## Supplementary material for "Characterization of shared and ancestry-specific signals driving complex traits using multi-ancestry fine-mapping": susiex_nc2.cs80.snp

```
BP	SNP	PIP(CS1)	LogBF(CS1,Pop1)	LogBF(CS1,Pop2)	PIP(CS2)	LogBF(CS2,Pop1)	LogBF(CS2,Pop2)
149591757	chr1:149591757:T:C	4.91423e-06	-1.51489	-4.15888e-10	1.36326e-05	-1.36954	-4.15888e-10
149591987	chr1:149591987:A:T	1.18184e-06	-1.5472	-1.39275	2.8068e-06	-1.5211	-1.42886
149593034	chr1:149593034:C:T	5.59368e-06	-1.09731e-10	-1.38539	1.34104e-05	-1.09731e-10	-1.38598
149594549	chr1:149594549:C:A	5.0867e-06	-1.48039	-4.15888e-10	1.24513e-05	-1.46018	-4.15888e-10
149597049	chr1:149597049:G:A	5.4035e-06	-1.09731e-10	-1.41998	1.32807e-05	-1.09731e-10	-1.39569
149597078	chr1:149597078:AAGTC:A	1.7337e-05	-1.09731e-10	-0.254179	2.63603e-05	-1.09731e-10	-0.710148
149597451	chr1:149597451:T:C	6.40513e-06	-1.09731e-10	-1.24992	1.84457e-05	-1.09731e-10	-1.06718
149599090	chr1:149599090:A:T	1.71758e-05	0.838418	-1.10194	3.96762e-05	0.77162	-1.07287
149601242	chr1:149601242:T:A	2.1529e-05	-0.990406	0.952785	3.76941e-05	-0.943739	0.591236
149601298	chr1:149601298:A:C	5.62558e-06	-1.09731e-10	-1.3797	1.31385e-05	-1.09731e-10	-1.40646
149601337	chr1:149601337:C:G	6.62496e-06	-1.09731e-10	-1.21618	1.64983e-05	-1.09731e-10	-1.17875
149602777	chr1:149602777:T:A	1.17369e-05	-1.09731e-10	-0.644289	3.10023e-05	-1.09731e-10	-0.547946
149604276	chr1:149604276:A:G	1.28086e-05	-1.1765	0.619596	2.2912e-05	-1.13843	0.288088
149605901	chr1:149605901:A:G	5.35667e-06	-1.09731e-10	-1.42868	1.27785e-05	-1.09731e-10	-1.43424
149606066	chr1:149606066:G:A	5.85843e-06	-1.09731e-10	-1.33914	1.29426e-05	-1.09731e-10	-1.42149
149606190	chr1:149606190:G:A	8.17463e-06	-1.00599	-4.15888e-10	1.89095e-05	-1.04234	-4.15888e-10
149610012	chr1:149610012:T:C	1.10128e-05	-1.53244	0.824476	3.80612e-05	-1.546	1.20319
149610300	chr1:149610300:A:G	5.42128e-06	-1.09731e-10	-1.41669	1.35806e-05	-1.09731e-10	-1.37336
149612513	chr1:149612513:C:T	6.38431e-06	-1.25318	-4.15888e-10	1.37224e-05	-1.36298	-4.15888e-10
149612944	chr1:149612944:G:T	8.53038e-06	-1.09731e-10	-0.96339	2.42115e-05	-1.09731e-10	-0.795179
149613361	chr1:149613361:G:A	5.71704e-06	-1.09731e-10	-1.36357	1.29992e-05	-1.09731e-10	-1.41712
149614107	chr1:149614107:G:A	5.40368e-06	-1.09731e-10	-1.41994	1.27843e-05	-1.09731e-10	-1.43379
149615124	chr1:149615124:C:T	1.51729e-05	0.280463	-0.667974	2.42024e-05	0.241247	-1.0368
149616150	chr1:149616150:G:A	1.17848e-05	-0.640211	-4.15888e-10	3.23411e-05	-0.505668	-4.15888e-10
149617268	chr1:149617268:A:G	2.07749e-06	-1.34809	-1.02778	4.20872e-06	-1.37741	-1.16744
149617845	chr1:149617845:T:C	1.22709e-05	0.494601	-1.09439	3.02264e-05	0.494449	-1.06774
149619018	chr1:149619018:C:T	5.38039e-06	-1.09731e-10	-1.42426	1.40977e-05	-1.09731e-10	-1.336
149619423	chr1:149619423:G:A	2.02833e-05	-1.09731e-10	-0.0972239	2.94001e-05	-1.09731e-10	-0.601009
149620448	chr1:149620448:A:G	8.76952e-06	-1.09731e-10	-0.935741	1.58534e-05	-1.09731e-10	-1.21862
149620569	chr1:149620569:C:T	2.6073e-06	-1.27197	-0.876737	6.74903e-06	-1.2566	-0.816009
149622992	chr1:149622992:G:T	5.42021e-06	-1.09731e-10	-1.41689	1.27787e-05	-1.09731e-10	-1.43423
149624440	chr1:149624440:A:G	1.11797e-05	-1.09731e-10	-0.692926	2.85576e-05	-1.09731e-10	-0.630084
149626134	chr1:149626134:C:T	1.62763e-05	-0.317314	-4.15888e-10	3.89409e-05	-0.319961	-4.15888e-10
149626226	chr1:149626226:A:T	1.35608e-05	-1.53455	1.03471	4.78058e-05	-1.54752	1.43266
149628367	chr1:149628367:G:C	5.38498e-06	-1.09731e-10	-1.42341	1.3196e-05	-1.09731e-10	-1.4021
149628712	chr1:149628712:T:A	1.40349e-05	0.800784	-1.26626	3.45063e-05	0.796228	-1.23709
149629286	chr1:149629286:A:G	3.12057e-06	-1.17199	-0.797015	5.53073e-06	-1.18957	-1.08212
149629398	chr1:149629398:C:T	1.51359e-05	0.751587	-1.14154	3.75425e-05	0.746811	-1.10335
149629860	chr1:149629860:G:C	1.11677e-05	-0.694001	-4.15888e-10	2.54743e-05	-0.744338	-4.15888e-10
149630031	chr1:149630031:C:T	1.56211e-05	-1.09731e-10	-0.358398	4.20302e-05	-1.09731e-10	-0.243618
149630999	chr1:149630999:T:G	5.44997e-06	-1.41141	-4.15888e-10	1.39193e-05	-1.34873	-4.15888e-10
149631082	chr1:149631082:C:G	5.25848e-06	-1.44718	-4.15888e-10	1.30789e-05	-1.41101	-4.15888e-10
149631582	chr1:149631582:A:G	1.63919e-05	-1.45211	1.14187	5.72189e-05	-1.48135	1.54623
149632479	chr1:149632479:G:A	7.19796e-06	-1.09731e-10	-1.13323	1.65001e-05	-1.09731e-10	-1.17864
149635466	chr1:149635466:G:A	2.13576e-05	-1.09731e-10	-0.0456175	3.04843e-05	-1.09731e-10	-0.564795
149635917	chr1:149635917:A:G	8.97455e-06	-1.09731e-10	-0.912631	2.04862e-05	-1.09731e-10	-0.962256
149636020	chr1:149636020:T:G	1.12008e-05	-0.691036	-4.15888e-10	2.55226e-05	-0.742442	-4.15888e-10
149636405	chr1:149636405:G:GA	1.17981e-05	0.61859	-1.25767	2.89707e-05	0.617014	-1.23274
149636409	chr1:149636409:A:G	1.6695e-05	0.697629	-0.989544	3.62874e-05	0.713749	-1.10429
149636580	chr1:149636580:G:A	1.70414e-05	0.740178	-1.01156	4.2932e-05	0.734031	-0.95642
149636735	chr1:149636735:C:T	7.60479e-06	-1.09731e-10	-1.07824	1.73222e-05	-1.09731e-10	-1.13002
149636776	chr1:149636776:G:A	3.49109e-06	-1.05113	-0.805675	7.95191e-06	-0.972209	-0.936386
149636809	chr1:149636809:T:A	1.11804e-05	-1.09731e-10	-0.692864	1.97926e-05	-1.09731e-10	-0.9967
149636883	chr1:149636883:A:G	6.16255e-06	-1.09731e-10	-1.28853	1.56736e-05	-1.09731e-10	-1.23003
149637868	chr1:149637868:C:T	6.99408e-06	-1.09731e-10	-1.16196	1.60261e-05	-1.09731e-10	-1.20779
149637939	chr1:149637939:G:A	1.35422e-05	-1.09731e-10	-0.501213	2.93593e-05	-1.09731e-10	-0.602397
149638701	chr1:149638701:T:C	1.44234e-05	0.772732	-1.2109	3.25009e-05	0.789725	-1.29046
149638746	chr1:149638746:T:C	3.76377e-06	-0.726684	-1.05492	9.70996e-06	-0.439979	-1.26888
149639147	chr1:149639147:T:C	7.00649e-06	-1.16019	-4.15888e-10	2.22322e-05	-0.880467	-4.15888e-10
149639373	chr1:149639373:A:G	1.0711e-05	-1.09731e-10	-0.735757	1.90998e-05	-1.09731e-10	-1.03233
149640986	chr1:149640986:T:C	8.25417e-06	-1.09731e-10	-0.996305	1.70145e-05	-1.09731e-10	-1.14794
149641335	chr1:149641335:C:T	8.01838e-06	-1.09731e-10	-1.02529	1.66049e-05	-1.09731e-10	-1.17231
149641342	chr1:149641342:C:G	6.70412e-06	-1.09731e-10	-1.2043	1.4178e-05	-1.09731e-10	-1.33032
149641403	chr1:149641403:A:G	1.80625e-06	-1.28861	-1.22716	4.58438e-06	-1.27048	-1.18887
149641930	chr1:149641930:T:C	2.84789e-06	-0.91827	-1.14217	7.34928e-06	-0.891373	-1.09603
149642398	chr1:149642398:C:T	5.85507e-06	-1.33971	-4.15888e-10	1.47562e-05	-1.29034	-4.15888e-10
149642508	chr1:149642508:A:G	2.96093e-05	-1.11378	1.39485	0.000118002	-1.11533	1.90402
149643601	chr1:149643601:A:G	6.299e-06	-1.09731e-10	-1.26663	1.51873e-05	-1.09731e-10	-1.26154
149643881	chr1:149643881:T:A	4.32152e-06	-1.20514	-0.438272	6.70912e-06	-1.1801	-0.898443
149643963	chr1:149643963:A:G	5.12532e-06	-1.37767	-0.0951574	9.3923e-06	-1.37152	-0.370598
149644058	chr1:149644058:T:A	1.39343e-05	0.571525	-1.0442	3.3981e-05	0.569551	-1.02576
149644073	chr1:149644073:A:G	8.05534e-06	-1.11258	0.0918882	1.41483e-05	-1.12172	-0.210699
149644417	chr1:149644417:T:C	1.58096e-05	-1.09731e-10	-0.346405	2.37534e-05	-1.09731e-10	-0.814281
149644634	chr1:149644634:C:T	5.35596e-06	-1.09731e-10	-1.42881	1.28666e-05	-1.09731e-10	-1.42737
149644807	chr1:149644807:T:C	5.54134e-06	-1.47798	0.0831983	7.22426e-06	-1.48818	-0.516383
149645710	chr1:149645710:T:C	1.39111e-06	-1.56013	-1.21679	4.64808e-06	-1.55491	-0.890647
149645811	chr1:149645811:T:C	5.80204e-06	-1.09731e-10	-1.34881	1.50651e-05	-1.09731e-10	-1.26962
149646152	chr1:149646152:G:A	5.34949e-06	-1.09731e-10	-1.43002	1.28149e-05	-1.09731e-10	-1.4314
149646214	chr1:149646214:TA:T	6.93858e-06	-1.09731e-10	-1.16993	1.58148e-05	-1.09731e-10	-1.22106
149646587	chr1:149646587:T:C	2.6053e-05	-1.09731e-10	0.153111	8.14435e-05	-1.09731e-10	0.417902
149646835	chr1:149646835:T:C	1.7853e-05	-1.09731e-10	-0.224854	2.63549e-05	-1.09731e-10	-0.710353
149647029	chr1:149647029:C:T	1.4253e-06	-1.46902	-1.28362	3.00115e-06	-1.47793	-1.40509
149647179	chr1:149647179:G:T	6.85479e-06	-1.09731e-10	-1.18208	1.56383e-05	-1.09731e-10	-1.23228
149648813	chr1:149648813:T:C	1.54316e-05	-1.09731e-10	-0.370606	2.8213e-05	-1.09731e-10	-0.642225
149652859	chr1:149652859:T:C	2.51517e-05	-0.389462	0.507364	8.47687e-05	-0.381725	0.839644
149653548	chr1:149653548:G:C	8.20886e-06	-1.09731e-10	-1.00181	1.84366e-05	-1.09731e-10	-1.06767
149654376	chr1:149654376:C:T	1.5103e-05	-1.09731e-10	-0.392127	4.72342e-05	-1.09731e-10	-0.126889
149655765	chr1:149655765:G:A	5.47282e-06	-1.09731e-10	-1.40723	1.4895e-05	-1.09731e-10	-1.28098
149655926	chr1:149655926:A:G	1.7e-05	-1.09731e-10	-0.273811	3.90143e-05	-1.09731e-10	-0.31808
149658089	chr1:149658089:C:A	1.84513e-05	-1.09731e-10	-0.191889	3.12847e-05	-1.09731e-10	-0.538879
149659127	chr1:149659127:A:G	5.90319e-06	-1.09731e-10	-1.33153	1.32104e-05	-1.09731e-10	-1.401
149660671	chr1:149660671:C:T	6.04716e-06	-1.09731e-10	-1.30743	1.39468e-05	-1.09731e-10	-1.34676
149660750	chr1:149660750:T:A	5.59883e-06	-1.09731e-10	-1.38447	1.45509e-05	-1.09731e-10	-1.30435
149661100	chr1:149661100:T:C	6.71691e-05	-1.09731e-10	1.10019	9.54228e-05	-1.09731e-10	0.57631
149662399	chr1:149662399:G:T	8.12276e-06	-1.09731e-10	-1.01235	1.57887e-05	-1.09731e-10	-1.22271
149663994	chr1:149663994:T:C	3.67549e-05	-1.09731e-10	0.497248	9.86791e-05	-1.09731e-10	0.609866
149664169	chr1:149664169:C:G	1.73721e-05	-1.09731e-10	-0.252159	2.94026e-05	-1.09731e-10	-0.600924
149665528	chr1:149665528:T:A	5.98664e-05	-1.09731e-10	0.985091	0.000141171	-1.09731e-10	0.967966
149667304	chr1:149667304:A:T	5.34053e-06	-1.09731e-10	-1.4317	1.28471e-05	-1.09731e-10	-1.42889
149668695	chr1:149668695:C:T	5.39407e-06	-1.09731e-10	-1.42172	1.42608e-05	-1.09731e-10	-1.32449
149669861	chr1:149669861:T:A	0.000109775	-1.09731e-10	1.59141	0.000298225	-1.09731e-10	1.71584
149669984	chr1:149669984:C:T	5.66489e-06	-1.09731e-10	-1.37274	1.27906e-05	-1.09731e-10	-1.4333
149670829	chr1:149670829:G:T	6.23654e-06	-1.09731e-10	-1.2766	1.48024e-05	-1.09731e-10	-1.28722
149670981	chr1:149670981:C:A	2.87088e-06	-0.675254	-1.37715	6.66845e-06	-0.682067	-1.40255
149671501	chr1:149671501:T:C	2.45426e-06	-0.787197	-1.422	5.8682e-06	-0.780636	-1.43182
149671557	chr1:149671557:C:T	7.50055e-06	-1.09731e-10	-1.09205	1.43521e-05	-1.09731e-10	-1.31811
149671661	chr1:149671661:A:G	1.35407e-05	-1.09731e-10	-0.501322	2.00073e-05	-1.09731e-10	-0.985912
149672491	chr1:149672491:C:T	6.15814e-06	-1.28925	-4.15888e-10	1.56725e-05	-1.2301	-4.15888e-10
149672599	chr1:149672599:G:A	5.78965e-06	-1.09731e-10	-1.35095	1.39825e-05	-1.09731e-10	-1.3442
149674060	chr1:149674060:G:A	5.33241e-06	-1.09731e-10	-1.43322	1.46217e-05	-1.09731e-10	-1.2995
149674572	chr1:149674572:AC:A	1.15765e-06	-1.5561	-1.40453	2.8959e-06	-1.55799	-1.36072
149674880	chr1:149674880:T:TG	1.18954e-05	-0.130147	-0.500728	3.69113e-05	-0.139302	-0.234187
149677446	chr1:149677446:T:C	5.47441e-06	-1.09731e-10	-1.40694	1.28919e-05	-1.09731e-10	-1.42541
149677451	chr1:149677451:A:G	9.94766e-05	1.80139	-0.308487	0.000160745	1.78218	-0.684368
149677691	chr1:149677691:G:A	1.30806e-05	-1.09731e-10	-0.535891	3.91748e-05	-1.09731e-10	-0.313974
149678910	chr1:149678910:A:T	6.07168e-06	-1.30339	-4.15888e-10	1.33709e-05	-1.38892	-4.15888e-10
149682536	chr1:149682536:G:A	8.67054e-06	-1.09731e-10	-0.947092	2.26665e-05	-1.09731e-10	-0.861119
149683176	chr1:149683176:A:G	1.0216e-05	-1.09731e-10	-0.783072	2.37543e-05	-1.09731e-10	-0.814242
149686066	chr1:149686066:CTG:C	5.45864e-06	-1.09731e-10	-1.40982	1.38535e-05	-1.09731e-10	-1.35347
149694342	chr1:149694342:T:G	5.71772e-06	-1.09731e-10	-1.36345	1.33998e-05	-1.09731e-10	-1.38677
149695128	chr1:149695128:G:A	5.48386e-06	-1.09731e-10	-1.40521	1.29638e-05	-1.09731e-10	-1.41984
149695363	chr1:149695363:A:C	6.73285e-06	-1.09731e-10	-1.20002	1.68317e-05	-1.09731e-10	-1.15875
149696127	chr1:149696127:A:G	5.78683e-05	-1.09731e-10	0.951146	0.000148473	-1.09731e-10	1.0184
149712576	chr1:149712576:G:A	5.40637e-06	-1.41944	-4.15888e-10	1.23892e-05	-1.46518	-4.15888e-10
149712859	chr1:149712859:T:C	5.57034e-06	-1.38957	-4.15888e-10	1.27048e-05	-1.44003	-4.15888e-10
149713256	chr1:149713256:C:G	9.14345e-06	-1.09731e-10	-0.893986	1.89274e-05	-1.09731e-10	-1.0414
149716014	chr1:149716014:A:G	8.44904e-06	-1.09731e-10	-0.97297	1.85738e-05	-1.09731e-10	-1.06025
149716451	chr1:149716451:A:G	6.91602e-06	-1.09731e-10	-1.17318	1.49958e-05	-1.09731e-10	-1.27424
149718518	chr1:149718518:G:A	1.21344e-05	-1.09731e-10	-0.610982	2.41801e-05	-1.09731e-10	-0.796476
149719330	chr1:149719330:A:T	9.66481e-06	-0.838532	-4.15888e-10	1.85465e-05	-1.06173	-4.15888e-10
149719332	chr1:149719332:GA:G	6.59733e-06	-1.22036	-4.15888e-10	1.36724e-05	-1.36663	-4.15888e-10
149719334	chr1:149719334:A:T	6.89672e-06	-1.17598	-4.15888e-10	1.41443e-05	-1.33269	-4.15888e-10
149721608	chr1:149721608:C:T	5.73584e-06	-1.09731e-10	-1.36029	1.28283e-05	-1.09731e-10	-1.43036
149721974	chr1:149721974:C:T	8.84191e-06	-1.09731e-10	-0.927521	1.80823e-05	-1.09731e-10	-1.08707
149721999	chr1:149721999:G:T	9.88039e-06	-1.09731e-10	-0.816472	2.27324e-05	-1.09731e-10	-0.858216
149727258	chr1:149727258:C:A	2.41689e-05	0.0780415	-4.15888e-10	6.80095e-05	0.23764	-4.15888e-10
149727977	chr1:149727977:C:T	6.22119e-06	-1.09731e-10	-1.27906	1.91689e-05	-1.09731e-10	-1.02872
149735597	chr1:149735597:T:A	1.7751e-05	-0.230583	-4.15888e-10	4.58346e-05	-0.156967	-4.15888e-10
149736176	chr1:149736176:T:A	1.37299e-05	-1.09731e-10	-0.48745	3.22846e-05	-1.09731e-10	-0.507417
149740347	chr1:149740347:A:G	4.87937e-06	-1.52201	-4.15888e-10	1.18501e-05	-1.50967	-4.15888e-10
149740348	chr1:149740348:T:A	5.40806e-06	-1.09731e-10	-1.41913	1.27791e-05	-1.09731e-10	-1.4342
149740466	chr1:149740466:T:C	5.34536e-06	-1.09731e-10	-1.43079	1.28368e-05	-1.09731e-10	-1.42969
149742268	chr1:149742268:T:C	5.41626e-06	-1.09731e-10	-1.41762	1.4008e-05	-1.09731e-10	-1.34238
149744012	chr1:149744012:T:C	1.34958e-05	-1.09731e-10	-0.504648	5.54906e-05	-1.09731e-10	0.0342071
149744033	chr1:149744033:C:T	1.27556e-05	-1.09731e-10	-0.56105	5.17866e-05	-1.09731e-10	-0.0348747
149744621	chr1:149744621:A:AG	5.4254e-06	-1.09731e-10	-1.41593	1.399e-05	-1.09731e-10	-1.34367
149744628	chr1:149744628:A:T	2.02983e-06	-1.54223	-0.856844	7.28421e-06	-1.55882	-0.437479
149744692	chr1:149744692:C:T	2.06313e-06	-1.52949	-0.853314	7.34467e-06	-1.55405	-0.433986
149744819	chr1:149744819:A:G	1.8561e-06	-1.53102	-0.957529	6.38376e-06	-1.55472	-0.57353
149745138	chr1:149745138:A:T	4.69668e-06	-1.56017	-4.15888e-10	1.1266e-05	-1.56022	-4.15888e-10
149745294	chr1:149745294:T:G	7.06729e-06	-1.09731e-10	-1.15155	2.33296e-05	-1.09731e-10	-0.832284
149745509	chr1:149745509:G:A	6.79165e-06	-1.09731e-10	-1.19133	1.56323e-05	-1.09731e-10	-1.23266
149745544	chr1:149745544:C:A	1.66506e-06	-1.50756	-1.0896	5.38717e-06	-1.54267	-0.755317
149745548	chr1:149745548:G:A	2.17146e-05	-1.09731e-10	-0.0290386	4.14343e-05	-1.09731e-10	-0.257898
149745735	chr1:149745735:G:A	1.8221e-06	-1.49632	-1.01072	6.04552e-06	-1.53588	-0.646808
149745924	chr1:149745924:G:C	1.70441e-06	-1.50019	-1.07362	5.53069e-06	-1.53825	-0.733444
149746098	chr1:149746098:G:A	5.56324e-06	-1.39084	-4.15888e-10	1.27127e-05	-1.43941	-4.15888e-10
149746229	chr1:149746229:A:T	1.40974e-06	-1.54325	-1.22037	4.4286e-06	-1.55908	-0.934844
149746256	chr1:149746256:T:G	4.76917e-06	-0.130599	-1.41425	1.13273e-05	-0.128777	-1.42602
149746387	chr1:149746387:G:A	5.36965e-06	-1.09731e-10	-1.42626	1.2855e-05	-1.09731e-10	-1.42827
149746431	chr1:149746431:C:T	4.71298e-06	-1.5567	-4.15888e-10	1.1312e-05	-1.55614	-4.15888e-10
149746542	chr1:149746542:C:T	1.13341e-06	-1.5481	-1.43369	2.93081e-06	-1.52209	-1.38463
149746988	chr1:149746988:CAG:C	1.16713e-06	-1.5563	-1.39617	3.20678e-06	-1.53867	-1.27807
149747172	chr1:149747172:G:A	5.79144e-06	-1.09731e-10	-1.35064	1.41272e-05	-1.09731e-10	-1.33391
149747620	chr1:149747620:C:T	6.4129e-06	-1.09731e-10	-1.24871	1.52454e-05	-1.09731e-10	-1.25773
149747624	chr1:149747624:G:C	5.67949e-06	-1.09731e-10	-1.37016	1.53844e-05	-1.09731e-10	-1.24866
149747642	chr1:149747642:T:C	5.41354e-06	-1.09731e-10	-1.41812	1.40156e-05	-1.09731e-10	-1.34184
149747933	chr1:149747933:C:T	1.24442e-06	-1.4739	-1.41445	3.23712e-06	-1.51707	-1.29025
149748349	chr1:149748349:G:T	5.349e-06	-1.09731e-10	-1.43011	1.293e-05	-1.09731e-10	-1.42246
149750534	chr1:149750534:A:T	8.52425e-06	-1.09731e-10	-0.964109	2.35404e-05	-1.09731e-10	-0.823287
149750827	chr1:149750827:A:T	3.86578e-06	-1.53542	-0.219442	1.6942e-05	-1.55691	0.404703
149750830	chr1:149750830:T:A	1.1164e-05	-1.09731e-10	-0.694328	2.63338e-05	-1.09731e-10	-0.711153
149750959	chr1:149750959:C:CT	1.05626e-05	-1.09731e-10	-0.749707	2.50614e-05	-1.09731e-10	-0.760678
149751048	chr1:149751048:T:C	1.06866e-05	-1.09731e-10	-0.738037	2.5342e-05	-1.09731e-10	-0.749543
149751101	chr1:149751101:T:A	1.16795e-05	-1.09731e-10	-0.649186	2.76268e-05	-1.09731e-10	-0.663221
149751182	chr1:149751182:T:C	1.48435e-06	-1.48471	-1.22734	3.09372e-06	-1.50312	-1.34951
149751838	chr1:149751838:T:C	3.48598e-06	-0.600803	-1.25747	9.71617e-06	-0.606818	-1.1014
149751930	chr1:149751930:CT:C	5.38387e-06	-1.09731e-10	-1.42362	1.33272e-05	-1.09731e-10	-1.3922
149752350	chr1:149752350:C:A	5.4204e-06	-1.09731e-10	-1.41685	1.33361e-05	-1.09731e-10	-1.39153
149752362	chr1:149752362:G:C	5.96016e-06	-1.09731e-10	-1.32193	1.38919e-05	-1.09731e-10	-1.3507
149752634	chr1:149752634:G:A	5.37016e-06	-1.09731e-10	-1.42617	1.28436e-05	-1.09731e-10	-1.42917
149752734	chr1:149752734:G:A	5.52299e-06	-1.3981	-4.15888e-10	1.26072e-05	-1.44774	-4.15888e-10
149754082	chr1:149754082:T:C	5.10401e-06	-1.55297	0.0759754	1.66978e-05	-1.55183	0.385101
149756406	chr1:149756406:G:A	4.72095e-06	-1.55501	-4.15888e-10	1.13041e-05	-1.55684	-4.15888e-10
149756908	chr1:149756908:C:T	5.5747e-06	-1.09731e-10	-1.38878	1.37895e-05	-1.09731e-10	-1.3581
149756984	chr1:149756984:C:T	1.146e-05	-1.09731e-10	-0.668164	2.2828e-05	-1.09731e-10	-0.854021
149757308	chr1:149757308:C:A	5.33569e-06	-1.09731e-10	-1.43261	1.36504e-05	-1.09731e-10	-1.36824
149757951	chr1:149757951:T:G	1.49416e-05	-1.09731e-10	-0.402877	3.4391e-05	-1.09731e-10	-0.444213
149758598	chr1:149758598:T:C	8.29199e-06	-1.09731e-10	-0.991733	2.18436e-05	-1.09731e-10	-0.898101
149758691	chr1:149758691:T:C	5.46159e-06	0.00420983	-1.41349	1.54551e-05	0.16977	-1.41384
149759595	chr1:149759595:C:T	5.34166e-06	-1.09731e-10	-1.43149	1.28201e-05	-1.09731e-10	-1.43099
149760073	chr1:149760073:T:G	1.19804e-05	0.0631654	-0.686914	4.32754e-05	0.258751	-0.473174
149761042	chr1:149761042:T:C	5.51156e-06	-1.09731e-10	-1.40018	1.29944e-05	-1.09731e-10	-1.41749
149761283	chr1:149761283:C:T	5.84255e-06	-1.09731e-10	-1.34186	1.32225e-05	-1.09731e-10	-1.40009
149761424	chr1:149761424:C:T	9.05166e-06	-0.0993848	-0.80469	3.18342e-05	0.0871203	-0.608587
149761827	chr1:149761827:G:T	5.35308e-06	-1.09731e-10	-1.42935	1.2782e-05	-1.09731e-10	-1.43397
149762432	chr1:149762432:C:T	1.47962e-05	0.103065	-0.515717	5.47053e-05	0.300329	-0.280375
149763063	chr1:149763063:G:T	1.48308e-05	-1.09731e-10	-0.410314	2.94013e-05	-1.09731e-10	-0.600967
149764711	chr1:149764711:A:G	1.03497e-05	-1.09731e-10	-0.770064	3.12732e-05	-1.09731e-10	-0.539245
149764906	chr1:149764906:A:G	1.07399e-05	-1.09731e-10	-0.733053	3.28403e-05	-1.09731e-10	-0.490349
149765513	chr1:149765513:C:G	1.49828e-06	-1.47446	-1.22824	3.012e-06	-1.48571	-1.39369
149766726	chr1:149766726:G:C	6.44575e-06	-1.09731e-10	-1.2436	2.36885e-05	-1.09731e-10	-0.817018
149766771	chr1:149766771:C:T	8.28019e-06	-1.09731e-10	-0.993157	1.63555e-05	-1.09731e-10	-1.18744
149767037	chr1:149767037:G:A	3.33851e-06	-0.481228	-1.42027	1.04392e-05	-0.291461	-1.34497
149769297	chr1:149769297:T:A	5.05031e-06	-1.48757	-4.15888e-10	1.17735e-05	-1.51615	-4.15888e-10
149769298	chr1:149769298:T:G	4.93411e-06	-1.51085	-4.15888e-10	1.15684e-05	-1.53373	-4.15888e-10
149771610	chr1:149771610:G:T	1.79651e-05	-0.21859	-4.15888e-10	5.12711e-05	-0.0448806	-4.15888e-10
149774246	chr1:149774246:T:C	5.327e-06	-1.09731e-10	-1.43423	1.40007e-05	-1.09731e-10	-1.3429
149774328	chr1:149774328:T:C	1.03577e-05	-1.09731e-10	-0.769292	2.09145e-05	-1.09731e-10	-0.941564
149775542	chr1:149775542:T:A	6.29441e-06	-1.09731e-10	-1.26736	1.38849e-05	-1.09731e-10	-1.3512
149775741	chr1:149775741:T:C	1.35188e-05	-0.502944	-4.15888e-10	3.34435e-05	-0.472151	-4.15888e-10
149776844	chr1:149776844:T:C	8.46377e-06	-1.09731e-10	-0.971228	1.76183e-05	-1.09731e-10	-1.11307
149777234	chr1:149777234:TG:T	8.72545e-06	-1.09731e-10	-0.940779	1.67809e-05	-1.09731e-10	-1.16176
149777306	chr1:149777306:G:A	5.38061e-06	-1.09731e-10	-1.42422	1.33046e-05	-1.09731e-10	-1.3939
149777509	chr1:149777509:T:G	8.59388e-06	-1.09731e-10	-0.955973	2.15141e-05	-1.09731e-10	-0.913299
149777550	chr1:149777550:G:A	7.25745e-06	-1.09731e-10	-1.12499	1.55442e-05	-1.09731e-10	-1.23832
149777898	chr1:149777898:TTC:T	1.24306e-05	-1.09731e-10	-0.58686	3.89825e-05	-1.09731e-10	-0.318894
149778033	chr1:149778033:C:G	5.33014e-06	-1.09731e-10	-1.43365	1.37885e-05	-1.09731e-10	-1.35817
149780046	chr1:149780046:C:A	2.60173e-05	-1.09731e-10	0.151739	4.139e-05	-1.09731e-10	-0.258967
149780147	chr1:149780147:C:T	6.97217e-06	-1.1651	-4.15888e-10	1.6801e-05	-1.16057	-4.15888e-10
149780181	chr1:149780181:A:G	6.18229e-06	-1.09731e-10	-1.28533	1.37145e-05	-1.09731e-10	-1.36355
149780780	chr1:149780780:A:C	5.9788e-06	-1.3188	-4.15888e-10	1.35436e-05	-1.37609	-4.15888e-10
149781411	chr1:149781411:T:C	1.36318e-05	-1.09731e-10	-0.494622	4.32242e-05	-1.09731e-10	-0.215607
149781543	chr1:149781543:G:A	9.33257e-06	-0.873513	-4.15888e-10	2.09887e-05	-0.938023	-4.15888e-10
149781730	chr1:149781730:A:G	8.70485e-06	-1.09731e-10	-0.943143	1.7971e-05	-1.09731e-10	-1.09325
149784623	chr1:149784623:T:C	5.40851e-06	-1.09731e-10	-1.41905	1.28393e-05	-1.09731e-10	-1.4295
149786201	chr1:149786201:CTA:C	2.50375e-05	-1.09731e-10	0.113353	3.27751e-05	-1.09731e-10	-0.492337
149786425	chr1:149786425:G:C	7.74017e-06	-1.09731e-10	-1.0606	2.08832e-05	-1.09731e-10	-0.943064
149786508	chr1:149786508:G:A	9.70905e-06	0.015134	-0.849099	3.41589e-05	0.207567	-0.658551
149786772	chr1:149786772:T:A	6.16682e-06	-1.09731e-10	-1.28784	1.62668e-05	-1.09731e-10	-1.19288
149787421	chr1:149787421:A:G	7.30103e-06	-1.09731e-10	-1.11901	1.95161e-05	-1.09731e-10	-1.01077
149787619	chr1:149787619:T:C	6.80493e-06	-1.18938	-4.15888e-10	1.76966e-05	-1.10864	-4.15888e-10
149788070	chr1:149788070:T:C	6.82666e-06	-1.18619	-4.15888e-10	1.80497e-05	-1.08888	-4.15888e-10
149788259	chr1:149788259:G:A	6.95312e-06	-1.09731e-10	-1.16783	1.84505e-05	-1.09731e-10	-1.06691
149788436	chr1:149788436:G:A	1.24347e-05	-1.09731e-10	-0.586531	3.24546e-05	-1.09731e-10	-0.502164
149788668	chr1:149788668:C:T	5.71823e-06	-1.09731e-10	-1.36336	1.32094e-05	-1.09731e-10	-1.40108
149788793	chr1:149788793:G:A	6.37501e-06	-1.09731e-10	-1.25464	1.58238e-05	-1.09731e-10	-1.22049
149788973	chr1:149788973:G:A	8.90386e-06	-1.09731e-10	-0.920539	2.36078e-05	-1.09731e-10	-0.820429
149789005	chr1:149789005:A:G	8.43049e-06	-1.09731e-10	-0.975168	2.3033e-05	-1.09731e-10	-0.845077
149789306	chr1:149789306:T:C	1.1449e-05	0.0621672	-0.731292	4.13129e-05	0.25786	-0.518692
149789380	chr1:149789380:G:A	2.26212e-05	0.0118632	-4.15888e-10	6.54145e-05	0.198737	-4.15888e-10
149789532	chr1:149789532:G:T	1.22387e-05	-1.09731e-10	-0.602417	2.16423e-05	-1.09731e-10	-0.907357
149789667	chr1:149789667:C:T	9.72183e-06	-1.09731e-10	-0.832649	2.60118e-05	-1.09731e-10	-0.723456
149790028	chr1:149790028:T:C	2.41638e-05	1.24448	-1.16665	0.000155012	1.77513	-0.713634
149790595	chr1:149790595:CCTT:C	1.20078e-05	-1.09731e-10	-0.621464	3.24917e-05	-1.09731e-10	-0.501022
149791461	chr1:149791461:AAAG:A	2.32123e-05	-1.09731e-10	0.0376581	4.0776e-05	-1.09731e-10	-0.273914
149791617	chr1:149791617:CTG:C	8.64403e-06	-1.09731e-10	-0.950154	1.78393e-05	-1.09731e-10	-1.1006
149792644	chr1:149792644:T:C	6.47007e-06	-1.09731e-10	-1.23984	1.43478e-05	-1.09731e-10	-1.31841
149792646	chr1:149792646:C:T	7.25573e-06	-1.09731e-10	-1.12523	1.57275e-05	-1.09731e-10	-1.2266
149792710	chr1:149792710:C:T	8.1016e-06	-1.09731e-10	-1.01496	1.68989e-05	-1.09731e-10	-1.15476
149792781	chr1:149792781:AG:A	0.000106688	1.56289	-4.15888e-10	0.000244634	1.51776	-4.15888e-10
149792873	chr1:149792873:CCGAGT:C	5.32715e-06	-1.09731e-10	-1.43421	1.34103e-05	-1.09731e-10	-1.38598
149793501	chr1:149793501:G:C	8.64768e-06	-1.09731e-10	-0.949732	1.7739e-05	-1.09731e-10	-1.10624
149793992	chr1:149793992:A:C	4.73063e-06	-1.55297	-4.15888e-10	1.13153e-05	-1.55585	-4.15888e-10
149794364	chr1:149794364:G:A	8.22436e-06	-0.999923	-4.15888e-10	1.7925e-05	-1.09581	-4.15888e-10
149795958	chr1:149795958:G:A	6.78264e-06	-1.09731e-10	-1.19266	1.61688e-05	-1.09731e-10	-1.19892
149796466	chr1:149796466:A:G	1.24035e-05	-1.09731e-10	-0.589043	3.06069e-05	-1.09731e-10	-0.560781
149796470	chr1:149796470:C:T	5.85328e-06	-1.34002	-4.15888e-10	1.42581e-05	-1.32468	-4.15888e-10
149796950	chr1:149796950:T:C	1.19068e-06	-1.55868	-1.37382	2.94252e-06	-1.56016	-1.34258
149797787	chr1:149797787:AG:A	1.463e-05	0.257643	-0.681594	5.65236e-05	0.476351	-0.423699
149798582	chr1:149798582:C:T	9.10981e-06	-1.09731e-10	-0.897672	2.43901e-05	-1.09731e-10	-0.787828
149800139	chr1:149800139:A:G	6.54757e-06	-1.09731e-10	-1.22793	1.36326e-05	-1.09731e-10	-1.36954
149800262	chr1:149800262:T:C	1.31499e-05	-1.09731e-10	-0.530611	3.72058e-05	-1.09731e-10	-0.365542
149800313	chr1:149800313:G:A	1.95932e-06	-1.08115	-1.35327	4.51784e-06	-1.05437	-1.4196
149800334	chr1:149800334:G:A	4.28491e-06	-1.54443	-0.107489	5.92371e-06	-1.55579	-0.647251
149800398	chr1:149800398:C:T	7.30182e-06	-0.25449	-0.86441	2.77071e-05	-0.0193233	-0.640996
149800558	chr1:149800558:G:A	7.99422e-06	-1.09731e-10	-1.02831	2.01865e-05	-1.09731e-10	-0.976995
149800575	chr1:149800575:A:G	7.55608e-06	0.175456	-1.26013	2.46144e-05	0.212764	-0.99144
149800948	chr1:149800948:T:C	6.58408e-06	-0.0318613	-1.19051	2.5613e-05	0.205694	-0.944603
149800957	chr1:149800957:A:C	6.4443e-06	-1.09731e-10	-1.24383	1.58093e-05	-1.09731e-10	-1.22141
149801833	chr1:149801833:A:G	1.25207e-05	-1.09731e-10	-0.579643	3.22194e-05	-1.09731e-10	-0.509437
149801846	chr1:149801846:T:G	1.18194e-05	-1.09731e-10	-0.637283	2.45963e-05	-1.09731e-10	-0.779413
149802472	chr1:149802472:T:C	5.69887e-06	-1.09731e-10	-1.36676	1.35404e-05	-1.09731e-10	-1.37633
149802563	chr1:149802563:C:T	2.75923e-06	-0.747378	-1.34469	6.82098e-06	-0.803712	-1.25829
149802835	chr1:149802835:G:A	1.34883e-05	-1.09731e-10	-0.505204	3.26364e-05	-1.09731e-10	-0.49658
149802920	chr1:149802920:C:G	5.33266e-06	-1.09731e-10	-1.43317	1.27945e-05	-1.09731e-10	-1.43299
149803255	chr1:149803255:C:G	4.90827e-06	-1.5161	-4.15888e-10	1.16285e-05	-1.52855	-4.15888e-10
149803577	chr1:149803577:G:C	3.04675e-06	-0.866064	-1.12688	9.36119e-06	-0.911288	-0.834147
149803702	chr1:149803702:A:C	5.32728e-06	-1.09731e-10	-1.43418	1.27804e-05	-1.09731e-10	-1.4341
149803750	chr1:149803750:T:A	2.54249e-05	-1.09731e-10	0.128704	7.37001e-05	-1.09731e-10	0.317997
149803816	chr1:149803816:A:G	9.87529e-06	0.449612	-1.2666	3.45707e-05	0.694256	-1.13326
149804644	chr1:149804644:GT:G	5.66583e-06	-1.09731e-10	-1.37257	1.43497e-05	-1.09731e-10	-1.31828
149804985	chr1:149804985:C:T	2.36249e-06	-0.956972	-1.29034	6.46721e-06	-0.84423	-1.27103
149805414	chr1:149805414:T:C	6.81342e-06	-1.53872	0.350596	1.59981e-05	-1.55649	0.34695
149805526	chr1:149805526:C:T	5.88818e-06	-1.09731e-10	-1.33408	1.44838e-05	-1.09731e-10	-1.30898
149805827	chr1:149805827:A:G	1.03666e-05	-0.768433	-4.15888e-10	2.50818e-05	-0.759863	-4.15888e-10
149806291	chr1:149806291:T:A	1.19399e-05	0.659882	-1.28702	3.92364e-05	0.911838	-1.22424
149806423	chr1:149806423:C:T	1.20629e-05	0.631612	-1.2485	3.98634e-05	0.881467	-1.17801
149807173	chr1:149807173:G:A	1.32196e-05	0.74716	-1.27248	4.37321e-05	1.00386	-1.20778
149807329	chr1:149807329:C:A	1.70263e-05	-0.328654	0.0563911	7.21697e-05	-0.404204	0.701218
149807433	chr1:149807433:A:T	5.87442e-06	-1.09731e-10	-1.33642	1.36111e-05	-1.09731e-10	-1.37112
149807752	chr1:149807752:C:T	1.14055e-05	-1.09731e-10	-0.672925	2.92741e-05	-1.09731e-10	-0.605304
149807812	chr1:149807812:GAAGA:G	2.50949e-05	-1.09731e-10	0.115641	7.07543e-05	-1.09731e-10	0.277206
149808134	chr1:149808134:GA:G	1.33462e-05	0.694396	-1.21019	4.4568e-05	0.948405	-1.13339
149808879	chr1:149808879:A:G	5.67893e-06	-1.09731e-10	-1.37026	1.28739e-05	-1.09731e-10	-1.4268
149808980	chr1:149808980:A:C	1.22132e-05	0.694046	-1.29856	4.0194e-05	0.949104	-1.23739
149809178	chr1:149809178:C:CTA	1.26149e-05	0.433987	-1.00613	2.73851e-05	0.356193	-1.0282
149810428	chr1:149810428:T:C	6.79363e-06	-1.09731e-10	-1.19104	1.79518e-05	-1.09731e-10	-1.09432
149810981	chr1:149810981:T:C	5.72621e-06	-1.09731e-10	-1.36197	1.44627e-05	-1.09731e-10	-1.31043
149811112	chr1:149811112:A:G	1.25997e-05	0.685697	-1.25905	4.17002e-05	0.938936	-1.19044
149811169	chr1:149811169:AG:A	1.14612e-05	0.586867	-1.25492	3.77688e-05	0.835057	-1.18558
149811508	chr1:149811508:G:C	1.61401e-06	-1.49373	-1.13457	4.55565e-06	-1.43126	-1.03438
149812969	chr1:149812969:CAT:C	3.1504e-05	-1.09731e-10	0.343091	9.07126e-05	-1.09731e-10	0.525689
149813017	chr1:149813017:G:A	1.20377e-05	0.585144	-1.20413	3.99402e-05	0.83242	-1.12704
149813484	chr1:149813484:C:T	7.23813e-06	-1.09731e-10	-1.12766	1.91451e-05	-1.09731e-10	-1.02996
149813687	chr1:149813687:C:G	5.08537e-06	-1.48066	-4.15888e-10	1.19911e-05	-1.49784	-4.15888e-10
149813700	chr1:149813700:G:A	5.03466e-06	-1.49068	-4.15888e-10	1.20226e-05	-1.49522	-4.15888e-10
149814341	chr1:149814341:G:A	6.70869e-06	-1.09731e-10	-1.20362	1.75321e-05	-1.09731e-10	-1.11797
149815096	chr1:149815096:T:A	4.72683e-06	-1.55377	-4.15888e-10	1.13016e-05	-1.55706	-4.15888e-10
149815383	chr1:149815383:AGC:A	9.95179e-06	-1.09731e-10	-0.80927	2.5631e-05	-1.09731e-10	-0.738206
149816259	chr1:149816259:T:C	6.21338e-06	-1.28032	-4.15888e-10	1.3331e-05	-1.39191	-4.15888e-10
149817058	chr1:149817058:G:A	1.7471e-05	-0.246478	-4.15888e-10	3.73178e-05	-0.362536	-4.15888e-10
149817229	chr1:149817229:A:C	8.19939e-06	-1.56007	0.557111	1.79563e-05	-1.55541	0.46135
149817313	chr1:149817313:T:A	1.58613e-05	-1.09731e-10	-0.343142	2.67087e-05	-1.09731e-10	-0.697018
149817343	chr1:149817343:A:AG	1.29628e-05	0.704084	-1.24902	4.30212e-05	0.958451	-1.17877
149817350	chr1:149817350:A:AG	1.15276e-05	0.587998	-1.25028	3.79822e-05	0.835447	-1.18034
149817374	chr1:149817374:A:C	1.25156e-05	0.673495	-1.25354	4.14209e-05	0.92588	-1.1841
149817434	chr1:149817434:T:C	9.0373e-06	-1.09731e-10	-0.905662	1.79938e-05	-1.09731e-10	-1.09198
149818527	chr1:149818527:T:C	2.25845e-05	-1.09731e-10	0.0102398	6.39331e-05	-1.09731e-10	0.175829
149819439	chr1:149819439:A:T	5.34752e-06	-1.09731e-10	-1.43039	1.32027e-05	-1.09731e-10	-1.40158
149819994	chr1:149819994:CT:C	8.96083e-06	-1.09731e-10	-0.914161	2.2442e-05	-1.09731e-10	-0.871071
149821316	chr1:149821316:C:T	1.56479e-06	-1.52592	-1.13336	4.6937e-06	-1.50398	-0.931809
149843672	chr1:149843672:A:G	6.29256e-06	-1.09731e-10	-1.26766	1.52398e-05	-1.09731e-10	-1.25809
149843756	chr1:149843756:A:G	1.22941e-06	-1.49894	-1.40155	3.33331e-06	-1.50232	-1.27572
149843969	chr1:149843969:T:C	7.19228e-06	0.145902	-1.27992	2.03665e-05	0.0933556	-1.06147
149843994	chr1:149843994:A:G	1.25399e-05	-0.578107	-4.15888e-10	2.50286e-05	-0.761987	-4.15888e-10
149844173	chr1:149844173:T:C	3.53231e-06	-1.5601	-0.284974	7.39014e-06	-1.55502	-0.426838
149844276	chr1:149844276:A:G	5.40497e-06	-1.09731e-10	-1.4197	1.3438e-05	-1.09731e-10	-1.38392
149844469	chr1:149844469:T:G	1.05287e-05	0.680096	-1.43301	2.50116e-05	0.614568	-1.37724
149845471	chr1:149845471:T:C	2.88298e-05	1.40716	-1.15278	0.000110456	1.71014	-0.987529
149845808	chr1:149845808:A:G	5.38521e-06	-1.09731e-10	-1.42337	1.27849e-05	-1.09731e-10	-1.43374
149845941	chr1:149845941:T:C	3.01807e-05	1.4532	-1.15302	0.000115903	1.75856	-0.987819
149846259	chr1:149846259:A:G	5.36672e-06	-1.09731e-10	-1.42681	1.27846e-05	-1.09731e-10	-1.43376
149846617	chr1:149846617:T:TA	3.01949e-05	1.45354	-1.15289	0.000115984	1.75906	-0.987613
149846743	chr1:149846743:T:C	4.71532e-06	-1.55621	-4.15888e-10	1.12976e-05	-1.55741	-4.15888e-10
149846994	chr1:149846994:G:A	1.25768e-06	-1.47606	-1.40169	3.17569e-06	-1.53353	-1.29295
149847309	chr1:149847309:A:G	5.38548e-06	-1.09731e-10	-1.42332	1.27837e-05	-1.09731e-10	-1.43384
149848891	chr1:149848891:G:A	5.35323e-06	-1.09731e-10	-1.42932	1.28261e-05	-1.09731e-10	-1.43053
149849089	chr1:149849089:C:G	8.15761e-06	0.417354	-1.42543	1.60674e-05	0.191391	-1.39661
149849209	chr1:149849209:T:C	5.3271e-06	-1.09731e-10	-1.43422	1.28723e-05	-1.09731e-10	-1.42693
149849452	chr1:149849452:C:T	4.82552e-06	-1.53311	-4.15888e-10	1.12726e-05	-1.55964	-4.15888e-10
149849864	chr1:149849864:C:T	6.45874e-06	-1.09731e-10	-1.24159	1.50515e-05	-1.09731e-10	-1.27053
149875751	chr1:149875751:C:T	6.11927e-05	2.44101	-1.434	0.000185373	2.65878	-1.41842
149875763	chr1:149875763:C:T	6.03742e-06	-1.09731e-10	-1.30905	1.2799e-05	-1.09731e-10	-1.43264
149876424	chr1:149876424:C:A	6.38478e-06	-1.25311	-4.15888e-10	1.50181e-05	-1.27275	-4.15888e-10
149876917	chr1:149876917:C:G	8.52807e-05	2.32096	-0.982035	0.000329489	2.60158	-0.786044
149877095	chr1:149877095:C:T	6.6527e-06	-1.09731e-10	-1.212	1.92902e-05	-1.09731e-10	-1.02241
149877335	chr1:149877335:C:G	2.41386e-06	-1.49574	-0.730058	5.14905e-06	-1.53152	-0.811676
149877621	chr1:149877621:G:A	5.12947e-06	-1.47202	-4.15888e-10	1.4164e-05	-1.33131	-4.15888e-10
149877879	chr1:149877879:G:T	1.96779e-05	-1.09731e-10	-0.127526	3.16829e-05	-1.09731e-10	-0.526229
149878371	chr1:149878371:C:T	5.81004e-06	-1.09731e-10	-1.34744	1.32315e-05	-1.09731e-10	-1.39941
149878564	chr1:149878564:T:C	5.0461e-06	-1.48841	-4.15888e-10	1.24628e-05	-1.45926	-4.15888e-10
149879021	chr1:149879021:C:T	6.51304e-06	-1.09731e-10	-1.23322	1.46083e-05	-1.09731e-10	-1.30042
149879180	chr1:149879180:G:A	7.63907e-06	-1.09731e-10	-1.07375	1.37544e-05	-1.09731e-10	-1.36065
149879264	chr1:149879264:G:A	5.89772e-06	-1.09731e-10	-1.33246	1.27792e-05	-1.09731e-10	-1.43419
149879312	chr1:149879312:T:G	1.27853e-05	-1.09731e-10	-0.558728	1.92932e-05	-1.09731e-10	-1.02225
149879333	chr1:149879333:G:A	5.99145e-06	-1.09731e-10	-1.31669	1.32169e-05	-1.09731e-10	-1.40051
149879391	chr1:149879391:G:T	7.51775e-05	2.19582	-0.982994	0.000289053	2.47176	-0.78716
149879871	chr1:149879871:A:G	6.07445e-06	-1.09731e-10	-1.30293	1.37785e-05	-1.09731e-10	-1.35889
149880642	chr1:149880642:A:G	5.62148e-06	-1.09731e-10	-1.38043	1.44188e-05	-1.09731e-10	-1.31348
149881178	chr1:149881178:C:T	1.04024e-05	-1.09731e-10	-0.764985	1.71105e-05	-1.09731e-10	-1.14232
149881377	chr1:149881377:C:A	2.39359e-06	-0.950826	-1.2834	5.46293e-06	-0.890161	-1.39386
149881539	chr1:149881539:G:C	8.43176e-05	2.26628	-0.93871	0.000327713	2.5443	-0.734167
149881767	chr1:149881767:G:A	7.65013e-06	-1.09731e-10	-1.0723	1.55302e-05	-1.09731e-10	-1.23922
149882095	chr1:149882095:A:G	6.0776e-06	-1.09731e-10	-1.30241	1.33215e-05	-1.09731e-10	-1.39263
149882203	chr1:149882203:T:C	6.96381e-06	-1.09731e-10	-1.1663	1.62935e-05	-1.09731e-10	-1.19124
149882458	chr1:149882458:G:A	6.06286e-06	-1.09731e-10	-1.30484	1.33035e-05	-1.09731e-10	-1.39398
149882598	chr1:149882598:G:A	9.23814e-05	2.40217	-0.983272	0.00035758	2.68487	-0.787513
149882774	chr1:149882774:T:C	4.70118e-06	-1.55921	-4.15888e-10	1.12723e-05	-1.55966	-4.15888e-10
149882990	chr1:149882990:C:G	5.85908e-06	-1.09731e-10	-1.33903	1.30263e-05	-1.09731e-10	-1.41504
149883504	chr1:149883504:ATTG:A	8.57319e-06	-1.09731e-10	-0.958383	1.64853e-05	-1.09731e-10	-1.17954
149883511	chr1:149883511:T:C	7.00742e-06	-1.09731e-10	-1.16005	1.74644e-05	-1.09731e-10	-1.12184
149883746	chr1:149883746:G:A	6.64764e-06	-1.09731e-10	-1.21276	1.72483e-05	-1.09731e-10	-1.13429
149883893	chr1:149883893:C:A	1.10713e-05	-1.09731e-10	-0.70267	2.06506e-05	-1.09731e-10	-0.954263
149884184	chr1:149884184:C:T	1.04886e-05	-1.09731e-10	-0.756733	1.97719e-05	-1.09731e-10	-0.997743
149884354	chr1:149884354:C:T	1.09307e-05	-1.09731e-10	-0.715452	1.7284e-05	-1.09731e-10	-1.13222
149884597	chr1:149884597:G:A	6.25264e-06	-1.09731e-10	-1.27402	1.34893e-05	-1.09731e-10	-1.38011
149884784	chr1:149884784:T:C	4.7358e-06	-1.55187	-4.15888e-10	1.13054e-05	-1.55673	-4.15888e-10
149884800	chr1:149884800:C:T	9.04134e-05	2.38064	-0.983272	0.000349557	2.66217	-0.787513
149885170	chr1:149885170:C:T	9.71584e-05	2.45259	-0.983272	0.000376523	2.73649	-0.787513
149885263	chr1:149885263:C:T	6.22015e-06	-1.09731e-10	-1.27923	1.34436e-05	-1.09731e-10	-1.3835
149886002	chr1:149886002:GCA:G	0.000211573	2.24755	-4.15888e-10	0.000432054	2.08654	-4.15888e-10
149886763	chr1:149886763:G:C	1.07804e-05	-1.09731e-10	-0.729292	2.09849e-05	-1.09731e-10	-0.938205
149886970	chr1:149886970:C:G	6.77387e-06	-1.19395	-4.15888e-10	1.57518e-05	-1.22505	-4.15888e-10
149887025	chr1:149887025:G:A	2.15776e-05	-0.0353674	-4.15888e-10	6.42674e-05	0.181046	-4.15888e-10
149888769	chr1:149888769:A:G	1.29491e-05	-1.09731e-10	-0.545996	3.67848e-05	-1.09731e-10	-0.376924
149888822	chr1:149888822:C:T	1.32634e-06	-1.39267	-1.43192	3.11523e-06	-1.43676	-1.40894
149889399	chr1:149889399:A:G	1.93584e-05	-1.09731e-10	-0.143897	5.72742e-05	-1.09731e-10	0.0658428
149889648	chr1:149889648:T:C	0.000102394	2.51084	-0.989043	0.000398973	2.80059	-0.7937
149890184	chr1:149890184:G:C	9.25846e-06	-1.09731e-10	-0.881486	1.90696e-05	-1.09731e-10	-1.03391
149890210	chr1:149890210:C:T	7.7452e-05	2.24639	-1.00375	0.000293645	2.5179	-0.817537
149890245	chr1:149890245:T:C	7.22069e-06	-1.13007	-4.15888e-10	1.67433e-05	-1.16401	-4.15888e-10
149890279	chr1:149890279:T:C	8.16441e-05	2.2991	-1.00375	0.000310143	2.57256	-0.817537
149890981	chr1:149890981:A:G	8.05939e-05	2.28716	-1.00476	0.000305881	2.56003	-0.818839
149891133	chr1:149891133:T:TG	4.66336e-05	1.76179	-1.02649	0.000119753	1.94477	-1.14134
149891140	chr1:149891140:A:G	8.40823e-06	-1.09731e-10	-0.977813	2.05318e-05	-1.09731e-10	-0.960034
149891682	chr1:149891682:C:T	7.2647e-06	-1.09731e-10	-1.124	2.19365e-05	-1.09731e-10	-0.893854
149892070	chr1:149892070:T:C	7.5964e-06	-1.09731e-10	-1.07935	1.89112e-05	-1.09731e-10	-1.04225
149892109	chr1:149892109:C:T	1.14086e-05	-1.09731e-10	-0.67266	2.11611e-05	-1.09731e-10	-0.929843
149892716	chr1:149892716:G:A	6.2204e-05	2.26365	-1.24026	0.000223569	2.53628	-1.10856
149892939	chr1:149892939:C:T	0.000111555	2.63811	-1.03062	0.000429663	2.92536	-0.844365
149893559	chr1:149893559:C:T	7.10559e-06	-1.09731e-10	-1.14614	1.33362e-05	-1.09731e-10	-1.39153
149893831	chr1:149893831:C:A	1.18689e-05	-1.09731e-10	-0.633104	1.82866e-05	-1.09731e-10	-1.07584
149893929	chr1:149893929:A:G	4.36391e-05	1.69322	-1.02429	0.000112232	1.87521	-1.13664
149894144	chr1:149894144:G:A	6.18221e-06	-1.09731e-10	-1.28535	1.39511e-05	-1.09731e-10	-1.34645
149894847	chr1:149894847:C:G	1.22147e-05	-1.09731e-10	-0.604383	1.868e-05	-1.09731e-10	-1.05455
149895122	chr1:149895122:A:G	7.62681e-05	2.22843	-1.00119	0.000288508	2.49724	-0.814525
149895203	chr1:149895203:A:G	6.22284e-06	-1.09731e-10	-1.2788	1.34758e-05	-1.09731e-10	-1.38111
149895297	chr1:149895297:C:T	7.8764e-05	2.21034	-0.950903	0.000298407	2.47688	-0.760433
149895465	chr1:149895465:T:C	4.46465e-05	1.7104	-1.01865	0.000114444	1.89063	-1.13255
149895471	chr1:149895471:A:G	5.64104e-06	-1.09731e-10	-1.37696	1.3809e-05	-1.09731e-10	-1.35669
149895679	chr1:149895679:C:CT	1.99317e-05	1.27109	-1.3858	4.2193e-05	1.16283	-1.40258
149895938	chr1:149895938:A:G	1.05453e-05	-1.09731e-10	-0.751342	1.68885e-05	-1.09731e-10	-1.15537
149896135	chr1:149896135:A:G	1.38951e-05	-1.09731e-10	-0.475488	3.41598e-05	-1.09731e-10	-0.450958
149896184	chr1:149896184:C:CT	1.67264e-05	-1.09731e-10	-0.290037	4.03812e-05	-1.09731e-10	-0.283643
149896445	chr1:149896445:C:G	5.94194e-06	-1.09731e-10	-1.32499	1.31282e-05	-1.09731e-10	-1.40724
149896781	chr1:149896781:C:T	1.82137e-05	1.22465	-1.4295	4.35838e-05	1.12387	-1.33119
149897345	chr1:149897345:C:T	8.28991e-05	2.33193	-1.02132	0.000313486	2.60552	-0.839777
149897798	chr1:149897798:A:G	2.87334e-05	1.66413	-1.41309	7.77966e-05	1.62281	-1.25072
149897913	chr1:149897913:G:A	8.06815e-05	2.37051	-1.08702	0.000297737	2.6466	-0.932399
149897928	chr1:149897928:C:T	6.3309e-06	-1.09731e-10	-1.26158	1.34236e-05	-1.09731e-10	-1.38499
149898020	chr1:149898020:G:A	1.62615e-05	-0.318223	-4.15888e-10	3.63433e-05	-0.388997	-4.15888e-10
149898212	chr1:149898212:A:C	6.95072e-06	-1.09731e-10	-1.16818	1.68734e-05	-1.09731e-10	-1.15627
149898394	chr1:149898394:T:G	1.79743e-05	1.21399	-1.43206	4.76487e-05	1.21026	-1.32841
149898815	chr1:149898815:C:T	1.03111e-05	-0.7738	-4.15888e-10	2.5343e-05	-0.749504	-4.15888e-10
149899449	chr1:149899449:G:A	8.86284e-05	2.38135	-1.00392	0.000338022	2.6589	-0.817797
149899450	chr1:149899450:C:T	8.71935e-05	2.36502	-1.00392	0.000332367	2.64203	-0.817797
149899512	chr1:149899512:G:T	2.03474e-05	1.3368	-1.43087	5.48887e-05	1.31812	-1.29482
149899725	chr1:149899725:C:T	4.70769e-06	-1.55783	-4.15888e-10	1.17314e-05	-1.51973	-4.15888e-10
149899834	chr1:149899834:C:T	6.50642e-06	-1.09731e-10	-1.23423	1.4318e-05	-1.09731e-10	-1.32049
149900191	chr1:149900191:G:A	2.50012e-05	-1.09731e-10	0.111899	6.23061e-05	-1.09731e-10	0.150053
149900302	chr1:149900302:C:A	6.73267e-06	-1.09731e-10	-1.20005	1.50878e-05	-1.09731e-10	-1.26812
149901426	chr1:149901426:A:G	4.99918e-06	-1.49775	-4.15888e-10	1.30455e-05	-1.41357	-4.15888e-10
149901570	chr1:149901570:G:C	6.30204e-06	-1.09731e-10	-1.26615	1.42206e-05	-1.09731e-10	-1.32732
149901603	chr1:149901603:T:G	4.46618e-05	1.865	-1.17291	0.00011725	2.05756	-1.27526
149901624	chr1:149901624:GCCTC:G	3.65566e-05	1.71818	-1.22634	9.70127e-05	1.90902	-1.31619
149901780	chr1:149901780:C:T	9.72059e-06	-1.09731e-10	-0.832777	1.81124e-05	-1.09731e-10	-1.08541
149901848	chr1:149901848:T:G	8.62341e-06	-1.09731e-10	-0.952543	1.49362e-05	-1.09731e-10	-1.27822
149902190	chr1:149902190:A:G	5.65735e-06	-1.09731e-10	-1.37407	1.28164e-05	-1.09731e-10	-1.43128
149902362	chr1:149902362:T:C	5.52945e-06	-1.09731e-10	-1.39693	1.42107e-05	-1.09731e-10	-1.32801
149903054	chr1:149903054:G:A	5.29712e-05	2.06332	-1.20059	0.0001413	2.26546	-1.29658
149903154	chr1:149903154:G:T	6.08103e-06	-1.09731e-10	-1.30185	1.42831e-05	-1.09731e-10	-1.32293
149903187	chr1:149903187:G:A	8.77493e-06	-1.09731e-10	-0.935124	2.12596e-05	-1.09731e-10	-0.925196
149904818	chr1:149904818:A:T	0.0010639	3.7597	0.102971	0.00194101	3.92759	-0.338633
149905113	chr1:149905113:G:A	4.79523e-06	-1.5394	-4.15888e-10	1.13431e-05	-1.5534	-4.15888e-10
149905134	chr1:149905134:G:A	7.17948e-06	-1.09731e-10	-1.1358	1.51274e-05	-1.09731e-10	-1.2655
149905486	chr1:149905486:C:T	5.8983e-06	-1.09731e-10	-1.33236	1.38826e-05	-1.09731e-10	-1.35137
149906597	chr1:149906597:T:TC	8.61463e-06	-1.09731e-10	-0.953561	1.73127e-05	-1.09731e-10	-1.13057
149906777	chr1:149906777:G:A	5.49458e-06	-1.09731e-10	-1.40326	1.38214e-05	-1.09731e-10	-1.35579
149906855	chr1:149906855:G:A	5.35888e-06	-1.42827	-4.15888e-10	1.2744e-05	-1.43695	-4.15888e-10
149907474	chr1:149907474:G:A	1.0383e-05	-1.09731e-10	-0.766852	2.04558e-05	-1.09731e-10	-0.963738
149907953	chr1:149907953:C:T	7.2032e-05	-1.09731e-10	1.17009	0.000202704	-1.09731e-10	1.32974
149907993	chr1:149907993:C:T	7.97125e-06	-1.09731e-10	-1.03118	1.59646e-05	-1.09731e-10	-1.21163
149908385	chr1:149908385:T:TC	1.18853e-05	-1.09731e-10	-0.631718	2.17009e-05	-1.09731e-10	-0.904653
149908723	chr1:149908723:T:C	0.000108035	2.54299	-0.967556	0.000233547	2.6512	-1.17982
149908779	chr1:149908779:A:G	7.6548e-06	-1.07169	-4.15888e-10	2.30705e-05	-0.843453	-4.15888e-10
149908803	chr1:149908803:A:G	6.18638e-05	2.30386	-1.28595	0.000181504	2.55146	-1.33219
149908931	chr1:149908931:A:G	2.64937e-05	1.35267	-1.18279	4.44685e-05	1.22801	-1.41524
149908945	chr1:149908945:C:G	6.16834e-06	-1.09731e-10	-1.28759	1.52004e-05	-1.09731e-10	-1.26069
149909043	chr1:149909043:A:G	5.3318e-06	-1.09731e-10	-1.43333	1.28919e-05	-1.09731e-10	-1.42541
149909098	chr1:149909098:C:T	0.0018085	4.72043	-0.327201	0.00412484	4.99692	-0.654147
149909233	chr1:149909233:G:A	8.27131e-06	-1.09731e-10	-0.99423	1.4761e-05	-1.09731e-10	-1.29002
149909311	chr1:149909311:A:G	3.73659e-05	1.93385	-1.42012	9.52953e-05	1.97709	-1.40212
149909330	chr1:149909330:C:T	7.1504e-06	-1.09731e-10	-1.13985	1.77151e-05	-1.09731e-10	-1.10759
149909606	chr1:149909606:T:A	8.33095e-06	-1.09731e-10	-0.987046	1.74277e-05	-1.09731e-10	-1.12395
149909621	chr1:149909621:A:C	2.64753e-05	1.54818	-1.379	4.82449e-05	1.32849	-1.4342
149909631	chr1:149909631:C:T	1.93806e-05	1.22145	-1.3642	3.61655e-05	1.04016	-1.43407
149909669	chr1:149909669:G:A	5.70636e-06	-1.36544	-4.15888e-10	1.44715e-05	-1.30983	-4.15888e-10
149909982	chr1:149909982:A:G	6.89171e-06	-1.09731e-10	-1.1767	1.65284e-05	-1.09731e-10	-1.17693
149910346	chr1:149910346:G:A	6.63445e-06	-1.09731e-10	-1.21475	1.6382e-05	-1.09731e-10	-1.18582
149910348	chr1:149910348:A:G	3.98842e-06	-0.290762	-1.43287	1.1207e-05	-0.17464	-1.39082
149910407	chr1:149910407:A:G	0.000236458	3.3133	-0.954557	0.000951126	3.63429	-0.75865
149910739	chr1:149910739:C:A	3.75965e-05	0.519887	-4.15888e-10	8.07265e-05	0.40906	-4.15888e-10
149911138	chr1:149911138:C:T	5.8125e-06	-1.09731e-10	-1.34701	1.30042e-05	-1.09731e-10	-1.41674
149911236	chr1:149911236:C:T	3.89692e-05	-1.09731e-10	0.555749	0.000123302	-1.09731e-10	0.832628
149911259	chr1:149911259:G:T	0.000274964	3.3619	-0.852286	0.00110875	3.67009	-0.641113
149911494	chr1:149911494:G:A	5.98233e-06	-1.09731e-10	-1.31821	1.31884e-05	-1.09731e-10	-1.40267
149911570	chr1:149911570:G:T	8.47042e-06	-1.09731e-10	-0.970443	1.49739e-05	-1.09731e-10	-1.2757
149911616	chr1:149911616:A:T	5.50951e-06	-1.09731e-10	-1.40055	1.28654e-05	-1.09731e-10	-1.42747
149911691	chr1:149911691:A:G	7.05109e-06	-1.09731e-10	-1.15384	1.51972e-05	-1.09731e-10	-1.2609
149912127	chr1:149912127:A:G	2.1019e-05	-0.061597	-4.15888e-10	5.58631e-05	0.0408974	-4.15888e-10
149912320	chr1:149912320:C:T	5.90249e-06	-1.09731e-10	-1.33165	1.32017e-05	-1.09731e-10	-1.40166
149914031	chr1:149914031:G:A	1.93034e-06	-1.46787	-0.981454	3.43916e-06	-1.50791	-1.23887
149914179	chr1:149914179:T:G	7.63809e-06	-1.09731e-10	-1.07388	1.56358e-05	-1.09731e-10	-1.23244
149914248	chr1:149914248:G:A	8.4754e-05	2.76001	-1.42728	0.000215838	2.70264	-1.31012
149914309	chr1:149914309:CT:C	8.39812e-06	-1.09731e-10	-0.979016	1.49001e-05	-1.09731e-10	-1.28064
149914337	chr1:149914337:G:C	6.28378e-06	-1.09731e-10	-1.26905	1.39176e-05	-1.09731e-10	-1.34886
149914583	chr1:149914583:C:A	2.31668e-06	-1.10091	-1.16598	4.61085e-06	-1.12805	-1.32555
149916132	chr1:149916132:A:G	5.71511e-06	-1.09731e-10	-1.36391	1.36707e-05	-1.09731e-10	-1.36675
149917787	chr1:149917787:C:T	7.80597e-06	0.308695	-1.36083	2.37889e-05	0.439247	-1.25204
149917937	chr1:149917937:A:G	0.000174906	3.19034	-1.13312	0.000524526	3.48459	-1.20411
149918380	chr1:149918380:T:C	5.77962e-06	-1.09731e-10	-1.35269	1.34917e-05	-1.09731e-10	-1.37993
149918704	chr1:149918704:T:C	8.22371e-06	-1.09731e-10	-1	1.46352e-05	-1.09731e-10	-1.29858
149919014	chr1:149919014:T:G	6.06955e-06	-1.09731e-10	-1.30374	1.54087e-05	-1.09731e-10	-1.24708
149919374	chr1:149919374:C:A	5.7612e-06	-1.09731e-10	-1.35588	1.3324e-05	-1.09731e-10	-1.39244
149919409	chr1:149919409:C:A	6.53257e-06	-1.09731e-10	-1.23022	1.30898e-05	-1.09731e-10	-1.41018
149919476	chr1:149919476:G:C	8.84729e-05	2.79769	-1.42202	0.000288766	3.0946	-1.41099
149919771	chr1:149919771:T:A	4.69928e-06	-1.55961	-4.15888e-10	1.13002e-05	-1.55719	-4.15888e-10
149919827	chr1:149919827:C:T	9.37283e-05	2.60457	-1.1712	0.000353388	2.90908	-1.02352
149920345	chr1:149920345:T:C	5.6103e-06	-1.09731e-10	-1.38242	1.39773e-05	-1.09731e-10	-1.34457
149920812	chr1:149920812:G:A	6.55437e-06	-1.09731e-10	-1.22689	1.54339e-05	-1.09731e-10	-1.24544
149920887	chr1:149920887:T:C	5.56157e-06	-1.09731e-10	-1.39114	1.40428e-05	-1.09731e-10	-1.3399
149920941	chr1:149920941:C:CT	6.18405e-06	-1.09731e-10	-1.28505	1.28701e-05	-1.09731e-10	-1.4271
149921236	chr1:149921236:TCCTTG:T	6.56602e-06	-1.09731e-10	-1.22511	1.42735e-05	-1.09731e-10	-1.3236
149921244	chr1:149921244:T:A	6.57715e-06	-1.09731e-10	-1.22342	1.42906e-05	-1.09731e-10	-1.3224
149921266	chr1:149921266:G:T	1.29758e-05	-1.09731e-10	-0.543936	3.39288e-05	-1.09731e-10	-0.457742
149921816	chr1:149921816:G:A	1.37956e-05	-1.09731e-10	-0.482675	3.61227e-05	-1.09731e-10	-0.395086
149922159	chr1:149922159:A:G	5.62072e-06	-1.09731e-10	-1.38056	1.2781e-05	-1.09731e-10	-1.43405
149922170	chr1:149922170:A:G	6.18306e-06	-1.09731e-10	-1.28521	1.28696e-05	-1.09731e-10	-1.42714
149922428	chr1:149922428:C:A	5.60692e-06	-1.09731e-10	-1.38302	1.48535e-05	-1.09731e-10	-1.28377
149922429	chr1:149922429:G:A	5.68068e-06	-1.09731e-10	-1.36995	1.5179e-05	-1.09731e-10	-1.2621
149922553	chr1:149922553:A:C	7.69167e-05	2.65665	-1.42095	0.000225184	2.71201	-1.2771
149923293	chr1:149923293:T:C	8.38619e-06	-1.09731e-10	-0.980437	1.98584e-05	-1.09731e-10	-0.993382
149924018	chr1:149924018:T:C	5.34509e-06	-1.09731e-10	-1.43085	1.28182e-05	-1.09731e-10	-1.43114
149924521	chr1:149924521:A:G	0.000126475	2.98463	-1.25162	0.000420678	3.27793	-1.21807
149924963	chr1:149924963:G:A	0.000103059	2.84545	-1.31717	0.000325191	3.11607	-1.31367
149925023	chr1:149925023:T:A	6.18832e-06	-1.09731e-10	-1.28436	1.32078e-05	-1.09731e-10	-1.4012
149925031	chr1:149925031:C:T	0.000114648	2.92153	-1.28669	0.000363258	3.19505	-1.28194
149925196	chr1:149925196:AC:A	8.71393e-06	-1.09731e-10	-0.9421	1.33299e-05	-1.09731e-10	-1.392
149925212	chr1:149925212:A:G	1.98818e-05	-1.09731e-10	-0.117218	5.42989e-05	-1.09731e-10	0.0124968
149925395	chr1:149925395:G:A	9.46972e-06	-0.858924	-4.15888e-10	2.19625e-05	-0.89267	-4.15888e-10
149925413	chr1:149925413:G:A	6.3427e-06	-1.09731e-10	-1.25972	1.33666e-05	-1.09731e-10	-1.38925
149925636	chr1:149925636:T:A	0.000117349	2.9414	-1.28327	0.000368407	3.21307	-1.28589
149925720	chr1:149925720:G:C	5.31734e-06	-1.43605	-4.15888e-10	1.54275e-05	-1.24586	-4.15888e-10
149926074	chr1:149926074:T:G	0.000179814	3.02159	-0.936688	0.000713703	3.32778	-0.739324
149926178	chr1:149926178:T:C	8.63833e-06	-1.09731e-10	-0.950814	1.73648e-05	-1.09731e-10	-1.12756
149926288	chr1:149926288:C:T	6.20138e-06	-1.09731e-10	-1.28225	1.28781e-05	-1.09731e-10	-1.42648
149926400	chr1:149926400:A:G	4.69955e-06	-1.55956	-4.15888e-10	1.15616e-05	-1.53432	-4.15888e-10
149927010	chr1:149927010:A:G	5.57758e-06	-1.09731e-10	-1.38827	1.41208e-05	-1.09731e-10	-1.33436
149927993	chr1:149927993:A:G	0.000127716	3.07321	-1.33042	0.000428751	3.38143	-1.30257
149928205	chr1:149928205:C:T	5.59938e-06	-1.09731e-10	-1.38437	1.41814e-05	-1.09731e-10	-1.33007
149928718	chr1:149928718:T:C	0.000123562	3.09849	-1.38877	0.000409639	3.40712	-1.37385
149929024	chr1:149929024:G:A	5.37833e-06	-1.09731e-10	-1.42465	1.34492e-05	-1.09731e-10	-1.38309
149929956	chr1:149929956:G:A	7.27987e-06	-1.09731e-10	-1.12191	1.44715e-05	-1.09731e-10	-1.30983
149930420	chr1:149930420:T:G	7.88552e-06	-1.09731e-10	-1.042	1.42687e-05	-1.09731e-10	-1.32394
149930696	chr1:149930696:A:G	0.000127371	3.15622	-1.41614	0.000423532	3.46783	-1.4012
149931106	chr1:149931106:G:T	0.000109485	2.95264	-1.36387	0.000369764	3.25964	-1.32878
149931717	chr1:149931717:G:A	7.5927e-05	2.65306	-1.43031	0.000256072	2.95824	-1.39479
149931748	chr1:149931748:G:A	6.97114e-06	-1.09731e-10	-1.16524	1.75134e-05	-1.09731e-10	-1.11904
149932582	chr1:149932582:A:C	7.032e-05	2.42867	-1.28264	0.000244157	2.68815	-1.17235
149932667	chr1:149932667:C:T	5.33404e-06	-1.09731e-10	-1.43292	1.27869e-05	-1.09731e-10	-1.43358
149932676	chr1:149932676:C:T	7.08486e-06	-1.09731e-10	-1.14906	1.3522e-05	-1.09731e-10	-1.37769
149933095	chr1:149933095:G:A	6.30232e-06	-1.09731e-10	-1.26611	1.29396e-05	-1.09731e-10	-1.42171
149933961	chr1:149933961:A:G	1.6031e-05	-1.09731e-10	-0.3325	2.87819e-05	-1.09731e-10	-0.62226
149934274	chr1:149934274:T:G	6.05019e-05	2.31196	-1.31631	0.000207384	2.571	-1.21843
149934520	chr1:149934520:T:C	0.000138911	1.21963	0.60718	0.00160333	1.67362	1.72421
149934646	chr1:149934646:T:A	5.74902e-06	-1.09731e-10	-1.35799	1.46326e-05	-1.09731e-10	-1.29875
149934833	chr1:149934833:G:A	5.74846e-06	-1.09731e-10	-1.35809	1.27978e-05	-1.09731e-10	-1.43273
149935098	chr1:149935098:C:T	5.32693e-06	-1.09731e-10	-1.43425	1.27801e-05	-1.09731e-10	-1.43412
149935231	chr1:149935231:GAGGA:G	8.00908e-06	-1.09731e-10	-1.02645	1.63064e-05	-1.09731e-10	-1.19045
149935279	chr1:149935279:CA:C	6.13843e-05	2.38004	-1.3699	0.000175269	2.57632	-1.39201
149935365	chr1:149935365:C:T	5.60784e-05	2.26377	-1.34404	0.000189965	2.52183	-1.25699
149935366	chr1:149935366:G:A	8.90241e-05	1.38188	-4.15888e-10	0.000194165	1.2867	-4.15888e-10
149935383	chr1:149935383:A:G	5.83344e-05	2.27531	-1.31614	0.000199746	2.53326	-1.21822
149935860	chr1:149935860:T:G	1.732e-05	-1.09731e-10	-0.255159	3.07925e-05	-1.09731e-10	-0.554736
149936123	chr1:149936123:A:AAG	5.35972e-06	-1.09731e-10	-1.42811	1.2857e-05	-1.09731e-10	-1.42812
149936215	chr1:149936215:A:G	1.77279e-06	-1.26649	-1.26798	6.81714e-06	-1.20499	-0.857574
149936281	chr1:149936281:A:G	0.000228843	2.32601	-4.15888e-10	0.000573809	2.37029	-4.15888e-10
149936289	chr1:149936289:G:A	5.34106e-06	-1.09731e-10	-1.4316	1.31343e-05	-1.09731e-10	-1.40678
149936721	chr1:149936721:G:A	3.13203e-05	0.337242	-4.15888e-10	6.9214e-05	0.255195	-4.15888e-10
149936825	chr1:149936825:G:A	5.60353e-06	-1.09731e-10	-1.38363	1.31219e-05	-1.09731e-10	-1.40772
149937602	chr1:149937602:G:A	6.40305e-05	2.37839	-1.32606	0.000218648	2.63748	-1.23203
149937619	chr1:149937619:G:T	9.49267e-06	-1.09731e-10	-0.856503	1.87972e-05	-1.09731e-10	-1.0483
149937774	chr1:149937774:T:C	9.7294e-06	-1.09731e-10	-0.831871	1.89654e-05	-1.09731e-10	-1.03939
149937925	chr1:149937925:C:A	7.81401e-06	-1.09731e-10	-1.0511	1.41611e-05	-1.09731e-10	-1.33151
149938965	chr1:149938965:G:A	6.40983e-06	-1.09731e-10	-1.24919	1.29692e-05	-1.09731e-10	-1.41943
149939577	chr1:149939577:C:T	7.50055e-06	-1.09731e-10	-1.09205	1.38533e-05	-1.09731e-10	-1.35349
149939789	chr1:149939789:C:A	4.70264e-06	-1.5589	-4.15888e-10	1.16052e-05	-1.53056	-4.15888e-10
149939797	chr1:149939797:C:T	0.000207389	2.22757	-4.15888e-10	0.000418651	2.05503	-4.15888e-10
149940246	chr1:149940246:G:A	5.9996e-06	-1.09731e-10	-1.31533	1.38745e-05	-1.09731e-10	-1.35196
149940388	chr1:149940388:G:A	7.69835e-06	-1.09731e-10	-1.06602	1.40242e-05	-1.09731e-10	-1.34122
149940883	chr1:149940883:G:A	1.1986e-05	-1.09731e-10	-0.623282	2.46956e-05	-1.09731e-10	-0.775383
149941557	chr1:149941557:C:T	2.97127e-05	-1.09731e-10	0.284551	6.03606e-05	-1.09731e-10	0.11833
149941663	chr1:149941663:C:T	4.99076e-06	-1.49944	-4.15888e-10	1.16145e-05	-1.52975	-4.15888e-10
149942127	chr1:149942127:C:T	5.5767e-06	-1.09731e-10	-1.38843	1.40387e-05	-1.09731e-10	-1.34019
149942279	chr1:149942279:G:A	7.39462e-06	-1.09731e-10	-1.10627	2.01514e-05	-1.09731e-10	-0.978731
149942458	chr1:149942458:G:A	5.71249e-06	-1.09731e-10	-1.36437	1.38199e-05	-1.09731e-10	-1.3559
149942784	chr1:149942784:A:G	6.82826e-06	-1.09731e-10	-1.18595	1.5338e-05	-1.09731e-10	-1.25168
149944730	chr1:149944730:TTTC:T	5.49709e-06	-1.4028	-4.15888e-10	1.35764e-05	-1.37367	-4.15888e-10
149945134	chr1:149945134:T:G	1.36695e-05	-1.09731e-10	-0.491854	3.57844e-05	-1.09731e-10	-0.404495
149946026	chr1:149946026:C:T	5.33304e-06	-1.09731e-10	-1.4331	1.27839e-05	-1.09731e-10	-1.43382
149946116	chr1:149946116:C:T	7.14386e-06	-1.09731e-10	-1.14077	1.76566e-05	-1.09731e-10	-1.1109
149946232	chr1:149946232:G:A	2.45592e-06	-0.837038	-1.37148	5.36463e-06	-0.871935	-1.43024
149946419	chr1:149946419:G:A	1.363e-05	-1.09731e-10	-0.494753	3.5691e-05	-1.09731e-10	-0.407109
149946438	chr1:149946438:C:T	5.85926e-05	2.28476	-1.32117	0.000197349	2.52999	-1.22702
149946762	chr1:149946762:GA:G	5.37274e-06	-1.09731e-10	-1.42569	1.29034e-05	-1.09731e-10	-1.42452
149947006	chr1:149947006:T:C	9.11258e-06	-1.09731e-10	-0.897368	1.5413e-05	-1.09731e-10	-1.2468
149947586	chr1:149947586:G:A	9.2816e-06	-1.09731e-10	-0.878989	1.55823e-05	-1.09731e-10	-1.23587
149947825	chr1:149947825:T:C	0.000192812	2.15469	-4.15888e-10	0.000384721	1.97051	-4.15888e-10
149948440	chr1:149948440:C:T	5.32743e-06	-1.09731e-10	-1.43415	1.29636e-05	-1.09731e-10	-1.41986
149948691	chr1:149948691:C:A	4.89231e-06	-1.51936	-4.15888e-10	1.12989e-05	-1.5573	-4.15888e-10
149948714	chr1:149948714:G:A	5.35596e-06	-1.09731e-10	-1.42881	1.28559e-05	-1.09731e-10	-1.4282
149948986	chr1:149948986:G:A	9.26892e-06	-1.09731e-10	-0.880356	1.555e-05	-1.09731e-10	-1.23794
149949415	chr1:149949415:G:T	5.89589e-06	-1.09731e-10	-1.33277	1.42942e-05	-1.09731e-10	-1.32215
149949936	chr1:149949936:C:T	9.61766e-05	2.76813	-1.30897	0.000334505	3.03906	-1.20842
149950007	chr1:149950007:C:T	5.32774e-06	-1.09731e-10	-1.4341	1.27784e-05	-1.09731e-10	-1.43425
149950064	chr1:149950064:C:G	9.16795e-06	-1.09731e-10	-0.89131	1.54636e-05	-1.09731e-10	-1.24352
149950236	chr1:149950236:A:G	8.92065e-06	-1.09731e-10	-0.918655	1.52206e-05	-1.09731e-10	-1.25936
149950245	chr1:149950245:G:A	9.37979e-05	1.43412	-4.15888e-10	0.000204176	1.33698	-4.15888e-10
149950266	chr1:149950266:TGA:T	8.89883e-06	-1.09731e-10	-0.921104	1.77991e-05	-1.09731e-10	-1.10286
149950344	chr1:149950344:A:G	5.37813e-06	-1.09731e-10	-1.42468	1.27825e-05	-1.09731e-10	-1.43393
149950357	chr1:149950357:C:T	5.70691e-06	-1.09731e-10	-1.36535	1.44956e-05	-1.09731e-10	-1.30816
149950414	chr1:149950414:G:C	5.7011e-06	-1.09731e-10	-1.36636	1.46111e-05	-1.09731e-10	-1.30022
149950558	chr1:149950558:C:A	9.03696e-06	-1.09731e-10	-0.905701	1.5319e-05	-1.09731e-10	-1.25292
149951394	chr1:149951394:A:G	9.2241e-06	-1.09731e-10	-0.885204	1.55057e-05	-1.09731e-10	-1.2408
149951850	chr1:149951850:G:A	5.78662e-06	-1.09731e-10	-1.35147	1.39784e-05	-1.09731e-10	-1.34449
149952051	chr1:149952051:T:A	7.34922e-06	-1.09731e-10	-1.11243	1.38291e-05	-1.09731e-10	-1.35523
149952304	chr1:149952304:G:GT	9.31252e-06	-1.09731e-10	-0.875664	1.5578e-05	-1.09731e-10	-1.23615
149952387	chr1:149952387:C:T	1.9389e-06	-1.45744	-0.987466	3.47296e-06	-1.47568	-1.26132
149953068	chr1:149953068:T:A	9.08684e-05	2.72321	-1.32082	0.000290162	2.98464	-1.2962
149953082	chr1:149953082:T:C	1.0283e-05	-0.776532	-4.15888e-10	2.34558e-05	-0.826887	-4.15888e-10
149953262	chr1:149953262:C:A	7.35421e-05	2.48342	-1.29259	0.000254608	2.74531	-1.18759
149953599	chr1:149953599:T:C	9.22324e-06	-1.09731e-10	-0.885297	1.55193e-05	-1.09731e-10	-1.23992
149953733	chr1:149953733:G:A	8.86096e-06	-1.09731e-10	-0.925369	1.77374e-05	-1.09731e-10	-1.10633
149953949	chr1:149953949:A:G	6.18037e-06	-1.09731e-10	-1.28565	1.53791e-05	-1.09731e-10	-1.249
149953954	chr1:149953954:A:G	6.89503e-06	-1.09731e-10	-1.17622	1.73687e-05	-1.09731e-10	-1.12734
149953968	chr1:149953968:A:G	6.24999e-06	-1.09731e-10	-1.27444	1.55722e-05	-1.09731e-10	-1.23652
149954157	chr1:149954157:C:T	7.05437e-06	-1.09731e-10	-1.15338	1.32758e-05	-1.09731e-10	-1.39607
149954595	chr1:149954595:T:C	8.92941e-06	-1.09731e-10	-0.917673	1.78724e-05	-1.09731e-10	-1.09875
149954922	chr1:149954922:T:G	7.05443e-06	-1.09731e-10	-1.15337	1.32754e-05	-1.09731e-10	-1.39609
149955075	chr1:149955075:C:T	4.08093e-06	-0.631829	-1.06887	1.13865e-05	-0.590371	-0.959205
149955122	chr1:149955122:A:C	0.000100521	0.863549	0.63979	0.00112015	1.27899	1.76022
149955275	chr1:149955275:A:G	5.36622e-06	-1.09731e-10	-1.4269	1.28913e-05	-1.09731e-10	-1.42546
149955316	chr1:149955316:C:G	9.44465e-06	-1.09731e-10	-0.861575	1.57395e-05	-1.09731e-10	-1.22584
149955488	chr1:149955488:T:C	9.15258e-06	-1.09731e-10	-0.892987	1.54483e-05	-1.09731e-10	-1.24451
149956028	chr1:149956028:C:T	6.95539e-06	-1.16751	-4.15888e-10	1.65145e-05	-1.17777	-4.15888e-10
149956202	chr1:149956202:T:C	7.07019e-05	2.45679	-1.30534	0.000224245	2.70977	-1.27904
149956420	chr1:149956420:GCTTCC:G	9.53149e-06	-1.09731e-10	-0.852422	1.55464e-05	-1.09731e-10	-1.23818
149956460	chr1:149956460:C:A	5.71077e-06	-1.09731e-10	-1.36467	1.40161e-05	-1.09731e-10	-1.3418
149956728	chr1:149956728:T:C	1.05598e-05	-1.09731e-10	-0.749966	1.65269e-05	-1.09731e-10	-1.17702
149956767	chr1:149956767:A:G	1.29298e-06	-1.43931	-1.41076	2.99771e-06	-1.45111	-1.43305
149956849	chr1:149956849:G:A	5.83255e-06	-1.09731e-10	-1.34357	1.43488e-05	-1.09731e-10	-1.31834
149957057	chr1:149957057:G:A	1.03587e-05	-1.09731e-10	-0.769198	1.63202e-05	-1.09731e-10	-1.18961
149957076	chr1:149957076:C:G	8.84237e-05	2.68397	-1.30886	0.000306855	2.95263	-1.20826
149957333	chr1:149957333:G:A	8.09975e-05	2.56655	-1.27915	0.000281862	2.8312	-1.17179
149957430	chr1:149957430:A:G	1.32792e-06	-1.44698	-1.37643	2.96732e-06	-1.4601	-1.43425
149957740	chr1:149957740:C:T	1.07335e-05	-1.09731e-10	-0.733658	1.66938e-05	-1.09731e-10	-1.16697
149958165	chr1:149958165:T:C	1.36226e-05	-1.09731e-10	-0.49529	3.56579e-05	-1.09731e-10	-0.408037
149958220	chr1:149958220:G:A	7.08067e-06	-1.09731e-10	-1.14966	1.91446e-05	-1.09731e-10	-1.02999
149958452	chr1:149958452:C:T	9.81768e-05	2.79748	-1.31773	0.000343043	3.07412	-1.21827
149958472	chr1:149958472:C:T	5.7841e-06	-1.09731e-10	-1.35191	1.32203e-05	-1.09731e-10	-1.40026
149958916	chr1:149958916:T:TA	8.77576e-06	-1.09731e-10	-0.93503	1.74538e-05	-1.09731e-10	-1.12245
149959254	chr1:149959254:G:T	1.09078e-05	-1.09731e-10	-0.717545	1.68533e-05	-1.09731e-10	-1.15746
149959594	chr1:149959594:T:C	5.52606e-06	-1.09731e-10	-1.39755	1.28273e-05	-1.09731e-10	-1.43043
149959622	chr1:149959622:G:A	3.65991e-06	-0.72535	-1.08424	1.01705e-05	-0.685305	-0.977209
149960224	chr1:149960224:A:G	1.06705e-05	-1.09731e-10	-0.739545	1.6633e-05	-1.09731e-10	-1.17062
149960667	chr1:149960667:G:C	6.03505e-06	-1.09731e-10	-1.30944	1.46613e-05	-1.09731e-10	-1.29679
149961082	chr1:149961082:T:C	0.000116003	3.05405	-1.40745	0.000283957	3.10042	-1.4336
149961641	chr1:149961641:C:A	8.24699e-06	-1.09731e-10	-0.997176	1.98325e-05	-1.09731e-10	-0.994683
149961655	chr1:149961655:C:T	1.98581e-05	-0.118411	-4.15888e-10	4.201e-05	-0.244101	-4.15888e-10
149962501	chr1:149962501:A:G	1.03866e-05	-1.09731e-10	-0.766511	1.63513e-05	-1.09731e-10	-1.1877
149963235	chr1:149963235:C:T	1.08202e-05	-1.09731e-10	-0.725605	1.6778e-05	-1.09731e-10	-1.16194
149963272	chr1:149963272:A:G	4.73053e-06	-1.55299	-4.15888e-10	1.12684e-05	-1.56001	-4.15888e-10
149963518	chr1:149963518:C:T	1.04165e-05	-1.09731e-10	-0.763636	1.63717e-05	-1.09731e-10	-1.18646
149964793	chr1:149964793:G:A	7.83604e-06	-1.09731e-10	-1.04829	1.59577e-05	-1.09731e-10	-1.21207
149964808	chr1:149964808:G:A	1.10191e-05	-1.09731e-10	-0.707395	1.69483e-05	-1.09731e-10	-1.15184
149964933	chr1:149964933:A:G	7.41292e-06	-1.09731e-10	-1.1038	1.52243e-05	-1.09731e-10	-1.25911
149964986	chr1:149964986:C:T	5.38164e-06	-1.09731e-10	-1.42403	1.2924e-05	-1.09731e-10	-1.42292
149965101	chr1:149965101:C:G	7.45601e-06	-1.09731e-10	-1.098	2.01126e-05	-1.09731e-10	-0.980661
149965225	chr1:149965225:G:A	1.05103e-05	-1.09731e-10	-0.754672	1.64642e-05	-1.09731e-10	-1.18082
149966021	chr1:149966021:C:T	1.05419e-05	-1.09731e-10	-0.751661	1.65117e-05	-1.09731e-10	-1.17793
149966595	chr1:149966595:T:C	1.05121e-05	-1.09731e-10	-0.754497	1.64838e-05	-1.09731e-10	-1.17963
149966820	chr1:149966820:A:G	1.97266e-06	-1.42913	-0.998513	3.51555e-06	-1.45074	-1.27407
149966973	chr1:149966973:T:C	3.83118e-06	-0.840695	-0.923155	1.06444e-05	-0.802351	-0.814626
149967024	chr1:149967024:AT:A	6.03961e-06	-1.09731e-10	-1.30868	1.46745e-05	-1.09731e-10	-1.2959
149967212	chr1:149967212:G:C	5.3593e-06	-1.09731e-10	-1.42819	1.28675e-05	-1.09731e-10	-1.4273
149967322	chr1:149967322:C:T	2.11486e-05	-0.0554505	-4.15888e-10	4.46194e-05	-0.183838	-4.15888e-10
149967685	chr1:149967685:G:A	6.92011e-06	-1.09731e-10	-1.17259	1.86431e-05	-1.09731e-10	-1.05653
149967819	chr1:149967819:T:C	5.9426e-06	-1.09731e-10	-1.32488	1.33408e-05	-1.09731e-10	-1.39118
149968121	chr1:149968121:G:A	9.91128e-06	-1.09731e-10	-0.813349	1.59052e-05	-1.09731e-10	-1.21536
149968218	chr1:149968218:T:C	1.02613e-05	-1.09731e-10	-0.778643	1.62311e-05	-1.09731e-10	-1.19508
149968219	chr1:149968219:G:A	1.03991e-05	-1.09731e-10	-0.765307	1.63044e-05	-1.09731e-10	-1.19057
149968278	chr1:149968278:AG:A	9.52042e-06	-1.09731e-10	-0.853584	1.55392e-05	-1.09731e-10	-1.23864
149968626	chr1:149968626:C:T	1.06538e-05	-1.09731e-10	-0.741107	1.66177e-05	-1.09731e-10	-1.17154
149968725	chr1:149968725:C:T	9.16151e-06	-1.09731e-10	-0.892012	1.81418e-05	-1.09731e-10	-1.08379
149968952	chr1:149968952:G:A	1.07368e-05	-1.09731e-10	-0.733342	1.66811e-05	-1.09731e-10	-1.16773
149969301	chr1:149969301:A:G	3.33935e-06	-1.42454	-0.476708	4.6125e-06	-1.44978	-1.00346
149970634	chr1:149970634:G:A	1.09181e-05	-1.09731e-10	-0.716599	1.68783e-05	-1.09731e-10	-1.15598
149970751	chr1:149970751:C:T	9.31806e-06	-1.09731e-10	-0.875069	2.27298e-05	-1.09731e-10	-0.858331
149971229	chr1:149971229:G:A	7.15243e-05	2.45771	-1.29469	0.000227287	2.71083	-1.26662
149971531	chr1:149971531:A:G	9.70064e-06	-1.09731e-10	-0.834831	2.36397e-05	-1.09731e-10	-0.819078
149971806	chr1:149971806:A:C	1.06714e-05	-1.09731e-10	-0.739454	1.6637e-05	-1.09731e-10	-1.17038
149971856	chr1:149971856:T:C	3.3912e-06	-0.820103	-1.06574	9.44073e-06	-0.781989	-0.954985
149972207	chr1:149972207:C:T	1.08048e-05	-1.09731e-10	-0.72703	1.67643e-05	-1.09731e-10	-1.16276
149972868	chr1:149972868:A:G	6.38334e-06	-1.09731e-10	-1.25333	1.71114e-05	-1.09731e-10	-1.14226
149973549	chr1:149973549:G:A	1.09467e-05	-1.09731e-10	-0.713989	1.68815e-05	-1.09731e-10	-1.15579
149973555	chr1:149973555:G:A	6.42598e-06	-1.24667	-4.15888e-10	1.54543e-05	-1.24412	-4.15888e-10
149974464	chr1:149974464:G:A	5.87024e-06	-1.09731e-10	-1.33713	1.27844e-05	-1.09731e-10	-1.43378
149974499	chr1:149974499:G:A	8.91223e-06	-1.09731e-10	-0.919599	1.76742e-05	-1.09731e-10	-1.1099
149975795	chr1:149975795:G:A	7.91058e-06	-1.09731e-10	-1.03882	2.15772e-05	-1.09731e-10	-0.910368
149975878	chr1:149975878:G:A	7.81218e-05	2.59929	-1.34804	0.000266951	2.86567	-1.26061
149975900	chr1:149975900:A:G	6.27451e-06	-1.09731e-10	-1.27053	1.36685e-05	-1.09731e-10	-1.36691
149975910	chr1:149975910:A:G	5.77271e-06	-1.09731e-10	-1.35388	1.31781e-05	-1.09731e-10	-1.40345
149976135	chr1:149976135:G:A	5.34124e-06	-1.09731e-10	-1.43157	1.28321e-05	-1.09731e-10	-1.43006
149976387	chr1:149976387:G:A	9.70751e-06	-1.09731e-10	-0.834123	2.93359e-05	-1.09731e-10	-0.603194
149977058	chr1:149977058:C:T	0.000146392	3.27514	-1.39588	0.000354718	3.3235	-1.43418
149977157	chr1:149977157:T:C	5.95662e-06	-1.09731e-10	-1.32252	1.35849e-05	-1.09731e-10	-1.37305
149977536	chr1:149977536:C:T	5.84662e-06	-1.09731e-10	-1.34116	1.34045e-05	-1.09731e-10	-1.38642
149977683	chr1:149977683:C:T	7.04426e-06	-1.09731e-10	-1.15481	1.32686e-05	-1.09731e-10	-1.3966
149977996	chr1:149977996:C:A	6.83004e-06	-1.09731e-10	-1.18569	1.70745e-05	-1.09731e-10	-1.14442
149978479	chr1:149978479:A:T	4.9068e-05	0.786183	-4.15888e-10	0.00011906	0.797621	-4.15888e-10
149978927	chr1:149978927:T:A	1.47285e-05	-1.09731e-10	-0.417238	2.62657e-05	-1.09731e-10	-0.713745
149979093	chr1:149979093:C:G	7.83543e-06	-1.09731e-10	-1.04837	1.96312e-05	-1.09731e-10	-1.00489
149979268	chr1:149979268:G:A	1.10476e-05	-1.09731e-10	-0.704807	1.67273e-05	-1.09731e-10	-1.16497
149979308	chr1:149979308:T:C	4.8829e-06	-1.52128	-4.15888e-10	1.12669e-05	-1.56013	-4.15888e-10
149979873	chr1:149979873:A:G	0.000173564	3.45121	-1.40169	0.000423907	3.50169	-1.43418
149979919	chr1:149979919:C:A	5.7503e-06	-1.09731e-10	-1.35777	1.48756e-05	-1.09731e-10	-1.28229
149980830	chr1:149980830:C:T	5.65296e-06	-1.09731e-10	-1.37484	1.45475e-05	-1.09731e-10	-1.30459
149980844	chr1:149980844:C:T	1.14976e-05	-1.09731e-10	-0.664882	1.71446e-05	-1.09731e-10	-1.14032
149981477	chr1:149981477:G:A	1.12152e-05	-0.689749	-4.15888e-10	2.62294e-05	-0.715125	-4.15888e-10
149981538	chr1:149981538:G:A	6.35044e-06	-1.09731e-10	-1.2585	1.54645e-05	-1.09731e-10	-1.24346
149981573	chr1:149981573:C:T	5.84452e-06	-1.09731e-10	-1.34152	1.34007e-05	-1.09731e-10	-1.3867
149981610	chr1:149981610:CCAAA:C	0.00015166	3.24553	-1.33091	0.000418135	3.39363	-1.33984
149981946	chr1:149981946:G:A	5.7494e-06	-1.09731e-10	-1.35793	1.31986e-05	-1.09731e-10	-1.4019
149982080	chr1:149982080:C:T	5.34614e-06	-1.09731e-10	-1.43065	1.28408e-05	-1.09731e-10	-1.42938
149982105	chr1:149982105:C:T	5.12241e-06	-1.4734	-4.15888e-10	1.21671e-05	-1.48327	-4.15888e-10
149982165	chr1:149982165:TAA:T	1.09582e-05	-1.09731e-10	-0.712937	1.65242e-05	-1.09731e-10	-1.17718
149982170	chr1:149982170:AAATAT:A	1.19419e-05	-1.09731e-10	-0.62697	1.74268e-05	-1.09731e-10	-1.124
149983151	chr1:149983151:G:A	1.09626e-05	0.350375	-1.06291	3.15389e-05	0.685443	-1.21623
149983264	chr1:149983264:T:C	1.09517e-05	-1.09731e-10	-0.713532	1.66541e-05	-1.09731e-10	-1.16935
149983321	chr1:149983321:G:A	0.000170832	2.03366	-4.15888e-10	0.00034586	1.86403	-4.15888e-10
149983683	chr1:149983683:C:T	5.08195e-05	0.821257	-4.15888e-10	0.000123437	0.833722	-4.15888e-10
149984199	chr1:149984199:C:T	9.09607e-06	-0.899181	-4.15888e-10	2.41208e-05	-0.798932	-4.15888e-10
149984312	chr1:149984312:G:T	9.26313e-05	2.73007	-1.30847	0.000321978	3.00019	-1.20771
149984517	chr1:149984517:A:C	6.1239e-06	-1.09731e-10	-1.29482	1.38702e-05	-1.09731e-10	-1.35226
149984778	chr1:149984778:A:G	7.73574e-06	-1.09731e-10	-1.06117	1.57789e-05	-1.09731e-10	-1.22333
149985269	chr1:149985269:G:A	6.02008e-06	-1.09731e-10	-1.31192	1.36903e-05	-1.09731e-10	-1.36532
149985282	chr1:149985282:C:A	5.33734e-06	-1.09731e-10	-1.4323	1.28202e-05	-1.09731e-10	-1.43098
149985386	chr1:149985386:G:A	7.42704e-06	-1.09731e-10	-1.1019	2.01198e-05	-1.09731e-10	-0.980303
149985547	chr1:149985547:G:A	6.06062e-06	-1.09731e-10	-1.30521	1.37607e-05	-1.09731e-10	-1.36019
149985606	chr1:149985606:G:T	6.96305e-06	-1.09731e-10	-1.16641	1.50541e-05	-1.09731e-10	-1.27035
149985621	chr1:149985621:T:G	5.9939e-06	-1.09731e-10	-1.31628	1.36441e-05	-1.09731e-10	-1.3687
149985679	chr1:149985679:T:G	1.08464e-05	-1.09731e-10	-0.723189	1.67837e-05	-1.09731e-10	-1.1616
149986121	chr1:149986121:A:G	1.11186e-05	-1.09731e-10	-0.698404	1.67932e-05	-1.09731e-10	-1.16103
149986145	chr1:149986145:A:T	6.12226e-06	-1.09731e-10	-1.29509	1.38777e-05	-1.09731e-10	-1.35173
149986156	chr1:149986156:T:G	5.99879e-06	-1.09731e-10	-1.31547	1.36557e-05	-1.09731e-10	-1.36785
149986422	chr1:149986422:A:G	5.95204e-06	-1.09731e-10	-1.32329	1.35842e-05	-1.09731e-10	-1.3731
149987348	chr1:149987348:T:C	5.3953e-06	-1.09731e-10	-1.42149	1.27812e-05	-1.09731e-10	-1.43403
149987629	chr1:149987629:C:T	1.12967e-05	-1.09731e-10	-0.682509	1.69562e-05	-1.09731e-10	-1.15137
149988285	chr1:149988285:T:A	5.85867e-06	-1.09731e-10	-1.3391	1.34478e-05	-1.09731e-10	-1.38319
149988597	chr1:149988597:G:T	8.09143e-06	-1.09731e-10	-1.01622	1.97051e-05	-1.09731e-10	-1.00113
149988620	chr1:149988620:C:T	7.06049e-06	-1.09731e-10	-1.15251	1.32799e-05	-1.09731e-10	-1.39575
149989259	chr1:149989259:G:A	6.94785e-06	-1.16859	-4.15888e-10	2.22127e-05	-0.881345	-4.15888e-10
149989363	chr1:149989363:C:G	5.52998e-06	-1.09731e-10	-1.39684	1.28571e-05	-1.09731e-10	-1.42811
149989415	chr1:149989415:C:T	7.78014e-06	-1.09731e-10	-1.05545	1.87112e-05	-1.09731e-10	-1.05289
149989663	chr1:149989663:C:T	9.35719e-05	2.73155	-1.29984	0.000326415	3.00166	-1.1955
149990645	chr1:149990645:T:A	4.32836e-05	0.660749	-4.15888e-10	0.000105583	0.67749	-4.15888e-10
149990820	chr1:149990820:C:T	8.0403e-06	-1.09731e-10	-1.02256	2.19689e-05	-1.09731e-10	-0.892381
149991045	chr1:149991045:G:A	5.07115e-06	-1.48346	-4.15888e-10	1.22816e-05	-1.4739	-4.15888e-10
149991212	chr1:149991212:C:T	1.10622e-05	-1.09731e-10	-0.703487	1.67571e-05	-1.09731e-10	-1.16319
149991248	chr1:149991248:A:G	7.81238e-06	-1.09731e-10	-1.05131	1.59052e-05	-1.09731e-10	-1.21536
149991728	chr1:149991728:T:G	7.6123e-06	-1.09731e-10	-1.07726	1.59466e-05	-1.09731e-10	-1.21276
149992035	chr1:149992035:C:G	1.13118e-05	-1.09731e-10	-0.681174	1.69687e-05	-1.09731e-10	-1.15063
149992150	chr1:149992150:G:A	1.68594e-05	-1.09731e-10	-0.282112	2.98609e-05	-1.09731e-10	-0.585457
149992178	chr1:149992178:T:C	1.09554e-05	-1.09731e-10	-0.713187	1.66392e-05	-1.09731e-10	-1.17025
149992902	chr1:149992902:A:G	4.9164e-06	-1.51445	-4.15888e-10	1.16117e-05	-1.52999	-4.15888e-10
149993190	chr1:149993190:C:T	1.10414e-05	-1.09731e-10	-0.705373	1.6739e-05	-1.09731e-10	-1.16426
149994213	chr1:149994213:GTAT:G	0.000169812	3.42899	-1.40132	0.000413392	3.47651	-1.43412
149994753	chr1:149994753:G:A	9.81728e-06	-1.09731e-10	-0.822879	1.58442e-05	-1.09731e-10	-1.2192
149994867	chr1:149994867:T:C	8.89703e-06	-1.09731e-10	-0.921306	1.76729e-05	-1.09731e-10	-1.10997
149995204	chr1:149995204:G:A	1.10136e-05	-1.09731e-10	-0.707896	1.66945e-05	-1.09731e-10	-1.16693
149995346	chr1:149995346:G:A	9.08439e-05	2.71016	-1.30804	0.00031566	2.97982	-1.20716
149995436	chr1:149995436:A:G	5.97077e-06	-1.09731e-10	-1.32015	1.36165e-05	-1.09731e-10	-1.37072
149995785	chr1:149995785:C:T	1.11582e-05	-1.09731e-10	-0.694853	1.68296e-05	-1.09731e-10	-1.15887
149995965	chr1:149995965:A:G	1.86379e-05	-0.181825	-4.15888e-10	3.9696e-05	-0.300757	-4.15888e-10
149996220	chr1:149996220:A:G	1.11161e-05	-1.09731e-10	-0.69863	1.70482e-05	-1.09731e-10	-1.14596
149996342	chr1:149996342:T:C	5.91769e-06	-1.09731e-10	-1.32908	1.35283e-05	-1.09731e-10	-1.37723
149996385	chr1:149996385:A:AC	3.1905e-05	-1.09731e-10	0.35574	9.65333e-05	-1.09731e-10	0.587881
149996770	chr1:149996770:A:G	0.000173256	3.43185	-1.38411	0.000416884	3.48354	-1.43273
149996888	chr1:149996888:T:C	5.9079e-06	-1.09731e-10	-1.33073	1.35115e-05	-1.09731e-10	-1.37846
149997901	chr1:149997901:C:T	5.44566e-06	-1.09731e-10	-1.4122	1.30994e-05	-1.09731e-10	-1.40944
149998054	chr1:149998054:C:T	6.3225e-06	-1.09731e-10	-1.26291	1.37362e-05	-1.09731e-10	-1.36197
149998081	chr1:149998081:A:G	6.26913e-06	-1.09731e-10	-1.27139	1.36612e-05	-1.09731e-10	-1.36744
149998128	chr1:149998128:C:T	8.20841e-06	-1.09731e-10	-1.00186	2.24644e-05	-1.09731e-10	-0.870073
149998149	chr1:149998149:C:G	0.000173817	3.41725	-1.36628	0.000412753	3.46953	-1.42868
149998481	chr1:149998481:C:T	5.40183e-06	-1.09731e-10	-1.42029	1.29877e-05	-1.09731e-10	-1.41801
149999076	chr1:149999076:T:C	5.46665e-06	-1.09731e-10	-1.40836	1.31406e-05	-1.09731e-10	-1.4063
149999138	chr1:149999138:A:G	0.000152807	3.32443	-1.40228	0.000373004	3.37373	-1.43415
149999266	chr1:149999266:C:T	9.22573e-05	2.72653	-1.30897	0.000320969	2.99776	-1.20842
149999563	chr1:149999563:T:C	2.24182e-05	-1.09731e-10	0.00284938	6.16302e-05	-1.09731e-10	0.139146
149999759	chr1:149999759:G:A	0.00017702	2.06924	-4.15888e-10	0.000445895	2.11808	-4.15888e-10
150000020	chr1:150000020:T:G	9.53712e-05	2.77727	-1.32651	0.000329883	3.04893	-1.2322
150000346	chr1:150000346:G:A	1.10654e-05	-1.09731e-10	-0.703204	1.67409e-05	-1.09731e-10	-1.16415
150000411	chr1:150000411:A:G	2.57501e-06	-1.40908	-0.752093	3.92603e-06	-1.4372	-1.17718
150000587	chr1:150000587:A:G	5.90187e-06	-1.09731e-10	-1.33175	1.35009e-05	-1.09731e-10	-1.37925
150000599	chr1:150000599:C:T	8.06792e-06	-1.09731e-10	-1.01913	1.85048e-05	-1.09731e-10	-1.06398
150000793	chr1:150000793:A:G	4.69908e-06	-1.55966	-4.15888e-10	1.13012e-05	-1.5571	-4.15888e-10
150001275	chr1:150001275:T:C	1.57022e-05	-1.09731e-10	-0.353222	2.81993e-05	-1.09731e-10	-0.642711
150001421	chr1:150001421:C:T	2.99544e-05	0.292652	-4.15888e-10	6.60682e-05	0.208681	-4.15888e-10
150001613	chr1:150001613:A:G	8.30089e-06	-1.09731e-10	-0.99066	2.27145e-05	-1.09731e-10	-0.859004
150001774	chr1:150001774:T:C	3.22786e-05	-1.09731e-10	0.367382	0.00011259	-1.09731e-10	0.74175
150001877	chr1:150001877:C:T	9.47997e-06	-1.09731e-10	-0.857842	1.87644e-05	-1.09731e-10	-1.05005
150002180	chr1:150002180:G:A	1.21273e-05	-1.09731e-10	-0.611566	1.80013e-05	-1.09731e-10	-1.09156
150002521	chr1:150002521:T:TA	5.86919e-06	-1.09731e-10	-1.33731	1.34392e-05	-1.09731e-10	-1.38383
150003022	chr1:150003022:G:A	1.64993e-05	-1.09731e-10	-0.303707	2.93361e-05	-1.09731e-10	-0.60319
150003123	chr1:150003123:G:A	0.000101149	2.81868	-1.30911	0.000352418	3.09139	-1.20858
150003273	chr1:150003273:A:G	6.08436e-06	-1.09731e-10	-1.3013	1.37954e-05	-1.09731e-10	-1.35767
150003969	chr1:150003969:G:A	5.95053e-06	-1.09731e-10	-1.32354	1.35751e-05	-1.09731e-10	-1.37377
150004288	chr1:150004288:G:A	6.06678e-06	-1.09731e-10	-1.30419	1.37716e-05	-1.09731e-10	-1.3594
150005521	chr1:150005521:T:TCA	0.000164848	3.3882	-1.3902	0.000397603	3.43727	-1.43383
150005627	chr1:150005627:GT:G	1.07157e-05	-1.09731e-10	-0.735315	1.66468e-05	-1.09731e-10	-1.16979
150005769	chr1:150005769:T:C	1.67191e-05	-1.09731e-10	-0.29047	2.97343e-05	-1.09731e-10	-0.589707
150005784	chr1:150005784:G:A	8.48671e-06	-1.09731e-10	-0.968522	1.72261e-05	-1.09731e-10	-1.13558
150006012	chr1:150006012:C:T	7.85292e-06	-1.04614	-4.15888e-10	2.01134e-05	-0.980622	-4.15888e-10
150006350	chr1:150006350:G:A	8.8285e-06	-1.09731e-10	-0.929038	1.76858e-05	-1.09731e-10	-1.10925
150006458	chr1:150006458:A:T	1.30378e-05	-1.09731e-10	-0.539168	1.88118e-05	-1.09731e-10	-1.04752
150006603	chr1:150006603:G:A	2.7444e-06	-1.43672	-0.660737	4.0448e-06	-1.4616	-1.12298
150006610	chr1:150006610:T:G	5.5381e-06	-1.09731e-10	-1.39537	1.2881e-05	-1.09731e-10	-1.42625
150007461	chr1:150007461:G:A	6.58784e-06	-1.09731e-10	-1.2218	1.63678e-05	-1.09731e-10	-1.18669
150007739	chr1:150007739:G:A	5.61516e-06	-1.09731e-10	-1.38155	1.41733e-05	-1.09731e-10	-1.33065
150008180	chr1:150008180:C:T	4.99619e-05	0.804238	-4.15888e-10	0.000123104	0.831026	-4.15888e-10
150009454	chr1:150009454:G:T	9.42555e-06	-1.09731e-10	-0.863599	1.97137e-05	-1.09731e-10	-1.00069
150009455	chr1:150009455:C:T	9.41516e-06	-1.09731e-10	-0.864702	1.96926e-05	-1.09731e-10	-1.00176
150010529	chr1:150010529:C:T	0.000113949	2.62966	-1.00093	0.000319126	2.63515	-0.851572
150011785	chr1:150011785:C:T	1.1629e-05	-1.09731e-10	-0.653521	1.73515e-05	-1.09731e-10	-1.12833
150012289	chr1:150012289:G:A	2.12967e-05	-1.09731e-10	-0.0484695	5.73462e-05	-1.09731e-10	0.067099
150012357	chr1:150012357:A:G	1.49069e-05	-1.09731e-10	-0.405202	2.05113e-05	-1.09731e-10	-0.961033
150013128	chr1:150013128:A:G	0.000108409	2.62928	-1.0504	0.00029878	2.62935	-0.911651
150013190	chr1:150013190:T:C	1.45125e-05	-1.09731e-10	-0.43201	2.0171e-05	-1.09731e-10	-0.977759
150013507	chr1:150013507:A:G	9.56417e-05	2.51432	-1.06073	0.000258674	2.5129	-0.939337
150014252	chr1:150014252:TAGTC:T	2.12439e-05	-1.09731e-10	-0.0509546	5.84679e-05	-1.09731e-10	0.0864715
150014501	chr1:150014501:T:C	5.62863e-06	-1.09731e-10	-1.37916	1.32539e-05	-1.09731e-10	-1.39772
150014689	chr1:150014689:T:G	5.46664e-06	-1.09731e-10	-1.40836	1.31491e-05	-1.09731e-10	-1.40565
150015191	chr1:150015191:T:C	5.83693e-06	-1.09731e-10	-1.34282	1.30307e-05	-1.09731e-10	-1.4147
150015419	chr1:150015419:GAGT:G	6.40558e-06	-1.09731e-10	-1.24985	1.38305e-05	-1.09731e-10	-1.35513
150015469	chr1:150015469:C:T	9.88843e-05	2.82563	-1.33871	0.000211085	2.70369	-1.33343
150015533	chr1:150015533:G:A	9.66784e-06	-1.09731e-10	-0.838218	1.90832e-05	-1.09731e-10	-1.0332
150015579	chr1:150015579:C:G	6.81319e-06	-1.09731e-10	-1.18816	1.69704e-05	-1.09731e-10	-1.15053
150015719	chr1:150015719:T:C	6.30431e-06	-1.09731e-10	-1.26579	1.37041e-05	-1.09731e-10	-1.36431
150015739	chr1:150015739:GC:G	8.73694e-06	0.316456	-1.25592	2.73057e-05	0.657196	-1.33211
150015766	chr1:150015766:T:C	0.000140535	1.83844	-4.15888e-10	0.000328229	1.8117	-4.15888e-10
150016039	chr1:150016039:G:A	6.73757e-06	-1.09731e-10	-1.19932	1.67816e-05	-1.09731e-10	-1.16172
150016073	chr1:150016073:G:T	2.25097e-05	-1.09731e-10	0.00692261	6.18834e-05	-1.09731e-10	0.143245
150016137	chr1:150016137:G:T	6.62711e-06	-1.09731e-10	-1.21585	1.647e-05	-1.09731e-10	-1.18047
150016458	chr1:150016458:T:C	1.72609e-05	-0.258577	-4.15888e-10	5.68908e-05	0.0591263	-4.15888e-10
150017238	chr1:150017238:A:T	5.18156e-06	-1.46192	-4.15888e-10	1.58773e-05	-1.21712	-4.15888e-10
150017474	chr1:150017474:T:C	5.95961e-06	-0.35594	-0.966078	1.5903e-05	-0.392018	-0.82348
150017843	chr1:150017843:C:A	6.40679e-06	-1.09731e-10	-1.24967	1.56532e-05	-1.09731e-10	-1.23133
150017904	chr1:150017904:G:A	7.30508e-06	-1.09731e-10	-1.11845	1.87014e-05	-1.09731e-10	-1.05341
150018023	chr1:150018023:G:A	5.71777e-06	-1.09731e-10	-1.36344	1.45324e-05	-1.09731e-10	-1.30563
150018264	chr1:150018264:G:A	6.68991e-06	-1.09731e-10	-1.20642	1.46214e-05	-1.09731e-10	-1.29952
150019187	chr1:150019187:C:T	6.02342e-06	-0.326814	-0.984555	1.59873e-05	-0.366309	-0.843907
150019945	chr1:150019945:T:C	6.84848e-06	-1.09731e-10	-1.183	1.67304e-05	-1.09731e-10	-1.16478
150019997	chr1:150019997:A:G	6.46354e-06	-1.09731e-10	-1.24085	1.57883e-05	-1.09731e-10	-1.22274
150020305	chr1:150020305:G:A	6.51849e-06	-1.09731e-10	-1.23238	1.59278e-05	-1.09731e-10	-1.21394
150020318	chr1:150020318:T:C	0.000100049	2.55036	-1.05172	0.000275603	2.55015	-0.913191
150020326	chr1:150020326:A:G	9.20467e-05	2.48157	-1.0663	0.000252971	2.4815	-0.930231
150020634	chr1:150020634:T:C	9.92336e-05	2.54044	-1.04999	0.000273446	2.54028	-0.911189
150020930	chr1:150020930:C:T	0.00010675	2.64764	-1.08417	0.000292405	2.64734	-0.951208
150021079	chr1:150021079:T:G	2.26304e-05	-1.09731e-10	0.012273	6.22804e-05	-1.09731e-10	0.14964
150021432	chr1:150021432:C:A	0.000106566	2.61281	-1.05106	0.000293627	2.61275	-0.912445
150021952	chr1:150021952:T:C	0.000119011	1.67219	-4.15888e-10	0.000299533	1.72022	-4.15888e-10
150021961	chr1:150021961:C:T	5.33609e-06	-1.09731e-10	-1.43253	1.28115e-05	-1.09731e-10	-1.43166
150021984	chr1:150021984:C:T	9.51784e-05	2.86493	-1.4162	0.000209255	2.77029	-1.40874
150022022	chr1:150022022:G:A	5.28432e-05	0.860306	-4.15888e-10	0.000129934	0.885016	-4.15888e-10
150022161	chr1:150022161:G:A	8.08826e-05	2.34627	-1.06029	0.000219333	2.34497	-0.936384
150022509	chr1:150022509:G:A	5.33186e-06	-1.09731e-10	-1.43332	1.27833e-05	-1.09731e-10	-1.43387
150022757	chr1:150022757:T:C	5.4602e-06	-1.09731e-10	-1.40954	1.35304e-05	-1.09731e-10	-1.37707
150022996	chr1:150022996:A:G	1.32064e-06	-1.40016	-1.42875	3.19426e-06	-1.40171	-1.41895
150023307	chr1:150023307:G:A	7.76345e-05	0.654084	0.590905	0.000824235	1.04658	1.68587
150023410	chr1:150023410:C:T	6.78554e-06	-0.252652	-0.939578	1.78938e-05	-0.292815	-0.804741
150023547	chr1:150023547:C:T	2.69866e-06	-1.4999	-0.614368	3.94441e-06	-1.51733	-1.09238
150024008	chr1:150024008:C:T	9.70172e-05	2.52729	-1.05942	0.000263203	2.52638	-0.935465
150024021	chr1:150024021:A:C	9.15049e-05	2.83131	-1.42194	0.000201003	2.73691	-1.4156
150024335	chr1:150024335:G:A	5.15297e-06	-1.46745	-4.15888e-10	1.23383e-05	-1.4693	-4.15888e-10
150024367	chr1:150024367:A:G	5.39237e-06	-1.09731e-10	-1.42204	1.29467e-05	-1.09731e-10	-1.42116
150024394	chr1:150024394:G:A	5.38955e-06	-1.09731e-10	-1.42256	1.29397e-05	-1.09731e-10	-1.4217
150024516	chr1:150024516:CCTT:C	8.36448e-05	2.40834	-1.08879	0.00022617	2.40781	-0.96853
150024774	chr1:150024774:G:A	3.99281e-06	-0.69468	-1.02785	1.11777e-05	-0.65455	-0.913538
150024802	chr1:150024802:C:G	5.51291e-06	-1.09731e-10	-1.39993	1.32529e-05	-1.09731e-10	-1.39779
150025103	chr1:150025103:T:C	8.73882e-06	-1.09731e-10	-0.939248	1.74138e-05	-1.09731e-10	-1.12474
150025148	chr1:150025148:G:A	9.20765e-06	-1.09731e-10	-0.886989	1.56116e-05	-1.09731e-10	-1.23399
150025150	chr1:150025150:G:A	1.95279e-05	-1.09731e-10	-0.135177	3.43219e-05	-1.09731e-10	-0.446223
150025207	chr1:150025207:A:C	6.06672e-06	-0.318771	-0.985435	1.61004e-05	-0.358354	-0.844811
150025216	chr1:150025216:G:A	4.17311e-06	-0.661346	-1.01702	1.17138e-05	-0.620764	-0.900477
150025347	chr1:150025347:G:A	5.53313e-06	-1.09731e-10	-1.39627	1.33e-05	-1.09731e-10	-1.39424
150025630	chr1:150025630:C:G	7.76834e-05	2.36869	-1.12307	0.000208789	2.3684	-1.00908
150025836	chr1:150025836:C:A	2.85697e-05	-1.09731e-10	0.245323	7.93115e-05	-1.09731e-10	0.391376
150025882	chr1:150025882:C:G	5.37055e-06	-1.09731e-10	-1.42609	1.28004e-05	-1.09731e-10	-1.43253
150025975	chr1:150025975:T:G	5.33664e-06	-1.09731e-10	-1.43243	1.28588e-05	-1.09731e-10	-1.42798
150026214	chr1:150026214:A:G	5.39644e-06	-1.09731e-10	-1.42128	1.2901e-05	-1.09731e-10	-1.4247
150026481	chr1:150026481:A:G	1.02418e-05	-1.09731e-10	-0.780547	1.99345e-05	-1.09731e-10	-0.989556
150026536	chr1:150026536:T:C	1.43369e-06	-1.54368	-1.20309	3.00502e-06	-1.5531	-1.32862
150026539	chr1:150026539:G:A	8.90875e-06	-0.484034	-0.435955	1.3485e-05	-0.591336	-0.789094
150026651	chr1:150026651:A:C	7.35862e-06	-1.09731e-10	-1.11115	1.67343e-05	-1.09731e-10	-1.16455
150026659	chr1:150026659:A:G	5.37869e-06	-1.09731e-10	-1.42458	1.33108e-05	-1.09731e-10	-1.39343
150026727	chr1:150026727:G:A	6.33224e-06	-1.09731e-10	-1.26137	1.35874e-05	-1.09731e-10	-1.37287
150026744	chr1:150026744:A:C	6.04779e-06	-1.00266	-0.304665	8.19212e-06	-0.806452	-1.07238
150026821	chr1:150026821:C:T	1.80243e-06	-1.33361	-1.18428	4.6419e-06	-1.26158	-1.1853
150026965	chr1:150026965:G:T	3.61003e-06	-0.622376	-1.20093	8.23637e-06	-0.582043	-1.2914
150027101	chr1:150027101:C:T	3.27089e-05	1.65676	-1.27613	5.0234e-05	1.34563	-1.41094
150028207	chr1:150028207:G:A	2.4798e-06	-0.811261	-1.38759	5.42159e-06	-0.857376	-1.43424
150028299	chr1:150028299:T:C	6.29185e-06	-1.09731e-10	-1.26777	1.37555e-05	-1.09731e-10	-1.36057
150028379	chr1:150028379:T:A	8.60381e-06	-1.09731e-10	-0.954818	2.28803e-05	-1.09731e-10	-0.851729
150029006	chr1:150029006:T:TTTTG	4.95536e-05	1.10057	-0.30454	0.000108738	1.306	-0.599064
150029138	chr1:150029138:G:C	2.4708e-05	-1.09731e-10	0.100103	6.38392e-05	-1.09731e-10	0.174361
150029512	chr1:150029512:C:G	2.70947e-05	-9.82515e-05	0.192415	2.39358e-05	0.0243746	-0.831007
150029520	chr1:150029520:A:C	1.87399e-06	-1.05969	-1.41927	4.50398e-06	-1.05963	-1.41741
150029648	chr1:150029648:A:G	7.4443e-06	-1.09731e-10	-1.09958	1.69638e-05	-1.09731e-10	-1.15093
150029674	chr1:150029674:T:C	1.41827e-05	0.647378	-1.10238	5.8703e-05	0.927552	-0.837069
150029941	chr1:150029941:A:G	4.50723e-05	0.965228	-0.263983	9.80605e-05	1.16564	-0.562065
150030136	chr1:150030136:C:T	6.02641e-06	-1.09731e-10	-1.31087	1.76609e-05	-1.09731e-10	-1.11066
150030335	chr1:150030335:T:C	1.63811e-05	0.586603	-0.897497	4.09543e-05	0.785939	-1.05549
150030393	chr1:150030393:G:A	9.74697e-06	-1.09731e-10	-0.830067	1.90783e-05	-1.09731e-10	-1.03346
150030478	chr1:150030478:T:C	7.07736e-06	0.284057	-1.43418	2.12281e-05	0.501334	-1.42801
150031134	chr1:150031134:G:T	1.79541e-05	-1.09731e-10	-0.219202	3.70983e-05	-1.09731e-10	-0.368437
150031159	chr1:150031159:T:C	1.64769e-05	0.572015	-0.877078	4.10158e-05	0.770597	-1.03865
150031555	chr1:150031555:G:A	3.47691e-05	-0.240867	0.682574	2.48072e-05	-0.22329	-0.547583
150031701	chr1:150031701:C:T	6.0384e-06	-1.09731e-10	-1.30889	1.77167e-05	-1.09731e-10	-1.1075
150031869	chr1:150031869:A:T	2.48495e-06	-1.06745	-1.12933	5.10393e-06	-1.0186	-1.33339
150032175	chr1:150032175:T:G	4.75661e-05	1.01635	-0.261253	0.0001036	1.21863	-0.560104
150032606	chr1:150032606:G:C	5.44841e-06	-1.09731e-10	-1.4117	1.27829e-05	-1.09731e-10	-1.4339
150033329	chr1:150033329:T:A	9.65863e-06	-1.09731e-10	-0.839172	3.43639e-05	-1.09731e-10	-0.445
150033368	chr1:150033368:C:T	1.26298e-05	-1.09731e-10	-0.570968	1.78388e-05	-1.09731e-10	-1.10063
150033870	chr1:150033870:C:T	1.00824e-05	-1.09731e-10	-0.796229	2.01384e-05	-1.09731e-10	-0.979379
150034094	chr1:150034094:CATG:C	1.87701e-05	-1.09731e-10	-0.174759	3.86681e-05	-1.09731e-10	-0.326991
150034693	chr1:150034693:G:A	8.0982e-06	-1.09731e-10	-1.01538	1.50527e-05	-1.09731e-10	-1.27045
150034783	chr1:150034783:T:G	1.03085e-05	-1.09731e-10	-0.774057	1.9282e-05	-1.09731e-10	-1.02284
150034853	chr1:150034853:T:C	5.5763e-06	-1.09731e-10	-1.3885	1.41646e-05	-1.09731e-10	-1.33126
150036121	chr1:150036121:T:C	1.16924e-05	-1.09731e-10	-0.648084	2.50944e-05	-1.09731e-10	-0.759364
150036152	chr1:150036152:C:T	6.50053e-06	-1.09731e-10	-1.23514	1.47528e-05	-1.09731e-10	-1.29058
150036402	chr1:150036402:G:A	9.4495e-06	-1.09731e-10	-0.861062	3.3375e-05	-1.09731e-10	-0.474201
150036614	chr1:150036614:A:G	1.69638e-05	1.00261	-1.27856	4.73538e-05	1.22436	-1.34872
150036711	chr1:150036711:G:A	6.29072e-06	-1.09731e-10	-1.26795	1.37465e-05	-1.09731e-10	-1.36122
150036820	chr1:150036820:T:C	4.15353e-05	1.18063	-0.561108	9.52002e-05	1.38608	-0.812102
150037537	chr1:150037537:T:G	1.30971e-05	-1.09731e-10	-0.534631	1.86426e-05	-1.09731e-10	-1.05656
150037733	chr1:150037733:G:T	1.53365e-05	0.717603	-1.09439	3.99204e-05	0.919808	-1.21493
150037761	chr1:150037761:T:C	2.33873e-05	-1.09731e-10	0.0451716	6.0247e-05	-1.09731e-10	0.116446
150037869	chr1:150037869:A:G	4.044e-05	1.15719	-0.564398	9.26239e-05	1.36171	-0.815166
150038205	chr1:150038205:A:C	5.79251e-06	-1.09731e-10	-1.35046	1.65936e-05	-1.09731e-10	-1.17299
150038213	chr1:150038213:A:G	7.34131e-06	-1.09731e-10	-1.11351	1.67244e-05	-1.09731e-10	-1.16514
150038222	chr1:150038222:T:C	7.33587e-06	-1.09731e-10	-1.11425	1.67131e-05	-1.09731e-10	-1.16581
150038443	chr1:150038443:G:A	2.17789e-05	-1.09731e-10	-0.0260827	5.59959e-05	-1.09731e-10	0.0432713
150038584	chr1:150038584:G:A	1.3393e-05	0.592204	-1.1045	5.52039e-05	0.868645	-0.839618
150039105	chr1:150039105:CTT:C	2.26399e-05	-1.09731e-10	0.0126919	5.82717e-05	-1.09731e-10	0.0831097
150039120	chr1:150039120:T:C	0.000127147	1.73832	-4.15888e-10	0.000298597	1.71709	-4.15888e-10
150039351	chr1:150039351:A:C	1.61087e-05	0.732445	-1.06011	4.17081e-05	0.935884	-1.1872
150039401	chr1:150039401:G:A	5.92213e-06	-1.09731e-10	-1.32833	1.51416e-05	-1.09731e-10	-1.26456
150039409	chr1:150039409:G:A	6.13395e-06	-1.09731e-10	-1.29319	1.57921e-05	-1.09731e-10	-1.2225
150039753	chr1:150039753:A:G	1.00515e-05	-1.09731e-10	-0.7993	1.95303e-05	-1.09731e-10	-1.01004
150039835	chr1:150039835:C:T	1.01052e-05	-1.09731e-10	-0.793973	1.96158e-05	-1.09731e-10	-1.00567
150039856	chr1:150039856:G:A	9.59281e-06	-1.09731e-10	-0.846009	1.87929e-05	-1.09731e-10	-1.04853
150040017	chr1:150040017:T:C	9.42821e-06	-1.09731e-10	-0.863317	1.69227e-05	-1.09731e-10	-1.15335
150040220	chr1:150040220:G:T	9.06802e-05	1.40032	-4.15888e-10	0.000205032	1.34116	-4.15888e-10
150040442	chr1:150040442:T:A	5.46375e-06	-1.09731e-10	-1.40889	1.28324e-05	-1.09731e-10	-1.43003
150040917	chr1:150040917:C:T	1.14894e-05	-1.09731e-10	-0.665594	2.47047e-05	-1.09731e-10	-0.775013
150040941	chr1:150040941:T:C	2.01518e-05	1.12683	-1.23056	5.23683e-05	1.3202	-1.3439
150041001	chr1:150041001:C:T	1.53275e-05	-1.09731e-10	-0.377374	4.68167e-05	-1.09731e-10	-0.135768
150041043	chr1:150041043:C:A	3.2706e-05	-0.0843355	0.464872	2.51771e-05	-0.0674978	-0.688574
150041131	chr1:150041131:T:G	5.51215e-06	-1.09731e-10	-1.40007	1.31963e-05	-1.09731e-10	-1.40207
150041153	chr1:150041153:A:C	1.60714e-05	0.755879	-1.08586	4.18202e-05	0.959964	-1.20859
150041477	chr1:150041477:C:T	1.66321e-05	0.782945	-1.07864	4.32773e-05	0.988062	-1.20244
150041494	chr1:150041494:G:A	1.71812e-05	0.802229	-1.06544	4.46432e-05	1.00811	-1.19142
150041585	chr1:150041585:C:T	2.23929e-05	-1.09731e-10	0.00172163	5.76141e-05	-1.09731e-10	0.0717596
150042218	chr1:150042218:G:C	2.66012e-05	-1.09731e-10	0.173935	6.90895e-05	-1.09731e-10	0.253396
150042504	chr1:150042504:A:G	1.21126e-05	-1.09731e-10	-0.612776	2.59352e-05	-1.09731e-10	-0.726405
150042628	chr1:150042628:C:T	1.93674e-05	-0.143435	-4.15888e-10	4.20402e-05	-0.24338	-4.15888e-10
150042742	chr1:150042742:A:C	5.79838e-06	-1.09731e-10	-1.34944	1.28175e-05	-1.09731e-10	-1.4312
150043014	chr1:150043014:TTCAGAA:T	1.1879e-05	-1.09731e-10	-0.632251	2.5469e-05	-1.09731e-10	-0.744545
150043159	chr1:150043159:G:T	1.55746e-05	-1.09731e-10	-0.361379	4.77117e-05	-1.09731e-10	-0.11683
150043194	chr1:150043194:T:G	1.68902e-05	0.785807	-1.0661	4.38312e-05	0.990871	-1.19253
150043281	chr1:150043281:A:G	1.61411e-05	0.741487	-1.06714	4.18137e-05	0.944513	-1.1933
150043479	chr1:150043479:T:C	2.1028e-05	-1.09731e-10	-0.0611692	5.40171e-05	-1.09731e-10	0.00729262
150043510	chr1:150043510:G:T	4.21008e-05	1.19911	-0.566063	9.66119e-05	1.40492	-0.816225
150043548	chr1:150043548:T:C	2.24441e-05	-1.09731e-10	0.00400418	5.77555e-05	-1.09731e-10	0.0742115
150043833	chr1:150043833:A:G	1.66924e-05	0.76559	-1.05766	4.32168e-05	0.969846	-1.18562
150044427	chr1:150044427:C:T	3.67031e-05	-1.09731e-10	0.495837	7.72445e-05	-1.09731e-10	0.364969
150044683	chr1:150044683:AATG:A	5.5693e-06	-1.09731e-10	-1.38975	1.55869e-05	-1.09731e-10	-1.23558
150045195	chr1:150045195:G:A	2.12966e-06	-1.53467	-0.816393	7.2491e-06	-1.56021	-0.440916
150045305	chr1:150045305:G:A	1.63589e-05	0.764076	-1.07633	4.24878e-05	0.968113	-1.2009
150045847	chr1:150045847:C:G	1.74543e-05	0.806223	-1.05366	4.52487e-05	1.01257	-1.1824
150046015	chr1:150046015:A:C	1.65541e-05	-1.09731e-10	-0.300392	3.20409e-05	-1.09731e-10	-0.514994
150046397	chr1:150046397:C:T	1.41302e-05	0.628238	-1.08695	3.66694e-05	0.828031	-1.2081
150046508	chr1:150046508:G:T	1.52971e-05	0.579576	-0.958939	6.61521e-05	0.857214	-0.647265
150046744	chr1:150046744:T:C	1.49136e-05	0.834634	-1.23938	4.02387e-05	1.04317	-1.33035
150046969	chr1:150046969:G:T	7.09487e-06	0.286312	-1.43396	2.13878e-05	0.50408	-1.42326
150047050	chr1:150047050:G:A	1.65071e-05	-1.09731e-10	-0.303233	3.19739e-05	-1.09731e-10	-0.517087
150047061	chr1:150047061:G:A	1.78958e-05	0.814643	-1.0371	4.62977e-05	1.02214	-1.16906
150047079	chr1:150047079:AAC:A	6.10784e-06	-1.09731e-10	-1.29745	1.80534e-05	-1.09731e-10	-1.08867
150047453	chr1:150047453:G:A	1.26048e-05	-1.09731e-10	-0.572946	2.68988e-05	-1.09731e-10	-0.689927
150047464	chr1:150047464:C:T	4.71477e-06	-1.55632	-4.15888e-10	1.12662e-05	-1.5602	-4.15888e-10
150047475	chr1:150047475:G:C	6.48331e-06	-1.09731e-10	-1.23779	1.40291e-05	-1.09731e-10	-1.34087
150047725	chr1:150047725:G:A	1.23547e-05	-1.09731e-10	-0.592986	2.64118e-05	-1.09731e-10	-0.708198
150048087	chr1:150048087:C:T	1.42507e-05	-1.09731e-10	-0.450219	2.94918e-05	-1.09731e-10	-0.597894
150048207	chr1:150048207:C:T	1.10717e-05	-1.09731e-10	-0.702634	2.40342e-05	-1.09731e-10	-0.80253
150048351	chr1:150048351:T:C	1.04608e-05	-1.09731e-10	-0.759384	2.26406e-05	-1.09731e-10	-0.862263
150048788	chr1:150048788:A:G	9.52665e-06	-1.09731e-10	-0.85293	1.7458e-05	-1.09731e-10	-1.12221
150048886	chr1:150048886:T:G	2.0769e-05	1.10862	-1.18218	5.31471e-05	1.30146	-1.3104
150048950	chr1:150048950:C:T	5.34458e-06	-1.09731e-10	-1.43094	1.31652e-05	-1.09731e-10	-1.40443
150049635	chr1:150049635:T:C	1.61147e-05	-1.09731e-10	-0.327292	3.41964e-05	-1.09731e-10	-0.449885
150049732	chr1:150049732:G:A	5.53856e-06	-1.09731e-10	-1.39529	1.3986e-05	-1.09731e-10	-1.34395
150049788	chr1:150049788:T:C	1.13307e-05	-1.09731e-10	-0.679504	2.08493e-05	-1.09731e-10	-0.944686
150049804	chr1:150049804:T:C	6.36467e-06	-1.09731e-10	-1.25626	1.3852e-05	-1.09731e-10	-1.35358
150050712	chr1:150050712:C:T	1.28029e-05	-1.09731e-10	-0.557353	2.72938e-05	-1.09731e-10	-0.675349
150050946	chr1:150050946:C:T	7.47418e-06	-1.09731e-10	-1.09557	1.70005e-05	-1.09731e-10	-1.14876
150051427	chr1:150051427:C:T	1.82762e-05	0.855998	-1.05742	4.7549e-05	1.06473	-1.18497
150051763	chr1:150051763:T:C	1.28333e-05	-1.09731e-10	-0.55498	2.73473e-05	-1.09731e-10	-0.673388
150051851	chr1:150051851:ATTTACT:A	6.07048e-06	-1.09731e-10	-1.30359	1.78629e-05	-1.09731e-10	-1.09928
150052044	chr1:150052044:A:G	2.1667e-05	-1.09731e-10	-0.0312337	5.57024e-05	-1.09731e-10	0.0380163
150052320	chr1:150052320:C:T	1.31923e-05	0.574903	-1.10229	5.43968e-05	0.851099	-0.836801
150053196	chr1:150053196:TAA:T	8.13098e-06	-1.09731e-10	-1.01134	1.50814e-05	-1.09731e-10	-1.26855
150053395	chr1:150053395:T:C	7.46619e-06	0.336967	-1.43361	2.26033e-05	0.557658	-1.42157
150053701	chr1:150053701:G:A	6.31753e-06	-1.09731e-10	-1.26369	1.37858e-05	-1.09731e-10	-1.35837
150053743	chr1:150053743:TG:T	1.24507e-05	-1.09731e-10	-0.585245	2.65949e-05	-1.09731e-10	-0.701289
150053851	chr1:150053851:T:C	4.17255e-05	0.0735308	0.550559	3.1187e-05	0.0901856	-0.632191
150053856	chr1:150053856:CT:C	5.23047e-06	-1.45252	-4.15888e-10	1.25709e-05	-1.45062	-4.15888e-10
150054159	chr1:150054159:AG:A	1.2704e-05	-1.09731e-10	-0.565106	2.70786e-05	-1.09731e-10	-0.683262
150054225	chr1:150054225:T:C	1.60403e-05	0.692146	-1.02406	4.06037e-05	0.880206	-1.15835
150054572	chr1:150054572:C:A	2.25327e-05	-1.09731e-10	0.00794543	5.79848e-05	-1.09731e-10	0.0781733
150054644	chr1:150054644:C:T	5.33058e-06	-1.09731e-10	-1.43356	1.31141e-05	-1.09731e-10	-1.40832
150054650	chr1:150054650:A:G	2.07734e-06	-1.46927	-0.906662	3.63623e-06	-1.49451	-1.19655
150054672	chr1:150054672:G:T	5.34433e-06	-1.43099	-4.15888e-10	1.54832e-05	-1.24225	-4.15888e-10
150054999	chr1:150054999:G:A	5.47459e-06	-1.09731e-10	-1.40691	1.49929e-05	-1.09731e-10	-1.27443
150055018	chr1:150055018:T:C	1.57142e-05	0.807346	-1.1598	4.10029e-05	0.99956	-1.26793
150055306	chr1:150055306:G:A	6.1475e-06	-1.09731e-10	-1.29098	1.82218e-05	-1.09731e-10	-1.07939
150055738	chr1:150055738:A:G	6.07634e-06	-1.09731e-10	-1.30262	1.78883e-05	-1.09731e-10	-1.09786
150055840	chr1:150055840:T:A	6.07187e-06	-1.09731e-10	-1.30336	1.78673e-05	-1.09731e-10	-1.09904
150055841	chr1:150055841:A:C	6.02371e-06	-1.09731e-10	-1.31132	1.76396e-05	-1.09731e-10	-1.11186
150055845	chr1:150055845:A:G	6.03032e-06	-1.09731e-10	-1.31022	1.76715e-05	-1.09731e-10	-1.11005
150055877	chr1:150055877:C:T	2.21579e-05	-1.09731e-10	-0.00882877	5.69972e-05	-1.09731e-10	0.0609943
150055921	chr1:150055921:G:A	8.26204e-06	-1.09731e-10	-0.995352	1.73304e-05	-1.09731e-10	-1.12955
150056822	chr1:150056822:C:G	6.6795e-06	-1.20798	-4.15888e-10	1.48007e-05	-1.28733	-4.15888e-10
150057176	chr1:150057176:C:T	9.61655e-06	-1.09731e-10	-0.843538	1.86316e-05	-1.09731e-10	-1.05715
150057587	chr1:150057587:C:T	2.25327e-05	-1.09731e-10	0.00794543	5.79848e-05	-1.09731e-10	0.0781733
150057713	chr1:150057713:T:C	5.86979e-06	-1.09731e-10	-1.3372	1.49618e-05	-1.09731e-10	-1.27651
150057839	chr1:150057839:C:T	5.4216e-06	-1.09731e-10	-1.41663	1.4619e-05	-1.09731e-10	-1.29968
150057947	chr1:150057947:G:A	1.8993e-05	1.01709	-1.18004	4.76802e-05	1.19156	-1.30905
150058641	chr1:150058641:T:G	8.54226e-06	-1.09731e-10	-0.961997	1.77928e-05	-1.09731e-10	-1.10321
150058803	chr1:150058803:C:A	2.26719e-05	-1.09731e-10	0.0141028	5.83468e-05	-1.09731e-10	0.0843971
150059051	chr1:150059051:TTC:T	8.78055e-06	-1.09731e-10	-0.934484	1.91792e-05	-1.09731e-10	-1.02818
150059114	chr1:150059114:T:C	5.99578e-06	-1.31597	-4.15888e-10	1.30654e-05	-1.41204	-4.15888e-10
150059181	chr1:150059181:G:A	2.36941e-05	-1.09731e-10	0.0582013	6.11514e-05	-1.09731e-10	0.131346
150059494	chr1:150059494:C:T	1.38533e-05	0.512297	-0.990795	5.78515e-05	0.76964	-0.693769
150059713	chr1:150059713:A:G	1.38445e-05	-1.09731e-10	-0.479136	1.93198e-05	-1.09731e-10	-1.02088
150060225	chr1:150060225:T:C	1.27344e-05	0.509179	-1.0719	5.20065e-05	0.76699	-0.797628
150060370	chr1:150060370:AGAGATTAG:A	8.19398e-06	-1.09731e-10	-1.00362	1.71781e-05	-1.09731e-10	-1.13837
150060625	chr1:150060625:C:T	5.43761e-06	-1.09731e-10	-1.41368	1.35633e-05	-1.09731e-10	-1.37464
150061292	chr1:150061292:T:C	5.33648e-06	-1.09731e-10	-1.43246	1.285e-05	-1.09731e-10	-1.42867
150061302	chr1:150061302:C:T	1.29968e-05	-1.09731e-10	-0.542318	2.76673e-05	-1.09731e-10	-0.661754
150062273	chr1:150062273:A:C	1.05798e-05	-1.09731e-10	-0.748077	2.30065e-05	-1.09731e-10	-0.846231
150062425	chr1:150062425:G:A	6.11478e-06	-1.09731e-10	-1.29631	1.80689e-05	-1.09731e-10	-1.08781
150062631	chr1:150062631:C:A	5.34591e-06	-1.09731e-10	-1.43069	1.28724e-05	-1.09731e-10	-1.42692
150062769	chr1:150062769:A:G	8.01035e-05	1.2763	-4.15888e-10	0.00018113	1.21721	-4.15888e-10
150063016	chr1:150063016:GACTTAT:G	2.16774e-05	-1.09731e-10	-0.0307514	3.15401e-05	-1.09731e-10	-0.530747
150063082	chr1:150063082:G:A	1.71667e-05	-1.09731e-10	-0.264054	3.31009e-05	-1.09731e-10	-0.482446
150063236	chr1:150063236:G:A	6.83431e-06	-1.09731e-10	-1.18507	1.38863e-05	-1.09731e-10	-1.3511
150063282	chr1:150063282:C:A	9.78612e-06	-1.09731e-10	-0.826058	1.78022e-05	-1.09731e-10	-1.10268
150063320	chr1:150063320:G:A	1.24266e-05	-1.09731e-10	-0.587184	2.65098e-05	-1.09731e-10	-0.704494
150064270	chr1:150064270:T:C	7.75164e-06	-1.09731e-10	-1.05912	1.5337e-05	-1.09731e-10	-1.25174
150064515	chr1:150064515:GTACCCGC:G	2.56324e-06	-1.0555	-1.11025	5.17751e-06	-1.01499	-1.32269
150064617	chr1:150064617:A:C	5.6784e-06	-1.09731e-10	-1.37035	1.31956e-05	-1.09731e-10	-1.40212
150065265	chr1:150065265:A:G	8.60805e-06	-1.09731e-10	-0.954325	1.79198e-05	-1.09731e-10	-1.0961
150065560	chr1:150065560:C:T	4.09951e-05	-0.130772	0.7372	2.82472e-05	-0.125707	-0.515305
150065636	chr1:150065636:A:C	1.28187e-05	-1.09731e-10	-0.556122	2.73143e-05	-1.09731e-10	-0.674597
150065773	chr1:150065773:AG:A	4.09142e-05	0.604454	-4.15888e-10	0.000126652	0.85944	-4.15888e-10
150066640	chr1:150066640:C:T	7.75549e-06	-1.09731e-10	-1.05862	1.53421e-05	-1.09731e-10	-1.25141
150066990	chr1:150066990:G:A	1.31089e-05	0.453271	-0.987002	5.49085e-05	0.709386	-0.685725
150067046	chr1:150067046:G:A	2.34434e-05	-1.09731e-10	0.0475668	6.04161e-05	-1.09731e-10	0.119248
150067150	chr1:150067150:C:A	2.24982e-06	-1.18722	-1.10896	4.51386e-06	-1.15188	-1.32297
150067210	chr1:150067210:C:T	5.62343e-06	-1.09731e-10	-1.38008	1.28044e-05	-1.09731e-10	-1.43222
150067240	chr1:150067240:T:C	1.23196e-05	-1.09731e-10	-0.595833	2.63554e-05	-1.09731e-10	-0.710334
150067621	chr1:150067621:A:G	3.12679e-05	-0.423713	0.759283	2.1401e-05	-0.418754	-0.499814
150068969	chr1:150068969:T:C	1.60899e-05	-1.09731e-10	-0.328832	3.11383e-05	-1.09731e-10	-0.54357
150069001	chr1:150069001:A:G	2.20195e-05	-1.09731e-10	-0.0150941	7.33981e-05	-1.09731e-10	0.313892
150069331	chr1:150069331:C:CTTGT	5.72633e-06	-1.09731e-10	-1.36195	1.32768e-05	-1.09731e-10	-1.39599
150069348	chr1:150069348:G:C	4.3071e-06	-0.262358	-1.3844	1.18777e-05	-0.368973	-1.13837
150069550	chr1:150069550:G:A	1.44547e-05	-1.09731e-10	-0.436007	3.03511e-05	-1.09731e-10	-0.569173
150069582	chr1:150069582:G:A	5.41993e-06	-1.09731e-10	-1.41694	1.39162e-05	-1.09731e-10	-1.34895
150069702	chr1:150069702:C:T	3.69799e-05	0.503352	-4.15888e-10	8.31897e-05	0.439117	-4.15888e-10
150069809	chr1:150069809:T:G	6.66021e-06	-1.09731e-10	-1.21087	1.37983e-05	-1.09731e-10	-1.35746
150070000	chr1:150070000:C:T	1.61159e-05	-1.09731e-10	-0.327214	3.11826e-05	-1.09731e-10	-0.542148
150070012	chr1:150070012:A:G	7.63842e-06	-1.09731e-10	-1.07383	1.55587e-05	-1.09731e-10	-1.23739
150070515	chr1:150070515:G:A	7.38699e-06	-1.09731e-10	-1.1073	1.45496e-05	-1.09731e-10	-1.30445
150070670	chr1:150070670:A:G	7.76982e-06	-1.09731e-10	-1.05678	1.64474e-05	-1.09731e-10	-1.18184
150070694	chr1:150070694:A:AGC	1.62157e-05	-1.09731e-10	-0.321044	3.13516e-05	-1.09731e-10	-0.536743
150071284	chr1:150071284:C:CT	1.1192e-05	-1.09731e-10	-0.691826	1.89042e-05	-1.09731e-10	-1.04262
150071406	chr1:150071406:G:A	2.3264e-05	1.34571	-1.30583	6.24647e-05	1.53906	-1.38646
150071421	chr1:150071421:G:T	5.59774e-06	-1.09731e-10	-1.38466	1.57308e-05	-1.09731e-10	-1.22638
150071448	chr1:150071448:C:A	5.7012e-06	-1.09731e-10	-1.36635	1.32345e-05	-1.09731e-10	-1.39918
150071479	chr1:150071479:A:G	2.12172e-05	1.24408	-1.29629	5.65505e-05	1.43382	-1.38069
150071683	chr1:150071683:G:A	5.54118e-06	-1.09731e-10	-1.39482	1.27799e-05	-1.09731e-10	-1.43414
150071918	chr1:150071918:A:AT	5.69116e-06	-1.09731e-10	-1.36811	1.32177e-05	-1.09731e-10	-1.40045
150071993	chr1:150071993:TATTTA:T	5.97233e-06	-1.09731e-10	-1.31989	1.78619e-05	-1.09731e-10	-1.09934
150072072	chr1:150072072:C:T	2.29072e-05	-1.09731e-10	0.0244294	2.79953e-05	-1.09731e-10	-0.649969
150072109	chr1:150072109:A:G	1.6081e-05	-1.09731e-10	-0.329384	3.11222e-05	-1.09731e-10	-0.544087
150072135	chr1:150072135:A:G	5.86784e-06	-1.09731e-10	-1.33754	1.59628e-05	-1.09731e-10	-1.21174
150072183	chr1:150072183:T:G	8.29155e-06	-1.09731e-10	-0.991786	1.73429e-05	-1.09731e-10	-1.12882
150072257	chr1:150072257:G:A	5.69611e-06	-1.09731e-10	-1.36724	1.46263e-05	-1.09731e-10	-1.29919
150072388	chr1:150072388:C:T	7.53132e-06	-1.09731e-10	-1.08795	1.68933e-05	-1.09731e-10	-1.15509
150072433	chr1:150072433:C:T	5.71745e-06	-1.09731e-10	-1.3635	1.32625e-05	-1.09731e-10	-1.39707
150072606	chr1:150072606:G:A	1.83885e-06	-1.53742	-0.960463	3.30135e-06	-1.54882	-1.23886
150072779	chr1:150072779:A:T	3.66215e-05	-1.09731e-10	0.493611	7.70407e-05	-1.09731e-10	0.362326
150073917	chr1:150073917:T:A	1.60701e-05	-1.09731e-10	-0.330065	3.11063e-05	-1.09731e-10	-0.544598
150074061	chr1:150074061:C:G	1.5553e-05	0.644481	-1.00725	6.52858e-05	0.909172	-0.712405
150074899	chr1:150074899:A:T	9.69697e-06	-0.406417	-0.428793	1.15922e-05	-0.377693	-1.15398
150075047	chr1:150075047:A:G	2.0039e-05	1.01853	-1.12788	8.06068e-05	1.29727	-0.889698
150075174	chr1:150075174:A:G	5.75603e-06	-1.09731e-10	-1.35678	1.33316e-05	-1.09731e-10	-1.39187
150075435	chr1:150075435:T:C	5.72047e-06	-1.09731e-10	-1.36297	1.3268e-05	-1.09731e-10	-1.39665
150075594	chr1:150075594:A:C	1.53791e-05	-1.09731e-10	-0.374013	2.99053e-05	-1.09731e-10	-0.583972
150075974	chr1:150075974:G:A	6.55927e-06	-1.22614	-4.15888e-10	2.14315e-05	-0.917145	-4.15888e-10
150076219	chr1:150076219:C:T	1.60336e-05	-1.09731e-10	-0.332336	3.10398e-05	-1.09731e-10	-0.546736
150076341	chr1:150076341:C:T	5.69511e-06	-1.09731e-10	-1.36742	1.32245e-05	-1.09731e-10	-1.39994
150076442	chr1:150076442:C:T	1.29345e-05	-1.09731e-10	-0.547123	2.75433e-05	-1.09731e-10	-0.666249
150076582	chr1:150076582:A:G	7.37625e-06	-1.09731e-10	-1.10876	1.67975e-05	-1.09731e-10	-1.16078
150076793	chr1:150076793:A:T	5.18356e-05	1.43422	-0.593169	0.000154123	1.67008	-0.614341
150076834	chr1:150076834:CATATT:C	1.29407e-05	-0.546647	-4.15888e-10	2.7987e-05	-0.650267	-4.15888e-10
150077015	chr1:150077015:G:A	5.358e-06	-1.09731e-10	-1.42843	1.30474e-05	-1.09731e-10	-1.41342
150077225	chr1:150077225:C:T	8.48894e-06	-1.09731e-10	-0.968259	2.43387e-05	-1.09731e-10	-0.789938
150077351	chr1:150077351:G:A	1.37296e-05	-1.09731e-10	-0.487466	2.53286e-05	-1.09731e-10	-0.750071
150077384	chr1:150077384:A:G	1.31347e-05	-1.09731e-10	-0.531766	2.79398e-05	-1.09731e-10	-0.651956
150077856	chr1:150077856:A:G	2.25488e-05	1.30826	-1.2996	6.02891e-05	1.49973	-1.38259
150077904	chr1:150077904:C:T	1.70063e-05	0.693582	-0.967022	7.23968e-05	0.961627	-0.661472
150077923	chr1:150077923:T:TTGGTATCA	5.58081e-06	-1.38769	-4.15888e-10	1.3313e-05	-1.39327	-4.15888e-10
150077980	chr1:150077980:G:A	1.64348e-05	0.658642	-0.966266	6.98482e-05	0.924721	-0.660404
150078190	chr1:150078190:A:G	1.71972e-05	0.70399	-0.966266	7.32347e-05	0.972066	-0.660404
150078736	chr1:150078736:A:G	7.90476e-06	-1.09731e-10	-1.03956	1.66831e-05	-1.09731e-10	-1.16761
150078741	chr1:150078741:G:A	1.24046e-05	-1.09731e-10	-0.588959	2.64961e-05	-1.09731e-10	-0.70501
150078757	chr1:150078757:G:A	5.34738e-06	-1.09731e-10	-1.43042	1.29835e-05	-1.09731e-10	-1.41833
150078935	chr1:150078935:C:T	6.61025e-06	-1.2184	-4.15888e-10	1.60745e-05	-1.20477	-4.15888e-10
150079193	chr1:150079193:A:G	1.61336e-05	-1.09731e-10	-0.326119	3.12215e-05	-1.09731e-10	-0.540901
150079831	chr1:150079831:T:G	7.59795e-06	-1.09731e-10	-1.07915	1.84663e-05	-1.09731e-10	-1.06606
150079983	chr1:150079983:C:T	1.32364e-05	-1.09731e-10	-0.524051	2.81402e-05	-1.09731e-10	-0.644807
150080032	chr1:150080032:T:C	8.26658e-06	-1.09731e-10	-0.994802	1.73174e-05	-1.09731e-10	-1.1303
150080355	chr1:150080355:G:T	6.42998e-06	-1.09731e-10	-1.24605	1.36079e-05	-1.09731e-10	-1.37136
150080465	chr1:150080465:C:T	7.99515e-06	-1.09731e-10	-1.02819	1.56765e-05	-1.09731e-10	-1.22985
150080955	chr1:150080955:T:C	2.25395e-05	-1.09731e-10	0.00824467	5.87438e-05	-1.09731e-10	0.091178
150081004	chr1:150081004:C:A	1.56168e-05	-1.09731e-10	-0.358673	3.03511e-05	-1.09731e-10	-0.569173
150081222	chr1:150081222:G:A	1.23351e-05	-1.09731e-10	-0.594577	2.63805e-05	-1.09731e-10	-0.709381
150081307	chr1:150081307:T:C	3.03877e-05	0.307014	-4.15888e-10	7.17052e-05	0.290556	-4.15888e-10
150082592	chr1:150082592:A:G	5.35583e-06	-1.42884	-4.15888e-10	1.55346e-05	-1.23894	-4.15888e-10
150082688	chr1:150082688:C:T	6.26069e-06	-1.09731e-10	-1.27273	1.36924e-05	-1.09731e-10	-1.36517
150082811	chr1:150082811:A:G	8.45225e-06	-1.09731e-10	-0.97259	1.7625e-05	-1.09731e-10	-1.11269
150082937	chr1:150082937:G:A	1.64879e-06	-1.17994	-1.42704	3.9558e-06	-1.181	-1.42582
150083127	chr1:150083127:AC:A	7.15946e-06	-1.13859	-4.15888e-10	1.79684e-05	-1.09339	-4.15888e-10
150083277	chr1:150083277:C:T	6.70676e-06	-1.20391	-4.15888e-10	1.6787e-05	-1.1614	-4.15888e-10
150083304	chr1:150083304:T:A	5.65654e-06	-1.09731e-10	-1.37421	1.44789e-05	-1.09731e-10	-1.30931
150083375	chr1:150083375:G:A	5.60903e-06	-1.09731e-10	-1.38265	1.28214e-05	-1.09731e-10	-1.43089
150083425	chr1:150083425:C:T	2.17833e-05	-1.09731e-10	-0.025878	5.60997e-05	-1.09731e-10	0.0451237
150083758	chr1:150083758:T:G	1.60899e-05	-1.09731e-10	-0.328832	3.11383e-05	-1.09731e-10	-0.54357
150084111	chr1:150084111:A:C	2.35027e-05	-1.09731e-10	0.0500922	6.06411e-05	-1.09731e-10	0.122965
150084315	chr1:150084315:G:A	9.81049e-06	-1.09731e-10	-0.823571	1.91263e-05	-1.09731e-10	-1.03094
150084472	chr1:150084472:T:C	1.01544e-05	-1.09731e-10	-0.789111	1.82804e-05	-1.09731e-10	-1.07618
150084937	chr1:150084937:A:G	1.063e-05	-1.09731e-10	-0.743344	1.98192e-05	-1.09731e-10	-0.995355
150085074	chr1:150085074:A:G	8.50256e-06	-1.09731e-10	-0.966656	2.14427e-05	-1.09731e-10	-0.916622
150085933	chr1:150085933:G:A	5.61631e-06	-1.38135	-4.15888e-10	1.38383e-05	-1.35457	-4.15888e-10
150086178	chr1:150086178:C:G	1.60878e-05	-1.09731e-10	-0.328964	3.1133e-05	-1.09731e-10	-0.543739
150086466	chr1:150086466:T:G	1.62125e-05	-1.09731e-10	-0.321242	3.13396e-05	-1.09731e-10	-0.537123
150086491	chr1:150086491:G:T	5.9134e-05	0.972783	-4.15888e-10	0.000187285	1.25062	-4.15888e-10
150086641	chr1:150086641:T:C	4.85599e-05	-0.0263749	0.80215	3.27503e-05	-0.0203883	-0.472708
150086647	chr1:150086647:T:C	1.06128e-05	-1.09731e-10	-0.744966	1.97929e-05	-1.09731e-10	-0.996684
150086719	chr1:150086719:G:A	1.71859e-05	0.730434	-0.993369	7.27823e-05	1.0009	-0.69543
150086750	chr1:150086750:T:C	2.34342e-05	-1.09731e-10	0.047173	6.0459e-05	-1.09731e-10	0.119958
150086981	chr1:150086981:G:A	4.4398e-05	-1.09731e-10	0.686171	3.28033e-05	-1.09731e-10	-0.491479
150087286	chr1:150087286:A:G	7.5188e-06	-1.09731e-10	-1.08962	1.6869e-05	-1.09731e-10	-1.15653
150087713	chr1:150087713:C:T	1.29913e-05	-1.09731e-10	-0.542745	2.76324e-05	-1.09731e-10	-0.663017
150087965	chr1:150087965:T:G	1.30017e-05	-1.09731e-10	-0.54194	2.7651e-05	-1.09731e-10	-0.662347
150088206	chr1:150088206:C:T	2.24848e-05	-1.09731e-10	0.00581445	5.79525e-05	-1.09731e-10	0.0776173
150088481	chr1:150088481:TC:T	5.18433e-06	-1.46138	-4.15888e-10	1.21046e-05	-1.48842	-4.15888e-10
150088622	chr1:150088622:G:A	1.71405e-05	-1.09731e-10	-0.265577	3.29607e-05	-1.09731e-10	-0.486693
150088631	chr1:150088631:T:C	7.95732e-06	-1.09731e-10	-1.03293	1.67511e-05	-1.09731e-10	-1.16354
150088833	chr1:150088833:T:C	1.29468e-05	-1.09731e-10	-0.546176	2.75486e-05	-1.09731e-10	-0.666054
150089614	chr1:150089614:G:A	5.69069e-06	-1.09731e-10	-1.36819	1.43474e-05	-1.09731e-10	-1.31844
150089774	chr1:150089774:A:T	5.33946e-06	-1.09731e-10	-1.4319	1.28447e-05	-1.09731e-10	-1.42908
150089816	chr1:150089816:G:T	7.32037e-06	-1.09731e-10	-1.11636	1.50809e-05	-1.09731e-10	-1.26858
150089887	chr1:150089887:T:C	9.42515e-06	-1.09731e-10	-0.863642	3.3214e-05	-1.09731e-10	-0.479034
150090423	chr1:150090423:T:C	5.69952e-06	-1.09731e-10	-1.36664	1.46344e-05	-1.09731e-10	-1.29863
150090444	chr1:150090444:G:A	6.29518e-06	-1.09731e-10	-1.26724	1.34624e-05	-1.09731e-10	-1.38211
150090550	chr1:150090550:C:A	3.1596e-05	1.65073	-1.30472	8.56524e-05	1.85429	-1.386
150091083	chr1:150091083:A:G	1.28835e-05	-1.09731e-10	-0.551077	2.74278e-05	-1.09731e-10	-0.670449
150091151	chr1:150091151:C:T	2.34328e-05	-1.09731e-10	0.047115	6.04606e-05	-1.09731e-10	0.119986
150091377	chr1:150091377:G:T	3.31804e-05	0.355713	0.0392215	5.5592e-05	0.827378	-0.791347
150091777	chr1:150091777:G:C	1.29943e-05	-1.09731e-10	-0.542513	2.76357e-05	-1.09731e-10	-0.6629
150091811	chr1:150091811:A:G	1.29913e-05	-1.09731e-10	-0.542745	2.76324e-05	-1.09731e-10	-0.663017
150091842	chr1:150091842:G:A	5.53022e-06	-1.09731e-10	-1.3968	1.37981e-05	-1.09731e-10	-1.35748
150092596	chr1:150092596:G:A	1.447e-05	-1.09731e-10	-0.434945	5.19375e-05	-1.09731e-10	-0.0319662
150092766	chr1:150092766:T:A	6.02276e-06	-1.09731e-10	-1.31148	1.37215e-05	-1.09731e-10	-1.36305
150092990	chr1:150092990:A:G	5.91594e-06	-1.09731e-10	-1.32937	1.36989e-05	-1.09731e-10	-1.36469
150093037	chr1:150093037:G:A	7.76653e-06	-1.09731e-10	-1.0572	1.48686e-05	-1.09731e-10	-1.28275
150093282	chr1:150093282:T:A	5.51256e-05	0.0460835	0.856508	3.65094e-05	0.0527979	-0.437234
150094433	chr1:150094433:A:T	2.03906e-05	0.909385	-1.00133	8.7023e-05	1.18991	-0.705746
150095062	chr1:150095062:T:C	2.17475e-05	-1.09731e-10	-0.0275244	5.60998e-05	-1.09731e-10	0.0451244
150095271	chr1:150095271:G:A	6.50075e-06	-1.09731e-10	-1.23511	1.98454e-05	-1.09731e-10	-0.994036
150095663	chr1:150095663:G:A	5.40704e-06	-1.09731e-10	-1.41932	1.45128e-05	-1.09731e-10	-1.30698
150096033	chr1:150096033:A:G	1.69953e-05	-1.09731e-10	-0.274084	2.23781e-05	-1.09731e-10	-0.873926
150097001	chr1:150097001:T:TC	5.81467e-06	-1.09731e-10	-1.34664	1.2811e-05	-1.09731e-10	-1.4317
150097196	chr1:150097196:C:T	1.24179e-05	-1.09731e-10	-0.587883	2.65106e-05	-1.09731e-10	-0.704461
150097525	chr1:150097525:C:G	1.18205e-05	-1.09731e-10	-0.637186	2.16034e-05	-1.09731e-10	-0.909158
150097588	chr1:150097588:A:G	5.37727e-06	-1.09731e-10	-1.42484	1.28938e-05	-1.09731e-10	-1.42526
150097824	chr1:150097824:A:G	1.09112e-05	-1.09731e-10	-0.717236	1.85786e-05	-1.09731e-10	-1.05999
150098190	chr1:150098190:T:C	1.60858e-05	-1.09731e-10	-0.329087	3.11302e-05	-1.09731e-10	-0.543828
150098341	chr1:150098341:A:G	8.65832e-06	-1.09731e-10	-0.948502	1.79684e-05	-1.09731e-10	-1.09339
150098485	chr1:150098485:C:T	7.41839e-06	-1.09731e-10	-1.10306	1.66653e-05	-1.09731e-10	-1.16868
150098506	chr1:150098506:T:C	1.28042e-05	-1.09731e-10	-0.557252	2.72671e-05	-1.09731e-10	-0.676326
150099253	chr1:150099253:T:C	1.24974e-05	-1.09731e-10	-0.581502	2.66599e-05	-1.09731e-10	-0.698847
150099387	chr1:150099387:C:T	5.32886e-06	-1.09731e-10	-1.43389	1.29246e-05	-1.09731e-10	-1.42288
150099414	chr1:150099414:G:A	1.24665e-05	-1.09731e-10	-0.583974	2.65989e-05	-1.09731e-10	-0.701138
150099519	chr1:150099519:A:AC	1.32176e-05	-1.09731e-10	-0.525474	2.80602e-05	-1.09731e-10	-0.647657
150099913	chr1:150099913:C:G	8.2213e-06	-1.09731e-10	-1.0003	1.59812e-05	-1.09731e-10	-1.21059
150099981	chr1:150099981:T:A	8.21732e-06	-1.09731e-10	-1.00078	1.59793e-05	-1.09731e-10	-1.21071
150100388	chr1:150100388:A:T	2.17718e-05	-1.09731e-10	-0.0264092	5.61678e-05	-1.09731e-10	0.0463372
150100472	chr1:150100472:GA:G	7.5991e-06	-1.09731e-10	-1.07899	1.72633e-05	-1.09731e-10	-1.13343
150100492	chr1:150100492:C:T	1.77896e-05	0.766216	-0.994623	7.55676e-05	1.03991	-0.696894
150100990	chr1:150100990:A:G	9.23204e-06	-1.09731e-10	-0.884343	3.22815e-05	-1.09731e-10	-0.507512
150101152	chr1:150101152:T:C	2.56924e-05	1.48665	-1.34748	7.05462e-05	1.68558	-1.41132
150101194	chr1:150101194:G:A	1.87019e-05	0.763041	-0.941442	8.04845e-05	1.03627	-0.63021
150101216	chr1:150101216:C:T	5.2955e-06	-1.44017	-4.15888e-10	1.19145e-05	-1.50425	-4.15888e-10
150101689	chr1:150101689:G:A	2.12279e-05	-1.09731e-10	-0.0517067	5.47104e-05	-1.09731e-10	0.0200461
150102034	chr1:150102034:C:T	1.97261e-05	0.881448	-1.00653	8.40408e-05	1.1612	-0.711906
150102297	chr1:150102297:C:A	2.14318e-05	-1.09731e-10	-0.042149	5.58768e-05	-1.09731e-10	0.0411423
150102413	chr1:150102413:T:G	5.55904e-05	0.0929019	0.818085	3.74043e-05	0.0987145	-0.458937
150102532	chr1:150102532:A:G	7.95852e-06	-0.114928	-0.917852	3.29157e-05	0.100206	-0.588264
150102647	chr1:150102647:G:A	1.9745e-05	0.820453	-0.944575	8.52942e-05	1.09668	-0.632582
150102679	chr1:150102679:G:A	5.46799e-06	-1.09731e-10	-1.40811	1.36257e-05	-1.09731e-10	-1.37005
150102833	chr1:150102833:A:G	1.89439e-05	0.804656	-0.970199	8.11994e-05	1.08035	-0.665451
150102876	chr1:150102876:G:A	1.77435e-05	0.784614	-1.01562	7.49542e-05	1.0591	-0.724227
150103251	chr1:150103251:C:T	2.16936e-05	-1.09731e-10	-0.0300074	5.5961e-05	-1.09731e-10	0.0426476
150103962	chr1:150103962:G:A	6.97253e-06	-1.16505	-4.15888e-10	1.54939e-05	-1.24156	-4.15888e-10
150104499	chr1:150104499:G:A	5.20229e-05	1.58444	-0.739784	0.000125351	1.79671	-0.947597
150104549	chr1:150104549:A:G	4.93588e-05	1.4988	-0.706709	0.000117941	1.70822	-0.920035
150104955	chr1:150104955:T:C	5.40831e-05	0.0642675	0.81923	3.62057e-05	0.0703454	-0.463136
150105152	chr1:150105152:A:G	1.89998e-05	0.807832	-0.970427	8.14058e-05	1.0832	-0.665757
150105216	chr1:150105216:A:G	2.86331e-05	0.24754	-4.15888e-10	6.45673e-05	0.185701	-4.15888e-10
150105239	chr1:150105239:T:C	1.32338e-05	-1.09731e-10	-0.524247	2.8133e-05	-1.09731e-10	-0.645065
150105387	chr1:150105387:A:C	1.32819e-05	-1.09731e-10	-0.520624	2.82119e-05	-1.09731e-10	-0.642265
150105543	chr1:150105543:ATAT:A	1.28687e-05	-1.09731e-10	-0.552226	2.73964e-05	-1.09731e-10	-0.671597
150105722	chr1:150105722:T:A	3.11235e-05	-1.09731e-10	0.330939	5.66046e-05	-1.09731e-10	0.0540837
150106100	chr1:150106100:A:G	1.59927e-05	-1.09731e-10	-0.334891	3.09705e-05	-1.09731e-10	-0.548973
150106131	chr1:150106131:T:G	6.15082e-06	-1.09731e-10	-1.29044	1.35362e-05	-1.09731e-10	-1.37664
150106556	chr1:150106556:C:A	7.96199e-06	-1.09731e-10	-1.03234	1.68073e-05	-1.09731e-10	-1.16019
150106578	chr1:150106578:C:T	7.68513e-06	-1.09731e-10	-1.06774	1.57264e-05	-1.09731e-10	-1.22667
150106674	chr1:150106674:T:G	8.14694e-06	-1.09731e-10	-1.00938	1.71103e-05	-1.09731e-10	-1.14232
150106677	chr1:150106677:TCTC:T	5.33006e-06	-1.09731e-10	-1.43366	1.29106e-05	-1.09731e-10	-1.42396
150107669	chr1:150107669:T:G	1.25557e-05	-1.09731e-10	-0.576851	2.67752e-05	-1.09731e-10	-0.694532
150107769	chr1:150107769:C:T	5.77519e-06	-1.09731e-10	-1.35345	1.68475e-05	-1.09731e-10	-1.15781
150107772	chr1:150107772:A:G	1.25106e-05	-1.09731e-10	-0.580444	2.6681e-05	-1.09731e-10	-0.698054
150107995	chr1:150107995:T:C	1.28042e-05	-1.09731e-10	-0.557252	2.72671e-05	-1.09731e-10	-0.676326
150107999	chr1:150107999:C:A	1.89053e-05	0.798688	-0.966266	8.10589e-05	1.07357	-0.660404
150108025	chr1:150108025:T:C	1.88082e-05	-1.09731e-10	-0.172729	3.59622e-05	-1.09731e-10	-0.39954
150108151	chr1:150108151:T:C	2.3616e-05	-0.255428	0.31033	2.13112e-05	-0.217767	-0.705009
150108204	chr1:150108204:G:A	1.26979e-05	-1.09731e-10	-0.565587	2.70542e-05	-1.09731e-10	-0.684166
150108213	chr1:150108213:T:C	1.27099e-05	-1.09731e-10	-0.564639	2.70821e-05	-1.09731e-10	-0.683132
150108261	chr1:150108261:C:T	2.34289e-05	-1.09731e-10	0.046947	6.04461e-05	-1.09731e-10	0.119746
150108545	chr1:150108545:A:C	2.79568e-05	1.20739	-0.983753	7.01976e-05	1.41421	-1.14491
150108756	chr1:150108756:C:T	1.32232e-05	-1.09731e-10	-0.525053	2.80224e-05	-1.09731e-10	-0.649002
150108952	chr1:150108952:G:A	5.74093e-06	-1.09731e-10	-1.3594	1.32989e-05	-1.09731e-10	-1.39433
150108962	chr1:150108962:C:G	5.93041e-06	-1.09731e-10	-1.32693	1.76521e-05	-1.09731e-10	-1.11115
150108983	chr1:150108983:A:T	1.29172e-05	-1.09731e-10	-0.548461	2.7489e-05	-1.09731e-10	-0.66822
150109172	chr1:150109172:C:T	5.73696e-06	-1.09731e-10	-1.36009	1.66467e-05	-1.09731e-10	-1.1698
150109454	chr1:150109454:A:G	2.02001e-05	0.852139	-0.953475	8.7155e-05	1.12969	-0.644011
150109783	chr1:150109783:A:G	1.28238e-06	-1.43526	-1.42305	3.23286e-06	-1.43738	-1.37126
150110352	chr1:150110352:T:G	1.32928e-05	-1.09731e-10	-0.519799	2.82376e-05	-1.09731e-10	-0.641353
150110420	chr1:150110420:T:G	7.85825e-06	-1.09731e-10	-1.04546	1.6654e-05	-1.09731e-10	-1.16936
150110740	chr1:150110740:A:C	6.8869e-06	-1.09731e-10	-1.1774	1.79781e-05	-1.09731e-10	-1.09285
150110759	chr1:150110759:C:T	5.44399e-06	-1.09731e-10	-1.41251	1.34816e-05	-1.09731e-10	-1.38068
150111114	chr1:150111114:A:G	2.2456e-05	-1.09731e-10	0.00453641	5.79638e-05	-1.09731e-10	0.0778112
150111266	chr1:150111266:T:C	1.19333e-05	-1.09731e-10	-0.627687	2.55455e-05	-1.09731e-10	-0.741547
150111319	chr1:150111319:G:A	1.18868e-05	-1.09731e-10	-0.631599	2.54494e-05	-1.09731e-10	-0.745314
150111394	chr1:150111394:T:C	1.28042e-05	-1.09731e-10	-0.557252	2.72671e-05	-1.09731e-10	-0.676326
150111741	chr1:150111741:A:G	6.99038e-06	-1.09731e-10	-1.16249	1.53441e-05	-1.09731e-10	-1.25127
150111937	chr1:150111937:T:A	4.32645e-05	-1.09731e-10	0.66031	3.15775e-05	-1.09731e-10	-0.529563
150112371	chr1:150112371:C:T	1.27306e-05	-1.09731e-10	-0.563017	2.71162e-05	-1.09731e-10	-0.681877
150112490	chr1:150112490:C:G	1.8428e-05	-1.09731e-10	-0.193153	2.3675e-05	-1.09731e-10	-0.817586
150112609	chr1:150112609:C:T	6.51939e-06	-1.23224	-4.15888e-10	1.62784e-05	-1.19217	-4.15888e-10
150113226	chr1:150113226:T:C	7.86757e-06	-1.09731e-10	-1.04427	1.66701e-05	-1.09731e-10	-1.16839
150113424	chr1:150113424:A:G	5.44672e-06	-1.09731e-10	-1.41201	1.34923e-05	-1.09731e-10	-1.37989
150113499	chr1:150113499:C:T	6.39654e-06	-1.09731e-10	-1.25127	1.38938e-05	-1.09731e-10	-1.35056
150113844	chr1:150113844:G:A	1.75545e-05	0.697387	-0.939101	7.55897e-05	0.967343	-0.62403
150114133	chr1:150114133:C:T	2.40156e-05	-1.09731e-10	0.0716792	6.18088e-05	-1.09731e-10	0.142039
150114238	chr1:150114238:C:T	8.63918e-06	-1.09731e-10	-0.950716	1.65594e-05	-1.09731e-10	-1.17505
150114318	chr1:150114318:G:A	1.23571e-05	-1.09731e-10	-0.592792	2.63315e-05	-1.09731e-10	-0.711242
150114423	chr1:150114423:G:A	1.1826e-05	-1.09731e-10	-0.63672	1.96829e-05	-1.09731e-10	-1.00225
150114656	chr1:150114656:G:A	1.2437e-05	-1.09731e-10	-0.586349	2.65564e-05	-1.09731e-10	-0.702737
150115023	chr1:150115023:AAAGT:A	1.33106e-05	-1.09731e-10	-0.518463	2.82707e-05	-1.09731e-10	-0.640182
150115057	chr1:150115057:G:A	1.31457e-05	-1.09731e-10	-0.530926	2.79431e-05	-1.09731e-10	-0.651838
150115396	chr1:150115396:G:A	1.33156e-05	-1.09731e-10	-0.518089	2.8279e-05	-1.09731e-10	-0.639887
150115411	chr1:150115411:A:G	1.28105e-05	-1.09731e-10	-0.556755	2.72813e-05	-1.09731e-10	-0.675805
150115450	chr1:150115450:C:G	9.12155e-06	-1.09731e-10	-0.896383	1.79748e-05	-1.09731e-10	-1.09304
150115486	chr1:150115486:T:G	1.91421e-05	-1.09731e-10	-0.155132	3.65285e-05	-1.09731e-10	-0.383915
150115687	chr1:150115687:A:G	3.66016e-05	-1.09731e-10	0.493068	7.70253e-05	-1.09731e-10	0.362127
150115706	chr1:150115706:G:T	5.41588e-05	0.0699244	0.814972	3.63043e-05	0.0763275	-0.466398
150115747	chr1:150115747:T:C	5.57022e-06	-1.09731e-10	-1.38959	1.4144e-05	-1.09731e-10	-1.33272
150115836	chr1:150115836:G:A	1.31848e-05	-1.09731e-10	-0.527956	2.8003e-05	-1.09731e-10	-0.649696
150115999	chr1:150115999:C:T	1.28684e-05	-1.09731e-10	-0.552247	2.73915e-05	-1.09731e-10	-0.671776
150116096	chr1:150116096:C:G	1.28042e-05	-1.09731e-10	-0.557252	2.72671e-05	-1.09731e-10	-0.676326
150116423	chr1:150116423:T:C	1.29728e-05	-1.09731e-10	-0.544167	2.75997e-05	-1.09731e-10	-0.664202
150116837	chr1:150116837:G:T	5.28388e-05	0.0532086	0.807013	3.54912e-05	0.0595851	-0.472309
150116955	chr1:150116955:C:T	1.22277e-05	-0.603321	-4.15888e-10	2.6747e-05	-0.695585	-4.15888e-10
150116984	chr1:150116984:T:C	1.8993e-05	-1.09731e-10	-0.162951	3.62998e-05	-1.09731e-10	-0.390194
150117030	chr1:150117030:A:G	1.28322e-05	-1.09731e-10	-0.555066	2.7325e-05	-1.09731e-10	-0.674204
150117195	chr1:150117195:C:T	9.19972e-06	-1.09731e-10	-0.88785	1.64277e-05	-1.09731e-10	-1.18304
150117238	chr1:150117238:G:A	7.92748e-06	-1.09731e-10	-1.03669	1.67298e-05	-1.09731e-10	-1.16481
150117390	chr1:150117390:C:T	1.31894e-05	-1.09731e-10	-0.527608	2.80213e-05	-1.09731e-10	-0.649043
150117402	chr1:150117402:G:C	2.18975e-06	-1.24587	-1.07736	4.32428e-06	-1.21347	-1.30429
150117463	chr1:150117463:A:G	1.89642e-05	-1.09731e-10	-0.164472	3.62154e-05	-1.09731e-10	-0.392523
150117603	chr1:150117603:A:T	1.15883e-05	-1.09731e-10	-0.657025	1.94013e-05	-1.09731e-10	-1.01667
150117773	chr1:150117773:C:T	8.73241e-06	-1.09731e-10	-0.939982	1.73599e-05	-1.09731e-10	-1.12784
150117956	chr1:150117956:T:C	5.91777e-06	-1.32906	-4.15888e-10	1.85403e-05	-1.06206	-4.15888e-10
150118001	chr1:150118001:C:T	1.78915e-05	-1.09731e-10	-0.2227	2.31919e-05	-1.09731e-10	-0.838206
150118136	chr1:150118136:T:G	1.09645e-05	-1.09731e-10	-0.71236	2.35438e-05	-1.09731e-10	-0.823144
150118417	chr1:150118417:T:G	2.75793e-05	-1.09731e-10	0.210044	3.1634e-05	-1.09731e-10	-0.527775
150118511	chr1:150118511:TTC:T	7.89512e-06	-1.09731e-10	-1.04078	1.67157e-05	-1.09731e-10	-1.16566
150118512	chr1:150118512:T:C	5.68562e-06	-1.09731e-10	-1.36908	1.64684e-05	-1.09731e-10	-1.18056
150118531	chr1:150118531:G:A	7.3862e-06	-1.09731e-10	-1.10741	1.7915e-05	-1.09731e-10	-1.09637
150118551	chr1:150118551:G:A	5.33077e-06	-1.09731e-10	-1.43353	1.29007e-05	-1.09731e-10	-1.42473
150118566	chr1:150118566:T:C	1.70187e-05	-1.09731e-10	-0.272711	3.28681e-05	-1.09731e-10	-0.489503
150118568	chr1:150118568:G:C	1.8077e-05	-1.09731e-10	-0.212383	2.33492e-05	-1.09731e-10	-0.831444
150118578	chr1:150118578:G:A	6.07326e-06	-1.09731e-10	-1.30313	1.81332e-05	-1.09731e-10	-1.08426
150118620	chr1:150118620:G:A	1.14472e-05	0.70819	-1.37747	3.60863e-05	0.941514	-1.33761
150118625	chr1:150118625:C:T	7.53396e-06	-1.09731e-10	-1.0876	1.68995e-05	-1.09731e-10	-1.15472
150118917	chr1:150118917:A:G	7.85855e-06	-1.09731e-10	-1.04542	1.66543e-05	-1.09731e-10	-1.16934
150119968	chr1:150119968:C:T	6.64088e-06	-1.09731e-10	-1.21378	1.37748e-05	-1.09731e-10	-1.35916
150120287	chr1:150120287:G:A	1.88723e-05	-1.09731e-10	-0.16933	3.60618e-05	-1.09731e-10	-0.396774
150120338	chr1:150120338:A:G	1.22036e-05	-1.09731e-10	-0.605296	2.60764e-05	-1.09731e-10	-0.720976
150120712	chr1:150120712:T:TTA	7.52388e-06	-1.09731e-10	-1.08894	1.6879e-05	-1.09731e-10	-1.15594
150120798	chr1:150120798:A:G	5.57058e-06	-1.09731e-10	-1.38952	1.41558e-05	-1.09731e-10	-1.33188
150121068	chr1:150121068:T:C	1.84433e-05	-1.09731e-10	-0.192325	3.53268e-05	-1.09731e-10	-0.417366
150121510	chr1:150121510:T:C	0.000180603	0.190108	1.89917	8.97541e-05	0.204609	0.310457
150121900	chr1:150121900:A:G	1.76598e-05	-1.09731e-10	-0.235731	2.29981e-05	-1.09731e-10	-0.846594
150122236	chr1:150122236:A:G	1.27034e-05	-1.09731e-10	-0.565151	2.7059e-05	-1.09731e-10	-0.683987
150122380	chr1:150122380:A:G	9.6849e-06	-1.09731e-10	-0.836456	1.89911e-05	-1.09731e-10	-1.03804
150122414	chr1:150122414:C:T	2.54407e-05	1.09476	-0.965436	0.000110962	1.38648	-0.659299
150122527	chr1:150122527:A:G	1.27898e-05	-1.09731e-10	-0.558373	2.7237e-05	-1.09731e-10	-0.67743
150123456	chr1:150123456:T:A	1.28042e-05	-1.09731e-10	-0.557252	2.72671e-05	-1.09731e-10	-0.676326
150123539	chr1:150123539:T:C	1.28112e-05	-1.09731e-10	-0.556704	2.72783e-05	-1.09731e-10	-0.675915
150123635	chr1:150123635:G:A	0.000185571	0.156298	1.96012	9.08073e-05	0.170726	0.356007
150123670	chr1:150123670:T:C	2.84559e-05	-1.09731e-10	0.241332	5.55964e-05	-1.09731e-10	0.0361107
150123845	chr1:150123845:A:G	1.87498e-05	-1.09731e-10	-0.175838	3.58498e-05	-1.09731e-10	-0.40267
150123903	chr1:150123903:G:C	5.82038e-06	-1.09731e-10	-1.34566	1.7061e-05	-1.09731e-10	-1.14521
150124311	chr1:150124311:C:T	1.22566e-05	-1.09731e-10	-0.600955	2.61697e-05	-1.09731e-10	-0.717405
150124325	chr1:150124325:G:A	5.48206e-06	-1.09731e-10	-1.40554	1.36188e-05	-1.09731e-10	-1.37055
150124629	chr1:150124629:C:T	1.60702e-05	-1.09731e-10	-0.330059	2.15912e-05	-1.09731e-10	-0.909721
150125153	chr1:150125153:CAT:C	1.29183e-05	-1.09731e-10	-0.548382	2.74909e-05	-1.09731e-10	-0.668152
150125159	chr1:150125159:A:G	7.75366e-06	-1.09731e-10	-1.05886	1.64666e-05	-1.09731e-10	-1.18067
150125477	chr1:150125477:A:G	2.16623e-05	0.924907	-0.956356	9.39109e-05	1.20807	-0.64773
150125659	chr1:150125659:G:A	5.60207e-06	-1.09731e-10	-1.38389	1.29552e-05	-1.09731e-10	-1.42051
150125986	chr1:150125986:A:G	2.10053e-05	0.890729	-0.952976	9.09962e-05	1.17187	-0.64306
150126186	chr1:150126186:T:C	1.24434e-05	-1.09731e-10	-0.585834	2.65603e-05	-1.09731e-10	-0.702589
150126215	chr1:150126215:T:C	1.45282e-06	-1.54693	-1.18659	2.97671e-06	-1.56011	-1.33108
150126312	chr1:150126312:G:A	1.18727e-06	-1.51108	-1.42429	2.80972e-06	-1.55923	-1.3897
150126555	chr1:150126555:G:A	4.75679e-06	-1.54745	-4.15888e-10	1.13045e-05	-1.55681	-4.15888e-10
150126625	chr1:150126625:T:A	9.95981e-06	-1.09731e-10	-0.808465	1.88226e-05	-1.09731e-10	-1.04695
150126862	chr1:150126862:A:G	1.23824e-05	-1.09731e-10	-0.590751	2.64302e-05	-1.09731e-10	-0.7075
150126926	chr1:150126926:T:A	5.53701e-06	-1.09731e-10	-1.39557	1.38334e-05	-1.09731e-10	-1.35492
150127143	chr1:150127143:T:A	5.82151e-06	-1.09731e-10	-1.34546	1.70573e-05	-1.09731e-10	-1.14543
150127347	chr1:150127347:C:T	1.70699e-05	-1.09731e-10	-0.269709	3.6187e-05	-1.09731e-10	-0.393306
150127653	chr1:150127653:AGTT:A	2.01105e-05	-1.09731e-10	-0.105783	5.09908e-05	-1.09731e-10	-0.0503618
150128121	chr1:150128121:T:C	1.0528e-05	-1.09731e-10	-0.752984	3.17872e-05	-1.09731e-10	-0.522945
150128162	chr1:150128162:C:T	3.12256e-05	-1.09731e-10	0.334214	6.4889e-05	-1.09731e-10	0.190671
150128757	chr1:150128757:T:C	7.79859e-06	-1.09731e-10	-1.05308	1.65412e-05	-1.09731e-10	-1.17615
150128873	chr1:150128873:A:G	5.39193e-06	-1.09731e-10	-1.42212	1.43833e-05	-1.09731e-10	-1.31594
150129018	chr1:150129018:C:T	2.46993e-05	0.986474	-0.886724	0.000108565	1.27007	-0.564726
150129635	chr1:150129635:C:G	2.3336e-05	-1.09731e-10	0.0429761	5.93419e-05	-1.09731e-10	0.101308
150129733	chr1:150129733:T:C	2.24531e-05	-1.09731e-10	0.00440563	7.69739e-05	-1.09731e-10	0.36146
150130079	chr1:150130079:G:A	1.30318e-05	-1.09731e-10	-0.539628	2.7714e-05	-1.09731e-10	-0.660071
150130789	chr1:150130789:C:T	1.28647e-05	-1.09731e-10	-0.552534	2.73869e-05	-1.09731e-10	-0.671942
150130868	chr1:150130868:A:G	1.28019e-05	-1.09731e-10	-0.557431	2.72618e-05	-1.09731e-10	-0.676522
150131106	chr1:150131106:C:T	1.96972e-06	-1.50473	-0.924401	3.47473e-06	-1.52353	-1.21296
150131176	chr1:150131176:C:G	8.89191e-06	-1.09731e-10	-0.921881	3.10022e-05	-1.09731e-10	-0.54795
150131295	chr1:150131295:G:A	7.853e-06	-1.09731e-10	-1.04613	1.66451e-05	-1.09731e-10	-1.16989
150131432	chr1:150131432:A:G	5.26825e-06	-1.44532	-4.15888e-10	1.51346e-05	-1.26502	-4.15888e-10
150131520	chr1:150131520:A:T	1.26327e-05	-1.09731e-10	-0.570737	2.69268e-05	-1.09731e-10	-0.688886
150131828	chr1:150131828:A:G	1.28056e-05	-1.09731e-10	-0.557141	2.72699e-05	-1.09731e-10	-0.676222
150131878	chr1:150131878:G:A	6.66623e-05	0.102745	0.989871	4.37973e-05	0.112159	-0.314595
150132157	chr1:150132157:A:G	1.10345e-05	-1.09731e-10	-0.705999	1.86809e-05	-1.09731e-10	-1.0545
150132165	chr1:150132165:TG:T	5.88589e-06	-1.09731e-10	-1.33447	1.74173e-05	-1.09731e-10	-1.12454
150132203	chr1:150132203:A:G	1.29936e-05	-1.09731e-10	-0.542565	2.76448e-05	-1.09731e-10	-0.66257
150132333	chr1:150132333:A:C	6.1466e-06	-1.09731e-10	-1.29112	1.46934e-05	-1.09731e-10	-1.29461
150132394	chr1:150132394:T:A	1.06956e-05	-1.09731e-10	-0.737188	1.83143e-05	-1.09731e-10	-1.07432
150132434	chr1:150132434:T:C	4.84352e-06	-1.52938	-4.15888e-10	1.13304e-05	-1.55451	-4.15888e-10
150132457	chr1:150132457:A:G	1.34454e-05	-1.09731e-10	-0.508388	2.85362e-05	-1.09731e-10	-0.630835
150132749	chr1:150132749:C:G	6.39654e-06	-1.09731e-10	-1.25127	1.38938e-05	-1.09731e-10	-1.35056
150132957	chr1:150132957:C:G	4.8345e-06	-1.53124	-4.15888e-10	1.15611e-05	-1.53436	-4.15888e-10
150133379	chr1:150133379:A:G	7.86971e-06	-1.09731e-10	-1.044	1.66721e-05	-1.09731e-10	-1.16827
150133608	chr1:150133608:G:A	2.41522e-05	-1.09731e-10	0.077354	2.90001e-05	-1.09731e-10	-0.61471
150133766	chr1:150133766:C:T	7.87919e-06	-1.09731e-10	-1.0428	1.67173e-05	-1.09731e-10	-1.16556
150133863	chr1:150133863:A:G	6.39425e-06	-1.09731e-10	-1.25162	1.38852e-05	-1.09731e-10	-1.35119
150134045	chr1:150134045:G:A	1.25345e-05	-1.09731e-10	-0.578536	2.67438e-05	-1.09731e-10	-0.695704
150134065	chr1:150134065:G:T	7.95093e-05	0.0785655	1.19029	4.94061e-05	0.088414	-0.170346
150134490	chr1:150134490:T:A	4.72328e-06	-1.55452	-4.15888e-10	1.12868e-05	-1.55837	-4.15888e-10
150134600	chr1:150134600:T:TA	5.92097e-06	-1.09731e-10	-1.32852	1.61798e-05	-1.09731e-10	-1.19825
150134884	chr1:150134884:T:C	3.01649e-05	-1.09731e-10	0.299656	6.30528e-05	-1.09731e-10	0.161965
150134975	chr1:150134975:G:A	5.11145e-05	0.0889928	0.738053	3.91788e-05	0.104093	-0.417965
150135348	chr1:150135348:T:C	8.63709e-05	0.119955	1.23167	5.34102e-05	0.129539	-0.133544
150135356	chr1:150135356:A:G	7.73555e-06	-1.09731e-10	-1.0612	1.64343e-05	-1.09731e-10	-1.18263
150135575	chr1:150135575:T:C	7.31624e-06	-1.09731e-10	-1.11693	1.66707e-05	-1.09731e-10	-1.16836
150135632	chr1:150135632:A:G	5.34392e-06	-1.09731e-10	-1.43106	1.28124e-05	-1.09731e-10	-1.43159
150136195	chr1:150136195:G:A	7.85705e-06	-1.09731e-10	-1.04561	1.65983e-05	-1.09731e-10	-1.17271
150136324	chr1:150136324:T:C	7.08595e-05	-0.0722196	1.2259	4.38034e-05	-0.0636401	-0.138655
150136429	chr1:150136429:C:T	7.87801e-06	-1.09731e-10	-1.04295	1.66879e-05	-1.09731e-10	-1.16732
150136447	chr1:150136447:G:C	7.92271e-06	-1.09731e-10	-1.03729	1.67659e-05	-1.09731e-10	-1.16266
150136456	chr1:150136456:A:G	1.89138e-05	-1.09731e-10	-0.167131	3.6074e-05	-1.09731e-10	-0.396435
150136530	chr1:150136530:G:A	1.27222e-05	-1.09731e-10	-0.563679	2.71045e-05	-1.09731e-10	-0.682306
150136743	chr1:150136743:A:G	7.19284e-06	-1.09731e-10	-1.13394	1.64306e-05	-1.09731e-10	-1.18286
150136933	chr1:150136933:C:A	1.9106e-05	0.833966	-0.990989	8.15696e-05	1.11171	-0.692258
150136973	chr1:150136973:A:G	1.33051e-05	-1.09731e-10	-0.518874	2.82457e-05	-1.09731e-10	-0.641067
150137119	chr1:150137119:C:T	5.50134e-06	-1.09731e-10	-1.40203	1.35533e-05	-1.09731e-10	-1.37538
150137609	chr1:150137609:T:C	6.87172e-06	-1.09731e-10	-1.17961	1.54767e-05	-1.09731e-10	-1.24267
150137772	chr1:150137772:A:G	7.85199e-06	-1.09731e-10	-1.04626	1.66434e-05	-1.09731e-10	-1.16999
150137986	chr1:150137986:C:T	5.33077e-06	-1.09731e-10	-1.43353	1.31246e-05	-1.09731e-10	-1.40752
150138272	chr1:150138272:A:T	0.000107214	0.276435	1.29137	6.52111e-05	0.287204	-0.0915812
150138273	chr1:150138273:A:T	7.39921e-06	-1.09731e-10	-1.10565	1.59083e-05	-1.09731e-10	-1.21517
150138514	chr1:150138514:A:T	7.8663e-06	-1.09731e-10	-1.04444	1.66681e-05	-1.09731e-10	-1.16851
150138694	chr1:150138694:C:A	6.21564e-06	-1.09731e-10	-1.27995	1.36313e-05	-1.09731e-10	-1.36964
150138885	chr1:150138885:C:T	7.33803e-06	-1.09731e-10	-1.11395	1.57444e-05	-1.09731e-10	-1.22552
150139439	chr1:150139439:G:C	2.47926e-05	1.28999	-1.18647	6.75921e-05	1.50934	-1.27786
150139567	chr1:150139567:A:G	1.88483e-05	0.80541	-0.97601	8.06554e-05	1.08138	-0.673197
150139816	chr1:150139816:C:T	0.00034531	1.74818	0.989235	0.00106662	2.00642	0.983823
150140046	chr1:150140046:A:G	1.01788e-05	-1.09731e-10	-0.786718	1.91485e-05	-1.09731e-10	-1.02978
150140312	chr1:150140312:C:T	1.99872e-05	0.82229	-0.934221	8.67168e-05	1.10027	-0.619634
150140337	chr1:150140337:C:G	1.45382e-05	-1.09731e-10	-0.430247	3.06189e-05	-1.09731e-10	-0.560388
150140852	chr1:150140852:G:C	1.29664e-05	-1.09731e-10	-0.544665	2.7594e-05	-1.09731e-10	-0.664408
150141010	chr1:150141010:A:G	7.73554e-06	-1.09731e-10	-1.0612	1.56677e-05	-1.09731e-10	-1.23041
150141312	chr1:150141312:T:A	2.231e-05	0.9664	-0.968388	9.66111e-05	1.25181	-0.663126
150141358	chr1:150141358:G:A	1.25008e-05	-1.09731e-10	-0.581228	2.66664e-05	-1.09731e-10	-0.698604
150141905	chr1:150141905:C:T	5.32973e-06	-1.09731e-10	-1.43372	1.28729e-05	-1.09731e-10	-1.42689
150142353	chr1:150142353:C:G	0.000106579	-1.09731e-10	1.56186	0.000269593	-1.09731e-10	1.61491
150143220	chr1:150143220:A:T	0.000103796	1.13825	0.397148	8.53241e-05	1.14165	-0.677203
150143308	chr1:150143308:T:G	1.91295e-05	0.801691	-0.957485	8.20782e-05	1.07443	-0.648767
150143599	chr1:150143599:AAG:A	9.84548e-06	-1.09731e-10	-0.820011	1.91023e-05	-1.09731e-10	-1.0322
150143625	chr1:150143625:G:GCCCTACATT	1.77485e-05	-1.09731e-10	-0.230724	3.40798e-05	-1.09731e-10	-0.453304
150143798	chr1:150143798:A:G	4.39662e-05	1.62094	-0.944547	0.00011138	1.84444	-1.1135
150143964	chr1:150143964:G:A	7.28402e-06	-1.09731e-10	-1.12134	1.56414e-05	-1.09731e-10	-1.23208
150143985	chr1:150143985:A:G	7.28402e-06	-1.09731e-10	-1.12134	1.56414e-05	-1.09731e-10	-1.23208
150144095	chr1:150144095:T:C	4.72741e-05	-1.09731e-10	0.74894	2.50677e-05	-1.09731e-10	-0.760428
150144249	chr1:150144249:G:A	1.28398e-05	-1.09731e-10	-0.554477	2.73379e-05	-1.09731e-10	-0.673735
150144348	chr1:150144348:A:G	2.18649e-06	-1.20783	-1.1169	4.3934e-06	-1.17362	-1.32828
150145275	chr1:150145275:G:A	7.28511e-06	-1.09731e-10	-1.12119	1.56435e-05	-1.09731e-10	-1.23195
150145355	chr1:150145355:A:G	6.60293e-06	-1.09731e-10	-1.21951	1.74244e-05	-1.09731e-10	-1.12413
150145513	chr1:150145513:A:G	5.33799e-06	-1.09731e-10	-1.43217	1.28042e-05	-1.09731e-10	-1.43223
150145822	chr1:150145822:G:A	2.28626e-05	-1.09731e-10	0.0224802	4.82035e-05	-1.09731e-10	-0.106575
150145829	chr1:150145829:T:C	7.1248e-06	-1.09731e-10	-1.14344	1.54001e-05	-1.09731e-10	-1.24763
150145868	chr1:150145868:T:G	1.22422e-05	-1.09731e-10	-0.602136	2.61559e-05	-1.09731e-10	-0.717932
150145939	chr1:150145939:A:T	8.26294e-06	-1.09731e-10	-0.995243	1.60262e-05	-1.09731e-10	-1.20779
150146177	chr1:150146177:T:C	1.59464e-05	-1.09731e-10	-0.337793	3.07722e-05	-1.09731e-10	-0.555396
150146446	chr1:150146446:G:A	6.64186e-06	-1.21363	-4.15888e-10	1.47337e-05	-1.29187	-4.15888e-10
150146730	chr1:150146730:G:A	6.89328e-06	-1.09731e-10	-1.17648	1.50011e-05	-1.09731e-10	-1.27388
150146987	chr1:150146987:C:T	1.92594e-05	0.85745	-1.00648	8.20119e-05	1.13723	-0.712367
150147539	chr1:150147539:T:C	2.09302e-05	0.89867	-0.964499	9.04202e-05	1.18056	-0.658101
150148199	chr1:150148199:G:A	7.24204e-06	-1.09731e-10	-1.12712	1.63117e-05	-1.09731e-10	-1.19013
150148231	chr1:150148231:T:G	1.29942e-05	-1.09731e-10	-0.542521	2.76506e-05	-1.09731e-10	-0.66236
150148823	chr1:150148823:T:C	7.1324e-06	-1.09731e-10	-1.14238	1.54131e-05	-1.09731e-10	-1.24679
150148889	chr1:150148889:C:T	2.45097e-05	0.0920436	-4.15888e-10	5.53292e-05	0.0312943	-4.15888e-10
150149704	chr1:150149704:C:T	1.33574e-05	-1.09731e-10	-0.514949	2.83589e-05	-1.09731e-10	-0.637067
150149739	chr1:150149739:C:G	1.57848e-06	-1.24486	-1.4057	3.77111e-06	-1.24922	-1.40541
150150303	chr1:150150303:C:T	5.3287e-06	-1.09731e-10	-1.43392	1.28062e-05	-1.09731e-10	-1.43208
150150331	chr1:150150331:T:TCCGACGACCCCCG	9.14841e-06	-1.09731e-10	-0.893443	3.21609e-05	-1.09731e-10	-0.511257
150150549	chr1:150150549:G:A	4.86048e-05	-1.09731e-10	0.776698	3.76181e-05	-1.09731e-10	-0.354523
150150657	chr1:150150657:A:G	7.45012e-06	-1.09731e-10	-1.09879	1.49279e-05	-1.09731e-10	-1.27877
150150824	chr1:150150824:G:A	4.81025e-06	-1.53627	-4.15888e-10	1.20736e-05	-1.49098	-4.15888e-10
150152068	chr1:150152068:A:G	1.08479e-05	-1.09731e-10	-0.723052	1.85137e-05	-1.09731e-10	-1.0635
150152141	chr1:150152141:A:G	1.92703e-05	-1.09731e-10	-0.148456	2.47461e-05	-1.09731e-10	-0.773341
150152222	chr1:150152222:C:T	6.03436e-06	-1.09731e-10	-1.30955	1.34033e-05	-1.09731e-10	-1.3865
150152425	chr1:150152425:T:C	3.03333e-05	1.29922	-0.993992	7.87565e-05	1.5151	-1.13075
150153057	chr1:150153057:G:A	4.75854e-06	-0.236756	-1.31033	1.42169e-05	-0.342301	-0.985274
150153269	chr1:150153269:C:T	5.79903e-06	-1.09731e-10	-1.34933	1.702e-05	-1.09731e-10	-1.14762
150153788	chr1:150153788:G:A	7.703e-06	-1.09731e-10	-1.06541	1.52219e-05	-1.09731e-10	-1.25927
150153839	chr1:150153839:C:T	1.58347e-05	-1.09731e-10	-0.344819	3.9655e-05	-1.09731e-10	-0.301789
150153845	chr1:150153845:A:G	1.10097e-05	-1.09731e-10	-0.708248	2.0391e-05	-1.09731e-10	-0.966914
150153878	chr1:150153878:G:A	7.38957e-06	-1.09731e-10	-1.10695	1.48464e-05	-1.09731e-10	-1.28425
150154066	chr1:150154066:G:T	5.43035e-06	-1.41502	-4.15888e-10	1.21164e-05	-1.48744	-4.15888e-10
150154308	chr1:150154308:C:A	5.4278e-06	-1.41549	-4.15888e-10	1.21103e-05	-1.48795	-4.15888e-10
150154447	chr1:150154447:G:A	5.54491e-06	-1.09731e-10	-1.39414	1.32692e-05	-1.09731e-10	-1.39656
150154778	chr1:150154778:A:AT	2.10852e-05	-1.09731e-10	-0.0584522	4.26329e-05	-1.09731e-10	-0.229381
150154910	chr1:150154910:T:A	2.72342e-06	-0.785122	-1.32001	5.64209e-06	-0.833831	-1.41792
150155540	chr1:150155540:G:A	4.6996e-06	-1.55955	-4.15888e-10	1.23666e-05	-1.46701	-4.15888e-10
150155687	chr1:150155687:A:T	1.07219e-05	-1.09731e-10	-0.734736	2.31641e-05	-1.09731e-10	-0.839403
150155706	chr1:150155706:CT:C	1.07945e-05	-1.09731e-10	-0.727983	2.00528e-05	-1.09731e-10	-0.983637
150155708	chr1:150155708:ACCATGTCCCTTTAAGG:A	1.07945e-05	-1.09731e-10	-0.727983	2.00528e-05	-1.09731e-10	-0.983637
150155812	chr1:150155812:A:G	1.17748e-05	-1.09731e-10	-0.641059	2.11923e-05	-1.09731e-10	-0.928369
150156231	chr1:150156231:T:C	9.16622e-05	0.263992	1.14709	5.7073e-05	0.269137	-0.206814
150156437	chr1:150156437:T:C	1.96292e-05	-1.09731e-10	-0.130007	4.9358e-05	-1.09731e-10	-0.0829072
150157073	chr1:150157073:A:G	8.43646e-06	-1.09731e-10	-0.97446	1.6249e-05	-1.09731e-10	-1.19398
150157141	chr1:150157141:A:G	0.000249011	0.264809	2.14566	0.000121456	0.284347	0.533201
150157249	chr1:150157249:C:T	1.95102e-05	-1.09731e-10	-0.136085	4.09234e-05	-1.09731e-10	-0.270305
150157764	chr1:150157764:G:A	7.17511e-06	-1.09731e-10	-1.13641	1.63677e-05	-1.09731e-10	-1.18669
150157804	chr1:150157804:T:C	2.80057e-05	1.14314	-0.917755	7.15017e-05	1.35677	-1.06906
150157902	chr1:150157902:G:A	2.16948e-05	-0.0299496	-4.15888e-10	5.03897e-05	-0.0622209	-4.15888e-10
150158245	chr1:150158245:A:G	3.04695e-05	-1.09731e-10	0.309703	7.08677e-05	-1.09731e-10	0.278808
150158332	chr1:150158332:C:T	5.33371e-06	-1.09731e-10	-1.43298	1.29836e-05	-1.09731e-10	-1.41832
150158667	chr1:150158667:T:C	1.81588e-05	-1.09731e-10	-0.207868	3.68913e-05	-1.09731e-10	-0.37403
150158787	chr1:150158787:G:GC	2.84634e-05	1.1342	-0.892602	7.24597e-05	1.3468	-1.04578
150158788	chr1:150158788:G:T	2.84239e-05	1.14212	-0.901907	7.24841e-05	1.35501	-1.05365
150159147	chr1:150159147:G:A	5.80282e-06	-1.09731e-10	-1.34868	1.70127e-05	-1.09731e-10	-1.14805
150160094	chr1:150160094:C:G	4.38835e-06	-0.913103	-0.714968	7.89604e-06	-0.986246	-0.929399
150160129	chr1:150160129:G:A	2.03242e-05	0.951073	-1.04629	8.62013e-05	1.2368	-0.762118
150160235	chr1:150160235:A:G	2.13581e-05	1.00265	-1.04825	9.08147e-05	1.2916	-0.764783
150160363	chr1:150160363:G:A	5.73356e-06	-1.09731e-10	-1.36069	1.28726e-05	-1.09731e-10	-1.4269
150160403	chr1:150160403:G:C	5.6428e-06	-1.09731e-10	-1.37664	1.28112e-05	-1.09731e-10	-1.43169
150160432	chr1:150160432:T:C	2.17531e-05	1.00528	-1.03254	9.29281e-05	1.293	-0.743185
150160612	chr1:150160612:A:G	5.76366e-06	-1.09731e-10	-1.35545	1.28949e-05	-1.09731e-10	-1.42517
150160761	chr1:150160761:C:T	5.95428e-06	-1.09731e-10	-1.32291	1.32896e-05	-1.09731e-10	-1.39503
150160979	chr1:150160979:G:T	1.25272e-05	-1.09731e-10	-0.579124	2.64384e-05	-1.09731e-10	-0.70719
150161476	chr1:150161476:A:G	1.47192e-05	-1.09731e-10	-0.417871	2.59555e-05	-1.09731e-10	-0.725622
150161503	chr1:150161503:T:C	1.40267e-05	-1.09731e-10	-0.466064	2.49529e-05	-1.09731e-10	-0.765018
150161648	chr1:150161648:C:T	6.04575e-06	-1.30767	-4.15888e-10	1.32464e-05	-1.39828	-4.15888e-10
150161882	chr1:150161882:TC:T	5.64879e-06	-1.09731e-10	-1.37558	1.61659e-05	-1.09731e-10	-1.1991
150162143	chr1:150162143:G:A	6.18805e-06	-1.09731e-10	-1.2844	1.59974e-05	-1.09731e-10	-1.20958
150162522	chr1:150162522:C:T	5.3275e-06	-1.09731e-10	-1.43414	1.32909e-05	-1.09731e-10	-1.39493
150162537	chr1:150162537:G:A	3.49871e-06	-0.745119	-1.10951	7.83546e-06	-0.710636	-1.21271
150162546	chr1:150162546:G:A	7.70197e-06	-1.09731e-10	-1.06555	1.426e-05	-1.09731e-10	-1.32455
150162636	chr1:150162636:A:G	1.15998e-05	-1.09731e-10	-0.656037	2.3976e-05	-1.09731e-10	-0.804954
150162681	chr1:150162681:A:G	8.32159e-06	-1.09731e-10	-0.98817	1.65523e-05	-1.09731e-10	-1.17548
150162894	chr1:150162894:C:T	5.73176e-05	0.941585	-4.15888e-10	0.000136748	0.936132	-4.15888e-10
150163093	chr1:150163093:C:T	1.65205e-05	0.71895	-1.02137	6.97922e-05	0.988196	-0.724681
150163824	chr1:150163824:G:A	1.88645e-05	-0.169741	-4.15888e-10	4.15523e-05	-0.255055	-4.15888e-10
150164018	chr1:150164018:G:C	7.05036e-06	-1.09731e-10	-1.15395	1.68925e-05	-1.09731e-10	-1.15514
150164045	chr1:150164045:G:A	5.48742e-06	-1.09731e-10	-1.40456	1.28647e-05	-1.09731e-10	-1.42752
150164505	chr1:150164505:T:C	9.62797e-06	-1.09731e-10	-0.842351	1.85519e-05	-1.09731e-10	-1.06143
150164703	chr1:150164703:A:G	1.21831e-05	-1.09731e-10	-0.606976	2.12809e-05	-1.09731e-10	-0.924199
150165134	chr1:150165134:A:G	7.98961e-06	-1.09731e-10	-1.02888	1.61367e-05	-1.09731e-10	-1.20091
150165577	chr1:150165577:A:G	7.56477e-06	0.246944	-1.33047	1.67893e-05	0.272539	-1.43381
150165685	chr1:150165685:A:T	7.35701e-06	-1.09731e-10	-1.11137	1.76575e-05	-1.09731e-10	-1.11085
150165686	chr1:150165686:A:G	5.45925e-06	-1.09731e-10	-1.40971	1.27834e-05	-1.09731e-10	-1.43386
150165946	chr1:150165946:T:TAAC	6.96422e-06	-1.09731e-10	-1.16624	1.51831e-05	-1.09731e-10	-1.26182
150165955	chr1:150165955:A:G	1.36888e-05	0.590607	-1.08105	5.45982e-05	0.825821	-0.807827
150166021	chr1:150166021:G:A	7.35303e-06	-1.09731e-10	-1.11191	1.76463e-05	-1.09731e-10	-1.11148
150166237	chr1:150166237:A:G	1.58027e-05	-0.135485	-0.211361	1.58904e-05	-0.156138	-1.06015
150166361	chr1:150166361:A:G	7.37083e-06	-1.09731e-10	-1.10949	1.76894e-05	-1.09731e-10	-1.10904
150166406	chr1:150166406:TTTG:T	1.08817e-05	0.488154	-1.2081	4.14144e-05	0.722075	-0.980452
150166494	chr1:150166494:C:T	9.88956e-06	-1.09731e-10	-0.815544	2.4911e-05	-1.09731e-10	-0.766699
150166501	chr1:150166501:T:C	8.54372e-06	0.370055	-1.33188	1.90322e-05	0.397438	-1.43331
150166511	chr1:150166511:C:T	1.52538e-05	0.720038	-1.10223	6.0986e-05	0.964228	-0.835591
150166512	chr1:150166512:G:A	1.19765e-06	-1.55641	-1.37025	2.71765e-06	-1.55309	-1.42915
150166518	chr1:150166518:C:T	1.0308e-05	-1.09731e-10	-0.774105	2.69363e-05	-1.09731e-10	-0.688533
150166575	chr1:150166575:AT:A	4.8612e-06	-1.52574	-4.15888e-10	1.17918e-05	-1.5146	-4.15888e-10
150166585	chr1:150166585:A:T	2.94823e-05	1.54556	-1.26879	7.10842e-05	1.6931	-1.41124
150166613	chr1:150166613:T:C	6.26915e-06	-1.09731e-10	-1.27138	1.42822e-05	-1.09731e-10	-1.323
150166680	chr1:150166680:G:C	6.4842e-06	-1.09731e-10	-1.23766	1.99372e-05	-1.09731e-10	-0.989422
150167274	chr1:150167274:C:T	5.40696e-06	-1.09731e-10	-1.41934	1.32222e-05	-1.09731e-10	-1.40011
150167382	chr1:150167382:G:A	1.33075e-05	0.855689	-1.37438	3.014e-05	0.855701	-1.43186
150167397	chr1:150167397:C:T	7.38074e-06	-1.09731e-10	-1.10815	1.76972e-05	-1.09731e-10	-1.1086
150167408	chr1:150167408:G:A	8.4901e-06	-1.09731e-10	-0.968123	2.06752e-05	-1.09731e-10	-0.953074
150167508	chr1:150167508:G:A	1.96304e-05	-1.09731e-10	-0.129946	6.35934e-05	-1.09731e-10	0.170503
150167539	chr1:150167539:T:C	6.87998e-06	-1.09731e-10	-1.17841	1.65083e-05	-1.09731e-10	-1.17814
150167782	chr1:150167782:C:A	6.83666e-06	-1.09731e-10	-1.18472	1.56801e-05	-1.09731e-10	-1.22961
150167927	chr1:150167927:A:AACAG	7.21133e-06	-1.09731e-10	-1.13137	1.73205e-05	-1.09731e-10	-1.13012
150168076	chr1:150168076:G:A	2.50888e-05	-1.09731e-10	0.115397	6.33294e-05	-1.09731e-10	0.166343
150168383	chr1:150168383:A:G	1.5815e-05	-1.09731e-10	-0.346066	4.32095e-05	-1.09731e-10	-0.215947
150168463	chr1:150168463:T:C	5.41156e-06	-1.09731e-10	-1.41849	1.32431e-05	-1.09731e-10	-1.39853
150168671	chr1:150168671:G:A	7.43239e-06	-1.09731e-10	-1.10118	1.79616e-05	-1.09731e-10	-1.09377
150168687	chr1:150168687:A:G	1.29649e-05	0.862918	-1.40769	3.07813e-05	0.863687	-1.41879
150169035	chr1:150169035:G:A	4.09314e-05	0.604875	-4.15888e-10	0.000108257	0.702505	-4.15888e-10
150169193	chr1:150169193:A:G	7.49101e-06	-1.09731e-10	-1.09332	1.60768e-05	-1.09731e-10	-1.20463
150169922	chr1:150169922:T:C	5.74162e-06	-1.09731e-10	-1.35928	1.75089e-05	-1.09731e-10	-1.1193
150170042	chr1:150170042:A:G	4.0923e-05	-1.09731e-10	0.604668	9.32924e-05	-1.09731e-10	0.553732
150170189	chr1:150170189:T:C	3.77872e-05	-1.09731e-10	0.524947	8.58526e-05	-1.09731e-10	0.470625
150170219	chr1:150170219:T:C	3.80546e-05	-1.09731e-10	0.531998	8.65582e-05	-1.09731e-10	0.47881
150170231	chr1:150170231:T:C	4.86635e-06	-1.52468	-4.15888e-10	1.16375e-05	-1.52777	-4.15888e-10
150170954	chr1:150170954:T:C	5.61255e-05	1.96382	-1.04326	0.000166563	2.18174	-1.04838
150170994	chr1:150170994:T:C	5.71717e-05	1.97693	-1.0379	0.000169646	2.19493	-1.04322
150171091	chr1:150171091:C:T	3.51886e-05	-1.09731e-10	0.453699	8.03766e-05	-1.09731e-10	0.404715
150171103	chr1:150171103:A:G	2.044e-05	1.10126	-1.19079	8.09864e-05	1.36845	-0.956174
150171514	chr1:150171514:C:T	1.83084e-05	-1.09731e-10	-0.199662	4.94211e-05	-1.09731e-10	-0.0816302
150171730	chr1:150171730:A:G	7.43929e-06	-1.09731e-10	-1.10025	1.76414e-05	-1.09731e-10	-1.11176
150171877	chr1:150171877:T:C	7.02374e-06	-1.09731e-10	-1.15773	1.64246e-05	-1.09731e-10	-1.18323
150171896	chr1:150171896:CAG:C	5.62633e-06	-1.09731e-10	-1.37957	1.82179e-05	-1.09731e-10	-1.0796
150171980	chr1:150171980:C:G	7.49779e-06	-1.09731e-10	-1.09242	1.77802e-05	-1.09731e-10	-1.10392
150172149	chr1:150172149:T:C	7.55703e-06	-1.09731e-10	-1.08455	1.79276e-05	-1.09731e-10	-1.09566
150172305	chr1:150172305:C:CA	5.64048e-05	1.97361	-1.04808	0.00016742	2.19164	-1.05314
150172558	chr1:150172558:TA:T	1.27981e-05	-1.09731e-10	-0.557728	2.2124e-05	-1.09731e-10	-0.885344
150173448	chr1:150173448:C:T	7.75557e-06	-1.09731e-10	-1.05861	1.64971e-05	-1.09731e-10	-1.17882
150173652	chr1:150173652:A:G	5.35497e-06	-1.09731e-10	-1.429	1.4275e-05	-1.09731e-10	-1.32349
150173673	chr1:150173673:C:T	5.62412e-06	-1.09731e-10	-1.37996	1.81637e-05	-1.09731e-10	-1.08258
150175228	chr1:150175228:T:A	6.42295e-06	-1.09731e-10	-1.24715	1.45791e-05	-1.09731e-10	-1.30242
150175253	chr1:150175253:C:T	2.00829e-05	0.994999	-1.10215	8.18755e-05	1.25737	-0.834178
150175482	chr1:150175482:C:T	7.21707e-06	-1.09731e-10	-1.13057	1.71625e-05	-1.09731e-10	-1.13928
150175526	chr1:150175526:C:T	5.34538e-06	-1.09731e-10	-1.43079	1.31297e-05	-1.09731e-10	-1.40713
150175740	chr1:150175740:T:C	7.50265e-05	2.30088	-1.09006	0.000228595	2.54066	-1.09072
150175956	chr1:150175956:A:G	5.49814e-06	-1.09731e-10	-1.40261	1.30234e-05	-1.09731e-10	-1.41526
150176645	chr1:150176645:GGGTT:G	1.85419e-05	1.13684	-1.32383	5.56865e-05	1.36317	-1.32544
150176790	chr1:150176790:G:A	1.31537e-06	-1.4661	-1.3668	3.12357e-06	-1.47325	-1.36978
150176924	chr1:150176924:C:T	3.35374e-05	-1.09731e-10	0.405638	7.80854e-05	-1.09731e-10	0.375796
150176931	chr1:150176931:G:A	5.35265e-06	-1.09731e-10	-1.42943	1.42463e-05	-1.09731e-10	-1.32551
150177071	chr1:150177071:C:T	2.19248e-05	1.0198	-1.03921	9.12176e-05	1.28391	-0.752669
150177639	chr1:150177639:G:A	7.65898e-06	-1.09731e-10	-1.07114	1.81974e-05	-1.09731e-10	-1.08073
150179676	chr1:150179676:G:A	4.1104e-05	-1.09731e-10	0.609082	9.58282e-05	-1.09731e-10	0.580549
150180245	chr1:150180245:C:T	4.23852e-05	-1.09731e-10	0.639775	9.66989e-05	-1.09731e-10	0.589595
150180297	chr1:150180297:G:C	8.5174e-06	-1.09731e-10	-0.964912	2.04657e-05	-1.09731e-10	-0.963258
150180312	chr1:150180312:C:T	7.1863e-06	-1.09731e-10	-1.13485	2.55094e-05	-1.09731e-10	-0.742961
150180703	chr1:150180703:G:A	1.49535e-06	-1.2746	-1.43006	3.7145e-06	-1.25256	-1.41721
150181024	chr1:150181024:AAC:A	2.72739e-05	-1.09731e-10	0.198909	7.33107e-05	-1.09731e-10	0.3127
150181070	chr1:150181070:C:G	2.56495e-05	-1.09731e-10	0.137502	6.45699e-05	-1.09731e-10	0.185741
150181171	chr1:150181171:A:G	7.19134e-06	-1.09731e-10	-1.13415	1.72901e-05	-1.09731e-10	-1.13187
150181328	chr1:150181328:C:T	5.50914e-06	-1.09731e-10	-1.40062	1.34903e-05	-1.09731e-10	-1.38004
150181985	chr1:150181985:C:CT	7.13288e-06	-1.09731e-10	-1.14231	1.6286e-05	-1.09731e-10	-1.1917
150182112	chr1:150182112:T:C	8.3273e-06	0.277568	-1.26505	1.70873e-05	0.289855	-1.43353
150182302	chr1:150182302:C:A	8.57013e-06	-1.09731e-10	-0.958741	2.08313e-05	-1.09731e-10	-0.94555
150182649	chr1:150182649:A:G	5.35948e-06	-1.09731e-10	-1.42816	1.4135e-05	-1.09731e-10	-1.33335
150182756	chr1:150182756:TG:T	5.71091e-06	-1.09731e-10	-1.36464	1.28418e-05	-1.09731e-10	-1.4293
150182944	chr1:150182944:C:T	5.40494e-06	-1.09731e-10	-1.41971	1.32036e-05	-1.09731e-10	-1.40152
150182989	chr1:150182989:A:G	1.38519e-06	-1.53359	-1.24759	3.10642e-06	-1.44868	-1.39986
150183074	chr1:150183074:T:C	4.82672e-06	-0.423565	-1.10929	7.39655e-06	-0.702571	-1.27842
150183144	chr1:150183144:C:T	7.0268e-06	-1.09731e-10	-1.15729	1.41908e-05	-1.09731e-10	-1.32941
150183523	chr1:150183523:T:C	5.64186e-06	-1.37681	-4.15888e-10	1.18582e-05	-1.50899	-4.15888e-10
150183566	chr1:150183566:G:A	5.95314e-06	-1.09731e-10	-1.3231	1.30337e-05	-1.09731e-10	-1.41447
150183771	chr1:150183771:G:A	5.95535e-06	-1.09731e-10	-1.32273	1.30365e-05	-1.09731e-10	-1.41426
150184173	chr1:150184173:A:G	5.45628e-06	-1.09731e-10	-1.41026	1.27827e-05	-1.09731e-10	-1.43391
150184358	chr1:150184358:G:A	9.55447e-06	-1.09731e-10	-0.850015	2.23359e-05	-1.09731e-10	-0.875811
150184829	chr1:150184829:G:A	5.42217e-06	-1.09731e-10	-1.41653	1.36212e-05	-1.09731e-10	-1.37038
150184906	chr1:150184906:C:T	5.39909e-06	-1.09731e-10	-1.42079	1.31844e-05	-1.09731e-10	-1.40298
150185247	chr1:150185247:G:A	2.13923e-05	-1.09731e-10	-0.0439911	2.23711e-05	-1.09731e-10	-0.874238
150185468	chr1:150185468:A:G	1.9956e-05	0.307259	-0.420753	2.262e-05	0.279002	-1.14217
150186449	chr1:150186449:G:A	5.56885e-05	0.91275	-4.15888e-10	0.000148403	1.01792	-4.15888e-10
150186473	chr1:150186473:T:A	2.2566e-05	1.14524	-1.13582	9.18779e-05	1.41657	-0.878118
150186607	chr1:150186607:G:A	4.74843e-06	-1.54921	-4.15888e-10	1.17077e-05	-1.52176	-4.15888e-10
150186752	chr1:150186752:G:A	5.561e-06	-0.292785	-1.09846	8.34934e-06	-0.5906	-1.26922
150187068	chr1:150187068:G:A	7.0132e-06	-1.09731e-10	-1.15923	1.67836e-05	-1.09731e-10	-1.1616
150187606	chr1:150187606:A:G	7.52899e-06	-1.09731e-10	-1.08826	1.95785e-05	-1.09731e-10	-1.00758
150187825	chr1:150187825:A:G	5.81266e-06	-1.09731e-10	-1.34698	1.45167e-05	-1.09731e-10	-1.3067
150188173	chr1:150188173:G:A	3.1571e-06	-0.734721	-1.22265	8.9199e-06	-0.630548	-1.16317
150188322	chr1:150188322:A:G	5.38558e-06	-1.09731e-10	-1.4233	1.27971e-05	-1.09731e-10	-1.43279
150188328	chr1:150188328:T:C	5.37276e-06	-1.09731e-10	-1.42568	1.28111e-05	-1.09731e-10	-1.43169
150188336	chr1:150188336:C:A	5.36192e-06	-1.09731e-10	-1.4277	1.28276e-05	-1.09731e-10	-1.43041
150188349	chr1:150188349:G:A	5.39048e-06	-1.09731e-10	-1.42239	1.27939e-05	-1.09731e-10	-1.43304
150189096	chr1:150189096:AATCG:A	6.11659e-06	-1.09731e-10	-1.29602	1.77018e-05	-1.09731e-10	-1.10834
150189415	chr1:150189415:C:T	7.61537e-06	-1.09731e-10	-1.07685	1.50414e-05	-1.09731e-10	-1.2712
150189568	chr1:150189568:G:T	8.13011e-06	-1.09731e-10	-1.01145	1.57483e-05	-1.09731e-10	-1.22527
150189636	chr1:150189636:A:G	6.55906e-06	-1.09731e-10	-1.22618	2.01596e-05	-1.09731e-10	-0.978325
150189791	chr1:150189791:A:G	5.37084e-06	-1.09731e-10	-1.42604	1.27784e-05	-1.09731e-10	-1.43425
150189802	chr1:150189802:G:A	1.11154e-05	-1.09731e-10	-0.69869	2.21925e-05	-1.09731e-10	-0.882253
150189898	chr1:150189898:C:T	4.04272e-05	1.27849	-0.68601	0.000143355	1.5373	-0.553984
150190041	chr1:150190041:GC:G	5.35082e-06	-1.09731e-10	-1.42977	1.28534e-05	-1.09731e-10	-1.4284
150190094	chr1:150190094:C:T	6.1783e-06	-1.09731e-10	-1.28598	1.49878e-05	-1.09731e-10	-1.27477
150190115	chr1:150190115:T:C	6.06754e-06	-1.09731e-10	-1.30407	1.47075e-05	-1.09731e-10	-1.29365
150190163	chr1:150190163:T:C	5.37879e-06	-1.09731e-10	-1.42456	1.28512e-05	-1.09731e-10	-1.42857
150190327	chr1:150190327:G:C	6.13181e-06	-1.09731e-10	-1.29353	1.48666e-05	-1.09731e-10	-1.28289
150190726	chr1:150190726:A:G	5.58573e-06	-1.09731e-10	-1.38681	1.27815e-05	-1.09731e-10	-1.43401
150191129	chr1:150191129:T:C	8.92831e-06	-1.09731e-10	-0.917797	6.08196e-05	-1.09731e-10	0.125906
150191565	chr1:150191565:A:G	6.18717e-06	-1.09731e-10	-1.28455	1.31021e-05	-1.09731e-10	-1.40923
150191796	chr1:150191796:A:G	1.86591e-06	-1.46776	-1.01552	3.48348e-06	-1.37623	-1.35774
150191884	chr1:150191884:C:T	5.38754e-06	-1.09731e-10	-1.42293	1.27795e-05	-1.09731e-10	-1.43416
150192744	chr1:150192744:A:G	6.01518e-06	-1.09731e-10	-1.31274	1.32077e-05	-1.09731e-10	-1.40121
150192764	chr1:150192764:C:T	2.08858e-06	-1.46944	-0.901096	3.5783e-06	-1.39423	-1.31289
150192792	chr1:150192792:A:C	5.65176e-06	-1.09731e-10	-1.37506	1.35961e-05	-1.09731e-10	-1.37222
150193376	chr1:150193376:A:G	5.14469e-06	-1.46906	-4.15888e-10	1.15424e-05	-1.53598	-4.15888e-10
150193594	chr1:150193594:A:G	5.21238e-06	-1.51675	0.0607666	1.69272e-05	-1.48416	0.33108
150194220	chr1:150194220:C:T	6.38584e-06	-1.09731e-10	-1.25294	1.36633e-05	-1.09731e-10	-1.36729
150194223	chr1:150194223:A:G	1.99985e-05	0.114514	-0.225881	0.00011048	0.445077	0.277749
150194411	chr1:150194411:A:G	1.63694e-06	-1.56014	-1.05405	3.60342e-06	-1.54953	-1.15059
150194429	chr1:150194429:G:A	5.91099e-06	-1.09731e-10	-1.33021	1.33944e-05	-1.09731e-10	-1.38717
150194509	chr1:150194509:G:A	1.88422e-06	-1.38625	-1.08726	3.77075e-06	-1.25304	-1.40169
150194971	chr1:150194971:C:T	2.53198e-05	1.28672	-1.16216	7.49008e-05	1.58904	-1.25488
150195417	chr1:150195417:C:T	5.4254e-06	-1.09731e-10	-1.41593	1.29322e-05	-1.09731e-10	-1.42229
150195677	chr1:150195677:G:T	1.81641e-05	-1.09731e-10	-0.207578	6.55173e-05	-1.09731e-10	0.200307
150195892	chr1:150195892:G:A	1.90826e-06	-1.38805	-1.07278	3.78533e-06	-1.25599	-1.39489
150195935	chr1:150195935:T:A	1.80449e-06	-1.48003	-1.03671	3.68077e-06	-1.36052	-1.31836
150196191	chr1:150196191:G:A	7.37524e-06	-1.09731e-10	-1.10889	1.33964e-05	-1.09731e-10	-1.38702
150196340	chr1:150196340:C:T	8.03874e-06	0.29024	-1.31299	2.81656e-05	0.61469	-1.2586
150196726	chr1:150196726:A:T	1.26243e-05	-0.41963	-0.151773	5.23428e-05	-0.121521	0.0973276
150196911	chr1:150196911:C:A	6.83199e-06	-1.09731e-10	-1.18541	1.4179e-05	-1.09731e-10	-1.33025
150196947	chr1:150196947:T:C	2.78943e-06	-1.38555	-0.695637	4.14807e-06	-1.24752	-1.31185
150197141	chr1:150197141:C:T	1.21108e-05	-1.09731e-10	-0.612923	4.18107e-05	-1.09731e-10	-0.248856
150197186	chr1:150197186:G:A	1.05069e-05	-1.09731e-10	-0.754994	2.12574e-05	-1.09731e-10	-0.925303
150197644	chr1:150197644:T:C	1.9105e-06	-1.40118	-1.05848	3.72659e-06	-1.27409	-1.39242
150197838	chr1:150197838:G:T	1.69283e-05	-0.278036	-4.15888e-10	3.98322e-05	-0.297331	-4.15888e-10
150198258	chr1:150198258:C:T	2.71657e-05	-1.09731e-10	0.194932	7.79433e-05	-1.09731e-10	0.373975
150198337	chr1:150198337:A:G	2.04833e-05	0.265876	-0.353292	0.00011077	0.604613	0.120832
150198578	chr1:150198578:T:C	6.45509e-05	1.9311	-0.870666	0.000309171	2.30911	-0.557222
150198860	chr1:150198860:C:T	6.40039e-06	-1.09731e-10	-1.25066	1.93978e-05	-1.09731e-10	-1.01685
150198975	chr1:150198975:C:T	6.27931e-06	-1.09731e-10	-1.26976	1.93557e-05	-1.09731e-10	-1.01902
150199274	chr1:150199274:T:C	6.48191e-06	-1.09731e-10	-1.23801	1.97695e-05	-1.09731e-10	-0.997866
150199504	chr1:150199504:G:A	8.49054e-06	-1.09731e-10	-0.96807	3.1858e-05	-1.09731e-10	-0.520717
150199677	chr1:150199677:A:C	7.09573e-06	-1.09731e-10	-1.14753	1.69717e-05	-1.09731e-10	-1.15046
150199776	chr1:150199776:T:C	2.66035e-05	-1.09731e-10	0.17402	2.13884e-05	-1.09731e-10	-0.919161
150200271	chr1:150200271:A:G	7.50608e-06	-1.09731e-10	-1.09131	1.5502e-05	-1.09731e-10	-1.24104
150200317	chr1:150200317:T:G	4.22316e-06	-0.653563	-1.01288	9.26079e-06	-0.456121	-1.3001
150200332	chr1:150200332:A:T	5.36235e-06	-1.09731e-10	-1.42762	1.4449e-05	-1.09731e-10	-1.31138
150200473	chr1:150200473:G:T	8.12777e-06	-1.09731e-10	-1.01174	1.60324e-05	-1.09731e-10	-1.20739
150200490	chr1:150200490:A:C	5.33343e-06	-1.09731e-10	-1.43303	1.40124e-05	-1.09731e-10	-1.34206
150200845	chr1:150200845:A:G	7.5049e-06	-1.09731e-10	-1.09147	1.79522e-05	-1.09731e-10	-1.09429
150200923	chr1:150200923:G:A	6.60596e-06	-1.09731e-10	-1.21905	1.65501e-05	-1.09731e-10	-1.17561
150200948	chr1:150200948:A:G	6.1522e-06	-1.09731e-10	-1.29021	1.82937e-05	-1.09731e-10	-1.07545
150201010	chr1:150201010:C:A	6.52928e-06	-1.09731e-10	-1.23073	1.99831e-05	-1.09731e-10	-0.987121
150201027	chr1:150201027:G:A	5.82235e-06	-1.09731e-10	-1.34532	1.28359e-05	-1.09731e-10	-1.42976
150201036	chr1:150201036:G:A	5.36011e-06	-1.09731e-10	-1.42804	1.29405e-05	-1.09731e-10	-1.42164
150201079	chr1:150201079:C:T	7.28334e-06	-1.09731e-10	-1.12143	1.48032e-05	-1.09731e-10	-1.28717
150201472	chr1:150201472:T:G	5.33193e-06	-1.09731e-10	-1.43331	1.3163e-05	-1.09731e-10	-1.4046
150201526	chr1:150201526:T:G	6.18956e-05	1.8887	-0.870272	0.000296216	2.26572	-0.556634
150201640	chr1:150201640:T:G	5.90669e-06	-1.09731e-10	-1.33094	1.28393e-05	-1.09731e-10	-1.42949
150201716	chr1:150201716:C:T	6.32825e-06	-1.09731e-10	-1.262	1.95662e-05	-1.09731e-10	-1.00821
150202011	chr1:150202011:T:C	1.01796e-05	-1.09731e-10	-0.786637	1.9741e-05	-1.09731e-10	-0.999311
150202091	chr1:150202091:G:A	7.07167e-06	0.269768	-1.4207	2.00184e-05	0.433023	-1.41838
150203108	chr1:150203108:T:A	5.64616e-06	-1.09731e-10	-1.37605	1.44754e-05	-1.09731e-10	-1.30956
150203193	chr1:150203193:C:T	6.02358e-06	-1.09731e-10	-1.31134	1.30196e-05	-1.09731e-10	-1.41555
150203286	chr1:150203286:T:G	2.29618e-05	-1.09731e-10	0.0268098	6.52642e-05	-1.09731e-10	0.196436
150203495	chr1:150203495:A:G	1.48466e-05	0.104485	-0.513738	4.70057e-05	0.479692	-0.611429
150204998	chr1:150204998:A:G	8.62065e-06	0.264461	-1.21732	2.57178e-05	0.365665	-1.10049
150205138	chr1:150205138:G:A	6.08054e-06	-1.09731e-10	-1.30193	1.31261e-05	-1.09731e-10	-1.40741
150205261	chr1:150205261:C:T	5.99685e-06	-1.09731e-10	-1.31579	1.3048e-05	-1.09731e-10	-1.41337
150205601	chr1:150205601:A:G	6.19204e-06	-1.09731e-10	-1.28376	1.88869e-05	-1.09731e-10	-1.04354
150205761	chr1:150205761:C:T	7.23852e-06	-1.09731e-10	-1.12761	1.8191e-05	-1.09731e-10	-1.08108
150206206	chr1:150206206:T:A	7.33911e-06	-1.09731e-10	-1.11381	2.22839e-05	-1.09731e-10	-0.878141
150206225	chr1:150206225:T:C	1.33206e-05	-1.09731e-10	-0.517714	4.79252e-05	-1.09731e-10	-0.112365
150206248	chr1:150206248:T:C	5.9978e-06	-1.09731e-10	-1.31563	1.3049e-05	-1.09731e-10	-1.4133
150206260	chr1:150206260:C:T	6.7855e-06	0.105473	-1.29771	2.34349e-05	0.413656	-1.24144
150206522	chr1:150206522:G:A	6.03044e-06	-1.09731e-10	-1.3102	1.29253e-05	-1.09731e-10	-1.42282
150206615	chr1:150206615:C:T	3.22417e-06	-1.36304	-0.573306	4.44462e-06	-1.22182	-1.26849
150206839	chr1:150206839:A:G	7.17614e-05	2.03611	-0.869784	0.000346445	2.42188	-0.556161
150207064	chr1:150207064:G:A	5.47479e-06	-1.09731e-10	-1.40687	1.27857e-05	-1.09731e-10	-1.43368
150207068	chr1:150207068:A:G	5.93716e-06	-1.09731e-10	-1.32579	1.29936e-05	-1.09731e-10	-1.41755
150207504	chr1:150207504:C:T	5.76121e-06	-1.09731e-10	-1.35588	1.29361e-05	-1.09731e-10	-1.42199
150207622	chr1:150207622:A:G	5.77467e-06	-1.09731e-10	-1.35354	1.27994e-05	-1.09731e-10	-1.43261
150208074	chr1:150208074:A:G	6.05635e-06	-1.09731e-10	-1.30592	1.30919e-05	-1.09731e-10	-1.41001
150208117	chr1:150208117:G:A	6.08823e-06	-1.09731e-10	-1.30067	1.79804e-05	-1.09731e-10	-1.09272
150208396	chr1:150208396:A:C	5.71194e-06	-1.09731e-10	-1.36446	1.2891e-05	-1.09731e-10	-1.42547
150208643	chr1:150208643:C:T	7.35073e-06	-1.09731e-10	-1.11222	2.20312e-05	-1.09731e-10	-0.889548
150210766	chr1:150210766:G:A	2.05957e-05	0.343034	-0.424975	0.000109041	0.680324	0.0293908
150211028	chr1:150211028:G:T	4.75215e-06	-0.200828	-1.3476	1.4575e-05	-0.13447	-1.16823
150211089	chr1:150211089:AG:A	2.66784e-05	0.176831	-4.15888e-10	5.25091e-05	-0.021021	-4.15888e-10
150211399	chr1:150211399:G:A	5.77285e-06	-1.09731e-10	-1.35386	1.27988e-05	-1.09731e-10	-1.43266
150211730	chr1:150211730:C:T	5.501e-06	-1.09731e-10	-1.40209	1.27801e-05	-1.09731e-10	-1.43412
150211799	chr1:150211799:C:A	5.86614e-06	-1.09731e-10	-1.33783	1.5473e-05	-1.09731e-10	-1.24291
150212109	chr1:150212109:T:C	5.35309e-06	-1.09731e-10	-1.42935	1.31973e-05	-1.09731e-10	-1.40199
150212503	chr1:150212503:T:C	6.10642e-06	-1.09731e-10	-1.29768	1.2902e-05	-1.09731e-10	-1.42462
150212504	chr1:150212504:C:T	6.04293e-05	1.86528	-0.870826	0.000288893	2.24142	-0.55737
150212518	chr1:150212518:G:C	6.16534e-06	-1.09731e-10	-1.28808	1.83556e-05	-1.09731e-10	-1.07207
150212958	chr1:150212958:G:A	7.2621e-06	-1.09731e-10	-1.12435	1.41929e-05	-1.09731e-10	-1.32926
150213142	chr1:150213142:G:A	2.79614e-06	-1.35353	-0.725255	4.23188e-06	-1.21014	-1.32922
150213149	chr1:150213149:G:A	6.21655e-05	1.89266	-0.869882	0.000297766	2.27054	-0.556237
150213575	chr1:150213575:C:T	6.34059e-06	0.0318901	-1.29194	2.17542e-05	0.333377	-1.23558
150213602	chr1:150213602:A:G	3.15609e-05	0.344897	-4.15888e-10	7.05277e-05	0.273998	-4.15888e-10
150214094	chr1:150214094:AG:A	1.9731e-05	0.259668	-0.3845	0.000103923	0.587646	0.0739995
150214280	chr1:150214280:G:A	6.48788e-06	-1.09731e-10	-1.23709	1.97743e-05	-1.09731e-10	-0.997622
150214762	chr1:150214762:C:T	5.4652e-06	-1.09731e-10	-1.40862	1.32373e-05	-1.09731e-10	-1.39897
150214765	chr1:150214765:C:T	5.49415e-06	-1.09731e-10	-1.40334	1.33227e-05	-1.09731e-10	-1.39253
150214807	chr1:150214807:A:G	3.23288e-06	-1.31127	-0.622383	4.64175e-06	-1.15754	-1.28937
150215040	chr1:150215040:T:C	7.84065e-06	0.0497062	-1.09741	2.42317e-05	0.455569	-1.24992
150215416	chr1:150215416:A:T	8.37511e-05	1.32083	-4.15888e-10	0.00022109	1.41656	-4.15888e-10
150215622	chr1:150215622:G:T	1.73204e-05	-1.09731e-10	-0.255139	6.53199e-05	-1.09731e-10	0.19729
150216273	chr1:150216273:G:A	5.48839e-06	-1.09731e-10	-1.40439	1.38162e-05	-1.09731e-10	-1.35617
150216298	chr1:150216298:T:A	6.12811e-06	-1.09731e-10	-1.29414	1.29733e-05	-1.09731e-10	-1.41911
150216310	chr1:150216310:T:C	2.72424e-05	0.341337	-0.143587	0.000151255	0.675865	0.361094
150216528	chr1:150216528:G:T	5.41469e-06	-1.09731e-10	-1.41791	1.35071e-05	-1.09731e-10	-1.37879
150216625	chr1:150216625:C:A	5.36862e-06	-1.09731e-10	-1.42645	1.3291e-05	-1.09731e-10	-1.39492
150216917	chr1:150216917:A:G	6.53802e-06	-1.09731e-10	-1.22939	2.04655e-05	-1.09731e-10	-0.963265
150216942	chr1:150216942:CCT:C	8.42815e-06	0.387562	-1.36301	2.38626e-05	0.558413	-1.36811
150216986	chr1:150216986:A:G	8.69932e-06	0.421955	-1.36573	2.46673e-05	0.594065	-1.37059
150217020	chr1:150217020:AAC:A	5.99951e-06	-1.09731e-10	-1.31535	1.30503e-05	-1.09731e-10	-1.41319
150217240	chr1:150217240:T:C	4.69647e-06	-1.56021	-4.15888e-10	1.15903e-05	-1.53184	-4.15888e-10
150217327	chr1:150217327:AAAG:A	6.24805e-05	1.82531	-0.797477	0.000304045	2.19997	-0.464805
150217440	chr1:150217440:G:A	8.63332e-06	0.422071	-1.37347	2.44991e-05	0.595162	-1.37853
150219064	chr1:150219064:T:A	7.10603e-06	-1.09731e-10	-1.14608	1.78307e-05	-1.09731e-10	-1.10109
150219293	chr1:150219293:G:GAGAT	5.63113e-06	-1.09731e-10	-1.37871	1.65351e-05	-1.09731e-10	-1.17652
150219660	chr1:150219660:A:G	6.54517e-06	-1.09731e-10	-1.2283	1.56594e-05	-1.09731e-10	-1.23094
150220150	chr1:150220150:T:C	4.69733e-06	-1.56003	-4.15888e-10	1.26825e-05	-1.44179	-4.15888e-10
150220863	chr1:150220863:G:A	7.23173e-06	0.250142	-1.37869	2.03413e-05	0.414265	-1.38362
150221175	chr1:150221175:C:T	6.10236e-06	-1.09731e-10	-1.29835	1.31521e-05	-1.09731e-10	-1.40542
150221297	chr1:150221297:G:C	6.0627e-06	-1.09731e-10	-1.30487	1.31078e-05	-1.09731e-10	-1.4088
150221339	chr1:150221339:T:G	6.4926e-06	-1.09731e-10	-1.23636	1.55314e-05	-1.09731e-10	-1.23914
150222586	chr1:150222586:T:A	5.43243e-05	1.70916	-0.821214	0.000260061	2.074	-0.495089
150222820	chr1:150222820:A:C	1.04841e-05	-1.09731e-10	-0.757164	4.37013e-05	-1.09731e-10	-0.20463
150223271	chr1:150223271:G:A	5.64647e-06	-1.09731e-10	-1.37599	1.27881e-05	-1.09731e-10	-1.43349
150223460	chr1:150223460:G:T	6.79358e-06	-1.09731e-10	-1.19105	1.69936e-05	-1.09731e-10	-1.14917
150223869	chr1:150223869:C:G	3.08978e-06	-1.34585	-0.633079	4.5255e-06	-1.20133	-1.27095
150223932	chr1:150223932:A:C	1.60001e-05	-1.09731e-10	-0.334425	3.08395e-05	-1.09731e-10	-0.55321
150224136	chr1:150224136:G:A	7.7974e-06	-1.09731e-10	-1.05323	2.55159e-05	-1.09731e-10	-0.742704
150224529	chr1:150224529:G:A	1.40661e-05	-0.463258	-4.15888e-10	5.91162e-05	0.0974973	-4.15888e-10
150224631	chr1:150224631:C:T	5.99481e-06	-1.09731e-10	-1.31613	1.3043e-05	-1.09731e-10	-1.41376
150225444	chr1:150225444:C:T	7.21888e-06	-1.09731e-10	-1.13032	1.42918e-05	-1.09731e-10	-1.32232
150225941	chr1:150225941:C:T	6.67139e-06	-1.2092	-4.15888e-10	1.59218e-05	-1.21432	-4.15888e-10
150226385	chr1:150226385:G:A	5.77909e-06	-1.09731e-10	-1.35278	1.28462e-05	-1.09731e-10	-1.42896
150226873	chr1:150226873:C:A	7.14963e-06	-1.09731e-10	-1.13996	2.12146e-05	-1.09731e-10	-0.927316
150227079	chr1:150227079:A:C	1.83643e-06	-1.33465	-1.16455	3.9666e-06	-1.18832	-1.41577
150227135	chr1:150227135:G:A	5.76078e-06	-1.09731e-10	-1.35595	1.2836e-05	-1.09731e-10	-1.42975
150227388	chr1:150227388:C:T	7.36048e-06	-1.09731e-10	-1.1109	2.2033e-05	-1.09731e-10	-0.889467
150227618	chr1:150227618:G:A	9.22585e-06	-0.885014	-4.15888e-10	2.01806e-05	-0.977287	-4.15888e-10
150227647	chr1:150227647:T:C	6.17777e-06	-1.09731e-10	-1.28607	1.52865e-05	-1.09731e-10	-1.25504
150228647	chr1:150228647:G:A	5.84691e-06	-1.09731e-10	-1.34111	1.28868e-05	-1.09731e-10	-1.4258
150228733	chr1:150228733:A:G	4.73175e-06	-1.55273	-4.15888e-10	1.2118e-05	-1.48732	-4.15888e-10
150229565	chr1:150229565:G:A	6.56839e-06	-1.09731e-10	-1.22475	1.34012e-05	-1.09731e-10	-1.38666
150229768	chr1:150229768:G:A	1.53667e-06	-1.31662	-1.36078	4.16611e-06	-1.16816	-1.38687
150229793	chr1:150229793:T:C	1.45251e-06	-1.3254	-1.40833	3.95694e-06	-1.17899	-1.42754
150230338	chr1:150230338:A:G	5.92998e-06	-1.09731e-10	-1.327	1.29827e-05	-1.09731e-10	-1.41839
150230508	chr1:150230508:C:G	5.7288e-06	-1.09731e-10	-1.36152	1.28379e-05	-1.09731e-10	-1.42961
150231117	chr1:150231117:G:A	7.00284e-06	-1.09731e-10	-1.16071	2.20903e-05	-1.09731e-10	-0.886868
150231294	chr1:150231294:T:C	7.20928e-06	-1.09731e-10	-1.13165	2.14553e-05	-1.09731e-10	-0.916037
150231314	chr1:150231314:A:G	1.89399e-05	0.166174	-0.331929	0.000120114	0.482008	0.324428
150231646	chr1:150231646:AT:A	1.43319e-06	-1.32404	-1.42308	3.94005e-06	-1.1773	-1.43352
150232067	chr1:150232067:G:A	1.98357e-06	-1.29646	-1.12566	4.44811e-06	-1.094	-1.39553
150232230	chr1:150232230:G:C	6.68117e-06	-1.09731e-10	-1.20773	2.11316e-05	-1.09731e-10	-0.931238
150232389	chr1:150232389:C:T	1.21785e-05	-0.118983	-0.488365	2.409e-05	0.105335	-0.905545
150232628	chr1:150232628:T:A	4.52066e-05	1.52551	-0.821289	0.000214696	1.88111	-0.493892
150232729	chr1:150232729:T:A	5.79772e-06	-1.09731e-10	-1.34956	1.29025e-05	-1.09731e-10	-1.42459
150232968	chr1:150232968:A:T	5.62198e-06	-1.09731e-10	-1.38034	1.43527e-05	-1.09731e-10	-1.31807
150233374	chr1:150233374:T:C	1.99648e-05	0.286661	-0.399716	0.000124587	0.599026	0.243974
150233384	chr1:150233384:C:T	7.0723e-06	-1.09731e-10	-1.15084	2.09452e-05	-1.09731e-10	-0.940096
150233411	chr1:150233411:T:C	6.0004e-06	-1.09731e-10	-1.3152	1.30408e-05	-1.09731e-10	-1.41393
150233908	chr1:150233908:G:A	1.34388e-05	-0.0427238	-0.46615	2.67537e-05	0.193461	-0.888795
150234030	chr1:150234030:C:T	9.74952e-06	0.316087	-1.14589	3.89825e-05	0.689321	-1.00822
150234352	chr1:150234352:A:C	1.15795e-05	0.427764	-1.08555	4.73363e-05	0.811754	-0.936484
150234358	chr1:150234358:G:A	6.79704e-06	-1.09731e-10	-1.19054	1.98165e-05	-1.09731e-10	-0.995493
150235066	chr1:150235066:T:C	5.70596e-06	-1.09731e-10	-1.36551	1.28228e-05	-1.09731e-10	-1.43079
150235153	chr1:150235153:G:A	5.41364e-06	-1.09731e-10	-1.4181	1.35419e-05	-1.09731e-10	-1.37622
150235256	chr1:150235256:C:T	7.41691e-06	-1.09731e-10	-1.10326	1.86308e-05	-1.09731e-10	-1.05719
150235687	chr1:150235687:A:C	5.50859e-06	-1.09731e-10	-1.40071	1.27838e-05	-1.09731e-10	-1.43383
150235842	chr1:150235842:A:G	5.48075e-06	-1.09731e-10	-1.40578	1.2794e-05	-1.09731e-10	-1.43303
150236492	chr1:150236492:C:G	1.68426e-05	0.172275	-0.455386	0.000104095	0.490276	0.173022
150236658	chr1:150236658:T:A	7.32748e-06	-1.09731e-10	-1.11539	1.44311e-05	-1.09731e-10	-1.31262
150237407	chr1:150237407:C:T	1.39463e-06	-1.37539	-1.399	3.75097e-06	-1.24972	-1.41028
150237425	chr1:150237425:G:A	5.60624e-06	-1.09731e-10	-1.38314	1.27855e-05	-1.09731e-10	-1.4337
150237772	chr1:150237772:C:T	1.34907e-06	-1.37344	-1.43416	3.71131e-06	-1.24147	-1.42915
150237901	chr1:150237901:T:C	5.88747e-05	1.74346	-0.775073	0.000287056	2.11355	-0.435874
150238067	chr1:150238067:T:C	5.34082e-06	-1.09731e-10	-1.43164	1.27792e-05	-1.09731e-10	-1.43419
150238609	chr1:150238609:C:T	6.97962e-06	-1.09731e-10	-1.16403	2.05686e-05	-1.09731e-10	-0.958243
150238638	chr1:150238638:G:A	5.56788e-06	-1.09731e-10	-1.39001	1.27794e-05	-1.09731e-10	-1.43418
150238755	chr1:150238755:G:A	5.25294e-05	1.53445	-0.680098	0.000262833	1.89461	-0.305097
150238804	chr1:150238804:T:C	6.15054e-06	-1.09731e-10	-1.29048	1.67238e-05	-1.09731e-10	-1.16517
150238955	chr1:150238955:G:T	5.38879e-06	-1.09731e-10	-1.4227	1.50045e-05	-1.09731e-10	-1.27366
150239115	chr1:150239115:G:A	6.91741e-06	-1.09731e-10	-1.17298	2.02977e-05	-1.09731e-10	-0.971499
150239116	chr1:150239116:C:A	7.09817e-06	-1.09731e-10	-1.14719	2.10077e-05	-1.09731e-10	-0.937118
150239162	chr1:150239162:C:T	8.46808e-06	-1.09731e-10	-0.970719	1.6546e-05	-1.09731e-10	-1.17586
150239255	chr1:150239255:A:G	7.26153e-06	-1.09731e-10	-1.12443	1.81684e-05	-1.09731e-10	-1.08232
150239384	chr1:150239384:A:G	1.57176e-05	0.464424	-0.816665	5.86332e-05	0.873935	-0.784641
150239445	chr1:150239445:C:T	1.56893e-05	-1.09731e-10	-0.354044	3.05009e-05	-1.09731e-10	-0.564251
150239529	chr1:150239529:T:C	5.50683e-06	-1.09731e-10	-1.40103	1.27843e-05	-1.09731e-10	-1.43379
150239543	chr1:150239543:C:T	5.15898e-05	1.67271	-0.836405	0.000245566	2.03789	-0.516334
150239722	chr1:150239722:C:T	6.4222e-06	-1.09731e-10	-1.24726	1.53654e-05	-1.09731e-10	-1.24989
150240054	chr1:150240054:G:T	6.40964e-06	-1.09731e-10	-1.24922	1.53355e-05	-1.09731e-10	-1.25184
150240414	chr1:150240414:C:G	5.34627e-06	-1.09731e-10	-1.43062	1.39796e-05	-1.09731e-10	-1.34441
150240480	chr1:150240480:T:C	5.58185e-06	-1.09731e-10	-1.3875	1.27809e-05	-1.09731e-10	-1.43405
150240741	chr1:150240741:G:A	6.59375e-06	-1.09731e-10	-1.2209	1.34548e-05	-1.09731e-10	-1.38267
150240811	chr1:150240811:G:A	7.20105e-06	-1.09731e-10	-1.1328	1.64089e-05	-1.09731e-10	-1.18418
150240893	chr1:150240893:G:A	4.82024e-06	-1.5342	-4.15888e-10	1.14797e-05	-1.54143	-4.15888e-10
150241283	chr1:150241283:TGCCTCA:T	5.46896e-06	-1.09731e-10	-1.40793	1.34656e-05	-1.09731e-10	-1.38187
150242097	chr1:150242097:G:A	5.62153e-06	-1.09731e-10	-1.38042	1.31278e-05	-1.09731e-10	-1.40727
150242218	chr1:150242218:G:A	5.33749e-06	-1.09731e-10	-1.43227	1.36197e-05	-1.09731e-10	-1.37049
150242419	chr1:150242419:A:C	1.89344e-05	-1.09731e-10	-0.166042	3.53646e-05	-1.09731e-10	-0.416296
150242452	chr1:150242452:T:C	1.66317e-05	-0.295712	-4.15888e-10	3.07667e-05	-0.555574	-4.15888e-10
150243398	chr1:150243398:G:A	5.75568e-06	-1.09731e-10	-1.35684	1.27983e-05	-1.09731e-10	-1.43269
150243679	chr1:150243679:C:T	5.34714e-06	-1.09731e-10	-1.43046	1.37389e-05	-1.09731e-10	-1.36178
150243853	chr1:150243853:G:A	5.33913e-06	-1.09731e-10	-1.43196	1.36104e-05	-1.09731e-10	-1.37117
150243993	chr1:150243993:G:A	0.000308355	3.71139	-1.08716	0.00155669	4.21592	-0.847607
150244213	chr1:150244213:G:A	6.28592e-06	-1.26871	-4.15888e-10	1.48782e-05	-1.28211	-4.15888e-10
150244784	chr1:150244784:T:G	5.36051e-06	-1.09731e-10	-1.42797	1.3875e-05	-1.09731e-10	-1.35192
150244871	chr1:150244871:C:T	5.36866e-06	-1.09731e-10	-1.42645	1.39467e-05	-1.09731e-10	-1.34677
150245211	chr1:150245211:A:G	1.95912e-06	-1.53818	-0.896344	3.31543e-06	-1.48665	-1.29677
150245279	chr1:150245279:G:A	7.73795e-06	-1.09731e-10	-1.06089	2.66548e-05	-1.09731e-10	-0.699037
150245525	chr1:150245525:C:T	5.34214e-06	-1.09731e-10	-1.4314	1.36699e-05	-1.09731e-10	-1.36681
150245658	chr1:150245658:C:T	1.13545e-05	-1.09731e-10	-0.677412	2.50067e-05	-1.09731e-10	-0.762863
150245877	chr1:150245877:C:T	1.76966e-06	-1.55979	-0.976445	2.98655e-06	-1.54967	-1.33822
150246417	chr1:150246417:G:A	6.72631e-06	-1.201	-4.15888e-10	1.60124e-05	-1.20865	-4.15888e-10
150246477	chr1:150246477:A:T	2.05215e-05	-1.09731e-10	-0.0855505	3.81103e-05	-1.09731e-10	-0.341523
150247271	chr1:150247271:C:T	7.5938e-06	-1.09731e-10	-1.07969	1.51816e-05	-1.09731e-10	-1.26192
150247757	chr1:150247757:G:A	6.89738e-06	-1.09731e-10	-1.17588	1.32161e-05	-1.09731e-10	-1.40057
150248071	chr1:150248071:TC:T	5.43974e-06	-1.09731e-10	-1.41329	1.45174e-05	-1.09731e-10	-1.30666
150248156	chr1:150248156:T:C	5.96501e-06	-1.09731e-10	-1.32111	1.27788e-05	-1.09731e-10	-1.43422
150248252	chr1:150248252:A:G	6.93426e-06	-1.09731e-10	-1.17055	1.33734e-05	-1.09731e-10	-1.38874
150248681	chr1:150248681:C:T	0.000312367	3.70141	-1.06425	0.00161334	4.2015	-0.797441
150249249	chr1:150249249:G:A	7.63031e-06	-1.09731e-10	-1.07489	1.95373e-05	-1.09731e-10	-1.00968
150249265	chr1:150249265:C:T	0.00033076	3.7169	-1.02253	0.00173451	4.21935	-0.742875
150249338	chr1:150249338:T:C	0.000309486	3.65808	-1.03019	0.00161527	4.15816	-0.75291
150249438	chr1:150249438:A:G	1.43282e-06	-1.55965	-1.18773	2.75511e-06	-1.55035	-1.4182
150249900	chr1:150249900:T:C	7.65785e-06	-1.09731e-10	-1.07129	1.53221e-05	-1.09731e-10	-1.25271
150250171	chr1:150250171:C:T	5.32797e-06	-1.09731e-10	-1.43405	1.2781e-05	-1.09731e-10	-1.43405
150250746	chr1:150250746:C:T	6.52658e-06	-1.09731e-10	-1.23114	1.82461e-05	-1.09731e-10	-1.07806
150250895	chr1:150250895:C:T	6.84922e-06	-1.09731e-10	-1.18289	1.88792e-05	-1.09731e-10	-1.04395
150251737	chr1:150251737:T:C	1.53556e-06	-1.55931	-1.11882	2.87832e-06	-1.53692	-1.38788
150252115	chr1:150252115:A:G	1.69764e-06	-1.46371	-1.11407	3.19819e-06	-1.52063	-1.29879
150252706	chr1:150252706:G:A	0.000427273	3.94771	-0.99731	0.00232695	4.47992	-0.70961
150253111	chr1:150253111:A:G	1.47192e-06	-1.49158	-1.22887	2.7622e-06	-1.54095	-1.42503
150254362	chr1:150254362:T:A	1.00739e-05	-1.09731e-10	-0.797079	1.67757e-05	-1.09731e-10	-1.16208
150254838	chr1:150254838:C:T	6.76235e-06	-1.09731e-10	-1.19565	1.28888e-05	-1.09731e-10	-1.42565
150254843	chr1:150254843:A:G	7.20839e-06	-1.09731e-10	-1.13178	1.46621e-05	-1.09731e-10	-1.29674
150254996	chr1:150254996:CATGGA:C	6.69456e-06	-1.09731e-10	-1.20573	1.58936e-05	-1.09731e-10	-1.21609
150255197	chr1:150255197:C:G	7.74011e-06	-1.09731e-10	-1.06061	1.98205e-05	-1.09731e-10	-0.995288
150255364	chr1:150255364:C:T	5.33099e-06	-1.09731e-10	-1.43349	1.37239e-05	-1.09731e-10	-1.36287
150256796	chr1:150256796:G:C	6.69858e-06	-1.09731e-10	-1.20513	1.28672e-05	-1.09731e-10	-1.42732
150257055	chr1:150257055:G:A	5.57166e-06	-1.38933	-4.15888e-10	1.21114e-05	-1.48786	-4.15888e-10
150257508	chr1:150257508:A:G	7.35693e-06	-1.09731e-10	-1.11138	2.02407e-05	-1.09731e-10	-0.974312
150257933	chr1:150257933:G:C	7.4451e-06	-1.09731e-10	-1.09947	1.37881e-05	-1.09731e-10	-1.3582
150258636	chr1:150258636:C:T	5.73885e-06	-1.09731e-10	-1.35976	1.41709e-05	-1.09731e-10	-1.33082
150258957	chr1:150258957:G:GGGCA	2.39536e-05	-1.09731e-10	0.0690939	4.3594e-05	-1.09731e-10	-0.207087
150259594	chr1:150259594:T:A	1.65844e-06	-1.556	-1.04514	4.78827e-06	-1.55633	-0.859509
150260139	chr1:150260139:T:A	5.74483e-06	-1.09731e-10	-1.35872	1.52268e-05	-1.09731e-10	-1.25895
150261691	chr1:150261691:C:G	7.43133e-06	-1.10132	-4.15888e-10	1.36572e-05	-1.36774	-4.15888e-10
150262258	chr1:150262258:G:T	5.01683e-06	-0.568148	-0.926078	2.44321e-05	0.208679	-0.994786
150262572	chr1:150262572:G:A	6.18474e-06	-1.09731e-10	-1.28494	1.2779e-05	-1.09731e-10	-1.4342
150262700	chr1:150262700:T:G	5.80204e-06	-1.09731e-10	-1.34881	1.43704e-05	-1.09731e-10	-1.31684
150262926	chr1:150262926:TA:T	5.38335e-06	-1.09731e-10	-1.42371	1.30581e-05	-1.09731e-10	-1.4126
150262955	chr1:150262955:G:C	1.49993e-05	-1.09731e-10	-0.399023	2.78632e-05	-1.09731e-10	-0.6547
150264428	chr1:150264428:C:A	6.62662e-06	-1.09731e-10	-1.21593	1.74551e-05	-1.09731e-10	-1.12237
150265224	chr1:150265224:G:A	6.9209e-06	-0.440231	-0.732246	2.44602e-05	-0.0410873	-0.743874
150266193	chr1:150266193:G:C	5.38266e-06	-1.09731e-10	-1.42384	1.29974e-05	-1.09731e-10	-1.41726
150266299	chr1:150266299:T:C	0.00031158	3.7077	-1.07307	0.0016089	4.21233	-0.811027
150269222	chr1:150269222:G:A	1.24262e-05	-1.09731e-10	-0.587212	2.37015e-05	-1.09731e-10	-0.816468
150269397	chr1:150269397:T:C	6.75141e-06	-1.09731e-10	-1.19727	1.41296e-05	-1.09731e-10	-1.33373
150269660	chr1:150269660:C:T	6.96564e-06	-1.09731e-10	-1.16603	1.90174e-05	-1.09731e-10	-1.03665
150269940	chr1:150269940:G:A	0.000327431	3.72443	-1.04017	0.00170911	4.22829	-0.766566
150270420	chr1:150270420:T:A	5.67647e-06	-1.09731e-10	-1.37069	1.50791e-05	-1.09731e-10	-1.2687
150270852	chr1:150270852:C:T	6.50067e-06	-1.23512	-4.15888e-10	1.4052e-05	-1.33924	-4.15888e-10
150271008	chr1:150271008:A:AT	1.26063e-05	-1.09731e-10	-0.572824	2.41423e-05	-1.09731e-10	-0.798041
150271643	chr1:150271643:G:A	9.48141e-06	-1.09731e-10	-0.85769	2.55268e-05	-1.09731e-10	-0.742278
150272023	chr1:150272023:C:T	1.17204e-05	-1.09731e-10	-0.645688	2.24981e-05	-1.09731e-10	-0.868575
150272146	chr1:150272146:AAAAC:A	6.86349e-06	-1.09731e-10	-1.18081	1.39522e-05	-1.09731e-10	-1.34637
150272679	chr1:150272679:G:A	9.18688e-06	-0.889247	-4.15888e-10	2.20204e-05	-0.890037	-4.15888e-10
150272921	chr1:150272921:G:A	5.47705e-06	-1.09731e-10	-1.40646	1.59772e-05	-1.09731e-10	-1.21084
150273019	chr1:150273019:A:T	5.32903e-06	-1.09731e-10	-1.43385	1.30761e-05	-1.09731e-10	-1.41122
150273149	chr1:150273149:A:G	1.23061e-06	-1.5574	-1.34211	2.82721e-06	-1.55863	-1.38409
150273157	chr1:150273157:G:A	6.05662e-06	-1.09731e-10	-1.30587	1.36848e-05	-1.09731e-10	-1.36572
150273667	chr1:150273667:T:C	5.12939e-05	1.80204	-0.97149	0.000241596	2.19335	-0.688092
150274009	chr1:150274009:G:A	2.43575e-05	-1.09731e-10	0.0858157	2.45398e-05	-1.09731e-10	-0.78171
150274508	chr1:150274508:G:C	2.39653e-05	-1.09731e-10	0.0695851	2.4276e-05	-1.09731e-10	-0.792517
150274906	chr1:150274906:A:C	5.73865e-06	-1.09731e-10	-1.3598	1.61963e-05	-1.09731e-10	-1.19722
150275248	chr1:150275248:C:T	6.13154e-06	-1.09731e-10	-1.29358	1.32443e-05	-1.09731e-10	-1.39844
150275456	chr1:150275456:T:C	5.60073e-06	-1.09731e-10	-1.38413	1.44668e-05	-1.09731e-10	-1.31015
150275584	chr1:150275584:TCA:T	7.59299e-06	-1.09731e-10	-1.0798	1.43867e-05	-1.09731e-10	-1.3157
150275637	chr1:150275637:T:G	2.5612e-05	-1.09731e-10	0.136038	2.54599e-05	-1.09731e-10	-0.744901
150275791	chr1:150275791:G:A	8.77021e-06	-1.09731e-10	-0.935662	1.4374e-05	-1.09731e-10	-1.31658
150276166	chr1:150276166:A:C	5.44646e-06	-1.09731e-10	-1.41206	1.30296e-05	-1.09731e-10	-1.41478
150276359	chr1:150276359:A:T	9.89598e-06	-0.814895	-4.15888e-10	2.33214e-05	-0.832634	-4.15888e-10
150276693	chr1:150276693:C:A	1.45666e-06	-1.37819	-1.35268	4.59957e-06	-1.0522	-1.40384
150276941	chr1:150276941:G:GA	3.93802e-06	-0.492635	-1.24371	2.33749e-05	0.139713	-0.970056
150278029	chr1:150278029:G:A	5.85565e-06	-1.09731e-10	-1.33962	1.29339e-05	-1.09731e-10	-1.42215
150278123	chr1:150278123:T:A	8.00414e-06	0.15243	-1.17949	3.51117e-05	0.857475	-1.28095
150278220	chr1:150278220:G:A	7.53593e-06	-1.09731e-10	-1.08734	1.50554e-05	-1.09731e-10	-1.27027
150278225	chr1:150278225:G:A	1.16057e-06	-1.52392	-1.4342	3.74425e-06	-1.38614	-1.27564
150278580	chr1:150278580:G:A	4.97172e-05	1.76734	-0.968011	0.000233867	2.15642	-0.683676
150278709	chr1:150278709:G:A	5.76234e-06	-1.09731e-10	-1.35568	1.53761e-05	-1.09731e-10	-1.24919
150279405	chr1:150279405:T:A	8.23102e-06	-1.09731e-10	-0.999114	2.53378e-05	-1.09731e-10	-0.749711
150279504	chr1:150279504:G:A	4.86523e-05	1.74925	-0.971571	0.000228274	2.13677	-0.688227
150280045	chr1:150280045:A:G	6.2284e-06	-1.09731e-10	-1.2779	1.31533e-05	-1.09731e-10	-1.40533
150280449	chr1:150280449:G:A	1.36708e-05	-1.09731e-10	-0.491762	2.57227e-05	-1.09731e-10	-0.734634
150280962	chr1:150280962:C:T	9.02716e-06	-1.09731e-10	-0.906786	1.72752e-05	-1.09731e-10	-1.13274
150281461	chr1:150281461:C:G	5.40018e-06	-1.09731e-10	-1.42059	1.55603e-05	-1.09731e-10	-1.23728
150282099	chr1:150282099:G:A	5.39289e-06	-1.09731e-10	-1.42194	1.30055e-05	-1.09731e-10	-1.41663
150283105	chr1:150283105:G:A	5.33091e-06	-1.09731e-10	-1.4335	1.30104e-05	-1.09731e-10	-1.41626
150283177	chr1:150283177:T:C	4.52857e-06	-0.443894	-1.15272	2.16277e-05	0.218951	-1.12698
150284147	chr1:150284147:C:T	7.11431e-06	-1.09731e-10	-1.14492	1.35388e-05	-1.09731e-10	-1.37644
150284919	chr1:150284919:G:A	4.87789e-06	-1.52231	-4.15888e-10	1.12696e-05	-1.5599	-4.15888e-10
150285304	chr1:150285304:A:G	2.4398e-06	-0.785069	-1.43004	1.01787e-05	-0.230449	-1.43126
150285365	chr1:150285365:G:A	4.73598e-06	-1.55183	-4.15888e-10	1.13787e-05	-1.55026	-4.15888e-10
150286426	chr1:150286426:C:G	8.24006e-06	0.415113	-1.41313	5.12079e-05	1.23745	-1.28356
150286988	chr1:150286988:A:C	1.54812e-06	-1.24037	-1.42961	5.12269e-06	-0.950384	-1.39794
150287533	chr1:150287533:T:A	1.21682e-06	-1.47671	-1.43408	3.52149e-06	-1.29142	-1.4317
150287560	chr1:150287560:TC:T	6.40601e-06	-1.09731e-10	-1.24979	1.29698e-05	-1.09731e-10	-1.41938
150288142	chr1:150288142:G:C	5.37434e-06	-1.09731e-10	-1.42539	1.35671e-05	-1.09731e-10	-1.37436
150288454	chr1:150288454:A:G	1.21823e-05	-1.09731e-10	-0.607043	1.97255e-05	-1.09731e-10	-1.0001
150288535	chr1:150288535:A:G	1.03378e-05	-1.09731e-10	-0.771214	1.27812e-05	-1.09731e-10	-1.43403
150288580	chr1:150288580:T:C	1.43271e-06	-1.31397	-1.43349	4.58361e-06	-1.06291	-1.39661
150288945	chr1:150288945:G:A	5.49179e-06	-1.09731e-10	-1.40377	1.5417e-05	-1.09731e-10	-1.24653
150289240	chr1:150289240:C:G	1.42584e-06	-1.32043	-1.43183	4.57878e-06	-1.07228	-1.38829
150289480	chr1:150289480:A:G	5.50221e-06	-1.09731e-10	-1.40187	1.65449e-05	-1.09731e-10	-1.17593
150289512	chr1:150289512:C:T	1.41495e-06	-1.32723	-1.4327	4.51725e-06	-1.08213	-1.39198
150289680	chr1:150289680:C:T	3.21017e-05	1.47859	-1.1167	7.38133e-05	1.68441	-1.36488
150289855	chr1:150289855:C:G	2.64426e-06	-1.2698	-0.864832	5.25361e-06	-0.895912	-1.42718
150290826	chr1:150290826:GT:G	1.21914e-05	-0.606293	-4.15888e-10	2.92879e-05	-0.604833	-4.15888e-10
150291065	chr1:150291065:G:A	5.35496e-06	-1.09731e-10	-1.429	1.3428e-05	-1.09731e-10	-1.38467
150291376	chr1:150291376:G:A	5.72565e-06	-1.09731e-10	-1.36207	1.27885e-05	-1.09731e-10	-1.43346
150291412	chr1:150291412:A:G	4.13269e-05	1.65105	-1.03655	0.000188939	2.03229	-0.772876
150291795	chr1:150291795:A:G	5.47357e-06	-1.09731e-10	-1.40709	1.63012e-05	-1.09731e-10	-1.19077
150291891	chr1:150291891:G:T	3.34249e-05	1.56527	-1.163	7.90692e-05	1.77251	-1.38419
150292191	chr1:150292191:T:C	1.70617e-05	-1.09731e-10	-0.270187	1.96101e-05	-1.09731e-10	-1.00596
150292247	chr1:150292247:GT:G	5.52927e-06	-1.09731e-10	-1.39697	1.67527e-05	-1.09731e-10	-1.16345
150292294	chr1:150292294:T:C	1.24767e-05	0.497075	-1.08023	4.97692e-05	1.34045	-1.41506
150292307	chr1:150292307:C:T	2.11318e-05	-1.09731e-10	-0.0562442	2.25061e-05	-1.09731e-10	-0.868222
150292510	chr1:150292510:C:T	3.48674e-05	1.44796	-1.00343	0.000158397	1.81547	-0.732377
150292753	chr1:150292753:G:A	1.58079e-06	-1.22407	-1.42502	6.52592e-06	-0.909373	-1.19685
150293088	chr1:150293088:GTGTC:G	1.23067e-05	-0.596882	-4.15888e-10	2.86609e-05	-0.626475	-4.15888e-10
150293098	chr1:150293098:G:C	5.76664e-06	-1.09731e-10	-1.35493	1.29633e-05	-1.09731e-10	-1.41988
150293137	chr1:150293137:CTAAG:C	3.45816e-05	1.47678	-1.04048	0.00015563	1.84403	-0.778559
150293284	chr1:150293284:T:C	1.54978e-05	0.724126	-1.09045	6.53649e-05	1.60918	-1.41121
150294139	chr1:150294139:A:C	3.43045e-05	1.1051	-0.676844	4.62151e-05	0.920734	-1.06943
150294180	chr1:150294180:T:C	1.99356e-05	-1.09731e-10	-0.114516	2.16962e-05	-1.09731e-10	-0.904871
150294726	chr1:150294726:G:A	5.83858e-06	-1.09731e-10	-1.34254	1.31972e-05	-1.09731e-10	-1.402
150294810	chr1:150294810:A:G	5.7777e-06	-1.09731e-10	-1.35302	1.2793e-05	-1.09731e-10	-1.43311
150295381	chr1:150295381:C:T	1.36485e-05	-0.493396	-4.15888e-10	2.31506e-05	-0.839988	-4.15888e-10
150296038	chr1:150296038:G:A	1.53456e-06	-1.24467	-1.43411	4.97592e-06	-0.965963	-1.41143
150296112	chr1:150296112:T:C	5.36176e-06	-1.09731e-10	-1.42773	1.33588e-05	-1.09731e-10	-1.38983
150296173	chr1:150296173:C:T	7.69253e-06	-1.09731e-10	-1.06677	1.5115e-05	-1.09731e-10	-1.26632
150296199	chr1:150296199:T:C	1.31071e-06	-1.41562	-1.42083	4.01895e-06	-1.18694	-1.40405
150296758	chr1:150296758:A:AT	5.362e-06	-1.09731e-10	-1.42769	1.32092e-05	-1.09731e-10	-1.40109
150297029	chr1:150297029:C:T	2.74186e-05	1.50061	-1.29641	0.000120503	2.21405	-1.40438
150297269	chr1:150297269:C:G	5.38559e-06	-1.09731e-10	-1.4233	1.35174e-05	-1.09731e-10	-1.37803
150297508	chr1:150297508:C:T	1.3044e-06	-1.42035	-1.42092	3.98716e-06	-1.19464	-1.40428
150297602	chr1:150297602:T:C	1.26156e-06	-1.44843	-1.42625	3.77579e-06	-1.24091	-1.41249
150297686	chr1:150297686:G:A	1.83685e-05	-1.09731e-10	-0.196384	3.49949e-05	-1.09731e-10	-0.426806
150297785	chr1:150297785:A:G	1.28715e-06	-1.42673	-1.42786	3.90364e-06	-1.20473	-1.41537
150298022	chr1:150298022:C:T	5.65399e-06	-1.09731e-10	-1.37466	1.27811e-05	-1.09731e-10	-1.43404
150298242	chr1:150298242:C:T	8.87498e-06	-1.09731e-10	-0.923787	2.87672e-05	-1.09731e-10	-0.62277
150298366	chr1:150298366:C:T	3.13829e-06	-0.569562	-1.39378	7.3409e-06	-0.784712	-1.20383
150298655	chr1:150298655:G:A	1.31418e-06	-1.40996	-1.42386	4.03735e-06	-1.17766	-1.40876
150298822	chr1:150298822:G:A	5.67425e-06	-1.09731e-10	-1.37108	1.77951e-05	-1.09731e-10	-1.10308
150298944	chr1:150298944:A:G	8.80343e-06	-1.09731e-10	-0.931881	1.52363e-05	-1.09731e-10	-1.25833
150299077	chr1:150299077:A:G	7.66484e-06	-1.09731e-10	-1.07038	1.41252e-05	-1.09731e-10	-1.33405
150299131	chr1:150299131:G:A	9.13974e-06	-1.09731e-10	-0.894391	2.85301e-05	-1.09731e-10	-0.631048
150299315	chr1:150299315:ACT:A	2.79358e-05	0.980875	-0.75799	3.88664e-05	0.800608	-1.12248
150299440	chr1:150299440:T:C	5.92838e-06	-1.09731e-10	-1.32727	1.28564e-05	-1.09731e-10	-1.42816
150299621	chr1:150299621:G:A	4.28412e-06	-0.479422	-1.17269	2.45384e-05	0.428894	-1.21066
150300021	chr1:150300021:A:G	5.57016e-06	-1.09731e-10	-1.3896	1.70126e-05	-1.09731e-10	-1.14805
150300200	chr1:150300200:G:A	2.80168e-05	1.29228	-1.0665	0.000124176	1.64889	-0.809199
150300385	chr1:150300385:T:C	2.82983e-05	1.25514	-1.01937	0.000126879	1.60932	-0.748099
150301153	chr1:150301153:G:A	1.34965e-06	-1.39227	-1.41491	4.20712e-06	-1.14966	-1.39557
150301287	chr1:150301287:A:G	1.76096e-05	-1.09731e-10	-0.23858	3.3711e-05	-1.09731e-10	-0.464182
150301549	chr1:150301549:A:G	1.38746e-06	-1.49804	-1.2815	2.85124e-06	-1.55343	-1.38082
150301836	chr1:150301836:T:A	5.40804e-06	-1.09731e-10	-1.41914	1.36238e-05	-1.09731e-10	-1.37019
150302136	chr1:150302136:T:G	5.36242e-06	-1.09731e-10	-1.42761	1.33632e-05	-1.09731e-10	-1.3895
150302181	chr1:150302181:A:G	3.28374e-05	1.4224	-1.03786	0.000147676	1.78636	-0.773345
150302182	chr1:150302182:G:A	1.45689e-06	-1.3465	-1.38422	4.54299e-06	-1.06973	-1.39869
150302870	chr1:150302870:G:A	6.11796e-06	-1.09731e-10	-1.2958	1.35491e-05	-1.09731e-10	-1.37568
150302919	chr1:150302919:G:C	5.36242e-06	-1.09731e-10	-1.42761	1.33632e-05	-1.09731e-10	-1.3895
150303594	chr1:150303594:A:G	2.25987e-06	-1.23588	-1.05583	4.72817e-06	-1.07438	-1.35409
150304001	chr1:150304001:G:A	1.29415e-06	-1.4248	-1.42437	3.93679e-06	-1.20187	-1.40977
150304033	chr1:150304033:G:A	1.62773e-06	-1.19469	-1.42515	5.41323e-06	-0.885905	-1.40726
150304126	chr1:150304126:C:G	2.52792e-06	-1.39398	-0.785646	3.70859e-06	-1.51329	-1.15807
150304222	chr1:150304222:A:C	1.28148e-06	-1.43341	-1.4256	3.8748e-06	-1.21587	-1.41164
150304298	chr1:150304298:G:A	5.41426e-06	-1.09731e-10	-1.41799	1.30896e-05	-1.09731e-10	-1.41019
150304444	chr1:150304444:A:G	2.03537e-05	1.1914	-1.28516	8.57189e-05	1.86954	-1.40048
150305419	chr1:150305419:G:A	7.56922e-06	-1.09731e-10	-1.08293	1.40411e-05	-1.09731e-10	-1.34002
150305867	chr1:150305867:TA:T	1.8219e-06	-1.08211	-1.42504	6.28488e-06	-0.735914	-1.40795
150305958	chr1:150305958:C:T	1.88054e-06	-1.11188	-1.36358	8.43533e-06	-0.811855	-1.03772
150306064	chr1:150306064:A:T	6.38532e-06	-1.09731e-10	-1.25302	1.63687e-05	-1.09731e-10	-1.18663
150306212	chr1:150306212:G:T	1.95959e-05	-1.09731e-10	-0.131702	2.14628e-05	-1.09731e-10	-0.915687
150306238	chr1:150306238:T:G	1.40568e-06	-1.49756	-1.26895	2.87177e-06	-1.55332	-1.37376
150306388	chr1:150306388:G:T	7.42353e-06	-1.09731e-10	-1.10237	1.39e-05	-1.09731e-10	-1.35012
150306392	chr1:150306392:C:T	3.05358e-05	1.06284	-0.750967	4.22296e-05	0.879279	-1.11817
150306656	chr1:150306656:C:T	2.89724e-05	1.31214	-1.05282	0.000128806	1.66918	-0.792874
150306902	chr1:150306902:A:C	5.53919e-06	-1.09731e-10	-1.39518	1.67711e-05	-1.09731e-10	-1.16235
150307489	chr1:150307489:A:T	2.41039e-05	0.0753505	-4.15888e-10	6.42068e-05	0.180102	-4.15888e-10
150308112	chr1:150308112:T:C	1.12944e-05	-0.68272	-4.15888e-10	1.93055e-05	-1.02162	-4.15888e-10
150308116	chr1:150308116:G:A	2.34358e-06	-1.42167	-0.833671	3.54423e-06	-1.5273	-1.18939
150308367	chr1:150308367:G:C	1.29484e-06	-1.42469	-1.42395	3.94032e-06	-1.20165	-1.4091
150308423	chr1:150308423:CTG:C	1.34426e-05	-0.508591	-4.15888e-10	2.28601e-05	-0.852614	-4.15888e-10
150308767	chr1:150308767:A:C	1.50925e-05	0.997	-1.38983	6.66181e-05	1.64992	-1.43295
150309377	chr1:150309377:C:G	5.37494e-06	-1.09731e-10	-1.42528	1.34412e-05	-1.09731e-10	-1.38368
150309416	chr1:150309416:C:T	5.39462e-06	-1.09731e-10	-1.42162	1.3547e-05	-1.09731e-10	-1.37584
150310350	chr1:150310350:G:A	4.86132e-05	1.23785	-0.460977	0.000118826	1.92302	-1.12737
150310476	chr1:150310476:G:A	4.77446e-05	1.18427	-0.425423	0.000114234	1.863	-1.10676
150311410	chr1:150311410:C:T	5.44669e-06	-1.09731e-10	-1.41202	1.616e-05	-1.09731e-10	-1.19947
150311926	chr1:150311926:G:A	5.09556e-06	-1.47865	-4.15888e-10	1.22725e-05	-1.47464	-4.15888e-10
150312049	chr1:150312049:TA:T	1.75557e-06	-1.11128	-1.43296	6.7594e-06	-0.757153	-1.31392
150312496	chr1:150312496:C:T	1.32922e-06	-1.39128	-1.43115	4.10395e-06	-1.14842	-1.42163
150312531	chr1:150312531:C:T	7.04778e-06	-1.09731e-10	-1.15431	1.44056e-05	-1.09731e-10	-1.31439
150312548	chr1:150312548:C:T	1.03039e-05	-1.09731e-10	-0.774502	2.39227e-05	-1.09731e-10	-0.807178
150312915	chr1:150312915:G:A	6.87964e-06	-1.09731e-10	-1.17846	1.84516e-05	-1.09731e-10	-1.06685
150312971	chr1:150312971:G:A	5.79854e-06	-1.09731e-10	-1.34942	1.71083e-05	-1.09731e-10	-1.14245
150313156	chr1:150313156:G:A	5.47832e-06	-1.09731e-10	-1.40622	1.62687e-05	-1.09731e-10	-1.19276
150313263	chr1:150313263:C:T	2.18612e-06	-0.896241	-1.42866	5.57702e-06	-0.886001	-1.37735
150314058	chr1:150314058:T:C	1.40109e-06	-1.49572	-1.27405	2.86458e-06	-1.55263	-1.37696
150314154	chr1:150314154:G:A	1.9334e-05	-1.09731e-10	-0.145156	2.12769e-05	-1.09731e-10	-0.924385
150315443	chr1:150315443:C:G	1.28886e-06	-1.42352	-1.42975	3.91002e-06	-1.19952	-1.41895
150317002	chr1:150317002:G:C	2.26643e-06	-1.39624	-0.892578	3.46086e-06	-1.51435	-1.22614
150317053	chr1:150317053:G:A	2.1308e-05	1.25189	-1.29983	9.01077e-05	1.93576	-1.41676
150317248	chr1:150317248:T:C	6.59317e-05	1.5963	-0.514699	0.00016688	2.2823	-1.14703
150317313	chr1:150317313:A:T	3.35068e-05	-1.09731e-10	0.404725	0.000100953	-1.09731e-10	0.632645
150318522	chr1:150318522:C:T	5.44401e-06	-1.09731e-10	-1.41251	1.59454e-05	-1.09731e-10	-1.21284
150318580	chr1:150318580:A:G	6.32818e-06	-1.09731e-10	-1.26201	1.61522e-05	-1.09731e-10	-1.19995
150318594	chr1:150318594:G:C	2.27311e-05	1.31721	-1.3005	9.68524e-05	2.00813	-1.41695
150318612	chr1:150318612:C:A	4.79899e-06	-1.53862	-4.15888e-10	1.18388e-05	-1.51062	-4.15888e-10
150319029	chr1:150319029:CT:C	6.27727e-06	-1.09731e-10	-1.27009	1.84551e-05	-1.09731e-10	-1.06667
150319246	chr1:150319246:C:T	7.5178e-06	-1.09731e-10	-1.08975	1.39957e-05	-1.09731e-10	-1.34326
150319674	chr1:150319674:G:A	1.30871e-06	-1.408	-1.42999	4.00699e-06	-1.1747	-1.41927
150319828	chr1:150319828:C:T	5.67052e-06	-1.37174	-4.15888e-10	1.28135e-05	-1.43151	-4.15888e-10
150319893	chr1:150319893:G:A	1.30375e-06	-1.41295	-1.42882	3.98399e-06	-1.18256	-1.41716
150320113	chr1:150320113:C:T	3.59965e-05	0.476399	-4.15888e-10	8.05502e-05	0.406873	-4.15888e-10
150320623	chr1:150320623:G:A	6.65913e-06	-0.0857006	-1.12533	4.34272e-05	0.955662	-1.16658
150320705	chr1:150320705:G:A	2.20219e-05	1.31699	-1.33198	9.65693e-05	2.00876	-1.4205
150320888	chr1:150320888:G:A	5.91265e-06	-1.09731e-10	-1.32993	1.28437e-05	-1.09731e-10	-1.42916
150320968	chr1:150320968:A:G	5.3335e-06	-1.09731e-10	-1.43301	1.45463e-05	-1.09731e-10	-1.30467
150321271	chr1:150321271:C:A	6.27264e-05	1.03176	-4.15888e-10	0.000105341	0.675195	-4.15888e-10
150321998	chr1:150321998:A:C	5.57224e-06	-1.09731e-10	-1.38923	1.27833e-05	-1.09731e-10	-1.43387
150322206	chr1:150322206:A:G	2.0775e-05	-1.09731e-10	-0.0732726	2.22442e-05	-1.09731e-10	-0.879925
150322649	chr1:150322649:C:T	2.28644e-05	-1.09731e-10	0.022557	5.22064e-05	-1.09731e-10	-0.0268025
150322682	chr1:150322682:T:G	2.91397e-05	1.39956	-1.13449	0.000117666	2.12116	-1.33532
150323066	chr1:150323066:G:A	7.27983e-06	-1.09731e-10	-1.12192	1.37044e-05	-1.09731e-10	-1.36429
150323285	chr1:150323285:T:G	7.37672e-05	1.19389	-4.15888e-10	0.00024666	1.526	-4.15888e-10
150323463	chr1:150323463:G:A	6.01832e-06	-1.09731e-10	-1.31221	1.29403e-05	-1.09731e-10	-1.42166
150323592	chr1:150323592:G:A	1.46074e-06	-1.51358	-1.2145	2.95624e-06	-1.55794	-1.34015
150323625	chr1:150323625:ACT:A	1.46748e-06	-1.42915	-1.29433	4.23279e-06	-1.20031	-1.33883
150323754	chr1:150323754:C:T	1.4486e-06	-1.5259	-1.21052	2.95938e-06	-1.55994	-1.33709
150323845	chr1:150323845:T:C	2.26027e-05	1.15325	-1.1422	8.90155e-05	1.84485	-1.33805
150324028	chr1:150324028:C:T	7.8846e-06	-1.04211	-4.15888e-10	1.41452e-05	-1.33263	-4.15888e-10
150324532	chr1:150324532:C:G	6.2021e-06	-1.09731e-10	-1.28214	1.5752e-05	-1.09731e-10	-1.22504
150324779	chr1:150324779:C:A	1.50781e-06	-1.50686	-1.18951	3.01452e-06	-1.55608	-1.32249
150324787	chr1:150324787:T:C	5.46779e-06	-1.09731e-10	-1.40815	1.61691e-05	-1.09731e-10	-1.19891
150325383	chr1:150325383:A:G	2.05223e-05	-1.09731e-10	-0.0855113	2.2043e-05	-1.09731e-10	-0.889013
150325460	chr1:150325460:G:C	1.57215e-06	-1.49678	-1.1578	3.08708e-06	-1.55294	-1.30184
150325557	chr1:150325557:C:T	3.078e-06	-1.41235	-0.570395	4.2538e-06	-1.52242	-1.01177
150325734	chr1:150325734:G:A	3.32657e-05	1.41662	-1.01911	0.000147827	1.77297	-0.758934
150326178	chr1:150326178:T:C	6.78364e-06	-1.09731e-10	-1.19251	1.40265e-05	-1.09731e-10	-1.34106
150326686	chr1:150326686:A:AG	1.704e-06	-1.34855	-1.22549	5.10341e-06	-1.07209	-1.28001
150326727	chr1:150326727:T:C	5.43875e-06	-1.09731e-10	-1.41347	1.3785e-05	-1.09731e-10	-1.35842
150326759	chr1:150326759:T:C	5.44475e-06	-1.09731e-10	-1.41237	1.31347e-05	-1.09731e-10	-1.40675
150326856	chr1:150326856:G:A	2.6066e-05	0.153607	-4.15888e-10	8.71516e-05	0.485642	-4.15888e-10
150327287	chr1:150327287:C:T	5.90735e-06	-1.09731e-10	-1.33083	1.28449e-05	-1.09731e-10	-1.42906
150328268	chr1:150328268:C:T	2.3544e-06	-1.05321	-1.19753	6.5072e-06	-0.684351	-1.42475
150328421	chr1:150328421:C:T	8.55498e-06	-1.09731e-10	-0.96051	1.6055e-05	-1.09731e-10	-1.20598
150328683	chr1:150328683:G:T	6.10126e-06	-1.09731e-10	-1.29853	1.48976e-05	-1.09731e-10	-1.2808
150329492	chr1:150329492:T:TA	5.91187e-06	-1.09731e-10	-1.33006	1.2847e-05	-1.09731e-10	-1.42889
150329573	chr1:150329573:A:C	6.85939e-06	-1.09731e-10	-1.1814	1.47072e-05	-1.09731e-10	-1.29367
150330282	chr1:150330282:G:T	6.7146e-06	-1.09731e-10	-1.20274	1.39303e-05	-1.09731e-10	-1.34794
150330774	chr1:150330774:T:C	5.50843e-06	-1.09731e-10	-1.40074	1.65091e-05	-1.09731e-10	-1.1781
150330863	chr1:150330863:C:T	6.61414e-06	-1.09731e-10	-1.21781	1.38079e-05	-1.09731e-10	-1.35676
150330968	chr1:150330968:C:T	5.13485e-06	-0.328109	-1.14286	3.1313e-05	0.640987	-1.17896
150331196	chr1:150331196:G:A	1.92114e-06	-1.10193	-1.35217	5.95968e-06	-0.762741	-1.43425
150331637	chr1:150331637:T:G	5.50999e-06	-1.09731e-10	-1.40046	1.65585e-05	-1.09731e-10	-1.1751
150331670	chr1:150331670:G:A	5.93433e-06	-1.09731e-10	-1.32627	1.2859e-05	-1.09731e-10	-1.42797
150331680	chr1:150331680:A:T	1.54344e-06	-1.38578	-1.28723	4.57111e-06	-1.13021	-1.33204
150332117	chr1:150332117:G:A	1.09004e-05	-1.09731e-10	-0.718224	2.00042e-05	-1.09731e-10	-0.986064
150332529	chr1:150332529:C:A	6.04082e-06	-1.30848	-4.15888e-10	2.19763e-05	-0.892044	-4.15888e-10
150333392	chr1:150333392:A:C	3.2699e-05	1.51503	-1.13471	0.000133838	2.24999	-1.33536
150333404	chr1:150333404:T:C	8.37901e-06	-1.09731e-10	-0.981294	1.48159e-05	-1.09731e-10	-1.28631
150333521	chr1:150333521:C:T	2.88659e-05	0.872142	-0.616504	3.80873e-05	0.686374	-1.0285
150333991	chr1:150333991:T:C	3.13296e-05	1.38017	-1.04263	0.000137588	1.7329	-0.790646
150334000	chr1:150334000:A:G	5.42579e-06	-1.09731e-10	-1.41586	1.57686e-05	-1.09731e-10	-1.22399
150334260	chr1:150334260:T:C	7.03636e-06	-1.09731e-10	-1.15593	1.35372e-05	-1.09731e-10	-1.37656
150334636	chr1:150334636:T:C	5.50542e-06	-1.09731e-10	-1.40129	1.27927e-05	-1.09731e-10	-1.43313
150335534	chr1:150335534:C:T	5.45706e-06	-1.09731e-10	-1.41011	1.6061e-05	-1.09731e-10	-1.20561
150335561	chr1:150335561:G:A	3.09206e-05	1.36408	-1.03968	0.000135872	1.71647	-0.78676
150335917	chr1:150335917:C:T	1.12323e-06	-1.56019	-1.43063	2.69104e-06	-1.56	-1.43208
150335932	chr1:150335932:C:T	5.39607e-06	-1.09731e-10	-1.42135	1.35447e-05	-1.09731e-10	-1.37601
150336436	chr1:150336436:G:A	5.47609e-06	-1.09731e-10	-1.40663	1.62337e-05	-1.09731e-10	-1.19492
150336447	chr1:150336447:A:G	3.39568e-05	1.45876	-1.0407	0.000150012	1.81672	-0.788011
150336486	chr1:150336486:G:T	3.22162e-05	1.40372	-1.03827	0.000141994	1.75886	-0.785084
150336625	chr1:150336625:G:C	1.22041e-05	-1.09731e-10	-0.605254	2.16446e-05	-1.09731e-10	-0.907252
150336897	chr1:150336897:T:C	5.46947e-06	-1.09731e-10	-1.40784	1.61768e-05	-1.09731e-10	-1.19843
150337165	chr1:150337165:A:T	5.48719e-06	-1.09731e-10	-1.40461	1.64526e-05	-1.09731e-10	-1.18153
150337184	chr1:150337184:G:A	2.15546e-05	-1.09731e-10	-0.0364328	4.93108e-05	-1.09731e-10	-0.0838639
150337490	chr1:150337490:G:A	6.26902e-06	-1.09731e-10	-1.2714	1.38398e-05	-1.09731e-10	-1.35446
150337544	chr1:150337544:G:A	2.0003e-05	-1.09731e-10	-0.111141	2.16094e-05	-1.09731e-10	-0.908878
150337556	chr1:150337556:T:C	6.76385e-06	-1.09731e-10	-1.19543	1.39898e-05	-1.09731e-10	-1.34368
150338081	chr1:150338081:A:AG	5.65194e-06	-1.09731e-10	-1.37502	1.30792e-05	-1.09731e-10	-1.41098
150338350	chr1:150338350:T:TA	5.90608e-06	-1.09731e-10	-1.33104	1.28442e-05	-1.09731e-10	-1.42911
150338351	chr1:150338351:A:C	1.58585e-06	-1.52008	-1.12583	3.06976e-06	-1.55921	-1.3012
150338538	chr1:150338538:T:A	2.13321e-05	-1.09731e-10	-0.0468088	2.23583e-05	-1.09731e-10	-0.874811
150338566	chr1:150338566:T:G	1.90702e-06	-1.0285	-1.43298	7.58661e-06	-0.650633	-1.30499
150339186	chr1:150339186:G:A	3.35452e-05	0.967197	-0.561327	4.34535e-05	0.778032	-0.988349
150339472	chr1:150339472:T:C	2.49734e-05	1.52631	-1.41552	0.000123982	2.2548	-1.41667
150339593	chr1:150339593:C:T	9.60821e-06	-1.09731e-10	-0.844405	1.81459e-05	-1.09731e-10	-1.08356
150340073	chr1:150340073:G:A	2.68462e-05	-1.09731e-10	0.183101	2.61246e-05	-1.09731e-10	-0.71913
150341038	chr1:150341038:G:A	1.87346e-05	-1.09731e-10	-0.176654	2.07967e-05	-1.09731e-10	-0.947214
150341285	chr1:150341285:T:C	5.49706e-06	-1.09731e-10	-1.40281	1.642e-05	-1.09731e-10	-1.1835
150341981	chr1:150341981:G:A	4.87104e-06	-1.52371	-4.15888e-10	1.22202e-05	-1.47891	-4.15888e-10
150342277	chr1:150342277:G:T	6.69292e-06	-1.09731e-10	-1.20597	1.39119e-05	-1.09731e-10	-1.34926
150342374	chr1:150342374:C:T	4.69732e-06	-1.56003	-4.15888e-10	1.12688e-05	-1.55997	-4.15888e-10
150342960	chr1:150342960:T:C	1.717e-06	-1.34241	-1.22403	5.15653e-06	-1.0636	-1.27815
150343527	chr1:150343527:T:A	2.05223e-05	-1.09731e-10	-0.0855113	2.2043e-05	-1.09731e-10	-0.889013
150343741	chr1:150343741:G:A	6.69548e-06	-1.09731e-10	-1.20559	1.3918e-05	-1.09731e-10	-1.34882
150343789	chr1:150343789:A:C	5.44496e-06	-1.09731e-10	-1.41233	1.59541e-05	-1.09731e-10	-1.21229
150343815	chr1:150343815:G:A	3.19202e-05	0.877427	-0.521212	4.08509e-05	0.691426	-0.963504
150343909	chr1:150343909:G:A	1.84878e-06	-1.17376	-1.31874	5.43729e-06	-0.857127	-1.4316
150344979	chr1:150344979:T:C	1.06819e-05	-0.738471	-4.15888e-10	2.17631e-05	-0.901792	-4.15888e-10
150345082	chr1:150345082:CAT:C	4.57085e-06	-0.43374	-1.15358	2.68842e-05	0.498959	-1.18943
150345263	chr1:150345263:C:G	6.05351e-06	-1.09731e-10	-1.30638	1.8441e-05	-1.09731e-10	-1.06743
150345342	chr1:150345342:A:T	1.49368e-06	-1.53176	-1.17402	3.02158e-06	-1.56022	-1.31601
150345893	chr1:150345893:G:A	5.49307e-06	-1.09731e-10	-1.40354	1.63786e-05	-1.09731e-10	-1.18603
150346396	chr1:150346396:C:T	5.45425e-06	-1.09731e-10	-1.41063	1.38619e-05	-1.09731e-10	-1.35286
150346594	chr1:150346594:CTAGA:C	7.47527e-06	-1.09731e-10	-1.09542	1.3886e-05	-1.09731e-10	-1.35113
150346605	chr1:150346605:T:A	2.91017e-05	0.85333	-0.589556	3.82409e-05	0.671433	-1.00953
150346796	chr1:150346796:T:G	2.91234e-05	0.865172	-0.600653	3.82795e-05	0.679971	-1.01706
150346927	chr1:150346927:C:T	7.38503e-06	-1.09731e-10	-1.10757	1.38026e-05	-1.09731e-10	-1.35715
150346940	chr1:150346940:A:T	2.22825e-05	-1.09731e-10	-0.00322065	5.53087e-05	-1.09731e-10	0.0309225
150347152	chr1:150347152:A:G	3.39463e-05	0.869797	-0.452041	4.26891e-05	0.68448	-0.912543
150347408	chr1:150347408:G:A	1.89627e-06	-1.05511	-1.41202	6.82971e-06	-0.681742	-1.37898
150347416	chr1:150347416:T:C	3.01076e-05	1.34369	-1.04594	0.000131839	1.69459	-0.795022
150347425	chr1:150347425:T:C	3.02102e-05	0.889814	-0.588656	3.95002e-05	0.703183	-1.00888
150347501	chr1:150347501:C:T	1.48276e-06	-1.51633	-1.19679	2.99253e-06	-1.55838	-1.32751
150347707	chr1:150347707:G:A	5.27465e-06	-1.44411	-4.15888e-10	1.24455e-05	-1.46065	-4.15888e-10
150348094	chr1:150348094:G:C	1.83051e-05	1.13979	-1.33964	7.79388e-05	1.80323	-1.42931
150348095	chr1:150348095:C:T	1.83778e-05	1.13641	-1.33229	7.7796e-05	1.79951	-1.42743
150348146	chr1:150348146:G:A	5.48926e-06	-1.09731e-10	-1.40423	1.63491e-05	-1.09731e-10	-1.18784
150348253	chr1:150348253:G:A	1.57579e-06	-1.48117	-1.17109	3.07503e-06	-1.5473	-1.31139
150348272	chr1:150348272:C:T	2.94897e-06	-1.45366	-0.571907	4.17007e-06	-1.54167	-1.01241
150348371	chr1:150348371:C:T	4.04276e-05	0.592489	-4.15888e-10	0.000191766	1.27427	-4.15888e-10
150348590	chr1:150348590:T:G	2.26936e-06	-1.4553	-0.832227	6.29923e-06	-1.24088	-0.900701
150348602	chr1:150348602:A:G	1.21287e-06	-1.5061	-1.40793	2.85999e-06	-1.51266	-1.41853
150349092	chr1:150349092:C:G	9.70427e-05	1.46813	-4.15888e-10	0.000177681	1.19798	-4.15888e-10
150349322	chr1:150349322:T:G	5.48824e-06	-1.09731e-10	-1.40442	1.63393e-05	-1.09731e-10	-1.18843
150349475	chr1:150349475:C:T	2.16656e-05	1.30811	-1.33941	9.39243e-05	1.98964	-1.42916
150349686	chr1:150349686:G:A	9.72338e-06	-1.09731e-10	-0.83249	1.83024e-05	-1.09731e-10	-1.07498
150350056	chr1:150350056:C:T	2.52345e-05	1.30446	-1.18327	0.000103004	2.01531	-1.36255
150350176	chr1:150350176:A:G	5.57255e-06	-1.09731e-10	-1.38917	1.43856e-05	-1.09731e-10	-1.31578
150351024	chr1:150351024:T:C	5.43089e-06	-1.09731e-10	-1.41492	1.3749e-05	-1.09731e-10	-1.36104
150351522	chr1:150351522:A:G	2.17918e-05	-1.09731e-10	-0.0254887	2.29374e-05	-1.09731e-10	-0.849241
150351945	chr1:150351945:C:G	2.06511e-05	-1.09731e-10	-0.0792567	2.21409e-05	-1.09731e-10	-0.884581
150352381	chr1:150352381:G:A	3.04351e-05	1.4451	-1.13652	0.000123616	2.17157	-1.3364
150352392	chr1:150352392:G:A	3.21791e-05	1.49718	-1.13288	0.000131233	2.22925	-1.33428
150352527	chr1:150352527:TG:T	2.90865e-05	1.41165	-1.1484	0.000118316	2.13433	-1.34297
150352650	chr1:150352650:G:GTCT	1.2885e-05	-0.550956	-4.15888e-10	2.20096e-05	-0.890529	-4.15888e-10
150352663	chr1:150352663:T:G	1.35612e-05	-0.499807	-4.15888e-10	2.29528e-05	-0.848568	-4.15888e-10
150352665	chr1:150352665:A:C	1.36711e-05	-0.491742	-4.15888e-10	2.31063e-05	-0.841902	-4.15888e-10
150352755	chr1:150352755:A:G	3.0553e-05	1.35448	-1.04204	0.000134054	1.70615	-0.789917
150352850	chr1:150352850:G:A	5.45185e-06	-1.09731e-10	-1.41107	1.3851e-05	-1.09731e-10	-1.35365
150353021	chr1:150353021:C:T	5.48738e-06	-1.09731e-10	-1.40457	1.40173e-05	-1.09731e-10	-1.34172
150353699	chr1:150353699:T:C	5.46407e-06	-1.09731e-10	-1.40883	1.39069e-05	-1.09731e-10	-1.34963
150354630	chr1:150354630:G:A	9.27621e-06	0.333702	-1.21327	3.28266e-05	0.898111	-1.38888
150354979	chr1:150354979:G:A	2.65596e-05	1.29715	-1.12479	0.000113328	1.6463	-0.898014
150355053	chr1:150355053:A:T	5.90608e-06	-1.09731e-10	-1.33104	1.28442e-05	-1.09731e-10	-1.42911
150355478	chr1:150355478:G:T	1.98419e-05	-1.09731e-10	-0.119225	2.15123e-05	-1.09731e-10	-0.913382
150355569	chr1:150355569:T:C	1.98847e-05	-1.09731e-10	-0.117075	2.15401e-05	-1.09731e-10	-0.912089
150355708	chr1:150355708:C:T	6.56583e-06	-1.09731e-10	-1.22514	1.31902e-05	-1.09731e-10	-1.40253
150355753	chr1:150355753:T:C	1.29328e-05	-1.09731e-10	-0.547255	4.34862e-05	-1.09731e-10	-0.209563
150355972	chr1:150355972:C:T	6.75047e-06	-1.09731e-10	-1.19741	1.33403e-05	-1.09731e-10	-1.39122
150356993	chr1:150356993:T:A	0.000296685	2.58565	-4.15888e-10	0.00159414	3.39208	-4.15888e-10
150357345	chr1:150357345:G:T	5.47801e-06	-1.09731e-10	-1.40628	1.62507e-05	-1.09731e-10	-1.19387
150357714	chr1:150357714:T:C	1.88455e-06	-1.197	-1.27633	5.31708e-06	-0.888973	-1.42211
150357880	chr1:150357880:G:T	2.59302e-05	1.26872	-1.12034	0.000102388	1.97383	-1.32707
150357914	chr1:150357914:G:A	1.68105e-05	-1.09731e-10	-0.285019	3.88374e-05	-1.09731e-10	-0.322624
150357963	chr1:150357963:G:A	5.63455e-06	-1.09731e-10	-1.37811	1.27844e-05	-1.09731e-10	-1.43378
150358169	chr1:150358169:A:G	3.22172e-05	0.365477	-4.15888e-10	8.59371e-05	0.471608	-4.15888e-10
150358591	chr1:150358591:A:G	5.79898e-06	-1.09731e-10	-1.34934	1.27996e-05	-1.09731e-10	-1.43259
150358678	chr1:150358678:A:C	5.91146e-06	-1.09731e-10	-1.33013	1.28468e-05	-1.09731e-10	-1.42891
150358756	chr1:150358756:A:G	2.90715e-05	1.30507	-1.04234	0.000127137	1.65357	-0.790311
150358953	chr1:150358953:A:G	2.14552e-05	-1.09731e-10	-0.0410579	2.26716e-05	-1.09731e-10	-0.860894
150358961	chr1:150358961:G:A	5.45413e-06	-1.09731e-10	-1.41065	1.60384e-05	-1.09731e-10	-1.20702
150359039	chr1:150359039:G:A	2.89603e-05	0.769664	-0.510761	3.71433e-05	0.588763	-0.955986
150359102	chr1:150359102:A:G	1.45439e-05	-0.429852	-4.15888e-10	2.37336e-05	-0.815116	-4.15888e-10
150359117	chr1:150359117:G:A	2.11111e-06	-1.1122	-1.24761	5.99607e-06	-0.776169	-1.41473
150359390	chr1:150359390:C:T	1.92875e-06	-1.12055	-1.3296	5.82267e-06	-0.787279	-1.43297
150359840	chr1:150359840:G:A	2.08659e-05	-1.09731e-10	-0.0689053	2.22827e-05	-1.09731e-10	-0.878194
150359880	chr1:150359880:CAT:C	3.0837e-05	1.38898	-1.06729	0.000134426	1.74226	-0.823248
150360479	chr1:150360479:A:T	3.07645e-05	1.42702	-1.10768	0.000123175	2.15106	-1.31946
150360506	chr1:150360506:TA:T	6.06404e-06	-1.09731e-10	-1.30465	1.66636e-05	-1.09731e-10	-1.16878
150360627	chr1:150360627:T:C	5.63607e-06	-1.09731e-10	-1.37784	1.27841e-05	-1.09731e-10	-1.43381
150361312	chr1:150361312:C:G	2.08441e-05	-1.09731e-10	-0.0699502	2.22601e-05	-1.09731e-10	-0.879211
150362001	chr1:150362001:C:G	4.70895e-06	-1.55756	-4.15888e-10	1.13471e-05	-1.55304	-4.15888e-10
150362422	chr1:150362422:G:A	7.23311e-06	-1.09731e-10	-1.12835	1.3668e-05	-1.09731e-10	-1.36695
150362764	chr1:150362764:T:A	2.33355e-06	-1.04554	-1.21409	6.55208e-06	-0.674187	-1.42804
150363013	chr1:150363013:A:G	1.03109e-05	-0.773821	-4.15888e-10	2.45796e-05	-0.780092	-4.15888e-10
150363058	chr1:150363058:A:G	3.05279e-05	1.3483	-1.03668	0.000134109	1.69969	-0.783043
150363060	chr1:150363060:A:G	3.03277e-05	1.34675	-1.04171	0.000132989	1.69782	-0.789569
150363264	chr1:150363264:A:G	1.57244e-06	-1.5099	-1.14449	3.10695e-06	-1.55688	-1.29148
150363513	chr1:150363513:T:A	6.32322e-06	-1.09731e-10	-1.26279	1.46062e-05	-1.09731e-10	-1.30056
150363697	chr1:150363697:G:A	2.26634e-05	1.33323	-1.31951	9.69723e-05	2.01621	-1.42379
150363870	chr1:150363870:G:A	5.96786e-06	-1.09731e-10	-1.32064	1.28756e-05	-1.09731e-10	-1.42667
150363991	chr1:150363991:C:T	5.44951e-06	-1.09731e-10	-1.4115	1.38394e-05	-1.09731e-10	-1.35449
150364475	chr1:150364475:T:C	8.59492e-06	-1.09731e-10	-0.955852	1.60796e-05	-1.09731e-10	-1.20446
150364813	chr1:150364813:G:T	2.83699e-05	1.27587	-1.03756	0.000123981	1.62231	-0.78419
150365526	chr1:150365526:C:G	4.97587e-06	-0.104496	-1.39793	1.90886e-05	0.167722	-1.20064
150365846	chr1:150365846:C:T	2.09885e-05	1.35825	-1.4213	0.00010277	2.07264	-1.42216
150366137	chr1:150366137:T:C	5.48086e-06	-1.09731e-10	-1.40576	1.62696e-05	-1.09731e-10	-1.19271
150366211	chr1:150366211:T:C	9.73e-06	-1.09731e-10	-0.831809	1.83123e-05	-1.09731e-10	-1.07443
150366227	chr1:150366227:A:G	2.05018e-05	-1.09731e-10	-0.0865121	2.20076e-05	-1.09731e-10	-0.890618
150366512	chr1:150366512:A:C	2.25554e-06	-1.061	-1.23263	6.39767e-06	-0.695993	-1.43008
150366814	chr1:150366814:C:A	1.97152e-06	-1.29354	-1.13467	5.60588e-06	-0.981284	-1.27691
150367706	chr1:150367706:A:G	1.01715e-05	-0.787434	-4.15888e-10	2.39883e-05	-0.804442	-4.15888e-10
150367784	chr1:150367784:G:A	3.05532e-05	1.4192	-1.10675	0.000122009	2.14136	-1.31927
150368354	chr1:150368354:G:A	3.66287e-05	-1.09731e-10	0.493809	4.42341e-05	-1.09731e-10	-0.192512
150368612	chr1:150368612:C:T	6.43301e-06	-1.09731e-10	-1.24558	1.28189e-05	-1.09731e-10	-1.43108
150368833	chr1:150368833:C:G	7.52254e-06	-1.09731e-10	-1.08912	1.70782e-05	-1.09731e-10	-1.1442
150369236	chr1:150369236:A:G	6.77125e-06	-1.09731e-10	-1.19434	1.32846e-05	-1.09731e-10	-1.3954
150369289	chr1:150369289:G:A	5.47811e-06	-1.09731e-10	-1.40626	1.62518e-05	-1.09731e-10	-1.19381
150369381	chr1:150369381:C:T	1.56941e-05	-1.09731e-10	-0.353737	5.10251e-05	-1.09731e-10	-0.0496896
150369924	chr1:150369924:G:A	5.48465e-06	-1.09731e-10	-1.40507	1.28756e-05	-1.09731e-10	-1.42667
150370166	chr1:150370166:T:C	2.06403e-06	-1.26207	-1.1203	5.92366e-06	-0.935869	-1.26718
150371133	chr1:150371133:A:G	1.18654e-06	-1.53584	-1.40014	2.79911e-06	-1.54028	-1.41243
150371704	chr1:150371704:C:G	2.40493e-06	-1.03588	-1.19362	6.65712e-06	-0.662302	-1.42402
150372038	chr1:150372038:C:T	2.79408e-05	1.34432	-1.12125	0.00011141	2.05896	-1.32775
150372157	chr1:150372157:A:G	7.14186e-06	-1.09731e-10	-1.14105	1.62657e-05	-1.09731e-10	-1.19295
150372485	chr1:150372485:A:G	3.24006e-05	0.74574	-0.374587	3.38073e-05	0.517894	-0.979225
150373293	chr1:150373293:C:T	1.61501e-05	-1.09731e-10	-0.325096	3.72828e-05	-1.09731e-10	-0.363475
150373611	chr1:150373611:A:C	8.72732e-05	1.36202	-4.15888e-10	0.000293059	1.69837	-4.15888e-10
150373688	chr1:150373688:CT:C	2.00807e-06	-1.2851	-1.12475	5.71091e-06	-0.969074	-1.27055
150373840	chr1:150373840:A:G	5.45289e-06	-1.09731e-10	-1.41088	1.38557e-05	-1.09731e-10	-1.35331
150374898	chr1:150374898:G:A	2.33196e-06	-1.0463	-1.21402	6.53963e-06	-0.676922	-1.4272
150374978	chr1:150374978:C:T	2.08042e-06	-1.25929	-1.11516	5.97137e-06	-0.931641	-1.26339
150375777	chr1:150375777:T:G	2.85895e-05	1.33308	-1.08706	0.000112109	2.04528	-1.30781
150375803	chr1:150375803:T:C	8.68243e-06	-1.09731e-10	-0.945722	1.81478e-05	-1.09731e-10	-1.08346
150375859	chr1:150375859:A:G	5.50731e-06	-1.09731e-10	-1.40095	1.65067e-05	-1.09731e-10	-1.17824
150376473	chr1:150376473:A:C	6.22582e-06	-1.09731e-10	-1.27832	1.5261e-05	-1.09731e-10	-1.25671
150376746	chr1:150376746:C:T	1.83773e-05	-1.09731e-10	-0.195909	2.08887e-05	-1.09731e-10	-0.942798
150377292	chr1:150377292:T:C	1.12392e-06	-1.55876	-1.43144	2.69547e-06	-1.55936	-1.43108
150377386	chr1:150377386:G:A	2.9986e-05	1.33352	-1.03981	0.000132283	1.68758	-0.784641
150377466	chr1:150377466:C:T	4.69847e-06	-1.55979	-4.15888e-10	1.19503e-05	-1.50125	-4.15888e-10
150377893	chr1:150377893:A:T	5.95168e-06	-1.09731e-10	-1.32335	1.30463e-05	-1.09731e-10	-1.4135
150378190	chr1:150378190:GTTC:G	3.2549e-05	0.64775	-0.272025	3.37565e-05	0.44943	-0.912265
150378451	chr1:150378451:C:T	3.15906e-05	1.3438	-0.997964	0.000140995	1.69807	-0.731353
150378525	chr1:150378525:T:C	5.48413e-06	-1.09731e-10	-1.40516	1.63198e-05	-1.09731e-10	-1.18963
150378625	chr1:150378625:A:G	2.26359e-05	1.31357	-1.30105	9.54847e-05	1.99469	-1.41773
150379031	chr1:150379031:C:T	5.3702e-06	-1.09731e-10	-1.42616	1.3462e-05	-1.09731e-10	-1.38214
150379267	chr1:150379267:A:G	2.21261e-05	-0.0102672	-4.15888e-10	2.39806e-05	-0.804762	-4.15888e-10
150379681	chr1:150379681:T:C	6.79311e-06	-1.09731e-10	-1.19112	1.28568e-05	-1.09731e-10	-1.42813
150379831	chr1:150379831:C:T	6.63752e-06	-1.09731e-10	-1.21428	1.28868e-05	-1.09731e-10	-1.4258
150379885	chr1:150379885:T:A	2.35605e-06	-1.03314	-1.21689	6.65571e-06	-0.658977	-1.42756
150380527	chr1:150380527:T:C	5.43921e-06	-1.09731e-10	-1.41339	1.59132e-05	-1.09731e-10	-1.21486
150380574	chr1:150380574:C:T	3.14584e-05	1.38599	-1.04435	0.000138903	1.74234	-0.790567
150380643	chr1:150380643:G:A	8.35747e-06	-1.09731e-10	-0.983868	1.57917e-05	-1.09731e-10	-1.22252
150380720	chr1:150380720:T:A	5.39054e-06	-1.42238	-4.15888e-10	1.1468e-05	-1.54244	-4.15888e-10
150381176	chr1:150381176:G:A	5.47867e-06	-1.09731e-10	-1.40616	1.39774e-05	-1.09731e-10	-1.34457
150381194	chr1:150381194:G:A	1.00174e-05	-0.802701	-4.15888e-10	2.34605e-05	-0.826688	-4.15888e-10
150381734	chr1:150381734:A:G	1.134e-06	-1.55025	-1.43102	2.84909e-06	-1.55117	-1.38384
150381800	chr1:150381800:G:A	2.46236e-05	1.52938	-1.4327	0.000200322	2.75144	-1.43352
150382102	chr1:150382102:G:A	2.86022e-05	1.45351	-1.20705	0.000120408	1.81453	-1.00565
150382108	chr1:150382108:T:C	5.45495e-06	-1.09731e-10	-1.4105	1.60598e-05	-1.09731e-10	-1.20569
150382139	chr1:150382139:C:T	8.72374e-06	-1.09731e-10	-0.940975	1.62661e-05	-1.09731e-10	-1.19293
150382206	chr1:150382206:T:C	3.19228e-05	1.4973	-1.14101	0.000130638	2.22947	-1.33904
150382754	chr1:150382754:T:G	7.3373e-06	-1.09731e-10	-1.11405	1.37651e-05	-1.09731e-10	-1.35987
150382982	chr1:150382982:C:T	3.94069e-05	0.566918	-4.15888e-10	0.000105468	0.676404	-4.15888e-10
150383061	chr1:150383061:T:C	1.95225e-06	-1.02569	-1.41235	7.09377e-06	-0.644557	-1.37823
150383149	chr1:150383149:A:G	3.52478e-05	1.48912	-1.03374	0.000157252	1.85182	-0.77598
150383214	chr1:150383214:C:T	3.02615e-05	0.551035	-0.248181	3.1323e-05	0.357283	-0.894937
150383807	chr1:150383807:C:G	2.6011e-05	0.151496	-4.15888e-10	8.71254e-05	0.485341	-4.15888e-10
150383867	chr1:150383867:T:C	5.47375e-06	-1.09731e-10	-1.40706	1.62281e-05	-1.09731e-10	-1.19526
150383949	chr1:150383949:A:G	5.4879e-06	-1.09731e-10	-1.40448	1.63069e-05	-1.09731e-10	-1.19042
150384366	chr1:150384366:A:G	2.58941e-05	0.60684	-0.459847	2.87716e-05	0.410434	-1.03305
150384462	chr1:150384462:T:C	0.000285593	2.54754	-4.15888e-10	0.00146917	3.31044	-4.15888e-10
150384535	chr1:150384535:G:A	3.90128e-05	1.67259	-1.11573	0.000161163	2.42482	-1.32441
150385667	chr1:150385667:T:G	5.41129e-06	-1.09731e-10	-1.41853	1.36492e-05	-1.09731e-10	-1.36833
150385823	chr1:150385823:A:C	5.48224e-06	-1.09731e-10	-1.40551	1.39929e-05	-1.09731e-10	-1.34346
150386528	chr1:150386528:C:T	6.91421e-06	-1.09731e-10	-1.17344	1.58065e-05	-1.09731e-10	-1.22159
150386561	chr1:150386561:G:A	1.05735e-05	-1.09731e-10	-0.748669	1.75401e-05	-1.09731e-10	-1.11751
150386609	chr1:150386609:G:A	1.63095e-06	-1.54962	-1.06824	3.00633e-06	-1.55459	-1.3267
150386805	chr1:150386805:A:G	5.42346e-06	-1.09731e-10	-1.41629	1.36022e-05	-1.09731e-10	-1.37177
150386948	chr1:150386948:C:T	3.00672e-05	1.33678	-1.04037	0.000132632	1.69105	-0.785482
150387442	chr1:150387442:G:A	7.21623e-06	-1.09731e-10	-1.13069	1.36568e-05	-1.09731e-10	-1.36777
150388524	chr1:150388524:T:C	8.17285e-06	-1.09731e-10	-1.00621	1.44563e-05	-1.09731e-10	-1.31088
150388581	chr1:150388581:G:A	7.94022e-06	-1.09731e-10	-1.03508	1.36471e-05	-1.09731e-10	-1.36848
150388678	chr1:150388678:G:A	2.8336e-06	-1.50765	-0.557826	3.69668e-06	-1.55947	-1.1151
150388807	chr1:150388807:A:G	6.35604e-06	-1.09731e-10	-1.25762	1.35337e-05	-1.09731e-10	-1.37683
150388873	chr1:150388873:A:G	2.53196e-06	-0.954319	-1.22371	7.3615e-06	-0.556824	-1.42892
150389538	chr1:150389538:A:G	3.26374e-05	1.41938	-1.04094	0.000144617	1.77823	-0.786153
150389678	chr1:150389678:C:T	2.37366e-06	-1.04982	-1.19277	6.53717e-06	-0.681533	-1.42297
150389762	chr1:150389762:A:C	5.4477e-06	-1.09731e-10	-1.41183	1.29452e-05	-1.09731e-10	-1.42128
150390459	chr1:150390459:G:A	7.48323e-06	-1.09731e-10	-1.09436	1.38587e-05	-1.09731e-10	-1.35309
150390492	chr1:150390492:C:T	3.28479e-05	1.48355	-1.09868	0.000131884	2.21434	-1.31442
150390785	chr1:150390785:A:G	9.90565e-06	-0.813918	-4.15888e-10	1.47054e-05	-1.2938	-4.15888e-10
150390806	chr1:150390806:G:A	9.49262e-06	-1.09731e-10	-0.856509	1.61001e-05	-1.09731e-10	-1.20318
150390880	chr1:150390880:A:G	3.08844e-05	1.37003	-1.0468	0.000136305	1.72618	-0.7933
150390996	chr1:150390996:A:T	3.0881e-05	0.628363	-0.305246	3.24317e-05	0.430722	-0.933593
150391454	chr1:150391454:A:G	2.40184e-06	-1.01466	-1.21613	6.81305e-06	-0.635713	-1.42745
150391605	chr1:150391605:A:T	3.06955e-05	0.633502	-0.316407	3.23272e-05	0.435725	-0.941822
150391863	chr1:150391863:G:A	1.34427e-05	-1.09731e-10	-0.508584	4.55664e-05	-1.09731e-10	-0.162837
150391971	chr1:150391971:G:A	3.23715e-05	1.40992	-1.03967	0.000143345	1.76767	-0.784419
150392248	chr1:150392248:T:C	7.02798e-06	-1.09731e-10	-1.15712	1.49955e-05	-1.09731e-10	-1.27426
150392268	chr1:150392268:G:A	5.4485e-06	-1.09731e-10	-1.41168	1.38344e-05	-1.09731e-10	-1.35485
150392482	chr1:150392482:G:T	3.36745e-06	-1.50006	-0.392807	4.11168e-06	-1.55827	-1.00991
150392799	chr1:150392799:C:T	3.11897e-05	0.801514	-0.468448	3.44685e-05	0.595665	-1.03763
150392971	chr1:150392971:A:G	5.47976e-06	-1.09731e-10	-1.40596	1.39799e-05	-1.09731e-10	-1.34438
150393736	chr1:150393736:A:T	3.24361e-05	0.68667	-0.314422	3.40675e-05	0.486598	-0.940261
150394111	chr1:150394111:C:T	2.17437e-05	1.21069	-1.23839	8.75e-05	1.88067	-1.39104
150395071	chr1:150395071:T:C	7.3714e-06	-1.09731e-10	-1.10942	1.6761e-05	-1.09731e-10	-1.16295
150395093	chr1:150395093:G:A	3.15205e-06	-1.49345	-0.465521	3.93006e-06	-1.55687	-1.05648
150395604	chr1:150395604:C:T	2.89598e-05	0.63328	-0.374393	3.10901e-05	0.434914	-0.98003
150395931	chr1:150395931:G:A	7.3714e-06	-1.09731e-10	-1.10942	1.6761e-05	-1.09731e-10	-1.16295
150396025	chr1:150396025:C:T	2.4156e-06	-1.00864	-1.21643	6.86519e-06	-0.627851	-1.42769
150396103	chr1:150396103:G:A	3.16497e-05	1.47554	-1.12783	0.000128272	2.20456	-1.33242
150396201	chr1:150396201:T:G	3.04401e-05	1.62462	-1.31588	0.00013539	2.34556	-1.41941
150396312	chr1:150396312:C:T	5.43841e-06	-1.09731e-10	-1.41354	1.59152e-05	-1.09731e-10	-1.21473
150396403	chr1:150396403:G:T	5.49508e-06	-1.09731e-10	-1.40317	1.64164e-05	-1.09731e-10	-1.18373
150396737	chr1:150396737:A:G	0.000125369	1.72424	-4.15888e-10	0.000233073	1.46934	-4.15888e-10
150396861	chr1:150396861:G:A	2.28492e-06	-1.08993	-1.19076	6.18942e-06	-0.73516	-1.42401
150396898	chr1:150396898:C:G	5.83325e-06	-1.09731e-10	-1.34345	1.31983e-05	-1.09731e-10	-1.40192
150396966	chr1:150396966:A:C	5.45753e-06	-1.09731e-10	-1.41003	1.38771e-05	-1.09731e-10	-1.35176
150397348	chr1:150397348:T:C	7.41859e-06	-1.09731e-10	-1.10303	1.4551e-05	-1.09731e-10	-1.30435
150397419	chr1:150397419:A:G	1.86563e-05	1.2204	-1.40124	6.09219e-05	1.53957	-1.41198
150397469	chr1:150397469:AT:A	8.06895e-06	-1.09731e-10	-1.019	1.37654e-05	-1.09731e-10	-1.35985
150398257	chr1:150398257:C:T	7.10594e-06	-1.09731e-10	-1.14609	1.3675e-05	-1.09731e-10	-1.36644
150398345	chr1:150398345:T:C	5.498e-06	-1.09731e-10	-1.40264	1.40592e-05	-1.09731e-10	-1.33873
150398397	chr1:150398397:T:C	6.78153e-06	-1.09731e-10	-1.19282	1.33043e-05	-1.09731e-10	-1.39392
150398918	chr1:150398918:G:T	4.17421e-06	-1.12923	-0.548871	5.60566e-06	-1.15106	-1.10718
150398972	chr1:150398972:T:C	4.84625e-06	-1.04998	-0.478834	7.42195e-06	-0.582356	-1.39521
150399029	chr1:150399029:G:T	5.60823e-06	-1.09731e-10	-1.38279	1.7368e-05	-1.09731e-10	-1.12738
150399045	chr1:150399045:C:T	1.97464e-05	-1.09731e-10	-0.124053	2.13795e-05	-1.09731e-10	-0.919577
150399123	chr1:150399123:T:C	9.40706e-06	-1.09731e-10	-0.865563	2.98642e-05	-1.09731e-10	-0.585348
150399363	chr1:150399363:C:A	2.26977e-06	-1.04378	-1.24356	6.5307e-06	-0.673534	-1.43196
150399483	chr1:150399483:G:A	7.53196e-06	-1.09731e-10	-1.08787	1.39447e-05	-1.09731e-10	-1.34691
150399499	chr1:150399499:G:A	1.85001e-05	-1.09731e-10	-0.189245	2.04685e-05	-1.09731e-10	-0.963122
150399633	chr1:150399633:T:A	2.39296e-05	1.39802	-1.32992	0.000103976	2.0884	-1.42625
150399652	chr1:150399652:G:A	5.00813e-06	-0.366495	-1.12947	3.01049e-05	0.589583	-1.1669
150399824	chr1:150399824:A:G	1.34034e-05	-1.09731e-10	-0.511517	4.54065e-05	-1.09731e-10	-0.166353
150400339	chr1:150400339:A:G	9.35941e-06	-1.09731e-10	-0.870641	1.28136e-05	-1.09731e-10	-1.4315
150400401	chr1:150400401:G:A	6.88889e-06	-1.09731e-10	-1.17711	1.47672e-05	-1.09731e-10	-1.2896
150400471	chr1:150400471:T:A	1.9018e-05	-1.09731e-10	-0.161638	2.08849e-05	-1.09731e-10	-0.942982
150400604	chr1:150400604:G:A	7.69774e-06	-1.09731e-10	-1.0661	1.40972e-05	-1.09731e-10	-1.33603
150400886	chr1:150400886:A:T	2.11695e-06	-1.02586	-1.33118	6.71677e-06	-0.647747	-1.42965
150400905	chr1:150400905:G:A	6.83181e-06	-1.09731e-10	-1.18543	1.46951e-05	-1.09731e-10	-1.29449
150401169	chr1:150401169:A:G	1.82695e-05	-1.09731e-10	-0.201791	2.03498e-05	-1.09731e-10	-0.968936
150401666	chr1:150401666:C:T	6.16612e-06	-1.09731e-10	-1.28795	2.20928e-05	-1.09731e-10	-0.886756
150401800	chr1:150401800:C:T	2.65107e-05	1.31662	-1.14609	0.000106494	2.02803	-1.34195
150401878	chr1:150401878:C:T	8.96308e-06	-0.913909	-4.15888e-10	2.1821e-05	-0.899136	-4.15888e-10
150402029	chr1:150402029:G:A	1.82038e-05	-1.09731e-10	-0.205392	2.02498e-05	-1.09731e-10	-0.973861
150402236	chr1:150402236:G:A	5.48638e-06	-1.09731e-10	-1.40475	1.63405e-05	-1.09731e-10	-1.18836
150402494	chr1:150402494:A:G	7.0169e-06	-1.09731e-10	-1.1587	1.49725e-05	-1.09731e-10	-1.27579
150402539	chr1:150402539:G:T	5.94137e-06	-1.32508	-4.15888e-10	1.26292e-05	-1.446	-4.15888e-10
150402697	chr1:150402697:T:C	3.15364e-05	1.38237	-1.03825	0.000139465	1.73866	-0.782849
150402949	chr1:150402949:CAA:C	3.14478e-05	1.4859	-1.14459	0.000128786	2.21713	-1.34098
150402978	chr1:150402978:A:AC	4.10382e-06	-1.51964	-0.175466	1.08459e-05	-1.55789	-0.0403314
150403398	chr1:150403398:C:T	1.94064e-05	-1.09731e-10	-0.141422	2.2027e-05	-1.09731e-10	-0.889739
150403422	chr1:150403422:T:C	5.45074e-06	-1.09731e-10	-1.41127	1.38451e-05	-1.09731e-10	-1.35407
150403665	chr1:150403665:G:T	1.15878e-05	-0.0785874	-0.578484	1.25668e-05	-0.15811	-1.29284
150404017	chr1:150404017:C:T	6.63011e-06	-1.09731e-10	-1.2154	1.55022e-05	-1.09731e-10	-1.24103
150404152	chr1:150404152:T:C	5.46177e-06	-1.09731e-10	-1.40925	1.61254e-05	-1.09731e-10	-1.20161
150404501	chr1:150404501:C:T	2.46901e-05	1.41037	-1.31099	0.000106042	2.10231	-1.42048
150404625	chr1:150404625:T:A	2.63487e-05	0.633498	-0.469102	3.25727e-05	0.455925	-0.954458
150404696	chr1:150404696:G:A	3.20932e-05	0.691631	-0.33001	3.38623e-05	0.491318	-0.951024
150405026	chr1:150405026:C:T	6.31264e-06	-1.09731e-10	-1.26447	1.39214e-05	-1.09731e-10	-1.34858
150405112	chr1:150405112:GT:G	2.98776e-05	0.290087	-4.15888e-10	7.95248e-05	0.394061	-4.15888e-10
150405246	chr1:150405246:A:G	6.4484e-06	-1.09731e-10	-1.24319	1.35905e-05	-1.09731e-10	-1.37264
150405484	chr1:150405484:G:A	3.32429e-05	1.54089	-1.14407	0.000136876	2.27799	-1.34093
150405489	chr1:150405489:C:G	2.01857e-06	-0.998724	-1.40591	7.2787e-06	-0.609354	-1.3877
150405736	chr1:150405736:A:G	1.78811e-06	-1.54705	-0.978814	3.15776e-06	-1.55623	-1.27592
150406531	chr1:150406531:T:C	2.114e-06	-1.26043	-1.09801	6.03591e-06	-0.933267	-1.25101
150406683	chr1:150406683:G:A	2.41773e-05	1.38803	-1.30964	0.000103465	2.07727	-1.42004
150406833	chr1:150406833:A:G	2.23491e-06	-1.04368	-1.25914	6.52612e-06	-0.672542	-1.43365
150407041	chr1:150407041:G:A	2.38888e-06	-1.01714	-1.21906	6.78704e-06	-0.637907	-1.42909
150407070	chr1:150407070:A:G	1.19069e-06	-1.52552	-1.40698	2.81078e-06	-1.53093	-1.41762
150407191	chr1:150407191:C:G	9.45979e-06	-0.859973	-4.15888e-10	2.25081e-05	-0.868132	-4.15888e-10
150407375	chr1:150407375:G:T	5.46406e-06	-1.09731e-10	-1.40883	1.6138e-05	-1.09731e-10	-1.20083
150407382	chr1:150407382:G:A	2.0514e-06	-1.29326	-1.09524	5.76513e-06	-0.98121	-1.24897
150407774	chr1:150407774:T:C	6.98711e-06	-1.09731e-10	-1.16296	1.8053e-05	-1.09731e-10	-1.0887
150408080	chr1:150408080:TTTA:T	3.45227e-05	1.47339	-1.0388	0.000153459	1.83456	-0.783129
150408303	chr1:150408303:T:C	2.14545e-05	1.2813	-1.32239	9.20922e-05	1.96482	-1.42403
150408304	chr1:150408304:G:A	1.97563e-06	-1.31465	-1.11148	5.5166e-06	-1.01298	-1.26127
150408404	chr1:150408404:T:C	1.92133e-05	-1.09731e-10	-0.151419	2.09604e-05	-1.09731e-10	-0.939372
150409288	chr1:150409288:T:C	6.71297e-06	-1.09731e-10	-1.20298	1.32566e-05	-1.09731e-10	-1.39751
150409359	chr1:150409359:A:G	3.01485e-05	0.667523	-0.36841	3.22445e-05	0.468273	-0.976932
150409850	chr1:150409850:G:C	7.25825e-06	-1.09731e-10	-1.12488	1.65163e-05	-1.09731e-10	-1.17766
150410283	chr1:150410283:T:C	1.10257e-05	-0.706798	-4.15888e-10	2.57608e-05	-0.733152	-4.15888e-10
150410545	chr1:150410545:G:A	3.29284e-05	0.721777	-0.334463	3.47822e-05	0.521405	-0.954307
150411007	chr1:150411007:T:C	5.99915e-06	-1.09731e-10	-1.3154	1.3028e-05	-1.09731e-10	-1.41491
150411061	chr1:150411061:G:A	5.70959e-06	-1.09731e-10	-1.36488	1.36015e-05	-1.09731e-10	-1.37182
150411122	chr1:150411122:A:G	6.45118e-06	-1.09731e-10	-1.24276	1.35938e-05	-1.09731e-10	-1.37239
150411292	chr1:150411292:T:C	9.25089e-06	-1.09731e-10	-0.882304	1.48314e-05	-1.09731e-10	-1.28526
150412038	chr1:150412038:A:G	4.23084e-05	0.811728	-0.173766	4.26478e-05	0.608817	-0.837849
150412100	chr1:150412100:G:T	5.40161e-06	-1.09731e-10	-1.42033	1.55947e-05	-1.09731e-10	-1.23508
150412189	chr1:150412189:G:C	2.26223e-05	1.3045	-1.29259	9.44116e-05	1.97957	-1.41392
150412392	chr1:150412392:G:A	1.13869e-05	-0.674556	-4.15888e-10	1.70522e-05	-1.14573	-4.15888e-10
150412419	chr1:150412419:G:A	3.0142e-05	0.762498	-0.463603	3.29822e-05	0.5499	-1.03594
150412539	chr1:150412539:G:A	6.35203e-06	-1.09731e-10	-1.25825	1.39749e-05	-1.09731e-10	-1.34474
150412806	chr1:150412806:G:C	2.81526e-05	0.648518	-0.417904	3.09157e-05	0.452541	-1.00328
150413024	chr1:150413024:G:A	5.37512e-06	-1.09731e-10	-1.42524	1.52857e-05	-1.09731e-10	-1.25509
150413033	chr1:150413033:T:C	6.48475e-06	-1.09731e-10	-1.23757	1.41845e-05	-1.09731e-10	-1.32985
150413388	chr1:150413388:G:A	5.45156e-06	-1.09731e-10	-1.41112	1.39558e-05	-1.09731e-10	-1.34611
150413547	chr1:150413547:A:G	2.07069e-06	-1.21131	-1.16783	5.29303e-06	-0.901672	-1.41394
150413913	chr1:150413913:G:A	2.61927e-05	0.158456	-4.15888e-10	3.072e-05	-0.557092	-4.15888e-10
150413955	chr1:150413955:T:C	2.40482e-05	0.634526	-0.56149	2.7925e-05	0.438675	-1.09116
150414165	chr1:150414165:A:G	7.41363e-06	-1.09731e-10	-1.1037	1.755e-05	-1.09731e-10	-1.11695
150414270	chr1:150414270:A:G	6.26484e-06	-1.09731e-10	-1.27207	1.33765e-05	-1.09731e-10	-1.38851
150414474	chr1:150414474:AG:A	5.38338e-06	-1.09731e-10	-1.42371	1.53918e-05	-1.09731e-10	-1.24817
150414667	chr1:150414667:A:C	1.69652e-06	-1.54989	-1.02856	3.06963e-06	-1.55439	-1.30606
150415239	chr1:150415239:G:A	2.79909e-05	0.661218	-0.436362	3.09204e-05	0.464725	-1.01532
150415257	chr1:150415257:G:A	2.50057e-05	0.623641	-0.511562	2.85204e-05	0.428815	-1.0602
150415310	chr1:150415310:C:T	2.77463e-05	0.662269	-0.44619	3.0753e-05	0.4654	-1.02142
150415453	chr1:150415453:C:T	2.20454e-05	1.29183	-1.30575	9.2679e-05	1.96595	-1.41882
150415535	chr1:150415535:A:T	2.77911e-05	0.638761	-0.421069	3.05771e-05	0.443995	-1.00575
150415842	chr1:150415842:A:G	3.01957e-06	-1.18347	-0.818439	5.96818e-06	-0.774699	-1.42087
150415909	chr1:150415909:A:G	3.01015e-05	1.43952	-1.14197	0.000121727	2.1598	-1.34003
150416472	chr1:150416472:A:G	2.99738e-06	-1.49885	-0.510432	3.83845e-06	-1.55793	-1.07901
150416553	chr1:150416553:G:T	3.00098e-05	0.727006	-0.432506	3.30249e-05	0.52761	-1.01235
150416586	chr1:150416586:C:T	9.69523e-06	-1.09731e-10	-0.835389	1.82603e-05	-1.09731e-10	-1.07728
150416916	chr1:150416916:A:T	2.70801e-05	1.17882	-0.987041	0.00010021	1.86995	-1.24468
150418048	chr1:150418048:G:A	2.38392e-06	-1.06037	-1.17791	6.45373e-06	-0.696861	-1.42049
150418309	chr1:150418309:G:T	6.45682e-06	-1.09731e-10	-1.24189	1.3603e-05	-1.09731e-10	-1.37172
150418496	chr1:150418496:A:G	2.60051e-05	0.616103	-0.464835	2.91879e-05	0.421728	-1.02998
150418558	chr1:150418558:C:G	2.804e-05	0.65182	-0.425213	3.08627e-05	0.4556	-1.00806
150418694	chr1:150418694:T:C	8.22956e-06	-1.09731e-10	-0.999291	1.58648e-05	-1.09731e-10	-1.21791
150419352	chr1:150419352:T:C	7.46229e-06	-1.09731e-10	-1.09716	1.38798e-05	-1.09731e-10	-1.35157
150419470	chr1:150419470:A:G	5.47016e-06	-1.09731e-10	-1.40772	1.63054e-05	-1.09731e-10	-1.19051
150419652	chr1:150419652:G:A	6.06717e-06	-1.09731e-10	-1.30413	1.44858e-05	-1.09731e-10	-1.30884
150419957	chr1:150419957:CTG:C	5.79395e-06	-1.09731e-10	-1.35021	1.2911e-05	-1.09731e-10	-1.42393
150420354	chr1:150420354:A:G	2.91899e-05	1.38031	-1.11351	0.000115943	2.09417	-1.32307
150420433	chr1:150420433:G:C	1.88559e-06	-1.30226	-1.17052	5.38822e-06	-0.997474	-1.30032
150420444	chr1:150420444:A:T	1.84618e-05	-1.09731e-10	-0.191322	2.04443e-05	-1.09731e-10	-0.964305
150420558	chr1:150420558:G:A	5.45206e-06	-1.09731e-10	-1.41103	1.38515e-05	-1.09731e-10	-1.35361
150421565	chr1:150421565:A:G	1.9191e-05	-1.09731e-10	-0.152581	2.09998e-05	-1.09731e-10	-0.937493
150421758	chr1:150421758:C:G	3.5803e-05	1.47325	-1.00224	0.000160692	1.83427	-0.736795
150422778	chr1:150422778:G:A	2.61887e-05	0.607343	-0.449039	2.91313e-05	0.413131	-1.02332
150422864	chr1:150422864:C:T	5.48335e-06	-1.09731e-10	-1.40531	1.39962e-05	-1.09731e-10	-1.34322
150423134	chr1:150423134:C:T	6.32019e-06	-1.09731e-10	-1.26327	1.60971e-05	-1.09731e-10	-1.20337
150423187	chr1:150423187:C:T	1.51148e-06	-1.55485	-1.13908	2.89796e-06	-1.54921	-1.36879
150423354	chr1:150423354:T:G	3.19494e-05	1.3979	-1.04077	0.000141314	1.75498	-0.786006
150423851	chr1:150423851:A:G	6.45173e-06	-1.09731e-10	-1.24268	1.35864e-05	-1.09731e-10	-1.37294
150423984	chr1:150423984:G:T	1.18374e-05	-0.635762	-4.15888e-10	2.95723e-05	-0.595168	-4.15888e-10
150424175	chr1:150424175:G:A	1.90514e-05	-1.09731e-10	-0.159883	2.0903e-05	-1.09731e-10	-0.942112
150424393	chr1:150424393:G:A	5.37419e-06	-1.09731e-10	-1.42542	1.52543e-05	-1.09731e-10	-1.25715
150424580	chr1:150424580:G:C	2.56377e-05	0.588559	-0.451519	2.85609e-05	0.394907	-1.02487
150425091	chr1:150425091:A:G	2.30611e-06	-1.08148	-1.18998	6.25799e-06	-0.725611	-1.42254
150425229	chr1:150425229:C:T	1.93787e-05	-1.09731e-10	-0.14285	2.10653e-05	-1.09731e-10	-0.934381
150425401	chr1:150425401:T:C	5.47469e-06	-1.09731e-10	-1.40689	1.62353e-05	-1.09731e-10	-1.19482
150425409	chr1:150425409:C:T	6.54197e-06	-1.22878	-4.15888e-10	1.35414e-05	-1.37625	-4.15888e-10
150425415	chr1:150425415:A:G	6.42018e-06	-1.24758	-4.15888e-10	1.33528e-05	-1.39028	-4.15888e-10
150425434	chr1:150425434:A:G	5.3407e-06	-1.23292	-0.19875	5.22063e-06	-1.37508	-0.954309
150425588	chr1:150425588:T:A	1.86474e-06	-1.07923	-1.40467	6.52473e-06	-0.717362	-1.38905
150425726	chr1:150425726:G:A	5.37595e-06	-1.09731e-10	-1.42509	1.52963e-05	-1.09731e-10	-1.2544
150425782	chr1:150425782:A:G	2.93945e-05	1.41399	-1.14021	0.000118531	2.13188	-1.33871
150426034	chr1:150426034:A:G	2.31993e-06	-1.07137	-1.19412	6.33882e-06	-0.711147	-1.42417
150426055	chr1:150426055:G:A	2.71749e-05	1.34518	-1.14991	0.000109177	2.05537	-1.34441
150426516	chr1:150426516:A:C	2.39357e-05	0.639954	-0.571607	2.78789e-05	0.444377	-1.09852
150427195	chr1:150427195:G:A	2.85078e-05	0.666836	-0.42368	3.1339e-05	0.469929	-1.00707
150427667	chr1:150427667:C:T	5.26353e-06	-0.105739	-1.34048	2.15647e-05	0.166385	-1.07733
150428643	chr1:150428643:G:T	5.3717e-06	-1.09731e-10	-1.42588	1.29582e-05	-1.09731e-10	-1.42028
150429128	chr1:150429128:T:C	7.85251e-06	-1.09731e-10	-1.04619	1.42491e-05	-1.09731e-10	-1.32532
150429281	chr1:150429281:G:A	7.37499e-06	-1.09731e-10	-1.10893	1.39356e-05	-1.09731e-10	-1.34756
150429495	chr1:150429495:C:T	3.06182e-05	1.35556	-1.04099	0.000135037	1.70984	-0.786291
150429797	chr1:150429797:A:G	7.40782e-06	-1.09731e-10	-1.10449	1.33125e-05	-1.09731e-10	-1.39331
150429943	chr1:150429943:T:C	2.51684e-05	0.591167	-0.472601	2.82751e-05	0.39787	-1.0379
150430137	chr1:150430137:C:G	2.6135e-05	0.611444	-0.455193	2.91471e-05	0.416976	-1.02663
150430640	chr1:150430640:C:T	1.84688e-05	-1.09731e-10	-0.190942	2.04469e-05	-1.09731e-10	-0.964177
150430903	chr1:150430903:G:C	3.19737e-05	1.39164	-1.03375	0.000141624	1.74832	-0.777152
150431269	chr1:150431269:A:G	6.17585e-06	-1.09731e-10	-1.28638	1.2779e-05	-1.09731e-10	-1.4342
150431280	chr1:150431280:G:A	5.4346e-06	-1.09731e-10	-1.41424	1.58679e-05	-1.09731e-10	-1.21771
150431414	chr1:150431414:A:G	5.62898e-06	-1.09731e-10	-1.3791	1.44371e-05	-1.09731e-10	-1.3122
150431669	chr1:150431669:CAG:C	2.13277e-05	1.38688	-1.4339	0.000149404	2.45833	-1.43368
150431729	chr1:150431729:T:C	5.38024e-06	-1.09731e-10	-1.42429	1.53512e-05	-1.09731e-10	-1.25082
150431761	chr1:150431761:G:A	8.09646e-06	-1.09731e-10	-1.0156	1.4539e-05	-1.09731e-10	-1.30517
150431812	chr1:150431812:G:A	2.5921e-05	0.613788	-0.465759	2.90097e-05	0.419515	-1.03389
150431836	chr1:150431836:A:T	3.17553e-05	0.351037	-4.15888e-10	8.4634e-05	0.456329	-4.15888e-10
150431860	chr1:150431860:C:CA	2.94293e-05	-1.09731e-10	0.274967	8.34941e-05	-1.09731e-10	0.442768
150432232	chr1:150432232:A:G	1.84339e-06	-1.30194	-1.19348	5.30562e-06	-0.996785	-1.31646
150432497	chr1:150432497:G:A	1.6779e-06	-1.54539	-1.04409	3.03765e-06	-1.55707	-1.31386
150432534	chr1:150432534:C:G	2.94078e-06	-1.51059	-0.517755	3.80582e-06	-1.55972	-1.08576
150432553	chr1:150432553:G:A	5.3496e-06	-1.09731e-10	-1.43	1.42067e-05	-1.09731e-10	-1.32829
150432822	chr1:150432822:T:C	1.84347e-06	-1.31961	-1.17576	5.23677e-06	-1.02351	-1.30279
150432998	chr1:150432998:A:G	2.14669e-05	0.547361	-0.587871	2.48552e-05	0.354709	-1.12365
150433973	chr1:150433973:A:C	2.99834e-05	1.38913	-1.09551	0.000119002	2.1057	-1.30857
150434710	chr1:150434710:G:A	7.81295e-06	-1.09731e-10	-1.05124	1.42141e-05	-1.09731e-10	-1.32777
150434774	chr1:150434774:G:A	6.04744e-06	-1.09731e-10	-1.30739	1.29604e-05	-1.09731e-10	-1.42011
150434823	chr1:150434823:T:C	3.83048e-05	1.56088	-1.02233	0.000169356	1.9165	-0.766509
150434832	chr1:150434832:AAAAG:A	1.74305e-06	-1.55472	-0.996669	3.14384e-06	-1.54947	-1.28709
150434964	chr1:150434964:T:C	3.6878e-05	1.85444	-1.35385	6.61795e-05	1.59954	-1.38918
150434967	chr1:150434967:G:A	2.26133e-05	1.44316	-1.43164	0.000111581	2.16545	-1.43271
150435016	chr1:150435016:C:G	6.27296e-06	-1.09731e-10	-1.27077	1.38547e-05	-1.09731e-10	-1.35338
150435120	chr1:150435120:G:A	2.03499e-05	1.10389	-1.19784	3.6985e-05	0.799954	-1.17145
150435344	chr1:150435344:C:T	3.04354e-05	1.3927	-1.08411	0.000120458	2.11042	-1.30113
150435436	chr1:150435436:T:TG	9.83628e-06	-0.820945	-4.15888e-10	2.63074e-05	-0.712155	-4.15888e-10
150436146	chr1:150436146:C:A	2.90227e-06	-1.44006	-0.601468	3.69811e-06	-1.53901	-1.13517
150436709	chr1:150436709:C:A	2.95605e-05	0.676192	-0.396777	3.21419e-05	0.478537	-0.990384
150436777	chr1:150436777:C:T	6.93833e-06	-1.09731e-10	-1.16996	1.35049e-05	-1.09731e-10	-1.37896
150436857	chr1:150436857:A:ATC	3.35304e-05	-1.09731e-10	0.405429	4.21859e-05	-1.09731e-10	-0.23992
150436861	chr1:150436861:C:T	5.38818e-06	-1.09731e-10	-1.42282	1.54301e-05	-1.09731e-10	-1.24569
150437119	chr1:150437119:A:G	2.89289e-06	-1.4963	-0.548469	3.7519e-06	-1.5574	-1.10235
150437374	chr1:150437374:C:G	5.05581e-06	-1.48649	-4.15888e-10	1.60821e-05	-1.2043	-4.15888e-10
150437393	chr1:150437393:C:G	6.4695e-06	-1.09731e-10	-1.23992	1.36183e-05	-1.09731e-10	-1.3706
150437722	chr1:150437722:G:C	6.0806e-06	-1.09731e-10	-1.30192	1.35413e-05	-1.09731e-10	-1.37626
150437770	chr1:150437770:G:A	6.4359e-06	-1.09731e-10	-1.24513	1.35776e-05	-1.09731e-10	-1.37359
150437889	chr1:150437889:C:T	5.33868e-06	-1.09731e-10	-1.43204	1.47324e-05	-1.09731e-10	-1.29195
150438502	chr1:150438502:G:A	3.03345e-05	1.38982	-1.08455	0.00011995	2.10669	-1.30162
150438583	chr1:150438583:C:T	1.3308e-05	0.910728	-1.42938	6.15972e-05	1.5666	-1.42799
150438799	chr1:150438799:G:C	2.01121e-05	-1.09731e-10	-0.105701	2.16382e-05	-1.09731e-10	-0.907545
150438816	chr1:150438816:G:A	5.40241e-06	-1.09731e-10	-1.42018	1.56102e-05	-1.09731e-10	-1.23408
150438836	chr1:150438836:T:C	2.51325e-05	1.33727	-1.22013	0.000101881	2.01891	-1.37711
150439023	chr1:150439023:C:T	2.71557e-05	0.733796	-0.539232	3.11022e-05	0.533812	-1.07854
150439031	chr1:150439031:C:T	5.37097e-06	-1.09731e-10	-1.42601	1.52289e-05	-1.09731e-10	-1.25881
150439056	chr1:150439056:A:G	5.4768e-06	-1.09731e-10	-1.4065	1.39632e-05	-1.09731e-10	-1.34558
150439101	chr1:150439101:G:A	5.01774e-06	-1.49404	-4.15888e-10	1.13359e-05	-1.55403	-4.15888e-10
150439311	chr1:150439311:A:G	2.19091e-06	-1.08126	-1.24145	6.2125e-06	-0.723085	-1.43236
150439408	chr1:150439408:AGGCTGC:A	1.88638e-06	-1.27592	-1.19645	5.48686e-06	-0.957656	-1.32199
150439436	chr1:150439436:T:C	2.22156e-06	-1.07181	-1.237	6.29105e-06	-0.711448	-1.43143
150439867	chr1:150439867:T:C	6.69066e-06	-1.09731e-10	-1.20631	1.53877e-05	-1.09731e-10	-1.24844
150439998	chr1:150439998:C:T	2.19768e-06	-1.07066	-1.24896	6.28996e-06	-0.710344	-1.43271
150440047	chr1:150440047:C:T	2.79557e-05	0.667571	-0.443972	3.09591e-05	0.470947	-1.02029
150440123	chr1:150440123:T:A	3.55976e-05	1.48804	-1.02279	0.000158843	1.85005	-0.764141
150440332	chr1:150440332:C:T	5.3583e-06	-1.09731e-10	-1.42838	1.286e-05	-1.09731e-10	-1.42789
150440343	chr1:150440343:C:G	2.94337e-06	-1.46959	-0.557875	3.7576e-06	-1.54998	-1.10825
150440749	chr1:150440749:ATAATCT:A	6.00233e-06	-1.09731e-10	-1.31487	1.3111e-05	-1.09731e-10	-1.40855
150440808	chr1:150440808:TAAAC:T	6.93466e-06	-1.09731e-10	-1.17049	1.34378e-05	-1.09731e-10	-1.38393
150441464	chr1:150441464:G:T	2.15893e-06	-1.10593	-1.23148	6.02091e-06	-0.75561	-1.43116
150441538	chr1:150441538:TCTG:T	2.98482e-06	-1.47891	-0.53457	3.80235e-06	-1.55294	-1.09345
150443378	chr1:150443378:A:G	6.02069e-06	-1.09731e-10	-1.31182	1.83258e-05	-1.09731e-10	-1.0737
150443499	chr1:150443499:A:G	2.57015e-05	0.626847	-0.487321	2.89619e-05	0.431204	-1.04723
150443514	chr1:150443514:G:C	2.18082e-06	-1.08455	-1.24277	6.18504e-06	-0.727294	-1.43258
150443701	chr1:150443701:G:A	7.17564e-06	-1.09731e-10	-1.13633	1.70336e-05	-1.09731e-10	-1.14682
150443950	chr1:150443950:G:A	8.34444e-06	-1.09731e-10	-0.985428	2.55555e-05	-1.09731e-10	-0.741156
150444145	chr1:150444145:G:C	1.68917e-06	-1.55019	-1.0326	3.0655e-06	-1.55417	-1.30763
150444183	chr1:150444183:TGAG:T	1.14693e-05	-1.09731e-10	-0.667346	1.88899e-05	-1.09731e-10	-1.04338
150444268	chr1:150444268:A:G	7.81324e-06	-1.09731e-10	-1.0512	1.42108e-05	-1.09731e-10	-1.32801
150444437	chr1:150444437:A:G	6.37001e-06	-0.269355	-0.986066	9.13927e-06	-0.363258	-1.40617
150444916	chr1:150444916:A:G	1.95364e-05	-1.09731e-10	-0.134745	2.11715e-05	-1.09731e-10	-0.92935
150445068	chr1:150445068:T:C	1.907e-05	-1.09731e-10	-0.158906	2.09203e-05	-1.09731e-10	-0.941288
150445992	chr1:150445992:C:T	2.44818e-05	0.679428	-0.588522	2.8614e-05	0.481949	-1.11006
150446025	chr1:150446025:G:A	2.86697e-05	0.71447	-0.465653	3.17921e-05	0.515443	-1.03823
150446320	chr1:150446320:C:T	5.36805e-06	-1.09731e-10	-1.42656	1.5193e-05	-1.09731e-10	-1.26117
150446621	chr1:150446621:G:A	2.39911e-05	0.629041	-0.558382	2.78168e-05	0.43393	-1.0903
150446910	chr1:150446910:A:G	2.49592e-05	0.456524	-0.346303	2.62987e-05	0.264634	-0.977122
150447125	chr1:150447125:G:A	5.5574e-06	-1.09731e-10	-1.39189	1.70479e-05	-1.09731e-10	-1.14598
150447388	chr1:150447388:G:A	4.86124e-06	-1.52573	-4.15888e-10	1.12973e-05	-1.55744	-4.15888e-10
150447389	chr1:150447389:T:C	2.21617e-06	-1.03517	-1.27607	6.57767e-06	-0.664135	-1.43419
150447403	chr1:150447403:C:T	1.30584e-06	-1.53748	-1.3027	3.09709e-06	-1.56012	-1.29143
150447420	chr1:150447420:C:T	3.42553e-05	1.50977	-1.08295	0.000137319	2.24063	-1.30033
150447427	chr1:150447427:T:C	2.81801e-05	0.810592	-0.579	3.24662e-05	0.604889	-1.1067
150447941	chr1:150447941:G:A	1.90357e-05	-1.09731e-10	-0.160706	2.08959e-05	-1.09731e-10	-0.942452
150448149	chr1:150448149:A:G	1.6462e-06	-1.5506	-1.05795	3.02579e-06	-1.5538	-1.32103
150448159	chr1:150448159:A:C	1.86082e-05	-1.09731e-10	-0.183422	4.27762e-05	-1.09731e-10	-0.226025
150448320	chr1:150448320:C:T	1.68485e-06	-1.54943	-1.03592	3.06049e-06	-1.5547	-1.30874
150448615	chr1:150448615:A:G	3.17829e-05	1.37281	-1.02091	0.000140858	1.72753	-0.76179
150448810	chr1:150448810:T:C	2.60361e-05	0.608394	-0.455932	2.90118e-05	0.413709	-1.02801
150448981	chr1:150448981:T:C	2.6241e-05	0.612877	-0.452577	2.9198e-05	0.417958	-1.02586
150449178	chr1:150449178:T:C	5.47319e-06	-1.09731e-10	-1.40716	1.62224e-05	-1.09731e-10	-1.19561
150449489	chr1:150449489:T:C	5.3816e-06	-1.09731e-10	-1.42404	1.53601e-05	-1.09731e-10	-1.25023
150449795	chr1:150449795:G:A	5.43898e-06	-1.09731e-10	-1.41343	1.59105e-05	-1.09731e-10	-1.21503
150450126	chr1:150450126:A:G	2.67345e-05	0.650497	-0.471567	2.99093e-05	0.454059	-1.0379
150450522	chr1:150450522:C:T	1.32664e-05	-0.521789	-4.15888e-10	3.07042e-05	-0.557607	-4.15888e-10
150450529	chr1:150450529:C:T	5.21444e-05	1.82847	-0.981472	0.000239565	2.20829	-0.711472
150451101	chr1:150451101:G:A	1.99049e-06	-1.52577	-0.892874	3.58736e-06	-1.55595	-1.14864
150451241	chr1:150451241:T:C	2.15801e-05	0.599295	-0.634547	2.57895e-05	0.405412	-1.13745
150451254	chr1:150451254:T:C	6.85897e-06	-1.09731e-10	-1.18147	1.29943e-05	-1.09731e-10	-1.4175
150451397	chr1:150451397:G:A	2.46635e-05	0.668292	-0.569992	2.86577e-05	0.471025	-1.09761
150451417	chr1:150451417:G:A	2.3977e-05	0.626375	-0.556305	2.76945e-05	0.43133	-1.0921
150451509	chr1:150451509:C:T	2.46024e-05	0.6233	-0.527477	2.80915e-05	0.427473	-1.07401
150451824	chr1:150451824:G:A	1.65561e-06	-1.52331	-1.07954	2.97077e-06	-1.55998	-1.3332
150453104	chr1:150453104:T:C	2.3542e-06	-1.0207	-1.23012	6.73297e-06	-0.643755	-1.43124
150453168	chr1:150453168:T:G	2.22727e-06	-1.03704	-1.26921	6.57084e-06	-0.665199	-1.43417
150453465	chr1:150453465:T:C	4.92438e-06	-0.136796	-1.37603	1.94043e-05	0.133084	-1.1496
150453647	chr1:150453647:C:T	1.84219e-05	0.860218	-1.0537	0.000113578	1.22365	-0.473172
150453748	chr1:150453748:T:C	2.31343e-05	1.27193	-1.23764	9.38473e-05	1.94571	-1.38605
150454668	chr1:150454668:C:T	1.2856e-05	-0.55321	-4.15888e-10	3.04584e-05	-0.565645	-4.15888e-10
150454803	chr1:150454803:G:A	2.69719e-06	-1.49843	-0.616384	3.595e-06	-1.55784	-1.14463
150455031	chr1:150455031:G:A	5.42507e-06	-1.09731e-10	-1.41599	1.3825e-05	-1.09731e-10	-1.35553
150455314	chr1:150455314:C:T	2.3574e-05	1.28189	-1.22876	9.53285e-05	1.9569	-1.38158
150455458	chr1:150455458:T:C	2.65143e-05	0.590496	-0.419835	2.9201e-05	0.396624	-1.00443
150455474	chr1:150455474:C:T	6.46437e-06	-1.09731e-10	-1.24072	1.41592e-05	-1.09731e-10	-1.33165
150455480	chr1:150455480:C:T	2.88274e-05	0.751925	-0.497623	3.23626e-05	0.550315	-1.05532
150455522	chr1:150455522:T:A	8.02692e-06	-1.09731e-10	-1.02422	1.45997e-05	-1.09731e-10	-1.30101
150456343	chr1:150456343:G:A	2.6967e-05	0.660898	-0.473309	3.01853e-05	0.463734	-1.03839
150456449	chr1:150456449:A:G	2.84093e-05	0.649901	-0.410209	3.10905e-05	0.45338	-0.998483
150456808	chr1:150456808:C:T	2.49113e-05	0.642743	-0.534444	2.86056e-05	0.446373	-1.07478
150456847	chr1:150456847:C:T	2.6555e-05	0.640628	-0.468433	2.96989e-05	0.444542	-1.03544
150457157	chr1:150457157:G:A	2.57915e-05	0.629067	-0.486046	2.90406e-05	0.433232	-1.04655
150457161	chr1:150457161:T:G	2.51685e-05	0.625787	-0.507216	2.85608e-05	0.430086	-1.06006
150457468	chr1:150457468:A:G	2.91649e-05	1.29354	-1.0276	0.000128522	1.64393	-0.769841
150457631	chr1:150457631:GA:G	5.36166e-06	-1.09731e-10	-1.42775	1.51158e-05	-1.09731e-10	-1.26627
150457798	chr1:150457798:C:T	9.58061e-06	-1.09731e-10	-0.847282	2.90916e-05	-1.09731e-10	-0.611557
150457849	chr1:150457849:T:G	2.5228e-05	1.35756	-1.23663	0.000103279	2.04098	-1.38555
150457996	chr1:150457996:G:A	7.06799e-05	1.31772	-0.166585	0.000148106	1.99844	-0.982522
150458076	chr1:150458076:C:T	5.3516e-06	-1.09731e-10	-1.42963	1.4961e-05	-1.09731e-10	-1.27656
150458485	chr1:150458485:A:G	2.34416e-05	0.562833	-0.515343	2.67466e-05	0.37011	-1.06571
150458496	chr1:150458496:C:T	4.81511e-06	-0.331907	-1.20336	2.93229e-05	0.632064	-1.2357
150458710	chr1:150458710:G:T	5.6207e-06	-1.09731e-10	-1.38057	1.30348e-05	-1.09731e-10	-1.41439
150459086	chr1:150459086:T:C	5.45173e-06	-1.09731e-10	-1.41109	1.3842e-05	-1.09731e-10	-1.3543
150459240	chr1:150459240:A:G	2.55312e-05	0.621568	-0.48869	2.879e-05	0.426535	-1.04852
150459427	chr1:150459427:AAC:A	5.95043e-06	-1.09731e-10	-1.32356	1.30457e-05	-1.09731e-10	-1.41355
150459469	chr1:150459469:A:T	5.33143e-06	-1.09731e-10	-1.4334	1.32226e-05	-1.09731e-10	-1.40008
150459711	chr1:150459711:G:C	7.50323e-06	-1.09731e-10	-1.09169	2.34224e-05	-1.09731e-10	-0.828315
150459899	chr1:150459899:GAA:G	1.90357e-05	-1.09731e-10	-0.160706	2.08959e-05	-1.09731e-10	-0.942452
150459959	chr1:150459959:C:G	7.50014e-06	-1.09731e-10	-1.0921	1.71361e-05	-1.09731e-10	-1.14082
150460326	chr1:150460326:G:A	3.04143e-06	-0.58096	-1.41374	6.84745e-06	-0.803354	-1.25478
150460913	chr1:150460913:C:T	1.62412e-05	0.909473	-1.22895	6.25506e-05	1.53682	-1.38285
150461343	chr1:150461343:A:G	6.45783e-05	1.32585	-0.264996	0.000140499	2.00644	-1.04324
150462038	chr1:150462038:C:G	5.71699e-06	-1.09731e-10	-1.36358	1.31686e-05	-1.09731e-10	-1.40417
150462155	chr1:150462155:A:G	6.31312e-05	1.30692	-0.268725	0.000137549	1.98632	-1.04434
150462367	chr1:150462367:C:T	3.05542e-06	-1.50686	-0.483241	3.91305e-06	-1.55936	-1.05833
150462618	chr1:150462618:G:A	7.81988e-06	-1.09731e-10	-1.05035	1.42147e-05	-1.09731e-10	-1.32773
150462701	chr1:150462701:G:A	6.14489e-05	1.28733	-0.276147	0.00013424	1.96738	-1.04976
150463101	chr1:150463101:C:A	1.66992e-06	-1.5467	-1.04755	3.0341e-06	-1.55641	-1.31568
150464397	chr1:150464397:A:G	1.61824e-05	-1.09731e-10	-0.3231	1.85427e-05	-1.09731e-10	-1.06193
150464446	chr1:150464446:A:G	1.35717e-05	-0.499036	-4.15888e-10	4.34272e-05	-0.21092	-4.15888e-10
150464739	chr1:150464739:A:G	2.76477e-05	0.665289	-0.452769	3.0713e-05	0.468394	-1.02571
150465337	chr1:150465337:C:T	2.10444e-05	0.544779	-0.605168	2.49165e-05	0.352373	-1.11885
150465580	chr1:150465580:G:A	2.72641e-05	0.681632	-0.483084	3.0599e-05	0.483351	-1.04439
150465644	chr1:150465644:C:T	6.3078e-06	-1.09731e-10	-1.26524	1.39097e-05	-1.09731e-10	-1.34942
150465699	chr1:150465699:A:G	5.36945e-06	-1.09731e-10	-1.4263	1.29661e-05	-1.09731e-10	-1.41967
150465758	chr1:150465758:A:AT	2.80421e-05	0.666735	-0.440051	3.09935e-05	0.469125	-1.01735
150465790	chr1:150465790:T:C	2.24341e-06	-1.05236	-1.24667	6.44646e-06	-0.685929	-1.43255
150465876	chr1:150465876:A:T	3.70653e-05	0.787482	-0.281823	3.86271e-05	0.584736	-0.912791
150466346	chr1:150466346:C:G	7.71283e-06	-1.09731e-10	-1.06414	1.41123e-05	-1.09731e-10	-1.33496
150466428	chr1:150466428:A:G	1.83729e-05	-1.09731e-10	-0.196147	2.03588e-05	-1.09731e-10	-0.968494
150466528	chr1:150466528:G:GACAGA	4.99476e-05	1.31641	-0.512458	5.45491e-05	1.08902	-1.07193
150466829	chr1:150466829:G:A	8.0643e-06	-1.09731e-10	-1.01958	1.44614e-05	-1.09731e-10	-1.31053
150467298	chr1:150467298:C:T	2.60198e-05	0.685609	-0.533776	2.99241e-05	0.488061	-1.0714
150467401	chr1:150467401:A:G	1.87383e-06	-1.0567	-1.42234	6.95032e-06	-0.689956	-1.35326
150467796	chr1:150467796:CTGTT:C	6.37994e-06	-1.09731e-10	-1.25387	1.35644e-05	-1.09731e-10	-1.37456
150467803	chr1:150467803:T:C	2.66329e-05	0.674919	-0.499793	3.00691e-05	0.477101	-1.05561
150467965	chr1:150467965:C:A	2.80616e-05	0.639616	-0.412238	3.07459e-05	0.443008	-0.999258
150468087	chr1:150468087:G:A	1.8186e-06	-1.09105	-1.4179	6.10827e-06	-0.751775	-1.42059
150468949	chr1:150468949:GCC:G	2.85553e-05	1.4766	-1.23178	0.000118025	2.17202	-1.38313
150469474	chr1:150469474:T:A	3.08511e-06	-0.567992	-1.41244	6.95156e-06	-0.791622	-1.25142
150469624	chr1:150469624:G:T	2.46197e-05	0.856012	-0.759487	3.28164e-05	0.660847	-1.15193
150469990	chr1:150469990:G:A	1.99495e-06	-0.997678	-1.41872	7.4536e-06	-0.609444	-1.36387
150470136	chr1:150470136:A:G	1.91155e-06	-1.03154	-1.42757	7.33049e-06	-0.655894	-1.33407
150473038	chr1:150473038:C:T	1.18579e-05	-1.09731e-10	-0.63403	2.1079e-05	-1.09731e-10	-0.93373
150473343	chr1:150473343:A:G	2.87306e-05	1.40995	-1.15901	0.000113478	2.09282	-1.34322
150474197	chr1:150474197:A:G	1.49523e-06	-1.36445	-1.3403	5.22704e-06	-1.19281	-1.13535
150474398	chr1:150474398:CT:C	3.57064e-06	-1.49826	-0.336015	4.16967e-06	-1.49973	-1.05444
150474793	chr1:150474793:G:A	1.86227e-06	-1.05317	-1.43206	7.27578e-06	-0.68054	-1.31692
150474922	chr1:150474922:A:G	2.33068e-05	1.22915	-1.18743	9.21036e-05	1.89976	-1.35885
150474982	chr1:150474982:T:G	3.86551e-05	0.547655	-4.15888e-10	6.72418e-05	0.226288	-4.15888e-10
150475372	chr1:150475372:G:A	1.64046e-05	-1.09731e-10	-0.309463	1.90837e-05	-1.09731e-10	-1.03317
150475543	chr1:150475543:G:A	5.63199e-06	-1.09731e-10	-1.37856	1.28036e-05	-1.09731e-10	-1.43228
150475754	chr1:150475754:C:T	6.07843e-06	-1.09731e-10	-1.30228	1.36345e-05	-1.09731e-10	-1.3694
150475851	chr1:150475851:T:C	4.9272e-06	-1.51225	-4.15888e-10	1.12845e-05	-1.55858	-4.15888e-10
150475894	chr1:150475894:AGTGT:A	1.97198e-05	0.657837	-0.783237	2.50955e-05	0.460067	-1.21939
150475973	chr1:150475973:CACAG:C	2.04066e-05	-0.0911631	-4.15888e-10	4.17134e-05	-0.251185	-4.15888e-10
150476212	chr1:150476212:G:T	5.45544e-06	-1.09731e-10	-1.41041	1.61133e-05	-1.09731e-10	-1.20236
150476231	chr1:150476231:T:C	2.23132e-05	0.709823	-0.711668	2.75167e-05	0.50917	-1.17638
150476290	chr1:150476290:G:C	1.96506e-05	0.668549	-0.797466	2.51656e-05	0.470826	-1.22736
150476719	chr1:150476719:G:A	1.3939e-06	-1.34364	-1.43128	4.40303e-06	-1.06813	-1.43159
150477081	chr1:150477081:A:G	2.37458e-06	-1.51979	-0.722412	3.38354e-06	-1.56022	-1.20287
150477225	chr1:150477225:T:C	7.57558e-06	-1.08209	-4.15888e-10	1.74839e-05	-1.12073	-4.15888e-10
150477290	chr1:150477290:A:G	1.67344e-06	-1.55131	-1.04083	3.04071e-06	-1.55312	-1.3168
150477728	chr1:150477728:T:C	1.97789e-05	0.601035	-0.72344	2.4549e-05	0.406234	-1.18757
150478713	chr1:150478713:C:T	6.29814e-06	-1.09731e-10	-1.26677	1.34113e-05	-1.09731e-10	-1.38591
150479387	chr1:150479387:T:C	2.16218e-05	1.2444	-1.27772	8.89694e-05	1.91557	-1.40928
150479422	chr1:150479422:A:T	2.69094e-05	1.39227	-1.20681	0.000111061	2.1045	-1.37643
150480436	chr1:150480436:T:A	2.6108e-05	1.38022	-1.225	0.000109685	2.10118	-1.38558
150480820	chr1:150480820:C:T	2.67909e-05	1.41758	-1.23654	0.000113546	2.14127	-1.39108
150480927	chr1:150480927:T:C	1.19832e-05	-1.09731e-10	-0.623517	1.8596e-05	-1.09731e-10	-1.05906
150481667	chr1:150481667:A:G	4.2335e-06	-0.783713	-0.880281	5.71862e-06	-0.844809	-1.39347
150482248	chr1:150482248:G:T	1.6386e-06	-1.24048	-1.37271	4.94644e-06	-0.949633	-1.43371
150482409	chr1:150482409:A:G	3.96632e-06	-0.822585	-0.906599	9.38339e-06	-0.312955	-1.43011
150483283	chr1:150483283:G:A	1.42841e-05	-1.09731e-10	-0.447875	1.74848e-05	-1.09731e-10	-1.12067
150483337	chr1:150483337:T:C	2.7938e-05	0.608677	-0.385714	3.07601e-05	0.409548	-0.965336
150483693	chr1:150483693:C:T	1.60339e-06	-1.30678	-1.32813	5.1719e-06	-1.01173	-1.32704
150483723	chr1:150483723:G:A	6.30194e-06	-1.09731e-10	-1.26617	1.75572e-05	-1.09731e-10	-1.11654
150483874	chr1:150483874:A:T	2.99272e-05	0.669585	-0.377841	3.27583e-05	0.467116	-0.959967
150483913	chr1:150483913:A:G	3.04402e-06	-1.08232	-0.911521	6.48362e-06	-0.696002	-1.41673
150484095	chr1:150484095:T:C	2.87977e-05	0.649835	-0.396562	3.17552e-05	0.448616	-0.972566
150484133	chr1:150484133:C:T	6.85866e-06	-1.09731e-10	-1.18151	1.34338e-05	-1.09731e-10	-1.38423
150484189	chr1:150484189:G:A	5.42619e-06	-1.09731e-10	-1.41579	1.59262e-05	-1.09731e-10	-1.21404
150484291	chr1:150484291:C:T	5.52586e-06	-1.09731e-10	-1.39759	1.41731e-05	-1.09731e-10	-1.33066
150485041	chr1:150485041:T:G	1.14519e-05	-0.668871	-4.15888e-10	2.67286e-05	-0.696274	-4.15888e-10
150485075	chr1:150485075:A:G	4.41015e-05	-1.09731e-10	0.67947	5.27682e-05	-1.09731e-10	-0.0160982
150486091	chr1:150486091:G:A	1.33751e-05	0.67836	-1.19199	3.28663e-05	0.60742	-1.09698
150486408	chr1:150486408:C:T	5.39387e-06	-1.09731e-10	-1.42176	1.35492e-05	-1.09731e-10	-1.37568
150486611	chr1:150486611:G:C	1.87618e-06	-1.11069	-1.3671	5.90119e-06	-0.773633	-1.43322
150486950	chr1:150486950:T:A	7.70661e-06	-1.09731e-10	-1.06494	1.36606e-05	-1.09731e-10	-1.36749
150487239	chr1:150487239:T:C	3.943e-06	-1.51199	-0.223086	4.6966e-06	-1.55994	-0.875229
150487651	chr1:150487651:T:TCTAA	8.06079e-06	-1.09731e-10	-1.02001	1.44281e-05	-1.09731e-10	-1.31283
150487692	chr1:150487692:A:G	2.01428e-06	-1.04842	-1.35834	6.5807e-06	-0.672871	-1.425
150487872	chr1:150487872:C:T	5.49097e-06	-1.09731e-10	-1.40392	1.64497e-05	-1.09731e-10	-1.1817
150488374	chr1:150488374:C:T	2.7957e-05	0.574975	-0.351331	3.0506e-05	0.377323	-0.941407
150488379	chr1:150488379:T:G	2.17685e-05	1.26286	-1.28942	9.06111e-05	1.93838	-1.41381
150488462	chr1:150488462:G:A	5.58673e-06	-1.09731e-10	-1.38663	1.43984e-05	-1.09731e-10	-1.31489
150489285	chr1:150489285:AC:A	5.3827e-06	-1.09731e-10	-1.42383	1.54403e-05	-1.09731e-10	-1.24502
150489325	chr1:150489325:A:G	3.22775e-05	1.42476	-1.05742	0.000142342	1.78366	-0.807437
150489397	chr1:150489397:G:T	3.05108e-05	1.33783	-1.02678	0.000135034	1.69164	-0.768124
150489612	chr1:150489612:C:G	5.39059e-06	-1.09731e-10	-1.42237	1.55331e-05	-1.09731e-10	-1.23903
150490315	chr1:150490315:C:G	1.4468e-05	-1.09731e-10	-0.435087	1.76092e-05	-1.09731e-10	-1.11358
150490335	chr1:150490335:C:T	1.76114e-06	-1.14563	-1.39543	5.62946e-06	-0.820623	-1.43337
150490427	chr1:150490427:T:A	5.54335e-06	-1.09731e-10	-1.39442	1.42478e-05	-1.09731e-10	-1.3254
150491050	chr1:150491050:T:C	1.40508e-05	-1.09731e-10	-0.464345	1.90949e-05	-1.09731e-10	-1.03259
150491061	chr1:150491061:AAAAC:A	4.3044e-05	1.09326	-0.438057	9.71301e-05	1.75169	-1.15764
150491112	chr1:150491112:A:G	1.39192e-05	-1.09731e-10	-0.473755	4.75059e-05	-1.09731e-10	-0.121154
150491296	chr1:150491296:C:G	2.81848e-05	0.561915	-0.330156	3.05444e-05	0.364869	-0.927695
150491817	chr1:150491817:C:T	1.71717e-05	-1.09731e-10	-0.263762	1.94951e-05	-1.09731e-10	-1.01184
150491855	chr1:150491855:C:G	3.13589e-05	1.36962	-1.03115	0.000138868	1.72524	-0.77372
150492127	chr1:150492127:A:G	3.66563e-06	-0.785373	-1.02265	9.77976e-06	-0.26784	-1.43385
150492765	chr1:150492765:G:A	6.40221e-06	-1.09731e-10	-1.25038	1.35538e-05	-1.09731e-10	-1.37534
150493421	chr1:150493421:C:T	6.83351e-06	-1.09731e-10	-1.18519	1.49217e-05	-1.09731e-10	-1.27919
150493446	chr1:150493446:A:G	2.67071e-05	0.55865	-0.380743	2.94309e-05	0.361436	-0.961397
150493477	chr1:150493477:T:G	2.39763e-05	1.35667	-1.28662	0.000100756	2.04357	-1.41287
150493525	chr1:150493525:G:A	7.18001e-06	-1.09731e-10	-1.13572	1.44723e-05	-1.09731e-10	-1.30977
150493530	chr1:150493530:G:A	2.4497e-05	-1.09731e-10	0.0915278	5.59775e-05	-1.09731e-10	0.0429436
150493558	chr1:150493558:G:A	7.088e-06	-1.09731e-10	-1.14862	1.59569e-05	-1.09731e-10	-1.21212
150493815	chr1:150493815:G:A	1.68458e-05	-1.09731e-10	-0.282924	1.92572e-05	-1.09731e-10	-1.02412
150494082	chr1:150494082:C:T	2.44773e-05	0.464558	-0.373836	2.69612e-05	0.269954	-0.957563
150494261	chr1:150494261:A:G	1.6731e-06	-1.20953	-1.38282	5.16776e-06	-0.905318	-1.43425
150494489	chr1:150494489:C:T	7.20854e-06	-1.09731e-10	-1.13176	2.25035e-05	-1.09731e-10	-0.868338
150494587	chr1:150494587:A:G	4.68075e-05	1.23077	-0.491751	0.000110238	1.90598	-1.18534
150494620	chr1:150494620:T:A	1.67039e-05	0.942912	-1.23429	3.15205e-05	0.662968	-1.19434
150494737	chr1:150494737:C:CA	5.43763e-06	-1.09731e-10	-1.41368	1.60213e-05	-1.09731e-10	-1.20809
150494917	chr1:150494917:C:A	4.18759e-05	1.12593	-0.498243	9.76514e-05	1.78849	-1.18909
150495159	chr1:150495159:G:A	5.75274e-06	-1.09731e-10	-1.35735	1.28754e-05	-1.09731e-10	-1.42669
150495277	chr1:150495277:G:A	1.58144e-05	0.970439	-1.31654	6.48831e-05	1.61387	-1.42329
150495300	chr1:150495300:G:A	1.50962e-05	-1.09731e-10	-0.39258	1.8023e-05	-1.09731e-10	-1.09036
150495338	chr1:150495338:C:T	5.05165e-05	0.722494	0.092783	4.77208e-05	0.510197	-0.626837
150495634	chr1:150495634:TCCAC:T	1.90027e-05	1.13444	-1.29689	7.84243e-05	1.79664	-1.41651
150496071	chr1:150496071:G:T	0.000173281	2.04789	-4.15888e-10	0.000167438	1.1386	-4.15888e-10
150496366	chr1:150496366:A:G	2.61056e-05	0.508506	-0.35338	2.8599e-05	0.313908	-0.942545
150496780	chr1:150496780:G:T	5.38359e-06	-1.09731e-10	-1.42367	1.55051e-05	-1.09731e-10	-1.24084
150497004	chr1:150497004:C:T	1.13407e-06	-1.56021	-1.42099	2.69398e-06	-1.56002	-1.43097
150497585	chr1:150497585:C:T	8.59451e-06	-0.9559	-4.15888e-10	2.53631e-05	-0.748711	-4.15888e-10
150497706	chr1:150497706:A:G	1.43378e-05	-1.09731e-10	-0.444121	1.75217e-05	-1.09731e-10	-1.11857
150497820	chr1:150497820:G:A	2.48582e-05	0.475851	-0.369686	2.74796e-05	0.284457	-0.95302
150497846	chr1:150497846:C:A	4.56514e-05	1.17037	-0.45636	0.000104955	1.83726	-1.16573
150498002	chr1:150498002:C:A	4.06812e-05	1.12144	-0.522701	9.65089e-05	1.78931	-1.20169
150498003	chr1:150498003:T:G	4.25764e-05	1.16553	-0.521256	0.000101461	1.83826	-1.20059
150498047	chr1:150498047:C:T	2.16419e-06	-1.53594	-0.799043	3.06416e-06	-1.47309	-1.38915
150498580	chr1:150498580:C:T	4.73478e-06	-1.55209	-4.15888e-10	1.14035e-05	-1.54809	-4.15888e-10
150498681	chr1:150498681:T:A	2.20206e-05	-0.0150459	-4.15888e-10	4.379e-05	-0.202601	-4.15888e-10
150498948	chr1:150498948:G:A	1.44792e-05	-1.09731e-10	-0.434308	4.96946e-05	-1.09731e-10	-0.0761105
150499970	chr1:150499970:A:C	1.20768e-05	-1.09731e-10	-0.615741	1.61123e-05	-1.09731e-10	-1.20242
150500190	chr1:150500190:C:T	1.91232e-06	-1.09608	-1.36263	6.20139e-06	-0.732914	-1.42432
150500305	chr1:150500305:A:G	2.79664e-05	0.921185	-0.697203	6.96735e-05	1.54955	-1.28774
150500355	chr1:150500355:C:T	3.21827e-05	0.364405	-4.15888e-10	7.17656e-05	0.291398	-4.15888e-10
150500393	chr1:150500393:C:A	1.5202e-05	0.973337	-1.35894	6.44857e-05	1.6176	-1.43316
150500423	chr1:150500423:CT:C	2.93134e-05	1.33308	-1.06206	0.000127883	1.68254	-0.813429
150500533	chr1:150500533:C:T	5.35112e-06	-1.09731e-10	-1.42972	1.30415e-05	-1.09731e-10	-1.41387
150501278	chr1:150501278:A:G	1.1847e-05	-1.09731e-10	-0.634947	2.10076e-05	-1.09731e-10	-0.937122
150501583	chr1:150501583:G:A	1.46986e-05	-1.09731e-10	-0.419272	1.77638e-05	-1.09731e-10	-1.10484
150501861	chr1:150501861:G:A	1.70653e-06	-1.20614	-1.36642	5.19754e-06	-0.900881	-1.43294
150501877	chr1:150501877:A:T	2.60685e-05	-1.09731e-10	0.153705	4.7415e-05	-1.09731e-10	-0.123069
150501983	chr1:150501983:GCTCA:G	6.22709e-06	-1.09731e-10	-1.27811	1.33487e-05	-1.09731e-10	-1.39059
150501990	chr1:150501990:GCAA:G	6.19125e-06	-1.09731e-10	-1.28389	1.33049e-05	-1.09731e-10	-1.39387
150502002	chr1:150502002:T:C	8.57875e-06	-1.09731e-10	-0.957735	1.48326e-05	-1.09731e-10	-1.28518
150502037	chr1:150502037:C:T	1.89936e-06	-1.17035	-1.29515	7.29258e-06	-0.937831	-1.05732
150502854	chr1:150502854:G:C	6.51181e-06	-1.09731e-10	-1.23341	1.784e-05	-1.09731e-10	-1.10056
150503296	chr1:150503296:A:G	2.50943e-05	0.783111	-0.667493	6.13931e-05	1.40563	-1.27034
150503618	chr1:150503618:T:C	5.24535e-06	-1.44968	-4.15888e-10	1.1507e-05	-1.53905	-4.15888e-10
150503668	chr1:150503668:T:C	2.60328e-06	-0.780266	-1.36999	7.71973e-06	-0.60591	-1.33232
150504040	chr1:150504040:G:A	1.33857e-05	0.820244	-1.33308	5.45488e-05	1.44534	-1.42825
150504231	chr1:150504231:G:A	5.39481e-06	-1.42159	-4.15888e-10	1.18516e-05	-1.50954	-4.15888e-10
150504585	chr1:150504585:C:T	1.30871e-05	0.80582	-1.34122	5.35267e-05	1.42824	-1.43006
150504774	chr1:150504774:G:A	1.45921e-05	-1.09731e-10	-0.426542	1.77122e-05	-1.09731e-10	-1.10775
150504876	chr1:150504876:AT:A	7.93834e-06	-1.09731e-10	-1.03532	1.76527e-05	-1.09731e-10	-1.11112
150505364	chr1:150505364:G:C	4.45341e-06	-1.51698	-0.096375	1.17843e-05	-1.55802	0.0427785
150506062	chr1:150506062:TGAG:T	5.50868e-06	-1.09731e-10	-1.4007	1.65643e-05	-1.09731e-10	-1.17476
150506147	chr1:150506147:T:C	1.52682e-06	-1.28585	-1.39799	4.65187e-06	-1.01155	-1.43318
150506429	chr1:150506429:G:A	3.19138e-05	-1.09731e-10	0.356015	9.04956e-05	-1.09731e-10	0.523295
150506491	chr1:150506491:CACACACACACACACACACACACACAGTTTCTCTCTGTGGGGTTCTCATTGTTTGTCTTTCTCTGCTTGACTCTAATGTCTCTG:C	1.24371e-05	-1.09731e-10	-0.58634	2.20355e-05	-1.09731e-10	-0.88935
150507010	chr1:150507010:G:A	6.02046e-06	-1.09731e-10	-1.31186	1.3109e-05	-1.09731e-10	-1.40871
150507129	chr1:150507129:C:T	5.36001e-06	-1.42806	-4.15888e-10	1.26285e-05	-1.44605	-4.15888e-10
150507438	chr1:150507438:A:G	1.40349e-05	-1.09731e-10	-0.465474	1.73359e-05	-1.09731e-10	-1.12923
150507501	chr1:150507501:A:G	1.83892e-06	-1.22264	-1.2752	5.28516e-06	-0.925077	-1.39203
150507897	chr1:150507897:G:T	1.97586e-06	-1.16822	-1.2578	5.58257e-06	-0.831855	-1.4305
150507997	chr1:150507997:G:A	8.71058e-06	-0.942485	-4.15888e-10	2.25367e-05	-0.866862	-4.15888e-10
150508095	chr1:150508095:G:A	2.04355e-06	-1.55795	-0.83438	3.51612e-06	-1.54271	-1.18194
150509420	chr1:150509420:C:T	8.26567e-06	-0.169134	-0.825779	9.86941e-06	-0.397699	-1.29487
150509506	chr1:150509506:C:T	1.47689e-05	-0.414503	-4.15888e-10	2.47203e-05	-0.774384	-4.15888e-10
150509669	chr1:150509669:G:A	9.60535e-06	-0.844703	-4.15888e-10	2.23487e-05	-0.875241	-4.15888e-10
150509779	chr1:150509779:A:G	7.20955e-05	1.48016	-0.309195	0.000446516	1.93868	0.180788
150509802	chr1:150509802:G:T	1.80413e-05	-1.09731e-10	-0.214357	5.8764e-05	-1.09731e-10	0.091523
150509929	chr1:150509929:C:T	5.35072e-06	-1.09731e-10	-1.42979	1.37723e-05	-1.09731e-10	-1.35935
150510879	chr1:150510879:C:T	1.20164e-05	0.72945	-1.3502	4.83103e-05	1.32812	-1.43248
150511528	chr1:150511528:G:A	4.05129e-06	-1.43995	-0.268034	4.64689e-06	-1.53953	-0.90628
150511540	chr1:150511540:G:A	1.45985e-05	-1.09731e-10	-0.426104	1.7606e-05	-1.09731e-10	-1.11377
150512155	chr1:150512155:C:A	1.45137e-05	-1.09731e-10	-0.431932	1.75483e-05	-1.09731e-10	-1.11705
150512511	chr1:150512511:G:A	1.6588e-05	0.951962	-1.2503	6.83296e-05	1.63113	-1.3888
150512577	chr1:150512577:G:GTC	5.52759e-06	-1.09731e-10	-1.39727	1.30258e-05	-1.09731e-10	-1.41508
150512711	chr1:150512711:T:C	6.90454e-06	-1.09731e-10	-1.17484	1.34805e-05	-1.09731e-10	-1.38076
150513055	chr1:150513055:T:C	5.41673e-06	-1.09731e-10	-1.41753	1.28673e-05	-1.09731e-10	-1.42732
150514003	chr1:150514003:G:A	5.4407e-06	-1.09731e-10	-1.41312	1.35326e-05	-1.09731e-10	-1.37691
150514512	chr1:150514512:G:A	2.06609e-05	1.09149	-1.17027	3.74891e-05	0.783589	-1.14154
150514556	chr1:150514556:A:T	5.54579e-06	-1.09731e-10	-1.39398	1.30528e-05	-1.09731e-10	-1.41301
150515213	chr1:150515213:G:A	1.46105e-05	-0.425282	-4.15888e-10	1.99267e-05	-0.989947	-4.15888e-10
150515485	chr1:150515485:C:G	1.41854e-05	0.8177	-1.27251	5.55161e-05	1.44445	-1.40979
150515851	chr1:150515851:C:T	7.73392e-06	-1.09731e-10	-1.06141	1.6588e-05	-1.09731e-10	-1.17332
150516002	chr1:150516002:T:C	2.67246e-06	-1.5583	-0.565724	4.22325e-06	-1.54037	-1.00104
150516258	chr1:150516258:G:T	6.55156e-06	-1.09731e-10	-1.22732	1.28505e-05	-1.09731e-10	-1.42863
150516604	chr1:150516604:A:G	7.76524e-06	-1.09731e-10	-1.05737	1.41479e-05	-1.09731e-10	-1.33244
150516677	chr1:150516677:G:A	6.89227e-06	-1.09731e-10	-1.17662	1.287e-05	-1.09731e-10	-1.42711
150517082	chr1:150517082:C:T	2.045e-06	-1.23533	-1.1563	5.11423e-06	-0.939434	-1.41055
150517864	chr1:150517864:G:C	1.21981e-05	-1.09731e-10	-0.605743	2.12437e-05	-1.09731e-10	-0.925945
150518089	chr1:150518089:G:A	1.29553e-05	0.743058	-1.28858	5.07003e-05	1.35987	-1.41594
150518373	chr1:150518373:G:A	4.91031e-06	-1.51569	-4.15888e-10	1.52642e-05	-1.2565	-4.15888e-10
150518385	chr1:150518385:TC:T	9.1618e-06	0.370931	-1.26291	3.31628e-05	0.938268	-1.41885
150518823	chr1:150518823:G:A	1.18512e-05	-1.09731e-10	-0.634591	2.63292e-05	-1.09731e-10	-0.71133
150519175	chr1:150519175:G:A	1.89842e-05	-1.09731e-10	-0.163414	6.24524e-05	-1.09731e-10	0.152398
150519590	chr1:150519590:C:T	1.13851e-05	-0.674721	-4.15888e-10	2.63603e-05	-0.710149	-4.15888e-10
150519879	chr1:150519879:G:A	1.3187e-05	-1.09731e-10	-0.527793	1.66025e-05	-1.09731e-10	-1.17246
150519928	chr1:150519928:G:A	1.18757e-06	-1.51547	-1.41965	2.81776e-06	-1.51205	-1.43401
150520181	chr1:150520181:A:G	1.26456e-05	-1.09731e-10	-0.569716	1.62464e-05	-1.09731e-10	-1.19414
150520528	chr1:150520528:T:C	1.28914e-05	0.740625	-1.29109	5.0569e-05	1.35799	-1.41666
150521449	chr1:150521449:C:G	1.65586e-05	0.731205	-1.03132	6.34975e-05	1.39167	-1.22268
150522599	chr1:150522599:G:A	1.35479e-05	-1.09731e-10	-0.500795	1.68951e-05	-1.09731e-10	-1.15498
150522793	chr1:150522793:T:C	5.52155e-06	-1.09731e-10	-1.39836	1.67955e-05	-1.09731e-10	-1.1609
150523822	chr1:150523822:A:G	5.38414e-06	-1.09731e-10	-1.42357	1.36507e-05	-1.09731e-10	-1.36822
150524251	chr1:150524251:G:C	5.97587e-06	-1.09731e-10	-1.31929	1.27983e-05	-1.09731e-10	-1.4327
150525253	chr1:150525253:C:T	1.2162e-05	-1.09731e-10	-0.608706	1.59199e-05	-1.09731e-10	-1.21444
150525526	chr1:150525526:T:C	4.58321e-06	-0.20059	-1.38403	1.78591e-05	0.0699438	-1.16944
150525571	chr1:150525571:A:G	5.34403e-06	-1.09731e-10	-1.43104	1.32082e-05	-1.09731e-10	-1.40117
150525662	chr1:150525662:C:T	3.05036e-05	1.32551	-1.01469	0.000135018	1.67604	-0.752633
150526080	chr1:150526080:T:G	3.00213e-05	1.23374	-0.938855	0.000134378	1.57686	-0.658213
150526138	chr1:150526138:G:A	5.35635e-06	-1.09731e-10	-1.42874	1.32979e-05	-1.09731e-10	-1.3944
150526202	chr1:150526202:C:T	1.98743e-06	-1.16697	-1.25321	5.61983e-06	-0.82674	-1.42897
150526241	chr1:150526241:T:A	8.03993e-06	-1.09731e-10	-1.0226	1.32205e-05	-1.09731e-10	-1.40024
150526251	chr1:150526251:A:G	4.90757e-06	-0.0882938	-1.42795	1.67078e-05	0.242409	-1.40854
150526282	chr1:150526282:G:A	3.26713e-05	1.38009	-1.00062	0.000143962	1.73145	-0.743908
150526339	chr1:150526339:A:G	2.39799e-06	-1.0529	-1.17949	6.79758e-06	-0.707245	-1.3582
150526403	chr1:150526403:C:T	1.3307e-05	-0.518734	-4.15888e-10	2.23989e-05	-0.872996	-4.15888e-10
150526549	chr1:150526549:T:A	2.15351e-06	-1.10527	-1.23465	6.13032e-06	-0.743297	-1.42546
150526787	chr1:150526787:C:A	4.52875e-06	-1.55288	-0.0436949	5.37655e-06	-1.54627	-0.75369
150526795	chr1:150526795:G:A	1.24605e-05	-1.09731e-10	-0.584463	1.61047e-05	-1.09731e-10	-1.2029
150526819	chr1:150526819:A:G	5.94613e-06	0.106031	-1.43031	2.08427e-05	0.457432	-1.40244
150527267	chr1:150527267:A:G	1.1987e-05	-1.09731e-10	-0.623203	1.57447e-05	-1.09731e-10	-1.2255
150527352	chr1:150527352:G:A	2.88402e-06	-1.55903	-0.488805	4.46437e-06	-1.53852	-0.94736
150527416	chr1:150527416:G:A	9.66313e-06	0.340975	-1.17968	2.25215e-05	0.210817	-1.07836
150527511	chr1:150527511:A:G	2.4815e-06	-0.963546	-1.23462	7.28923e-06	-0.583572	-1.41204
150527609	chr1:150527609:A:G	4.43574e-06	-0.187494	-1.42984	1.50288e-05	0.131934	-1.40397
150527631	chr1:150527631:G:A	3.27692e-05	1.42117	-1.03871	0.00014497	1.77814	-0.783615
150528448	chr1:150528448:G:A	1.24074e-05	-1.09731e-10	-0.588733	1.60895e-05	-1.09731e-10	-1.20384
150529268	chr1:150529268:G:A	8.14748e-06	-1.09731e-10	-1.00931	1.44971e-05	-1.09731e-10	-1.30806
150529525	chr1:150529525:G:A	5.86285e-06	-1.09731e-10	-1.33839	1.38934e-05	-1.09731e-10	-1.3506
150530746	chr1:150530746:G:A	5.82997e-06	-1.09731e-10	-1.34401	1.29478e-05	-1.09731e-10	-1.42108
150531234	chr1:150531234:C:T	1.16853e-05	-1.09731e-10	-0.648693	1.79926e-05	-1.09731e-10	-1.09205
150531354	chr1:150531354:A:T	8.56379e-06	-1.09731e-10	-0.959481	1.49104e-05	-1.09731e-10	-1.27994
150531579	chr1:150531579:A:G	4.12462e-06	-0.255896	-1.43415	1.42378e-05	0.0551753	-1.38128
150531586	chr1:150531586:C:T	6.64577e-06	-0.911275	-0.301768	1.21293e-05	-0.436605	-1.04978
150531587	chr1:150531587:T:G	9.36135e-06	-1.55867	0.688235	6.74604e-06	-1.52593	-0.547121
150532156	chr1:150532156:C:T	1.15733e-05	-1.09731e-10	-0.658323	1.55228e-05	-1.09731e-10	-1.23969
150532345	chr1:150532345:G:A	1.41027e-05	-0.460657	-4.15888e-10	2.36572e-05	-0.81834	-4.15888e-10
150532594	chr1:150532594:G:A	1.06618e-05	-1.09731e-10	-0.740354	3.42092e-05	-1.09731e-10	-0.449512
150533100	chr1:150533100:C:T	8.37927e-06	-1.56019	0.578932	6.226e-06	-1.53748	-0.615794
150533354	chr1:150533354:C:T	5.82354e-06	-1.09731e-10	-1.34512	1.41994e-05	-1.09731e-10	-1.32881
150533787	chr1:150533787:C:T	3.2319e-06	-0.616747	-1.31721	1.85197e-05	0.275646	-1.33882
150534145	chr1:150534145:A:G	2.68436e-05	1.18883	-1.00582	0.000117046	1.5296	-0.74904
150534186	chr1:150534186:G:C	7.43036e-06	-1.09731e-10	-1.10145	1.3081e-05	-1.09731e-10	-1.41085
150534494	chr1:150534494:A:G	2.8704e-05	-1.09731e-10	0.250012	4.23297e-05	-1.09731e-10	-0.236517
150534757	chr1:150534757:G:A	9.47504e-06	0.43739	-1.29575	1.84613e-05	0.193592	-1.25992
150535091	chr1:150535091:A:G	5.40232e-06	-1.09731e-10	-1.42019	1.52072e-05	-1.09731e-10	-1.26024
150535215	chr1:150535215:A:AGGG	2.46043e-05	1.18064	-1.08474	0.000140087	2.24533	-1.28507
150535330	chr1:150535330:G:A	4.93857e-06	-1.50995	-4.15888e-10	1.3034e-05	-1.41445	-4.15888e-10
150535756	chr1:150535756:T:C	6.08557e-06	-1.09731e-10	-1.3011	1.64643e-05	-1.09731e-10	-1.18081
150536135	chr1:150536135:G:A	5.41942e-06	-1.09731e-10	-1.41704	1.27918e-05	-1.09731e-10	-1.43321
150536693	chr1:150536693:T:C	7.87299e-06	0.390537	-1.43412	2.71224e-05	0.703569	-1.38521
150537015	chr1:150537015:G:A	6.62978e-06	-1.09731e-10	-1.21545	1.2779e-05	-1.09731e-10	-1.43421
150537068	chr1:150537068:A:G	2.35472e-05	1.40718	-1.3552	4.06329e-05	1.06328	-1.34071
150537143	chr1:150537143:G:A	1.62488e-05	-1.09731e-10	-0.319002	2.79075e-05	-1.09731e-10	-0.653113
150537483	chr1:150537483:G:A	4.11787e-05	2.02572	-1.41482	0.000146083	2.28678	-1.28462
150537646	chr1:150537646:C:T	1.64919e-06	-1.2373	-1.36945	4.25618e-06	-1.10982	-1.42382
150537927	chr1:150537927:A:G	3.8176e-05	1.85874	-1.32356	0.000142658	2.1009	-1.12245
150538157	chr1:150538157:C:A	1.98625e-05	1.10328	-1.22147	7.65423e-05	1.74365	-1.38781
150538184	chr1:150538184:C:T	1.34809e-05	-0.33222	-0.173527	3.50379e-05	0.344748	-0.770323
150538480	chr1:150538480:G:A	1.6561e-05	1.00914	-1.30911	6.60092e-05	1.63055	-1.42277
150538623	chr1:150538623:C:G	5.3613e-06	-1.09731e-10	-1.42782	1.37747e-05	-1.09731e-10	-1.35917
150538633	chr1:150538633:G:C	5.36511e-06	-1.09731e-10	-1.42711	1.28646e-05	-1.09731e-10	-1.42753
150538668	chr1:150538668:G:A	3.69257e-06	-1.42001	-0.380686	4.88087e-06	-1.38179	-1.01489
150539777	chr1:150539777:G:C	7.15004e-05	2.30836	-1.14568	0.000320838	2.71072	-0.921795
150539874	chr1:150539874:GGCAGGCAC:G	7.68938e-06	-1.09731e-10	-1.06718	3.36214e-05	-1.09731e-10	-0.466844
150540036	chr1:150540036:G:T	5.67685e-06	-1.09731e-10	-1.37063	1.69639e-05	-1.09731e-10	-1.15092
150540176	chr1:150540176:A:G	5.92602e-06	-1.09731e-10	-1.32767	1.27972e-05	-1.09731e-10	-1.43278
150540299	chr1:150540299:A:G	1.11269e-05	-0.697654	-4.15888e-10	3.92402e-05	-0.312305	-4.15888e-10
150541168	chr1:150541168:G:C	5.66771e-06	-1.09731e-10	-1.37224	1.61701e-05	-1.09731e-10	-1.19884
150541235	chr1:150541235:A:G	1.76784e-05	-1.09731e-10	-0.234679	2.33233e-05	-1.09731e-10	-0.832553
150541361	chr1:150541361:G:T	1.30668e-05	-1.09731e-10	-0.536947	3.89499e-05	-1.09731e-10	-0.31973
150541362	chr1:150541362:G:A	5.79166e-06	-1.09731e-10	-1.3506	1.29078e-05	-1.09731e-10	-1.42417
150541581	chr1:150541581:C:T	5.64077e-06	-1.09731e-10	-1.377	1.31845e-05	-1.09731e-10	-1.40296
150541669	chr1:150541669:C:T	5.90612e-06	-1.09731e-10	-1.33103	1.82187e-05	-1.09731e-10	-1.07956
150541694	chr1:150541694:G:A	5.52529e-06	-1.09731e-10	-1.39769	1.33112e-05	-1.09731e-10	-1.3934
150541723	chr1:150541723:C:T	4.73047e-06	-1.553	-4.15888e-10	1.38722e-05	-1.35212	-4.15888e-10
150541733	chr1:150541733:G:A	5.27365e-06	-1.4443	-4.15888e-10	1.13163e-05	-1.55576	-4.15888e-10
150542545	chr1:150542545:A:G	1.47131e-06	-1.37737	-1.3435	5.55501e-06	-1.11003	-1.15728
150542627	chr1:150542627:CTTG:C	1.75964e-06	-1.50622	-1.03569	4.55584e-06	-1.47704	-0.988554
150543188	chr1:150543188:C:T	5.53551e-06	-1.39584	-4.15888e-10	1.31648e-05	-1.40446	-4.15888e-10
150543268	chr1:150543268:T:C	4.49964e-06	-1.44073	-0.162295	5.95835e-06	-1.32892	-0.868294
150543437	chr1:150543437:T:C	5.87564e-06	-1.09731e-10	-1.33621	1.75532e-05	-1.09731e-10	-1.11677
150543911	chr1:150543911:G:A	5.47768e-06	-1.09731e-10	-1.40634	1.28494e-05	-1.09731e-10	-1.42871
150544381	chr1:150544381:A:T	1.68263e-05	-1.09731e-10	-0.284082	2.25435e-05	-1.09731e-10	-0.86656
150544455	chr1:150544455:G:A	6.62684e-06	-1.2159	-4.15888e-10	2.50755e-05	-0.760117	-4.15888e-10
150544583	chr1:150544583:T:G	1.62873e-05	-1.09731e-10	-0.316637	2.68743e-05	-1.09731e-10	-0.690838
150544849	chr1:150544849:C:T	6.55069e-06	-1.09731e-10	-1.22745	1.27814e-05	-1.09731e-10	-1.43402
150545492	chr1:150545492:G:T	9.57669e-06	-0.847692	-4.15888e-10	2.49743e-05	-0.764159	-4.15888e-10
150546082	chr1:150546082:G:A	1.65033e-05	-1.09731e-10	-0.30346	1.77656e-05	-1.09731e-10	-1.10474
150546102	chr1:150546102:T:G	1.62812e-05	-1.09731e-10	-0.317014	2.77093e-05	-1.09731e-10	-0.66024
150546135	chr1:150546135:AT:A	1.12571e-06	-1.55969	-1.42892	3.49822e-06	-1.29801	-1.43174
150546165	chr1:150546165:A:C	7.1999e-06	-1.13296	-4.15888e-10	2.84134e-05	-0.635147	-4.15888e-10
150547347	chr1:150547347:G:A	1.36376e-06	-1.36857	-1.42821	3.23242e-06	-1.37546	-1.43332
150547775	chr1:150547775:C:T	5.4534e-06	-1.09731e-10	-1.41078	1.42129e-05	-1.09731e-10	-1.32786
150547992	chr1:150547992:G:A	5.39098e-06	-1.09731e-10	-1.4223	1.30714e-05	-1.09731e-10	-1.41158
150548056	chr1:150548056:A:G	6.39936e-06	-1.09731e-10	-1.25083	1.31671e-05	-1.09731e-10	-1.40428
150548212	chr1:150548212:A:G	5.65135e-06	-1.09731e-10	-1.37513	1.63909e-05	-1.09731e-10	-1.18528
150548307	chr1:150548307:G:A	3.089e-05	-1.09731e-10	0.323408	4.38266e-05	-1.09731e-10	-0.201765
150548476	chr1:150548476:C:T	5.61559e-06	-1.09731e-10	-1.38148	1.61735e-05	-1.09731e-10	-1.19863
150548550	chr1:150548550:C:G	2.11512e-06	-1.49769	-0.860226	4.75653e-06	-1.40652	-1.01597
150549638	chr1:150549638:G:C	5.36061e-06	-1.09731e-10	-1.42795	1.498e-05	-1.09731e-10	-1.27529
150549766	chr1:150549766:T:C	9.73466e-06	-1.23888	0.407551	2.75508e-05	-1.54279	0.87682
150550002	chr1:150550002:C:T	7.67333e-06	-1.09731e-10	-1.06927	1.28976e-05	-1.09731e-10	-1.42496
150550425	chr1:150550425:CT:C	4.7057e-06	-1.55825	-4.15888e-10	1.18333e-05	-1.51109	-4.15888e-10
150551304	chr1:150551304:T:C	6.06711e-06	-1.09731e-10	-1.30414	1.42411e-05	-1.09731e-10	-1.32587
150551473	chr1:150551473:G:A	5.34671e-06	-1.09731e-10	-1.43054	1.33493e-05	-1.09731e-10	-1.39054
150551506	chr1:150551506:CAG:C	8.77364e-06	-1.09731e-10	-0.935272	1.33211e-05	-1.09731e-10	-1.39266
150551733	chr1:150551733:C:T	5.32857e-06	-1.09731e-10	-1.43394	1.38871e-05	-1.09731e-10	-1.35104
150551801	chr1:150551801:G:A	7.87785e-06	-1.09731e-10	-1.04297	1.29859e-05	-1.09731e-10	-1.41814
150551992	chr1:150551992:G:A	5.37858e-06	-1.09731e-10	-1.4246	1.31422e-05	-1.09731e-10	-1.40618
150552402	chr1:150552402:G:A	7.929e-06	-1.0365	-4.15888e-10	3.16783e-05	-0.526374	-4.15888e-10
150552949	chr1:150552949:G:A	6.57413e-06	-1.22388	-4.15888e-10	1.26489e-05	-1.44444	-4.15888e-10
150553613	chr1:150553613:G:A	6.48157e-06	-1.09731e-10	-1.23806	1.35768e-05	-1.09731e-10	-1.37364
150554311	chr1:150554311:C:A	4.79322e-06	-1.53982	-4.15888e-10	1.54457e-05	-1.24468	-4.15888e-10
150554633	chr1:150554633:T:C	5.5151e-06	-1.09731e-10	-1.39953	2.15165e-05	-1.09731e-10	-0.913186
150554648	chr1:150554648:A:C	5.37135e-06	-1.09731e-10	-1.42594	1.36614e-05	-1.09731e-10	-1.36743
150554816	chr1:150554816:G:A	2.13424e-05	-1.1589	1.11257	9.38081e-06	-0.539335	-1.20401
150554874	chr1:150554874:CACCGGGATA:C	6.70228e-06	-1.09731e-10	-1.20458	1.2981e-05	-1.09731e-10	-1.41852
150554878	chr1:150554878:G:A	4.11232e-06	-0.976072	-0.716963	9.51617e-06	-0.318407	-1.41061
150554915	chr1:150554915:T:C	7.08561e-06	-1.09731e-10	-1.14896	1.28649e-05	-1.09731e-10	-1.42751
150555109	chr1:150555109:C:A	0.000501589	3.11076	-4.15888e-10	0.000678084	2.53726	-4.15888e-10
150555153	chr1:150555153:C:T	1.23688e-06	-1.55367	-1.34076	5.42586e-06	-1.36898	-0.921852
150555239	chr1:150555239:C:T	4.78684e-06	-1.54115	-4.15888e-10	1.53881e-05	-1.24842	-4.15888e-10
150555246	chr1:150555246:C:T	4.79408e-06	-1.53964	-4.15888e-10	1.5481e-05	-1.24239	-4.15888e-10
150555268	chr1:150555268:A:G	4.76682e-06	-1.54534	-4.15888e-10	1.5108e-05	-1.26678	-4.15888e-10
150555774	chr1:150555774:GAC:G	7.58821e-06	-1.09731e-10	-1.08043	1.83124e-05	-1.09731e-10	-1.07443
150555815	chr1:150555815:A:G	6.27732e-06	-1.09731e-10	-1.27008	2.34189e-05	-1.09731e-10	-0.828464
150555844	chr1:150555844:CAT:C	5.8495e-06	-1.09731e-10	-1.34067	1.27962e-05	-1.09731e-10	-1.43286
150556409	chr1:150556409:G:A	4.83271e-06	-1.53162	-4.15888e-10	1.59238e-05	-1.21419	-4.15888e-10
150556846	chr1:150556846:T:TAA	2.67279e-05	-0.258876	0.437562	1.91775e-05	-0.948552	-0.0797174
150557360	chr1:150557360:G:A	5.56923e-06	-1.09731e-10	-1.38977	1.30156e-05	-1.09731e-10	-1.41586
150557567	chr1:150557567:G:A	7.62645e-06	-1.0754	-4.15888e-10	1.73681e-05	-1.12737	-4.15888e-10
150557679	chr1:150557679:C:T	5.67929e-06	-1.09731e-10	-1.3702	1.28947e-05	-1.09731e-10	-1.42519
150558574	chr1:150558574:G:A	2.4179e-06	-0.791197	-1.43293	6.33427e-06	-0.803016	-1.33302
150558694	chr1:150558694:C:T	5.72781e-06	-1.09731e-10	-1.36169	2.95913e-05	-1.09731e-10	-0.594527
150558827	chr1:150558827:G:A	1.25685e-05	-1.09731e-10	-0.575832	2.87962e-05	-1.09731e-10	-0.621765
150558844	chr1:150558844:G:A	1.50161e-05	-1.09731e-10	-0.397901	4.96361e-05	-1.09731e-10	-0.0772896
150558884	chr1:150558884:G:A	6.10172e-06	-1.09731e-10	-1.29845	1.36995e-05	-1.09731e-10	-1.36464
150558938	chr1:150558938:A:C	5.52148e-06	-1.09731e-10	-1.39838	1.31772e-05	-1.09731e-10	-1.40352
150559429	chr1:150559429:C:A	7.92736e-06	-1.0367	-4.15888e-10	3.04592e-05	-0.565619	-4.15888e-10
150559483	chr1:150559483:G:A	6.28377e-06	-1.09731e-10	-1.26905	1.90939e-05	-1.09731e-10	-1.03264
150559730	chr1:150559730:A:C	1.325e-05	-1.09731e-10	-0.523029	2.29031e-05	-1.09731e-10	-0.850735
150559900	chr1:150559900:G:A	4.70809e-06	-1.55774	-4.15888e-10	1.25886e-05	-1.44922	-4.15888e-10
150560316	chr1:150560316:G:A	8.3328e-06	-1.09731e-10	-0.986824	1.2822e-05	-1.09731e-10	-1.43084
150560491	chr1:150560491:G:C	6.42226e-06	-1.09731e-10	-1.24725	1.47464e-05	-1.09731e-10	-1.29101
150560832	chr1:150560832:C:A	8.79409e-06	-0.932944	-4.15888e-10	1.78719e-05	-1.09878	-4.15888e-10
150560949	chr1:150560949:T:A	3.35322e-05	-1.09731e-10	0.405482	2.19697e-05	-1.09731e-10	-0.892343
150561892	chr1:150561892:T:C	5.19596e-06	-1.38682	-0.0723234	8.95707e-06	-1.55653	-0.233034
150562720	chr1:150562720:C:T	1.01642e-05	0.638019	-1.42617	1.22107e-05	-0.251691	-1.22801
150563650	chr1:150563650:C:T	2.06219e-05	-1.09731e-10	-0.0806702	1.7261e-05	-1.09731e-10	-1.13356
150563873	chr1:150563873:A:G	0.000160888	0.621242	1.35244	0.000142749	-0.299212	1.27829
150563901	chr1:150563901:G:C	7.71489e-06	-1.09731e-10	-1.06387	1.72032e-05	-1.09731e-10	-1.13691
150564002	chr1:150564002:CTT:C	6.11963e-06	-1.09731e-10	-1.29552	1.2967e-05	-1.09731e-10	-1.4196
150564584	chr1:150564584:C:G	2.00695e-05	-1.09731e-10	-0.107824	1.70374e-05	-1.09731e-10	-1.1466
150564740	chr1:150564740:G:C	6.70349e-05	1.33954	-0.241351	2.53978e-05	0.212204	-0.95955
150564881	chr1:150564881:C:T	7.2031e-06	-0.791505	-0.341007	8.19444e-06	-1.39857	-0.47998
150565299	chr1:150565299:G:A	1.1252e-05	-1.09731e-10	-0.686474	1.4928e-05	-1.09731e-10	-1.27877
150565449	chr1:150565449:C:T	3.6231e-05	0.482891	-4.15888e-10	9.51787e-05	0.573749	-4.15888e-10
150566954	chr1:150566954:C:T	6.89591e-06	-1.09731e-10	-1.17609	1.35399e-05	-1.09731e-10	-1.37637
150567260	chr1:150567260:T:C	8.47878e-06	-1.09731e-10	-0.969457	1.32553e-05	-1.09731e-10	-1.39761
150567352	chr1:150567352:T:C	6.17251e-06	-1.09731e-10	-1.28692	2.45902e-05	-1.09731e-10	-0.779659
150567391	chr1:150567391:C:G	1.96208e-06	-1.19389	-1.23913	4.36569e-06	-1.54496	-0.963267
150567495	chr1:150567495:A:G	6.5446e-06	-1.09731e-10	-1.22838	1.34944e-05	-1.09731e-10	-1.37973
150567705	chr1:150567705:C:T	5.43972e-06	-0.475992	-0.937304	1.06327e-05	-0.712626	-0.905448
150568995	chr1:150568995:C:T	8.00615e-06	-1.09731e-10	-1.02681	1.30938e-05	-1.09731e-10	-1.40987
150569172	chr1:150569172:C:T	6.75147e-06	-1.09731e-10	-1.19726	1.36664e-05	-1.09731e-10	-1.36707
150569336	chr1:150569336:C:T	8.30786e-05	0.906454	0.406309	1.16383e-05	-0.773237	-0.754466
150569652	chr1:150569652:A:G	0.000651598	0.6853	2.6871	1.32981e-05	-0.949365	-0.445021
150569994	chr1:150569994:GA:G	5.64358e-06	-1.22993	-0.146574	8.35632e-06	-1.55219	-0.306804
150570554	chr1:150570554:C:T	6.91041e-06	-1.17399	-4.15888e-10	1.48144e-05	-1.28641	-4.15888e-10
150570586	chr1:150570586:G:A	1.75693e-05	-1.09731e-10	-0.240871	1.59622e-05	-1.09731e-10	-1.21178
150570836	chr1:150570836:G:A	1.00236e-05	-1.09731e-10	-0.802083	2.25856e-05	-1.09731e-10	-0.864696
150571020	chr1:150571020:C:T	7.25304e-06	-1.09731e-10	-1.1256	1.50105e-05	-1.09731e-10	-1.27326
150571210	chr1:150571210:G:A	3.88692e-06	-1.28549	-0.463913	6.12272e-06	-1.55961	-0.610393
150571513	chr1:150571513:A:G	3.14227e-05	-1.09731e-10	0.340507	5.32219e-05	-1.09731e-10	-0.00753792
150571585	chr1:150571585:C:T	9.51012e-06	-1.09731e-10	-0.854667	1.77312e-05	-1.09731e-10	-1.10668
150571617	chr1:150571617:T:C	3.2777e-06	-0.736016	-1.18387	5.43864e-06	-1.13736	-1.15112
150571724	chr1:150571724:A:G	7.74622e-06	-1.09731e-10	-1.05982	1.92546e-05	-1.09731e-10	-1.02426
150572004	chr1:150572004:TA:T	1.11146e-05	0.643019	-1.34178	2.5056e-05	0.669315	-1.43021
150572465	chr1:150572465:C:G	0.000172037	0.710444	1.33024	0.000154302	-0.213938	1.27084
150572544	chr1:150572544:G:A	1.16587e-05	-0.711043	0.0600688	7.25084e-06	-1.3875	-0.613393
150572593	chr1:150572593:A:G	3.35883e-05	0.407154	-4.15888e-10	8.81226e-05	0.496722	-4.15888e-10
150573503	chr1:150573503:A:G	5.52593e-06	-1.09731e-10	-1.39757	1.32961e-05	-1.09731e-10	-1.39454
150573610	chr1:150573610:T:C	0.000380748	1.27829	1.55683	0.000293158	0.227644	1.47106
150573719	chr1:150573719:G:A	8.61381e-06	-0.953657	-4.15888e-10	2.22964e-05	-0.877581	-4.15888e-10
150573840	chr1:150573840:G:A	7.32973e-06	-1.01015	-0.104938	7.65592e-06	-1.50434	-0.442185
150574122	chr1:150574122:G:A	6.81849e-06	-1.03562	-0.15177	7.29574e-06	-1.5124	-0.482318
150574389	chr1:150574389:A:T	0.00100164	1.28799	2.51439	1.63873e-05	-0.639619	-0.54588
150574742	chr1:150574742:G:C	6.18918e-06	-1.09731e-10	-1.28422	1.27975e-05	-1.09731e-10	-1.43276
150574771	chr1:150574771:A:G	6.13042e-06	-1.09731e-10	-1.29376	1.29707e-05	-1.09731e-10	-1.41932
150575004	chr1:150575004:T:C	7.14592e-06	-1.09731e-10	-1.14048	1.43732e-05	-1.09731e-10	-1.31664
150575006	chr1:150575006:CCA:C	3.58271e-05	0.47168	-4.15888e-10	9.41204e-05	0.562568	-4.15888e-10
150575271	chr1:150575271:G:A	4.96921e-06	-0.309092	-1.19467	4.92128e-06	-1.18347	-1.20497
150575462	chr1:150575462:G:A	4.23227e-06	-1.55505	-0.109239	1.17037e-05	-1.52618	0.00407246
150576006	chr1:150576006:T:C	5.35345e-06	-1.09731e-10	-1.42928	1.5604e-05	-1.09731e-10	-1.23448
150577050	chr1:150577050:C:A	3.84101e-05	0.541297	-4.15888e-10	0.000100997	0.633087	-4.15888e-10
150577109	chr1:150577109:A:G	3.00974e-05	-1.09731e-10	0.297414	2.065e-05	-1.09731e-10	-0.954292
150577138	chr1:150577138:AGTTT:A	6.96978e-06	-1.09731e-10	-1.16544	1.37851e-05	-1.09731e-10	-1.35842
150577766	chr1:150577766:G:C	5.3628e-06	-1.09731e-10	-1.42754	1.41351e-05	-1.09731e-10	-1.33335
150577994	chr1:150577994:G:A	3.86519e-05	-1.09731e-10	0.547572	6.60408e-05	-1.09731e-10	0.208266
150578448	chr1:150578448:T:C	3.27888e-05	0.383063	-4.15888e-10	8.59081e-05	0.471271	-4.15888e-10
150578780	chr1:150578780:G:A	6.72885e-06	-1.20062	-4.15888e-10	1.26895e-05	-1.44124	-4.15888e-10
150578819	chr1:150578819:T:C	6.92036e-06	-1.17256	-4.15888e-10	1.15868e-05	-1.53214	-4.15888e-10
150578851	chr1:150578851:G:A	3.23796e-05	0.370504	-4.15888e-10	7.17281e-05	0.290876	-4.15888e-10
150578943	chr1:150578943:T:C	3.29706e-05	-1.09731e-10	0.388594	5.52878e-05	-1.09731e-10	0.0305446
150579726	chr1:150579726:C:T	7.14152e-06	-1.1411	-4.15888e-10	1.16963e-05	-1.52274	-4.15888e-10
150579916	chr1:150579916:C:G	4.65515e-06	-1.05532	-0.513725	6.31353e-06	-1.48662	-0.652689
150580146	chr1:150580146:T:G	7.2091e-06	-0.90674	-0.224938	7.40853e-06	-1.42801	-0.551362
150580269	chr1:150580269:T:G	5.34252e-06	-1.09731e-10	-1.43133	1.3897e-05	-1.09731e-10	-1.35033
150580719	chr1:150580719:G:A	1.46401e-05	-1.09731e-10	-0.423257	1.30191e-05	-1.09731e-10	-1.41559
150580737	chr1:150580737:T:A	8.86821e-05	-1.09731e-10	1.37803	3.90906e-05	-1.09731e-10	-0.316125
150580861	chr1:150580861:T:C	5.46783e-06	-1.09731e-10	-1.40814	1.49735e-05	-1.09731e-10	-1.27573
150580872	chr1:150580872:G:A	7.10463e-06	-0.828145	-0.318131	7.22628e-06	-1.3913	-0.612983
150580969	chr1:150580969:G:A	7.41008e-06	-1.09731e-10	-1.10418	1.43674e-05	-1.09731e-10	-1.31705
150581281	chr1:150581281:T:C	5.44265e-06	-1.09731e-10	-1.41276	1.33093e-05	-1.09731e-10	-1.39354
150581565	chr1:150581565:G:T	5.40458e-06	-1.09731e-10	-1.41978	1.29051e-05	-1.09731e-10	-1.42439
150581922	chr1:150581922:G:A	5.27418e-05	0.858384	-4.15888e-10	0.000106688	0.687899	-4.15888e-10
150582208	chr1:150582208:C:T	9.92638e-05	-1.09731e-10	1.49076	4.18961e-05	-1.09731e-10	-0.246815
150582226	chr1:150582226:G:A	1.49185e-05	-1.09731e-10	-0.404425	1.30519e-05	-1.09731e-10	-1.41308
150582753	chr1:150582753:C:T	6.06308e-06	-1.09731e-10	-1.30481	1.2839e-05	-1.09731e-10	-1.42952
150583353	chr1:150583353:G:A	1.05691e-05	-1.09731e-10	-0.749085	2.28473e-05	-1.09731e-10	-0.853175
150583511	chr1:150583511:C:T	7.07644e-06	-0.857485	-0.292768	7.28126e-06	-1.40513	-0.591576
150583560	chr1:150583560:C:T	1.18701e-05	-0.455396	-0.177605	3.91952e-06	-1.2518	-1.36424
150584295	chr1:150584295:T:C	1.24306e-05	-1.09731e-10	-0.586865	1.43669e-05	-1.09731e-10	-1.31708
150584886	chr1:150584886:G:A	8.92146e-06	0.500807	-1.41937	2.20642e-05	0.497143	-1.38519
150584992	chr1:150584992:C:T	5.53937e-06	-1.09731e-10	-1.39514	1.31712e-05	-1.09731e-10	-1.40398
150585169	chr1:150585169:G:A	5.40128e-06	-1.09731e-10	-1.42039	1.34814e-05	-1.09731e-10	-1.3807
150585676	chr1:150585676:G:T	5.56696e-06	-1.09731e-10	-1.39017	1.51987e-05	-1.09731e-10	-1.2608
150585817	chr1:150585817:T:A	1.67754e-06	-1.4711	-1.11859	5.02688e-06	-1.50331	-0.863895
150586310	chr1:150586310:C:T	5.77313e-06	-1.09731e-10	-1.35381	1.27807e-05	-1.09731e-10	-1.43407
150586521	chr1:150586521:C:T	1.63214e-05	-0.443794	0.129248	4.21758e-06	-1.25061	-1.29214
150586692	chr1:150586692:T:A	2.17747e-06	-1.04963	-1.27923	6.48295e-06	-0.681967	-1.43087
150586710	chr1:150586710:T:C	8.91401e-05	-1.09731e-10	1.38319	3.70922e-05	-1.09731e-10	-0.368602
150586841	chr1:150586841:G:T	5.43691e-06	-1.09731e-10	-1.41381	1.81574e-05	-1.09731e-10	-1.08293
150586842	chr1:150586842:C:T	5.46454e-06	-1.09731e-10	-1.40874	1.85265e-05	-1.09731e-10	-1.0628
150587420	chr1:150587420:G:A	9.57655e-05	-1.09731e-10	1.45488	4.09668e-05	-1.09731e-10	-0.269245
150587820	chr1:150587820:A:G	4.76515e-05	2.00236	-1.24547	8.73668e-05	1.92216	-1.43405
150588390	chr1:150588390:G:A	7.85583e-05	-1.09731e-10	1.25682	3.62745e-05	-1.09731e-10	-0.390893
150588443	chr1:150588443:G:A	5.8119e-06	-1.09731e-10	-1.34712	1.28115e-05	-1.09731e-10	-1.43166
150588545	chr1:150588545:AAAC:A	7.94405e-06	-1.09731e-10	-1.0346	1.34345e-05	-1.09731e-10	-1.38418
150588552	chr1:150588552:C:CA	7.2599e-06	-1.09731e-10	-1.12466	1.30453e-05	-1.09731e-10	-1.41358
150589477	chr1:150589477:G:A	5.47082e-06	-1.09731e-10	-1.4076	1.32242e-05	-1.09731e-10	-1.39996
150589567	chr1:150589567:A:C	2.94457e-05	0.275525	-4.15888e-10	6.53794e-05	0.1982	-4.15888e-10
150590020	chr1:150590020:G:A	5.68918e-06	-1.09731e-10	-1.36846	1.27886e-05	-1.09731e-10	-1.43346
150590090	chr1:150590090:C:T	7.34472e-06	0.282052	-1.39509	1.72587e-05	0.27985	-1.41354
150590466	chr1:150590466:C:T	8.58321e-06	-1.09731e-10	-0.957215	1.3693e-05	-1.09731e-10	-1.36512
150590491	chr1:150590491:C:T	5.43879e-06	-1.09731e-10	-1.41347	1.33604e-05	-1.09731e-10	-1.38971
150591007	chr1:150591007:T:C	0.000432375	0.717524	2.24475	1.09729e-05	-0.94439	-0.642191
150591567	chr1:150591567:TG:T	6.73868e-06	-1.19916	-4.15888e-10	1.26808e-05	-1.44191	-4.15888e-10
150591602	chr1:150591602:G:A	6.47319e-06	-1.23935	-4.15888e-10	1.45717e-05	-1.30292	-4.15888e-10
150592000	chr1:150592000:T:C	4.328e-06	-1.12093	-0.52099	6.14734e-06	-1.51051	-0.655473
150592109	chr1:150592109:C:T	7.59093e-06	-1.09731e-10	-1.08007	1.45737e-05	-1.09731e-10	-1.30279
150592120	chr1:150592120:T:C	1.00815e-05	-1.09731e-10	-0.796316	2.18833e-05	-1.09731e-10	-0.896285
150592905	chr1:150592905:A:G	6.44424e-06	-1.09731e-10	-1.24384	1.29731e-05	-1.09731e-10	-1.41913
150593045	chr1:150593045:T:A	9.43594e-05	1.44009	-4.15888e-10	0.00025527	1.56031	-4.15888e-10
150593089	chr1:150593089:G:A	7.83064e-05	-1.09731e-10	1.25361	3.60772e-05	-1.09731e-10	-0.396346
150593302	chr1:150593302:G:A	5.36481e-06	-1.09731e-10	-1.42716	1.415e-05	-1.09731e-10	-1.33229
150593601	chr1:150593601:G:A	6.15852e-06	-1.09731e-10	-1.28919	1.2936e-05	-1.09731e-10	-1.422
150594385	chr1:150594385:C:T	0.000606913	0.716155	2.58521	0.000383198	-0.403404	2.36995
150594391	chr1:150594391:G:A	6.36811e-06	-1.09731e-10	-1.25572	1.28269e-05	-1.09731e-10	-1.43046
150594396	chr1:150594396:G:A	5.35687e-06	-1.09731e-10	-1.42864	1.27794e-05	-1.09731e-10	-1.43417
150594563	chr1:150594563:G:A	6.95589e-06	-1.09731e-10	-1.16743	1.38517e-05	-1.09731e-10	-1.3536
150594659	chr1:150594659:A:T	6.21519e-06	-1.09731e-10	-1.28003	1.29087e-05	-1.09731e-10	-1.42411
150595128	chr1:150595128:C:T	6.7975e-06	-1.09731e-10	-1.19047	3.10009e-05	-1.09731e-10	-0.547991
150595158	chr1:150595158:C:T	6.6408e-06	-1.09731e-10	-1.21379	1.34876e-05	-1.09731e-10	-1.38024
150595186	chr1:150595186:C:G	1.00962e-05	-1.09731e-10	-0.794864	2.19097e-05	-1.09731e-10	-0.895077
150595377	chr1:150595377:C:T	5.70078e-06	-1.09731e-10	-1.36642	1.75499e-05	-1.09731e-10	-1.11696
150595403	chr1:150595403:A:G	6.87139e-06	-1.09731e-10	-1.17966	1.37493e-05	-1.09731e-10	-1.36102
150595641	chr1:150595641:G:A	5.41966e-06	-1.09731e-10	-1.41699	1.45938e-05	-1.09731e-10	-1.30141
150596273	chr1:150596273:C:T	3.11193e-05	0.330805	-4.15888e-10	6.90486e-05	0.252804	-4.15888e-10
150596418	chr1:150596418:A:G	5.45782e-06	-1.09731e-10	-1.40997	1.91629e-05	-1.09731e-10	-1.02903
150596494	chr1:150596494:G:C	8.24399e-05	-1.09731e-10	1.30505	3.69018e-05	-1.09731e-10	-0.373747
150596987	chr1:150596987:A:G	2.79319e-05	0.222744	-4.15888e-10	7.30591e-05	0.309261	-4.15888e-10
150597031	chr1:150597031:C:T	2.76274e-05	0.211786	-4.15888e-10	7.22412e-05	0.298003	-4.15888e-10
150597492	chr1:150597492:T:C	0.000734397	0.50364	2.98839	0.000484933	-0.554075	2.75608
150597538	chr1:150597538:C:G	2.75738e-05	0.209841	-4.15888e-10	7.21014e-05	0.296066	-4.15888e-10
150597690	chr1:150597690:A:G	1.34749e-05	-0.210104	-0.29609	7.94129e-06	-1.04717	-0.86276
150598103	chr1:150598103:G:T	2.98513e-05	0.289204	-4.15888e-10	7.77828e-05	0.371914	-4.15888e-10
150598509	chr1:150598509:T:G	5.48526e-06	-0.0112671	-1.39369	5.34306e-06	-0.91873	-1.38748
150598624	chr1:150598624:G:C	2.13988e-05	-1.09731e-10	-0.0436893	8.38833e-05	-1.09731e-10	0.447419
150598977	chr1:150598977:A:G	2.21164e-05	-0.0107026	-4.15888e-10	5.81418e-05	0.0808776	-4.15888e-10
150598979	chr1:150598979:G:T	2.88425e-05	0.254827	-4.15888e-10	7.54969e-05	0.342085	-4.15888e-10
150598980	chr1:150598980:C:G	2.58925e-05	0.146931	-4.15888e-10	6.76163e-05	0.231842	-4.15888e-10
150599064	chr1:150599064:G:A	6.25904e-06	0.140366	-1.41336	1.52573e-05	0.138535	-1.39548
150599135	chr1:150599135:T:A	4.78189e-06	-1.54219	-4.15888e-10	1.33903e-05	-1.38748	-4.15888e-10
150599254	chr1:150599254:A:G	4.16528e-06	-1.07251	-0.607726	5.77757e-06	-1.49361	-0.734415
150599462	chr1:150599462:G:A	1.80607e-05	-0.213282	-4.15888e-10	4.39511e-05	-0.198929	-4.15888e-10
150599561	chr1:150599561:T:A	2.27953e-06	-1.49813	-0.784923	4.94349e-06	-1.52902	-0.854919
150599581	chr1:150599581:C:T	2.53443e-05	-1.09731e-10	0.12553	4.36294e-05	-1.09731e-10	-0.206276
150599621	chr1:150599621:C:T	2.52375e-05	0.121306	-4.15888e-10	6.5906e-05	0.206222	-4.15888e-10
150600628	chr1:150600628:C:T	1.69151e-05	-0.278817	-4.15888e-10	6.37422e-05	0.172839	-4.15888e-10
150600885	chr1:150600885:G:A	6.92164e-06	-1.09731e-10	-1.17237	1.38131e-05	-1.09731e-10	-1.35639
150601203	chr1:150601203:A:T	5.34832e-06	-1.09731e-10	-1.43024	1.55567e-05	-1.09731e-10	-1.23751
150601780	chr1:150601780:C:T	8.06238e-06	-0.528315	-0.4915	6.33266e-06	-1.22976	-0.906527
150601826	chr1:150601826:T:C	1.56509e-05	-0.241161	-0.115334	1.18859e-05	-1.05737	-0.449284
150601965	chr1:150601965:T:C	5.41956e-06	-1.09731e-10	-1.41701	1.34016e-05	-1.09731e-10	-1.38663
150602352	chr1:150602352:T:C	5.32914e-06	-1.09731e-10	-1.43383	1.35695e-05	-1.09731e-10	-1.37418
150602511	chr1:150602511:G:A	6.28204e-06	-1.09731e-10	-1.26933	1.31516e-05	-1.09731e-10	-1.40546
150602550	chr1:150602550:C:T	7.05597e-06	-1.09731e-10	-1.15315	1.39502e-05	-1.09731e-10	-1.34651
150603077	chr1:150603077:G:T	6.93918e-06	-1.09731e-10	-1.16984	1.38331e-05	-1.09731e-10	-1.35494
150603224	chr1:150603224:ATTAAT:A	7.16449e-06	-1.09731e-10	-1.13789	1.40827e-05	-1.09731e-10	-1.33706
150603264	chr1:150603264:C:G	9.23809e-06	-1.09731e-10	-0.883688	1.34711e-05	-1.09731e-10	-1.38146
150603449	chr1:150603449:G:A	6.20351e-06	0.148551	-1.43046	1.63218e-05	0.174189	-1.3637
150603735	chr1:150603735:T:TTTG	8.03313e-05	2.58172	-1.30258	3.60917e-05	1.0233	-1.41925
150604120	chr1:150604120:A:G	2.86768e-05	0.249064	-4.15888e-10	7.50584e-05	0.336259	-4.15888e-10
150605323	chr1:150605323:C:T	9.67392e-05	-1.09731e-10	1.465	4.08838e-05	-1.09731e-10	-0.271273
150605471	chr1:150605471:T:TG	4.00587e-05	-1.2999	1.88323	4.12472e-05	-1.36903	1.10661
150605765	chr1:150605765:A:G	1.87599e-05	-0.283112	0.107813	1.25091e-05	-1.08441	-0.371139
150606026	chr1:150606026:G:A	9.83182e-06	-1.09731e-10	-0.821399	1.28724e-05	-1.09731e-10	-1.42692
150606260	chr1:150606260:T:C	8.46397e-05	-1.09731e-10	1.33138	3.75882e-05	-1.09731e-10	-0.355318
150606577	chr1:150606577:A:C	5.39136e-06	-1.09731e-10	-1.42223	1.6427e-05	-1.09731e-10	-1.18308
150606604	chr1:150606604:T:A	5.43688e-06	-1.09731e-10	-1.41382	1.2914e-05	-1.09731e-10	-1.42369
150607202	chr1:150607202:A:T	6.19237e-06	-1.07721	-0.206496	7.26953e-06	-1.49666	-0.501658
150607933	chr1:150607933:G:A	7.10478e-06	-1.09731e-10	-1.14625	1.40088e-05	-1.09731e-10	-1.34232
150608105	chr1:150608105:G:A	1.48154e-05	-0.411353	-4.15888e-10	3.29096e-05	-0.488243	-4.15888e-10
150608398	chr1:150608398:T:C	1.98077e-05	-1.09731e-10	-0.120951	7.6566e-05	-1.09731e-10	0.356146
150609207	chr1:150609207:A:C	7.13811e-06	-1.09731e-10	-1.14158	1.40382e-05	-1.09731e-10	-1.34023
150609937	chr1:150609937:T:C	5.59594e-06	-1.09731e-10	-1.38498	1.56893e-05	-1.09731e-10	-1.22903
150610395	chr1:150610395:G:A	7.56844e-06	-1.09731e-10	-1.08304	1.28691e-05	-1.09731e-10	-1.42718
150610430	chr1:150610430:T:C	1.87763e-05	-0.174428	-4.15888e-10	4.55936e-05	-0.16224	-4.15888e-10
150610684	chr1:150610684:G:A	6.99386e-06	-1.09731e-10	-1.16199	1.3886e-05	-1.09731e-10	-1.35113
150610986	chr1:150610986:T:G	9.4983e-06	-0.855911	-4.15888e-10	1.92423e-05	-1.0249	-4.15888e-10
150611125	chr1:150611125:G:A	7.21142e-06	-1.09731e-10	-1.13136	1.41275e-05	-1.09731e-10	-1.33389
150611136	chr1:150611136:C:T	6.99997e-06	-1.09731e-10	-1.16112	1.38881e-05	-1.09731e-10	-1.35098
150611363	chr1:150611363:T:C	2.68598e-05	0.183607	-4.15888e-10	7.02182e-05	0.2696	-4.15888e-10
150611498	chr1:150611498:GA:G	5.83107e-06	-1.10156	-0.242258	6.98914e-06	-1.50533	-0.532321
150612358	chr1:150612358:T:C	1.61842e-05	-0.320279	-0.00270916	4.31532e-06	-1.18056	-1.33928
150612486	chr1:150612486:G:A	2.57957e-05	0.143184	-4.15888e-10	6.77839e-05	0.234318	-4.15888e-10
150612574	chr1:150612574:T:C	1.19075e-05	-1.09731e-10	-0.629858	2.06156e-05	-1.09731e-10	-0.955961
150613000	chr1:150613000:C:T	7.08157e-06	-1.09731e-10	-1.14953	1.39829e-05	-1.09731e-10	-1.34417
150613840	chr1:150613840:A:G	0.000565074	0.38932	2.84061	0.00038801	-0.636034	2.61506
150614025	chr1:150614025:C:T	6.63916e-06	-1.21404	-4.15888e-10	1.43211e-05	-1.32028	-4.15888e-10
150614137	chr1:150614137:C:T	0.000108151	1.5765	-4.15888e-10	0.000288917	1.68413	-4.15888e-10
150614495	chr1:150614495:G:A	0.000772912	0.932765	2.61038	1.29498e-05	-0.84633	-0.5746
150614599	chr1:150614599:C:A	4.37938e-05	1.90092	-1.22845	9.43161e-05	1.93537	-1.37072
150614664	chr1:150614664:T:G	5.86708e-06	-1.07522	-0.262447	6.92649e-06	-1.49621	-0.550447
150614950	chr1:150614950:G:A	5.39908e-06	-1.09731e-10	-1.42079	1.44756e-05	-1.09731e-10	-1.30955
150615133	chr1:150615133:T:C	9.57078e-06	-1.09731e-10	-0.848308	1.77951e-05	-1.09731e-10	-1.10309
150615533	chr1:150615533:G:A	7.54069e-06	-1.09731e-10	-1.08671	1.28574e-05	-1.09731e-10	-1.42808
150615744	chr1:150615744:T:G	5.53847e-06	-1.09731e-10	-1.39531	1.28094e-05	-1.09731e-10	-1.43182
150615769	chr1:150615769:CTACTT:C	1.05438e-05	-1.09731e-10	-0.751483	2.28056e-05	-1.09731e-10	-0.855002
150615771	chr1:150615771:A:G	7.33498e-06	-1.09731e-10	-1.11437	1.4232e-05	-1.09731e-10	-1.32651
150616216	chr1:150616216:C:T	5.07326e-06	-1.48304	-4.15888e-10	1.26853e-05	-1.44156	-4.15888e-10
150616729	chr1:150616729:TGAGTG:T	5.42645e-06	-1.41574	-4.15888e-10	1.37423e-05	-1.36153	-4.15888e-10
150616912	chr1:150616912:C:T	3.56186e-05	0.465846	-4.15888e-10	9.36299e-05	0.557342	-4.15888e-10
150617090	chr1:150617090:C:T	5.35606e-06	-1.42879	-4.15888e-10	1.91963e-05	-1.02729	-4.15888e-10
150617282	chr1:150617282:C:T	5.56333e-06	-1.09731e-10	-1.39083	1.2944e-05	-1.09731e-10	-1.42138
150617290	chr1:150617290:A:G	9.68609e-06	-1.09731e-10	-0.836333	2.4039e-05	-1.09731e-10	-0.802331
150617659	chr1:150617659:C:A	5.48982e-06	-1.09731e-10	-1.40413	1.30627e-05	-1.09731e-10	-1.41225
150618876	chr1:150618876:G:A	5.90348e-06	-1.09731e-10	-1.33148	1.27893e-05	-1.09731e-10	-1.43339
150619003	chr1:150619003:C:G	9.65732e-06	-1.09731e-10	-0.839308	1.49537e-05	-1.09731e-10	-1.27705
150619256	chr1:150619256:A:G	4.19428e-06	-1.23647	-0.436832	5.45605e-06	-1.54704	-0.738246
150619327	chr1:150619327:T:C	5.47642e-06	-1.09731e-10	-1.40657	1.30929e-05	-1.09731e-10	-1.40994
150619596	chr1:150619596:TTGACTAACCATA:T	5.40783e-06	-1.09731e-10	-1.41918	1.29573e-05	-1.09731e-10	-1.42035
150619972	chr1:150619972:A:G	2.7163e-05	0.194832	-4.15888e-10	7.10291e-05	0.281083	-4.15888e-10
150620915	chr1:150620915:T:G	1.85729e-05	0.609469	-0.794788	4.68665e-05	1.07918	-1.21389
150621132	chr1:150621132:A:G	5.5976e-06	-1.09731e-10	-1.38469	1.27862e-05	-1.09731e-10	-1.43364
150622539	chr1:150622539:A:G	7.94322e-06	-1.09731e-10	-1.0347	1.31807e-05	-1.09731e-10	-1.40325
150623269	chr1:150623269:C:CCACA	5.45353e-06	-1.09731e-10	-1.41076	1.31485e-05	-1.09731e-10	-1.4057
150623382	chr1:150623382:G:A	5.38876e-06	-1.09731e-10	-1.42271	1.42625e-05	-1.09731e-10	-1.32438
150623551	chr1:150623551:T:C	5.65767e-06	-1.09731e-10	-1.37401	1.28086e-05	-1.09731e-10	-1.43189
150623889	chr1:150623889:A:G	5.06579e-06	-1.48451	-4.15888e-10	1.266e-05	-1.44356	-4.15888e-10
150624531	chr1:150624531:T:G	5.3412e-06	-1.09731e-10	-1.43157	1.33849e-05	-1.09731e-10	-1.38788
150624538	chr1:150624538:G:T	5.35078e-06	-1.09731e-10	-1.42978	1.39709e-05	-1.09731e-10	-1.34503
150624550	chr1:150624550:G:C	2.96337e-05	0.281889	-4.15888e-10	7.76458e-05	0.37015	-4.15888e-10
150624785	chr1:150624785:G:A	4.43474e-06	-1.21073	-0.406822	5.79025e-06	-1.53953	-0.6863
150625250	chr1:150625250:T:C	9.617e-06	-1.09731e-10	-0.843491	1.75517e-05	-1.09731e-10	-1.11686
150625414	chr1:150625414:G:A	4.05822e-06	-1.2533	-0.452976	5.52049e-06	-1.54889	-0.724651
150625901	chr1:150625901:T:C	5.8079e-06	-1.09731e-10	-1.3478	1.28875e-05	-1.09731e-10	-1.42575
150626833	chr1:150626833:T:C	5.48252e-06	-1.09731e-10	-1.40546	1.30758e-05	-1.09731e-10	-1.41124
150627373	chr1:150627373:C:T	4.58379e-05	0.718088	-4.15888e-10	9.20162e-05	0.539958	-4.15888e-10
150627705	chr1:150627705:C:T	0.000652654	0.723857	2.65017	1.14432e-05	-0.961646	-0.582964
150628204	chr1:150628204:C:A	3.8982e-06	-1.52338	-0.223134	1.1149e-05	-1.46587	-0.104787
150628727	chr1:150628727:G:A	5.46441e-06	-1.09731e-10	-1.40877	1.31188e-05	-1.09731e-10	-1.40796
150628946	chr1:150628946:A:T	2.42507e-05	0.0814239	-4.15888e-10	6.31829e-05	0.164026	-4.15888e-10
150629937	chr1:150629937:G:A	4.99332e-06	-1.49892	-4.15888e-10	1.24351e-05	-1.46148	-4.15888e-10
150629958	chr1:150629958:G:C	5.46614e-06	-1.09731e-10	-1.40845	1.31148e-05	-1.09731e-10	-1.40827
150630026	chr1:150630026:C:A	1.38543e-05	-0.47843	-4.15888e-10	1.89655e-05	-1.03939	-4.15888e-10
150630209	chr1:150630209:G:A	2.64526e-05	0.16833	-4.15888e-10	6.90675e-05	0.253077	-4.15888e-10
150630982	chr1:150630982:A:G	5.43473e-06	-1.09731e-10	-1.41421	1.32218e-05	-1.09731e-10	-1.40014
150631108	chr1:150631108:G:A	2.99888e-05	0.293802	-4.15888e-10	7.83514e-05	0.379196	-4.15888e-10
150631213	chr1:150631213:G:C	3.35647e-06	-1.5595	-0.336629	9.35964e-06	-1.54051	-0.205094
150631267	chr1:150631267:A:G	2.63625e-05	0.164918	-4.15888e-10	6.88332e-05	0.249679	-4.15888e-10
150631276	chr1:150631276:T:A	7.69692e-06	-1.09731e-10	-1.0662	1.28364e-05	-1.09731e-10	-1.42972
150631339	chr1:150631339:C:T	1.96503e-05	1.28254	-1.41147	4.63866e-05	1.26853	-1.41353
150631376	chr1:150631376:ATTAT:A	5.85821e-06	-1.09731e-10	-1.33918	1.39243e-05	-1.09731e-10	-1.34837
150631934	chr1:150631934:A:G	5.78991e-06	-1.09731e-10	-1.35091	1.68451e-05	-1.09731e-10	-1.15795
150632073	chr1:150632073:G:A	3.29462e-05	0.387852	-4.15888e-10	8.61745e-05	0.474367	-4.15888e-10
150632183	chr1:150632183:A:C	3.0471e-06	-1.3572	-0.635627	6.75667e-06	-1.20901	-0.862462
150632482	chr1:150632482:A:G	2.66199e-05	0.174635	-4.15888e-10	6.95166e-05	0.259559	-4.15888e-10
150633635	chr1:150633635:G:A	1.04031e-05	-0.764922	-4.15888e-10	2.71247e-05	-0.681564	-4.15888e-10
150633699	chr1:150633699:A:G	2.58752e-05	0.146261	-4.15888e-10	6.75482e-05	0.230834	-4.15888e-10
150633947	chr1:150633947:T:C	2.71192e-05	0.193219	-4.15888e-10	7.08788e-05	0.278964	-4.15888e-10
150633948	chr1:150633948:T:A	2.69011e-05	0.185143	-4.15888e-10	7.02908e-05	0.270634	-4.15888e-10
150634576	chr1:150634576:A:G	6.63313e-06	-1.09731e-10	-1.21495	2.12219e-05	-1.09731e-10	-0.926974
150634808	chr1:150634808:G:T	5.4044e-06	-1.09731e-10	-1.41981	1.91693e-05	-1.09731e-10	-1.0287
150635259	chr1:150635259:G:T	3.43665e-05	-1.09731e-10	0.43006	2.19476e-05	-1.09731e-10	-0.893347
150635311	chr1:150635311:G:A	7.73085e-06	-1.0618	-4.15888e-10	1.17441e-05	-1.51865	-4.15888e-10
150635336	chr1:150635336:G:T	2.70312e-05	0.189968	-4.15888e-10	7.06154e-05	0.275241	-4.15888e-10
150635824	chr1:150635824:A:G	3.54476e-06	-1.28702	-0.554534	5.01861e-06	-1.55481	-0.814043
150636160	chr1:150636160:A:C	1.12745e-05	-1.09731e-10	-0.684477	1.3838e-05	-1.09731e-10	-1.35459
150636366	chr1:150636366:T:C	1.29972e-05	-1.09731e-10	-0.542289	2.24671e-05	-1.09731e-10	-0.869956
150636412	chr1:150636412:G:A	0.000804614	0.616264	2.96707	0.000512416	-0.476866	2.734
150636418	chr1:150636418:A:G	3.4902e-06	-1.30512	-0.551941	5.01834e-06	-1.55708	-0.811833
150636606	chr1:150636606:G:A	7.5616e-06	-1.09731e-10	-1.08394	1.28139e-05	-1.09731e-10	-1.43147
150636953	chr1:150636953:G:A	8.34985e-06	-0.98478	-4.15888e-10	1.93689e-05	-1.01834	-4.15888e-10
150637112	chr1:150637112:C:T	5.35759e-06	-1.09731e-10	-1.42851	1.313e-05	-1.09731e-10	-1.40711
150637645	chr1:150637645:G:T	2.78547e-05	0.219977	-4.15888e-10	7.28425e-05	0.306293	-4.15888e-10
150638814	chr1:150638814:C:T	5.56877e-06	-1.09731e-10	-1.38985	1.53154e-05	-1.09731e-10	-1.25315
150638869	chr1:150638869:C:G	0.000788681	0.585804	2.97753	0.00050724	-0.498895	2.74587
150639125	chr1:150639125:G:A	5.68491e-06	-1.09731e-10	-1.36921	1.28392e-05	-1.09731e-10	-1.4295
150639566	chr1:150639566:G:A	7.0768e-06	-1.09731e-10	-1.1502	1.37726e-05	-1.09731e-10	-1.35933
150639772	chr1:150639772:C:T	8.40521e-06	-1.09731e-10	-0.978172	2.20394e-05	-1.09731e-10	-0.889175
150639884	chr1:150639884:G:T	0.000795243	0.0378979	3.53373	1.69074e-05	-1.31434	0.160087
150639885	chr1:150639885:C:T	0.000745547	-0.00592353	3.51302	1.64184e-05	-1.33134	0.147737
150639904	chr1:150639904:C:T	2.65412e-05	0.171673	-4.15888e-10	6.93062e-05	0.256528	-4.15888e-10
150639911	chr1:150639911:C:G	2.788e-05	0.220887	-4.15888e-10	7.2908e-05	0.307191	-4.15888e-10
150639959	chr1:150639959:AAAAAC:A	5.44458e-06	-1.09731e-10	-1.4124	1.46504e-05	-1.09731e-10	-1.29754
150640035	chr1:150640035:T:C	2.66883e-05	0.177202	-4.15888e-10	6.96994e-05	0.262184	-4.15888e-10
150640490	chr1:150640490:C:T	5.50213e-06	-1.09731e-10	-1.40189	1.31402e-05	-1.09731e-10	-1.40633
150641010	chr1:150641010:A:G	2.62882e-05	0.162096	-4.15888e-10	6.87269e-05	0.248133	-4.15888e-10
150641768	chr1:150641768:C:A	5.37445e-06	-1.09731e-10	-1.42537	1.69103e-05	-1.09731e-10	-1.15408
150642059	chr1:150642059:G:A	0.000234186	0.911737	1.43735	5.70036e-06	-0.876071	-1.36541
150642199	chr1:150642199:A:G	3.06121e-05	0.314372	-4.15888e-10	8.00607e-05	0.400778	-4.15888e-10
150642200	chr1:150642200:C:A	3.07046e-05	0.31739	-4.15888e-10	8.03092e-05	0.403877	-4.15888e-10
150642391	chr1:150642391:TCC:T	0.00280652	0.505259	4.32742	5.50185e-06	-1.31482	-0.962105
150642490	chr1:150642490:G:A	2.19181e-06	-1.07007	-1.25222	6.36414e-06	-1.40695	-0.724378
150642618	chr1:150642618:A:C	0.000136589	0.767436	1.04252	3.80725e-06	-1.22	-1.4251
150642803	chr1:150642803:G:A	5.3463e-06	-1.09731e-10	-1.43062	1.39615e-05	-1.09731e-10	-1.34571
150643251	chr1:150643251:G:A	6.69738e-06	-1.09731e-10	-1.20531	1.36778e-05	-1.09731e-10	-1.36624
150643641	chr1:150643641:C:T	1.85932e-05	-1.45121	1.26698	3.98414e-05	-1.32903	1.03193
150644223	chr1:150644223:A:G	0.00127813	-0.523628	4.56976	5.46532e-06	-1.55546	-0.728127
150644412	chr1:150644412:G:A	2.1736e-05	-0.284883	0.256831	3.94328e-05	-0.594251	0.286843
150644560	chr1:150644560:C:T	3.1128e-05	0.331086	-4.15888e-10	8.1859e-05	0.422992	-4.15888e-10
150644885	chr1:150644885:A:G	9.66964e-05	-1.09731e-10	1.46455	3.67288e-05	-1.09731e-10	-0.378446
150646031	chr1:150646031:TTCATGTGGTCA:T	5.87838e-06	-1.09731e-10	-1.33574	1.29508e-05	-1.09731e-10	-1.42085
150646485	chr1:150646485:T:G	4.44685e-06	-0.522663	-1.09216	4.85423e-06	-1.25344	-1.14872
150647126	chr1:150647126:T:C	6.02101e-06	-1.09731e-10	-1.31177	1.49604e-05	-1.09731e-10	-1.2766
150647609	chr1:150647609:C:T	5.72235e-06	-1.09731e-10	-1.36264	1.28405e-05	-1.09731e-10	-1.4294
150648093	chr1:150648093:C:G	0.00281731	-0.342068	5.17858	5.16154e-06	-1.53935	-0.80142
150648999	chr1:150648999:CCT:C	2.85525e-05	0.244721	-4.15888e-10	7.46579e-05	0.330909	-4.15888e-10
150649467	chr1:150649467:C:T	5.3272e-06	-1.09731e-10	-1.4342	1.34536e-05	-1.09731e-10	-1.38276
150649599	chr1:150649599:A:G	9.01218e-06	-0.908446	-4.15888e-10	1.8624e-05	-1.05755	-4.15888e-10
150649666	chr1:150649666:G:C	5.3272e-06	-1.09731e-10	-1.4342	1.34536e-05	-1.09731e-10	-1.38276
150650144	chr1:150650144:T:A	0.00587017	0.541582	5.02903	6.16965e-06	-1.31762	-0.844746
150650300	chr1:150650300:AG:A	0.00264383	-0.271865	5.04482	4.98797e-06	-1.52947	-0.845511
150650441	chr1:150650441:AG:A	2.78225e-05	0.218823	-4.15888e-10	7.26622e-05	0.303814	-4.15888e-10
150650745	chr1:150650745:C:T	0.00281081	-0.287255	5.12146	5.09028e-06	-1.53183	-0.822848
150650809	chr1:150650809:T:G	0.00273468	-0.262697	5.06944	5.03034e-06	-1.52804	-0.838477
150651428	chr1:150651428:T:A	4.59491e-05	2.1377	-1.41719	2.80329e-05	0.666133	-1.31476
150651625	chr1:150651625:A:G	0.00288291	-0.471491	5.33102	5.25157e-06	-1.55336	-0.770118
150651932	chr1:150651932:G:A	5.36101e-06	-1.09731e-10	-1.42787	1.41214e-05	-1.09731e-10	-1.33431
150652475	chr1:150652475:A:G	1.64466e-05	-1.09731e-10	-0.306902	3.66852e-05	-1.09731e-10	-0.379635
150652710	chr1:150652710:T:C	4.71856e-06	-1.55552	-4.15888e-10	1.24291e-05	-1.46197	-4.15888e-10
150653302	chr1:150653302:T:A	1.59947e-05	-1.09731e-10	-0.334766	3.01798e-05	-1.09731e-10	-0.574834
150653304	chr1:150653304:T:A	5.65621e-06	-1.09731e-10	-1.37427	1.45318e-05	-1.09731e-10	-1.30567
150653553	chr1:150653553:C:T	0.00270591	-0.307499	5.10367	5.04734e-06	-1.53523	-0.827911
150653816	chr1:150653816:G:A	2.93508e-06	-1.07015	-0.960135	2.83578e-06	-1.55926	-1.38043
150653885	chr1:150653885:C:T	2.58071e-05	0.143626	-4.15888e-10	6.73029e-05	0.227196	-4.15888e-10
150653964	chr1:150653964:T:C	0.00576861	0.485323	5.06784	6.13053e-06	-1.33775	-0.830973
150655017	chr1:150655017:C:T	2.55794e-05	0.134765	-4.15888e-10	6.66785e-05	0.217875	-4.15888e-10
150655044	chr1:150655044:A:T	2.86049e-05	0.246554	-4.15888e-10	6.37205e-05	0.172499	-4.15888e-10
150655470	chr1:150655470:A:G	8.94297e-06	-1.09731e-10	-0.916155	1.32634e-05	-1.09731e-10	-1.397
150655889	chr1:150655889:A:C	5.51993e-06	-1.09731e-10	-1.39866	1.67722e-05	-1.09731e-10	-1.16228
150655997	chr1:150655997:C:T	0.00618453	0.420345	5.20244	6.24139e-06	-1.35918	-0.791629
150656063	chr1:150656063:G:A	9.17056e-06	-0.891025	-4.15888e-10	1.75682e-05	-1.11592	-4.15888e-10
150656676	chr1:150656676:C:T	0.00247588	-0.355497	5.06283	4.95381e-06	-1.5417	-0.840146
150656929	chr1:150656929:T:G	2.8344e-05	0.237392	-4.15888e-10	7.40937e-05	0.323323	-4.15888e-10
150657698	chr1:150657698:AT:A	5.87784e-06	-1.09731e-10	-1.33583	1.43781e-05	-1.09731e-10	-1.3163
150657713	chr1:150657713:GAATATTAAACACA:G	5.72546e-06	-1.09731e-10	-1.3621	1.48455e-05	-1.09731e-10	-1.28431
150657925	chr1:150657925:T:G	0.00148629	1.19482	3.00219	0.000791368	-0.0687103	2.76047
150658112	chr1:150658112:G:A	2.85353e-05	0.24412	-4.15888e-10	7.4598e-05	0.330106	-4.15888e-10
150658241	chr1:150658241:A:C	6.45651e-06	-1.09731e-10	-1.24194	1.9533e-05	-1.09731e-10	-1.0099
150658393	chr1:150658393:T:C	6.99844e-06	-1.09731e-10	-1.16134	3.36163e-05	-1.09731e-10	-0.466996
150658519	chr1:150658519:G:A	0.00270559	-0.301679	5.09773	5.0426e-06	-1.53444	-0.82964
150658581	chr1:150658581:A:G	0.00555231	0.486751	5.0282	6.04791e-06	-1.33744	-0.84485
150658834	chr1:150658834:T:C	0.00213747	1.29669	3.26366	0.00109649	0.00233389	3.01553
150659460	chr1:150659460:C:A	4.69675e-06	-1.56015	-4.15888e-10	1.23685e-05	-1.46685	-4.15888e-10
150659846	chr1:150659846:T:C	0.0026285	-0.343139	5.11029	5.03205e-06	-1.54008	-0.826101
150660531	chr1:150660531:CA:C	4.28046e-06	-1.49269	-0.16027	7.15536e-06	-1.44766	-0.566481
150660603	chr1:150660603:A:G	4.55978e-06	-1.48291	-0.106835	7.38792e-06	-1.45956	-0.522602
150660871	chr1:150660871:C:T	0.00582268	0.473298	5.08919	6.13272e-06	-1.34193	-0.826439
150660957	chr1:150660957:C:T	2.21697e-05	-0.00829635	-4.15888e-10	5.75926e-05	0.0713862	-4.15888e-10
150661206	chr1:150661206:C:T	5.32779e-06	-1.09731e-10	-1.43409	1.36465e-05	-1.09731e-10	-1.36852
150661357	chr1:150661357:A:G	1.1502e-05	-1.09731e-10	-0.664502	8.53589e-05	-1.09731e-10	0.464858
150661996	chr1:150661996:A:G	0.0014659	1.14597	3.03723	0.000789768	-0.104149	2.79388
150662120	chr1:150662120:G:A	7.53981e-06	-1.09731e-10	-1.08683	3.84323e-05	-1.09731e-10	-0.333108
150662130	chr1:150662130:G:C	6.5635e-06	-1.09731e-10	-1.2255	2.49428e-05	-1.09731e-10	-0.765422
150662898	chr1:150662898:G:C	0.00255565	-0.384283	5.12332	5.02951e-06	-1.5451	-0.821588
150663298	chr1:150663298:T:C	3.92483e-05	0.756691	-0.193805	7.55257e-06	-0.539923	-1.4202
150663335	chr1:150663335:C:T	0.00261193	-0.383137	5.14396	5.06656e-06	-1.54495	-0.814391
150663393	chr1:150663393:G:A	0.0024751	-0.348837	5.05585	4.94821e-06	-1.54088	-0.8421
150664492	chr1:150664492:C:T	5.35147e-06	-1.09731e-10	-1.42965	1.42091e-05	-1.09731e-10	-1.32812
150664515	chr1:150664515:G:A	1.91626e-05	-0.186821	0.0327562	3.49459e-05	-0.495508	0.0673025
150664976	chr1:150664976:T:A	0.00116427	1.18316	2.76967	0.000625151	-0.0776211	2.53361
150666096	chr1:150666096:T:G	0.00557809	0.433119	5.08646	6.04844e-06	-1.35503	-0.827179
150666427	chr1:150666427:C:T	2.38885e-05	1.28586	-1.21949	4.88598e-05	1.05411	-1.14716
150666456	chr1:150666456:T:C	6.66224e-06	-1.09731e-10	-1.21057	2.56191e-05	-1.09731e-10	-0.738668
150667602	chr1:150667602:T:A	0.00121319	1.06791	2.92607	0.000670082	-0.160393	2.68579
150667999	chr1:150667999:G:A	0.00248252	-0.39141	5.10142	4.99093e-06	-1.54587	-0.828519
150669683	chr1:150669683:C:T	0.00182141	1.21053	3.18981	0.00096047	-0.0567311	2.94215
150670522	chr1:150670522:A:G	1.63488e-05	1.0804	-1.39327	1.8062e-05	0.00736956	-1.09557
150670553	chr1:150670553:T:C	0.00227796	-0.370336	4.99435	4.84865e-06	-1.5433	-0.860008
150670940	chr1:150670940:T:C	5.64636e-06	-1.09731e-10	-1.37601	1.30028e-05	-1.09731e-10	-1.41684
150671333	chr1:150671333:ATTTAAAC:A	2.6615e-05	0.174453	-4.15888e-10	6.94396e-05	0.25845	-4.15888e-10
150671528	chr1:150671528:C:T	5.70306e-06	-1.09731e-10	-1.36602	1.28317e-05	-1.09731e-10	-1.43009
150671863	chr1:150671863:A:T	0.00238572	-0.266956	4.93719	4.82979e-06	-1.52938	-0.877825
150672057	chr1:150672057:A:T	5.88737e-06	-1.09731e-10	-1.33421	1.39878e-05	-1.09731e-10	-1.34382
150672210	chr1:150672210:T:C	6.14446e-06	-1.09731e-10	-1.29147	1.34098e-05	-1.09731e-10	-1.38602
150673577	chr1:150673577:AC:A	0.00199313	-0.33031	4.82075	4.6024e-06	-1.5384	-0.917024
150673880	chr1:150673880:G:A	0.0004317	-0.417294	3.378	3.22274e-06	-1.54913	-1.26265
150673896	chr1:150673896:A:T	5.74613e-06	-1.09731e-10	-1.3585	1.55615e-05	-1.09731e-10	-1.23721
150673951	chr1:150673951:A:T	5.40834e-06	-1.09731e-10	-1.41908	1.58908e-05	-1.09731e-10	-1.21626
150674006	chr1:150674006:T:A	5.47387e-06	-1.09731e-10	-1.40704	1.28251e-05	-1.09731e-10	-1.4306
150674207	chr1:150674207:AT:A	0.00232722	-0.352336	4.99774	4.86023e-06	-1.54129	-0.859636
150674482	chr1:150674482:C:T	0.0027765	-0.361874	5.1838	5.1395e-06	-1.54244	-0.802613
150674495	chr1:150674495:T:G	9.23315e-06	-1.09731e-10	-0.884223	2.07394e-05	-1.09731e-10	-0.949971
150674587	chr1:150674587:G:A	2.93035e-05	0.270682	-4.15888e-10	7.66486e-05	0.357224	-4.15888e-10
150674679	chr1:150674679:T:C	6.60256e-06	-1.09731e-10	-1.21957	1.28392e-05	-1.09731e-10	-1.4295
150674688	chr1:150674688:C:T	5.47618e-06	-1.40662	-4.15888e-10	1.77524e-05	-1.10549	-4.15888e-10
150674870	chr1:150674870:C:T	1.00056e-05	0.589361	-1.39324	1.29072e-05	-0.331283	-1.09294
150674950	chr1:150674950:G:A	5.9045e-06	-1.09731e-10	-1.33131	1.43093e-05	-1.09731e-10	-1.3211
150675273	chr1:150675273:T:G	4.74224e-06	-1.55051	-4.15888e-10	1.14293e-05	-1.54583	-4.15888e-10
150675322	chr1:150675322:T:C	0.00236255	-0.366399	5.02687	4.89267e-06	-1.543	-0.851263
150675511	chr1:150675511:C:T	4.42567e-06	-1.50029	-0.119308	7.48145e-06	-1.43714	-0.532441
150676704	chr1:150676704:C:G	0.00232998	0.077755	4.56884	4.72308e-06	-1.45748	-0.972062
150676773	chr1:150676773:G:A	0.00350748	-0.133919	5.18955	5.40722e-06	-1.50516	-0.789108
150677038	chr1:150677038:C:T	0.00215942	-0.367871	4.93844	4.76407e-06	-1.54323	-0.877673
150677163	chr1:150677163:C:T	1.54751e-05	-1.09731e-10	-0.36779	3.60682e-05	-1.09731e-10	-0.396594
150677529	chr1:150677529:A:G	0.00172587	-0.474949	4.82141	4.56382e-06	-1.55363	-0.910218
150677672	chr1:150677672:C:T	9.44245e-06	-0.861808	-4.15888e-10	2.0255e-05	-0.973605	-4.15888e-10
150677677	chr1:150677677:G:A	5.12398e-06	-1.47309	-4.15888e-10	1.21115e-05	-1.48785	-4.15888e-10
150677718	chr1:150677718:C:T	1.16761e-06	-1.55926	-1.39281	2.99599e-06	-1.45097	-1.43376
150677789	chr1:150677789:T:C	0.00322166	-0.340478	5.31111	5.35842e-06	-1.53977	-0.763569
150677935	chr1:150677935:T:C	1.10298e-05	-1.09731e-10	-0.706424	2.05402e-05	-1.09731e-10	-0.959621
150677949	chr1:150677949:G:T	0.00178947	-0.388322	4.77098	4.52891e-06	-1.54554	-0.925989
150678105	chr1:150678105:G:A	2.87045e-05	0.250032	-4.15888e-10	6.39001e-05	0.175313	-4.15888e-10
150678479	chr1:150678479:T:C	0.00248762	-0.375207	5.08726	4.9789e-06	-1.54401	-0.832789
150678699	chr1:150678699:C:T	4.22749e-06	-1.49606	-0.169354	7.12644e-06	-1.44319	-0.575006
150679016	chr1:150679016:A:C	3.78913e-05	-1.09731e-10	0.527697	3.96873e-05	-1.09731e-10	-0.300977
150679282	chr1:150679282:A:G	5.85891e-06	-1.09731e-10	-1.33906	1.44291e-05	-1.09731e-10	-1.31276
150679726	chr1:150679726:A:G	0.00260174	-0.352938	5.10985	5.02621e-06	-1.54133	-0.826015
150680425	chr1:150680425:A:C	2.774e-05	0.215853	-4.15888e-10	7.24482e-05	0.300865	-4.15888e-10
150680915	chr1:150680915:G:A	0.000325333	0.754104	1.92372	4.01999e-06	-1.24222	-1.34851
150681174	chr1:150681174:T:C	0.00236087	-0.362097	5.02186	4.88979e-06	-1.54251	-0.852351
150681319	chr1:150681319:C:T	0.00228994	-0.383464	5.01272	4.86999e-06	-1.54501	-0.853901
150682009	chr1:150682009:T:C	3.01688e-05	0.299784	-4.15888e-10	7.8977e-05	0.38715	-4.15888e-10
150682281	chr1:150682281:T:C	5.59266e-06	-1.09731e-10	-1.38557	1.3327e-05	-1.09731e-10	-1.39222
150682356	chr1:150682356:G:A	5.36079e-06	-1.09731e-10	-1.42791	1.42944e-05	-1.09731e-10	-1.32214
150682945	chr1:150682945:T:C	0.00230853	-0.39782	5.03516	4.88798e-06	-1.54662	-0.848612
150683210	chr1:150683210:C:T	0.00244459	-0.351844	5.04645	4.93145e-06	-1.54123	-0.845139
150683831	chr1:150683831:A:G	0.00257423	-0.51183	5.25811	5.19024e-06	-1.55629	-0.778936
150684805	chr1:150684805:T:C	0.00231742	-0.374	5.01519	4.8708e-06	-1.5439	-0.85485
150685190	chr1:150685190:T:C	6.68659e-06	-1.09731e-10	-1.20692	1.3748e-05	-1.09731e-10	-1.36111
150685336	chr1:150685336:A:G	8.78866e-06	-1.09731e-10	-0.933561	1.33255e-05	-1.09731e-10	-1.39233
150685669	chr1:150685669:C:T	1.20733e-05	-1.09731e-10	-0.616026	2.24791e-05	-1.09731e-10	-0.86942
150685811	chr1:150685811:A:G	1.34253e-06	-1.40411	-1.40836	2.69711e-06	-1.55853	-1.4313
150685994	chr1:150685994:C:T	2.56254e-05	0.136563	-4.15888e-10	6.72599e-05	0.226557	-4.15888e-10
150686095	chr1:150686095:G:T	5.5822e-06	-1.09731e-10	-1.38744	1.5302e-05	-1.09731e-10	-1.25402
150686129	chr1:150686129:TC:T	0.00260871	-0.359909	5.11949	5.03638e-06	-1.54226	-0.823057
150686245	chr1:150686245:T:C	0.00554886	0.414946	5.09938	6.03594e-06	-1.36087	-0.823405
150686495	chr1:150686495:C:T	0.00241574	-0.367926	5.05066	4.92738e-06	-1.5432	-0.843997
150686594	chr1:150686594:G:A	3.57872e-05	0.470567	-4.15888e-10	9.39873e-05	0.561153	-4.15888e-10
150687069	chr1:150687069:G:A	0.00582908	0.471398	5.09219	6.13081e-06	-1.34248	-0.826201
150687219	chr1:150687219:C:G	2.89178e-05	0.488638	-0.231204	6.32105e-06	-0.713406	-1.42472
150687332	chr1:150687332:C:T	1.06915e-05	-0.737574	-4.15888e-10	1.99442e-05	-0.989067	-4.15888e-10
150687353	chr1:150687353:G:A	0.00506003	0.405281	5.01682	5.87116e-06	-1.36369	-0.848268
150687436	chr1:150687436:G:A	7.42658e-06	-1.09731e-10	-1.10196	1.91912e-05	-1.09731e-10	-1.02755
150687936	chr1:150687936:C:T	0.00224189	-0.359209	4.96726	4.80786e-06	-1.54215	-0.869607
150688226	chr1:150688226:C:T	3.02714e-05	0.520316	-0.217134	6.4575e-06	-0.693339	-1.42343
150688401	chr1:150688401:CT:C	0.00148889	1.26507	2.93369	0.000779618	-0.0162893	2.69309
150688473	chr1:150688473:G:A	5.3276e-06	-1.09731e-10	-1.43412	1.34752e-05	-1.09731e-10	-1.38115
150688516	chr1:150688516:C:T	0.00221013	-0.36075	4.95453	4.78957e-06	-1.54235	-0.873214
150688523	chr1:150688523:A:G	6.79845e-06	-1.09731e-10	-1.19033	1.27993e-05	-1.09731e-10	-1.43262
150689311	chr1:150689311:T:C	0.000832748	-0.36714	3.98485	3.80212e-06	-1.54298	-1.10347
150689637	chr1:150689637:TATTTA:T	5.87442e-06	-1.09731e-10	-1.33642	1.29476e-05	-1.09731e-10	-1.4211
150689689	chr1:150689689:G:T	5.81174e-06	-1.09731e-10	-1.34714	1.45717e-05	-1.09731e-10	-1.30293
150689703	chr1:150689703:A:T	2.37425e-06	-1.33959	-0.902754	5.10831e-06	-1.52429	-0.826846
150690055	chr1:150690055:C:T	0.00235394	-0.341813	4.99864	4.86647e-06	-1.53994	-0.859703
150690923	chr1:150690923:A:T	6.87839e-06	-1.17864	-4.15888e-10	1.62171e-05	-1.19594	-4.15888e-10
150691103	chr1:150691103:G:A	5.47639e-06	-1.09731e-10	-1.40658	1.28251e-05	-1.09731e-10	-1.4306
150691429	chr1:150691429:T:C	5.40289e-06	-1.09731e-10	-1.42009	1.44884e-05	-1.09731e-10	-1.30866
150691506	chr1:150691506:ACT:A	5.76374e-06	-1.09731e-10	-1.35544	1.28331e-05	-1.09731e-10	-1.42998
150691601	chr1:150691601:C:T	0.00224067	-0.35897	4.96648	4.8082e-06	-1.54208	-0.8696
150691819	chr1:150691819:G:C	7.66287e-06	-1.09731e-10	-1.07064	1.49071e-05	-1.09731e-10	-1.28017
150691957	chr1:150691957:C:T	5.90746e-06	-1.09731e-10	-1.33081	1.27813e-05	-1.09731e-10	-1.43403
150692382	chr1:150692382:G:T	2.78221e-05	0.218807	-4.15888e-10	7.26676e-05	0.303889	-4.15888e-10
150692574	chr1:150692574:G:A	0.00234036	-0.352759	5.00379	4.86776e-06	-1.54133	-0.858041
150692721	chr1:150692721:A:G	9.04623e-06	-1.09731e-10	-0.904675	1.69453e-05	-1.09731e-10	-1.15201
150694321	chr1:150694321:G:A	0.00247943	-0.350747	5.05951	4.95153e-06	-1.54098	-0.841332
150694384	chr1:150694384:A:G	1.12982e-06	-1.55226	-1.43271	3.28302e-06	-1.36051	-1.43273
150694544	chr1:150694544:G:C	5.36442e-06	-1.09731e-10	-1.42723	1.46291e-05	-1.09731e-10	-1.29899
150695368	chr1:150695368:C:A	5.79383e-06	-1.09731e-10	-1.35023	1.46279e-05	-1.09731e-10	-1.29908
150695432	chr1:150695432:C:T	5.38738e-06	-1.09731e-10	-1.42296	1.29655e-05	-1.09731e-10	-1.41971
150695852	chr1:150695852:AC:A	5.77697e-06	-1.09731e-10	-1.35314	1.46846e-05	-1.09731e-10	-1.29521
150695902	chr1:150695902:T:C	2.77003e-05	0.214418	-4.15888e-10	7.23391e-05	0.299357	-4.15888e-10
150696025	chr1:150696025:A:C	2.77527e-05	0.21631	-4.15888e-10	7.24826e-05	0.30134	-4.15888e-10
150696162	chr1:150696162:G:A	8.44942e-06	-1.09731e-10	-0.972925	1.29631e-05	-1.09731e-10	-1.4199
150696435	chr1:150696435:CT:C	2.80176e-05	0.22581	-4.15888e-10	7.32114e-05	0.311345	-4.15888e-10
150697476	chr1:150697476:C:T	0.00240797	-0.322305	5.00182	4.88209e-06	-1.53737	-0.859066
150698008	chr1:150698008:T:G	0.00526432	0.424371	5.03731	5.93758e-06	-1.35786	-0.84285
150698767	chr1:150698767:AC:A	0.00224105	-0.336179	4.94386	4.79475e-06	-1.53922	-0.875267
150698968	chr1:150698968:C:G	7.31201e-06	-1.09731e-10	-1.1175	1.27826e-05	-1.09731e-10	-1.43392
150699154	chr1:150699154:T:C	0.00224254	-0.384883	4.99323	4.83243e-06	-1.54517	-0.861492
150699338	chr1:150699338:G:C	5.91562e-06	-1.09731e-10	-1.32943	1.27825e-05	-1.09731e-10	-1.43393
150699411	chr1:150699411:T:C	1.05464e-05	-0.751238	-4.15888e-10	2.13787e-05	-0.91961	-4.15888e-10
150699747	chr1:150699747:G:T	0.00235652	-0.286437	4.94435	4.83075e-06	-1.53207	-0.874937
150699767	chr1:150699767:C:T	1.56621e-05	-0.355781	-4.15888e-10	2.27221e-05	-0.85867	-4.15888e-10
150700913	chr1:150700913:A:G	6.30978e-06	-1.09731e-10	-1.26492	2.43034e-05	-1.09731e-10	-0.791391
150701208	chr1:150701208:T:C	4.20315e-06	-1.51736	-0.153833	7.46116e-06	-1.40975	-0.56255
150701405	chr1:150701405:G:A	9.09033e-05	-1.09731e-10	1.40277	3.59622e-05	-1.09731e-10	-0.399538
150701551	chr1:150701551:G:A	5.4787e-06	-1.09731e-10	-1.40616	1.61668e-05	-1.09731e-10	-1.19905
150701577	chr1:150701577:T:G	0.00217898	-0.377813	4.9574	4.78682e-06	-1.5442	-0.871943
150701857	chr1:150701857:C:T	0.00241787	-0.361898	5.04552	4.92282e-06	-1.54232	-0.845803
150702165	chr1:150702165:A:G	5.35763e-06	-1.09731e-10	-1.4285	1.40846e-05	-1.09731e-10	-1.33692
150702218	chr1:150702218:A:G	2.93466e-05	0.272155	-4.15888e-10	7.67465e-05	0.358501	-4.15888e-10
150702462	chr1:150702462:T:C	0.00209581	-0.363473	4.90415	4.71865e-06	-1.54248	-0.888006
150702531	chr1:150702531:C:A	2.4019e-06	-1.54168	-0.689081	5.35507e-06	-1.25783	-1.04613
150702671	chr1:150702671:A:G	0.00124034	-0.328498	4.34462	4.11574e-06	-1.53757	-1.02962
150702777	chr1:150702777:T:C	0.0021391	-0.389462	4.95058	4.76885e-06	-1.54552	-0.874377
150703007	chr1:150703007:C:T	0.00419953	0.453294	4.78241	5.5595e-06	-1.34853	-0.917972
150703413	chr1:150703413:CA:C	6.325e-06	-1.09731e-10	-1.26251	2.43754e-05	-1.09731e-10	-0.788431
150703459	chr1:150703459:A:G	8.6629e-06	-1.09731e-10	-0.947974	1.3787e-05	-1.09731e-10	-1.35828
150704009	chr1:150704009:T:C	3.98777e-06	-1.50799	-0.215805	6.97952e-06	-1.42549	-0.613541
150704492	chr1:150704492:T:C	7.12121e-06	-1.09731e-10	-1.14395	3.47162e-05	-1.09731e-10	-0.434802
150704723	chr1:150704723:G:A	2.66716e-05	0.176576	-4.15888e-10	6.96133e-05	0.260948	-4.15888e-10
150704772	chr1:150704772:A:G	8.67648e-06	-0.946407	-4.15888e-10	1.85332e-05	-1.06244	-4.15888e-10
150704787	chr1:150704787:G:A	0.00243633	-0.324855	5.01608	4.90158e-06	-1.53775	-0.854696
150704872	chr1:150704872:G:A	0.000310677	0.703489	1.92824	3.95009e-06	-1.2606	-1.34767
150704986	chr1:150704986:G:A	0.00264092	-0.314919	5.08678	5.01329e-06	-1.53653	-0.833388
150705243	chr1:150705243:C:T	0.000266101	0.881018	1.59583	4.02746e-06	-1.19415	-1.39472
150705595	chr1:150705595:G:T	0.00222787	-0.332733	4.93451	4.77839e-06	-1.53876	-0.879146
150705926	chr1:150705926:A:G	6.11425e-06	-1.09731e-10	-1.2964	1.86861e-05	-1.09731e-10	-1.05423
150706434	chr1:150706434:T:C	0.0047112	0.452269	4.89841	5.74792e-06	-1.34894	-0.884229
150706557	chr1:150706557:G:A	0.000306607	0.735599	1.88294	3.96658e-06	-1.24908	-1.35502
150707368	chr1:150707368:C:T	5.75224e-06	-1.09731e-10	-1.35743	1.47724e-05	-1.09731e-10	-1.28925
150707639	chr1:150707639:C:T	0.00260266	-0.327558	5.08482	5.00402e-06	-1.53806	-0.833707
150707654	chr1:150707654:A:G	0.00240901	-0.331676	5.01162	4.88985e-06	-1.5386	-0.856243
150707887	chr1:150707887:G:A	5.60005e-06	-1.09731e-10	-1.38425	1.28644e-05	-1.09731e-10	-1.42754
150708512	chr1:150708512:A:T	0.000311378	0.753626	1.88036	3.9923e-06	-1.24225	-1.35539
150709241	chr1:150709241:A:G	5.87601e-06	-1.09731e-10	-1.33614	1.2949e-05	-1.09731e-10	-1.42099
150709618	chr1:150709618:C:T	0.00207892	-0.39847	4.93105	4.74271e-06	-1.54666	-0.878738
150709634	chr1:150709634:A:G	0.00206682	-0.408932	4.93568	4.73678e-06	-1.54777	-0.878882
150709639	chr1:150709639:A:G	0.00235905	-0.357984	5.01697	4.88303e-06	-1.54192	-0.854317
150709941	chr1:150709941:A:T	5.97757e-06	-1.31901	-4.15888e-10	1.39055e-05	-1.34973	-4.15888e-10
150710058	chr1:150710058:C:T	6.52786e-06	-1.09731e-10	-1.23094	2.0764e-05	-1.09731e-10	-0.948788
150710061	chr1:150710061:C:T	6.38617e-06	-1.09731e-10	-1.25289	2.00626e-05	-1.09731e-10	-0.983149
150710064	chr1:150710064:C:T	6.38617e-06	-1.09731e-10	-1.25289	2.00626e-05	-1.09731e-10	-0.983149
150710065	chr1:150710065:G:A	5.53899e-06	-1.09731e-10	-1.39521	1.30108e-05	-1.09731e-10	-1.41623
150710539	chr1:150710539:C:T	0.00215	-0.357841	4.92404	4.74849e-06	-1.542	-0.882178
150710680	chr1:150710680:T:C	0.00141813	1.28015	2.86993	0.000740961	-0.00515871	2.6311
150710731	chr1:150710731:T:C	5.04451e-06	-1.48872	-4.15888e-10	1.51848e-05	-1.26171	-4.15888e-10
150710775	chr1:150710775:G:A	0.00212157	-0.370341	4.92323	4.73827e-06	-1.54347	-0.882865
150711036	chr1:150711036:C:A	4.51417e-06	-1.49075	-0.109051	7.44452e-06	-1.4501	-0.524425
150711502	chr1:150711502:T:C	5.37488e-06	-1.09731e-10	-1.42529	1.42557e-05	-1.09731e-10	-1.32485
150711641	chr1:150711641:C:T	5.60137e-06	-1.09731e-10	-1.38401	1.64109e-05	-1.09731e-10	-1.18406
150711999	chr1:150711999:C:T	1.38953e-05	-1.09731e-10	-0.475471	1.48857e-05	-1.09731e-10	-1.2816
150712141	chr1:150712141:AT:A	1.12307e-05	-1.09731e-10	-0.688369	1.97111e-05	-1.09731e-10	-1.00082
150712506	chr1:150712506:A:G	6.09481e-06	-1.09731e-10	-1.29959	1.8588e-05	-1.09731e-10	-1.05949
150712679	chr1:150712679:A:G	0.00223127	-0.309229	4.91253	4.76278e-06	-1.53554	-0.885631
150713240	chr1:150713240:T:C	3.01998e-05	-0.41993	0.720742	5.90222e-05	-0.728692	0.824598
150713285	chr1:150713285:T:A	0.00203026	-0.363204	4.8721	4.69083e-06	-1.54263	-0.893767
150713590	chr1:150713590:T:C	5.87424e-06	-1.09731e-10	-1.33645	1.29474e-05	-1.09731e-10	-1.42111
150713623	chr1:150713623:A:G	0.00224178	-0.338872	4.94687	4.79071e-06	-1.53957	-0.875755
150713839	chr1:150713839:C:T	3.14762e-05	0.342209	-4.15888e-10	8.24067e-05	0.42966	-4.15888e-10
150714053	chr1:150714053:A:G	1.54714e-05	-1.09731e-10	-0.36803	2.55223e-05	-1.09731e-10	-0.742456
150714157	chr1:150714157:A:T	2.20357e-06	-1.54958	-0.767364	4.88911e-06	-1.29263	-1.10236
150714820	chr1:150714820:C:T	3.93182e-06	-1.50764	-0.230278	6.89703e-06	-1.42611	-0.624807
150714905	chr1:150714905:C:T	8.50054e-05	-1.09731e-10	1.33569	3.45308e-05	-1.09731e-10	-0.440156
150715226	chr1:150715226:A:G	5.59635e-06	-1.09731e-10	-1.38491	1.30797e-05	-1.09731e-10	-1.41094
150715900	chr1:150715900:T:C	5.42608e-06	-1.09731e-10	-1.41581	1.833e-05	-1.09731e-10	-1.07347
150716120	chr1:150716120:T:C	4.69646e-06	-1.56021	-4.15888e-10	1.59237e-05	-1.2142	-4.15888e-10
150716378	chr1:150716378:T:C	1.25035e-05	-1.09731e-10	-0.581011	2.3152e-05	-1.09731e-10	-0.839924
150716474	chr1:150716474:T:C	1.32146e-05	-1.09731e-10	-0.525698	1.45682e-05	-1.09731e-10	-1.30317
150716574	chr1:150716574:C:T	0.00199392	-0.338083	4.82892	4.63077e-06	-1.53947	-0.909815
150716739	chr1:150716739:A:G	0.0022396	-0.191994	4.79903	4.69391e-06	-1.51675	-0.91899
150717071	chr1:150717071:A:C	5.77901e-06	-1.09731e-10	-1.35279	1.46793e-05	-1.09731e-10	-1.29557
150717627	chr1:150717627:A:T	5.34837e-06	-1.09731e-10	-1.43023	1.40625e-05	-1.09731e-10	-1.3385
150717748	chr1:150717748:G:A	4.03153e-06	-1.50423	-0.208648	6.98985e-06	-1.43135	-0.606196
150718080	chr1:150718080:A:G	2.92264e-05	0.268049	-4.15888e-10	7.64461e-05	0.354579	-4.15888e-10
150718381	chr1:150718381:A:T	3.09855e-05	0.326496	-4.15888e-10	8.12387e-05	0.415384	-4.15888e-10
150718472	chr1:150718472:T:C	2.41125e-06	-1.00739	-1.21949	2.69104e-06	-1.55892	-1.43316
150718809	chr1:150718809:A:T	0.00194042	-0.362864	4.8265	4.63112e-06	-1.54256	-0.906652
150719584	chr1:150719584:T:C	6.07552e-06	-1.09731e-10	-1.30276	1.30076e-05	-1.09731e-10	-1.41647
150719670	chr1:150719670:A:G	8.35284e-05	-1.09731e-10	1.31816	3.41546e-05	-1.09731e-10	-0.45111
150719933	chr1:150719933:G:A	0.00155558	1.31168	2.9309	0.000805551	0.0192562	2.69026
150720500	chr1:150720500:CCA:C	5.33169e-06	-1.09731e-10	-1.43335	1.33392e-05	-1.09731e-10	-1.3913
150722004	chr1:150722004:A:G	2.93158e-05	1.39441	-1.12331	6.03512e-05	1.15456	-1.03639
150722147	chr1:150722147:T:A	0.00144284	-0.327913	4.49526	5.11491e-06	-1.53723	-0.812615
150722301	chr1:150722301:A:G	0.00331719	-0.268738	5.26859	5.36662e-06	-1.52965	-0.772156
150723107	chr1:150723107:C:G	9.49901e-06	-1.09731e-10	-0.855836	1.73516e-05	-1.09731e-10	-1.12832
150723181	chr1:150723181:T:C	0.0034323	-0.0922682	5.12623	5.2676e-06	-1.49855	-0.821881
150723213	chr1:150723213:A:T	0.00374443	-0.112494	5.2335	5.42366e-06	-1.50262	-0.788621
150723416	chr1:150723416:C:T	0.00341649	-0.13369	5.16304	5.28384e-06	-1.5068	-0.810557
150723453	chr1:150723453:A:G	0.00335752	-0.130073	5.14201	5.2538e-06	-1.50604	-0.817011
150723489	chr1:150723489:G:A	0.00330352	-0.131579	5.1273	5.2287e-06	-1.50633	-0.821511
150723524	chr1:150723524:A:C	0.00151236	1.21715	2.99725	0.000800353	-0.050473	2.75352
150723615	chr1:150723615:C:T	0.00150441	1.21675	2.99238	0.000796539	-0.0507173	2.74899
150723914	chr1:150723914:C:T	6.36006e-06	-1.09731e-10	-1.25698	1.29301e-05	-1.09731e-10	-1.42245
150724776	chr1:150724776:C:G	1.40453e-05	-1.09731e-10	-0.464733	1.49482e-05	-1.09731e-10	-1.27742
150725312	chr1:150725312:TG:T	6.00574e-06	-1.09731e-10	-1.31431	1.33187e-05	-1.09731e-10	-1.39284
150725469	chr1:150725469:A:G	5.33137e-06	-1.09731e-10	-1.43342	1.5109e-05	-1.09731e-10	-1.26672
150726205	chr1:150726205:A:G	6.36801e-06	-1.09731e-10	-1.25574	1.29368e-05	-1.09731e-10	-1.42193
150727035	chr1:150727035:T:C	5.93084e-06	-1.09731e-10	-1.32686	1.77417e-05	-1.09731e-10	-1.10609
150727110	chr1:150727110:T:C	0.00371257	0.0334402	5.07902	5.33672e-06	-1.47088	-0.836519
150730558	chr1:150730558:CAGA:C	0.00794431	0.728795	5.14439	6.79595e-06	-1.255	-0.810683
150730815	chr1:150730815:T:C	2.74856e-05	0.206641	-4.15888e-10	7.1758e-05	0.291292	-4.15888e-10
150730920	chr1:150730920:CTG:C	5.63293e-05	-1.09731e-10	0.924192	5.50638e-05	-1.09731e-10	0.0264861
150731739	chr1:150731739:T:C	2.59178e-05	0.147906	-4.15888e-10	6.75707e-05	0.231167	-4.15888e-10
150733279	chr1:150733279:G:A	0.00322765	-0.0285855	5.00107	5.14945e-06	-1.48486	-0.858257
150734318	chr1:150734318:C:T	0.000653274	1.08384	2.29114	0.000366934	-0.148157	2.07133
150734905	chr1:150734905:T:C	8.60582e-06	-0.954585	-4.15888e-10	2.08356e-05	-0.945343	-4.15888e-10
150735120	chr1:150735120:G:A	0.00941852	0.916661	5.12675	7.2357e-06	-1.18416	-0.818817
150735307	chr1:150735307:T:C	2.75027e-05	0.20726	-4.15888e-10	7.18389e-05	0.292419	-4.15888e-10
150735516	chr1:150735516:C:T	0.000522011	1.2128	1.93786	4.82538e-06	-1.06138	-1.34674
150736653	chr1:150736653:T:A	0.00845802	0.903006	5.03284	6.99356e-06	-1.18961	-0.84741
150737175	chr1:150737175:T:G	6.8008e-06	-1.18998	-4.15888e-10	1.73121e-05	-1.1306	-4.15888e-10
150737247	chr1:150737247:C:T	5.04982e-06	-1.4245	-0.0631674	7.2018e-06	-1.50775	-0.499923
150737309	chr1:150737309:C:G	0.00978916	0.904532	5.17748	7.31378e-06	-1.18898	-0.803263
150737406	chr1:150737406:C:T	5.92535e-06	-1.09731e-10	-1.32778	1.29067e-05	-1.09731e-10	-1.42426
150737810	chr1:150737810:A:G	2.74471e-05	0.205236	-4.15888e-10	7.16562e-05	0.289873	-4.15888e-10
150738681	chr1:150738681:G:A	7.70968e-06	-1.09731e-10	-1.06455	1.30485e-05	-1.09731e-10	-1.41334
150739081	chr1:150739081:T:C	2.71625e-05	0.194815	-4.15888e-10	7.09193e-05	0.279535	-4.15888e-10
150739420	chr1:150739420:A:T	0.0032839	-0.037884	5.02765	5.15701e-06	-1.48728	-0.85437
150740297	chr1:150740297:T:C	7.54475e-06	-1.09731e-10	-1.08617	1.95191e-05	-1.09731e-10	-1.01061
150740450	chr1:150740450:G:A	0.00929832	0.859959	5.17061	7.17437e-06	-1.20602	-0.805472
150740618	chr1:150740618:T:G	2.56428e-06	-0.923527	-1.24182	2.71504e-06	-1.55214	-1.43106
150741100	chr1:150741100:C:CA	7.69865e-06	-1.09731e-10	-1.06598	1.42357e-05	-1.09731e-10	-1.32625
150741891	chr1:150741891:G:C	2.82335e-05	0.233485	-4.15888e-10	7.37986e-05	0.319333	-4.15888e-10
150742175	chr1:150742175:TGAACCTTAAAGGCA:T	4.58529e-06	-1.42963	-0.154544	6.69888e-06	-1.50452	-0.575549
150742682	chr1:150742682:T:C	6.72261e-06	-1.09731e-10	-1.20155	1.37392e-05	-1.09731e-10	-1.36175
150742756	chr1:150742756:A:G	6.71742e-06	-1.09731e-10	-1.20232	1.37471e-05	-1.09731e-10	-1.36118
150742918	chr1:150742918:T:C	5.92164e-06	-1.09731e-10	-1.32841	1.29042e-05	-1.09731e-10	-1.42445
150743192	chr1:150743192:G:T	2.63515e-05	0.164503	-4.15888e-10	6.8708e-05	0.247859	-4.15888e-10
150743306	chr1:150743306:G:A	0.000173429	0.141507	1.90724	5.59258e-06	-1.41675	-0.843818
150743569	chr1:150743569:A:G	4.6965e-06	-1.56021	-4.15888e-10	1.22257e-05	-1.47847	-4.15888e-10
150744848	chr1:150744848:T:G	9.13315e-06	-1.09731e-10	-0.895113	1.93804e-05	-1.09731e-10	-1.01775
150744999	chr1:150744999:A:T	8.71884e-06	-1.09731e-10	-0.941538	2.00134e-05	-1.09731e-10	-0.985605
150745012	chr1:150745012:T:C	1.85801e-05	-0.184934	-4.15888e-10	4.22484e-05	-0.238441	-4.15888e-10
150745367	chr1:150745367:A:G	2.59871e-06	-0.911524	-1.24048	2.71889e-06	-1.55056	-1.43122
150745703	chr1:150745703:G:A	6.77538e-06	-1.09731e-10	-1.19373	3.1806e-05	-1.09731e-10	-0.522353
150745913	chr1:150745913:A:G	2.60506e-05	0.153017	-4.15888e-10	6.79053e-05	0.236107	-4.15888e-10
150746126	chr1:150746126:T:G	2.55343e-06	-1.48663	-0.682954	7.54601e-06	-1.38443	-0.57656
150746146	chr1:150746146:G:A	5.90247e-06	-1.09731e-10	-1.33165	1.29706e-05	-1.09731e-10	-1.41932
150746304	chr1:150746304:G:C	4.83111e-06	-1.53195	-4.15888e-10	1.18632e-05	-1.50856	-4.15888e-10
150748049	chr1:150748049:T:C	5.80781e-06	-1.34782	-4.15888e-10	1.30823e-05	-1.41075	-4.15888e-10
150750368	chr1:150750368:A:G	0.00872394	0.887603	5.0792	7.07775e-06	-1.19104	-0.834013
150751271	chr1:150751271:T:C	0.000391527	0.190149	2.67288	3.28955e-06	-1.41398	-1.37727
150751772	chr1:150751772:A:T	5.42117e-06	-1.09731e-10	-1.41671	1.45672e-05	-1.09731e-10	-1.30324
150752859	chr1:150752859:G:T	0.000940433	0.142822	3.5965	3.69154e-06	-1.42742	-1.24854
150752925	chr1:150752925:C:A	1.18244e-06	-1.54745	-1.39199	2.85825e-06	-1.49802	-1.43378
150753573	chr1:150753573:C:T	1.74655e-05	1.07337	-1.32017	4.76205e-05	1.07596	-1.1947
150753762	chr1:150753762:C:T	0.00223286	1.10179	3.50223	5.1368e-06	-1.08202	-1.26356
150754435	chr1:150754435:T:A	5.39252e-06	-1.09731e-10	-1.42201	2.2657e-05	-1.09731e-10	-0.86154
150754561	chr1:150754561:G:A	2.80728e-05	0.227777	-4.15888e-10	7.33096e-05	0.312684	-4.15888e-10
150754853	chr1:150754853:C:T	0.00266118	1.12687	3.65263	5.33295e-06	-1.07134	-1.23677
150754918	chr1:150754918:G:A	0.000954717	1.26091	2.49348	0.000511873	-0.018171	2.27424
150755063	chr1:150755063:G:A	0.00283321	1.0578	3.78435	5.3404e-06	-1.1006	-1.20611
150755511	chr1:150755511:G:A	5.35868e-06	-1.09731e-10	-1.42831	1.72166e-05	-1.09731e-10	-1.13613
150756152	chr1:150756152:C:T	8.03203e-05	-1.09731e-10	1.279	3.31477e-05	-1.09731e-10	-0.481035
150756200	chr1:150756200:T:C	0.000925089	0.175339	3.54753	3.69161e-06	-1.41877	-1.25718
150757317	chr1:150757317:G:A	3.39077e-06	-1.39658	-0.489386	5.21514e-06	-1.53667	-0.793775
150757507	chr1:150757507:G:A	0.000605909	0.146574	3.15313	3.41642e-06	-1.42693	-1.32648
150757803	chr1:150757803:A:G	0.00256574	1.24605	3.49693	5.39559e-06	-1.02829	-1.26814
150758484	chr1:150758484:ATAT:A	5.33507e-06	-1.09731e-10	-1.43272	2.02722e-05	-1.09731e-10	-0.972756
150758894	chr1:150758894:G:A	5.42355e-06	-1.09731e-10	-1.41627	1.30872e-05	-1.09731e-10	-1.41038
150759037	chr1:150759037:TA:T	0.00215243	0.952796	3.61453	5.06739e-06	-1.15434	-1.20484
150759142	chr1:150759142:T:C	0.0037779	1.28034	3.84956	5.84629e-06	-1.0125	-1.2037
150759822	chr1:150759822:G:C	2.93359e-05	0.271788	-4.15888e-10	7.66575e-05	0.35734	-4.15888e-10
150760455	chr1:150760455:G:A	6.03325e-06	-1.09731e-10	-1.30974	1.3058e-05	-1.09731e-10	-1.4126
150760507	chr1:150760507:G:A	5.42206e-06	-1.09731e-10	-1.41655	1.30829e-05	-1.09731e-10	-1.4107
150760940	chr1:150760940:G:A	5.5442e-06	-1.09731e-10	-1.39427	1.53269e-05	-1.09731e-10	-1.2524
150761048	chr1:150761048:G:A	5.33842e-06	-1.09731e-10	-1.43209	2.00637e-05	-1.09731e-10	-0.983096
150761136	chr1:150761136:G:A	2.17923e-05	-0.0254661	-4.15888e-10	5.63608e-05	0.0497661	-4.15888e-10
150761603	chr1:150761603:T:C	0.000968407	1.29466	2.47397	0.000514465	0.00578386	2.25534
150761850	chr1:150761850:C:T	5.47727e-06	-1.09731e-10	-1.40642	1.28249e-05	-1.09731e-10	-1.43062
150761855	chr1:150761855:G:A	2.81367e-05	0.230051	-4.15888e-10	7.34801e-05	0.315008	-4.15888e-10
150761960	chr1:150761960:A:G	0.00247176	1.29806	3.4076	5.43469e-06	-1.00529	-1.28391
150762901	chr1:150762901:C:G	8.14656e-06	-1.09731e-10	-1.00943	1.83392e-05	-1.09731e-10	-1.07297
150763029	chr1:150763029:G:C	1.4702e-05	-0.41904	-4.15888e-10	3.80721e-05	-0.342525	-4.15888e-10
150764324	chr1:150764324:G:A	5.58332e-06	-1.09731e-10	-1.38724	1.50965e-05	-1.09731e-10	-1.26754
150764614	chr1:150764614:C:T	2.73401e-05	0.201332	-4.15888e-10	6.15419e-05	0.13771	-4.15888e-10
150764744	chr1:150764744:A:G	1.19806e-05	-0.697904	0.0741702	2.2836e-05	-0.976449	0.12278
150765619	chr1:150765619:A:G	2.66772e-05	0.176785	-4.15888e-10	6.95605e-05	0.26019	-4.15888e-10
150765721	chr1:150765721:C:T	6.27831e-06	-1.30405	0.0341283	7.86412e-06	-1.55699	-0.362711
150765724	chr1:150765724:A:G	0.00333743	1.2557	3.75023	5.65863e-06	-1.02396	-1.22486
150766081	chr1:150766081:T:A	0.000829726	1.26936	2.34471	0.000439989	-0.0104584	2.1152
150766103	chr1:150766103:G:A	5.32726e-06	-1.09731e-10	-1.43419	2.12072e-05	-1.09731e-10	-0.927668
150766120	chr1:150766120:G:A	6.40184e-06	0.166061	-1.4165	8.72231e-06	-0.636783	-1.17934
150766559	chr1:150766559:C:T	1.0239e-05	0.537614	-1.31843	2.57999e-05	0.458337	-1.18997
150766597	chr1:150766597:C:T	5.75021e-06	-1.2957	-0.0620828	7.26772e-06	-1.55774	-0.44082
150767005	chr1:150767005:T:C	2.86795e-05	0.249159	-4.15888e-10	7.49267e-05	0.334504	-4.15888e-10
150767194	chr1:150767194:T:C	5.32866e-06	-1.09731e-10	-1.43392	2.09143e-05	-1.09731e-10	-0.941576
150767285	chr1:150767285:C:T	5.33032e-06	-1.09731e-10	-1.43361	1.63436e-05	-1.09731e-10	-1.18817
150767708	chr1:150767708:T:G	5.32941e-06	-1.09731e-10	-1.43378	2.08156e-05	-1.09731e-10	-0.946303
150767742	chr1:150767742:A:G	5.52859e-06	-1.09731e-10	-1.39709	1.3324e-05	-1.09731e-10	-1.39244
150768747	chr1:150768747:T:A	5.70694e-06	-1.09731e-10	-1.36534	1.29028e-05	-1.09731e-10	-1.42456
150769540	chr1:150769540:G:A	5.88176e-06	-1.09731e-10	-1.33517	1.28492e-05	-1.09731e-10	-1.42873
150770298	chr1:150770298:G:A	0.000855656	1.20881	2.43604	0.000463883	-0.0580561	2.21568
150771016	chr1:150771016:T:C	0.00123638	0.357955	3.65497	3.94384e-06	-1.36844	-1.24141
150771188	chr1:150771188:G:T	7.75624e-06	-1.09731e-10	-1.05853	1.28441e-05	-1.09731e-10	-1.42912
150771197	chr1:150771197:T:TC	2.67756e-05	0.180469	-4.15888e-10	6.98283e-05	0.264032	-4.15888e-10
150771967	chr1:150771967:C:T	4.85959e-06	-1.52607	-4.15888e-10	1.4045e-05	-1.33974	-4.15888e-10
150772641	chr1:150772641:G:A	6.23898e-06	-1.09731e-10	-1.27621	1.32449e-05	-1.09731e-10	-1.3984
150773124	chr1:150773124:T:A	0.000633979	-0.0522098	3.3972	3.42897e-06	-1.47728	-1.27247
150774833	chr1:150774833:A:G	0.00370973	1.43272	3.67897	6.06816e-06	-0.94489	-1.23406
150775965	chr1:150775965:A:C	5.7188e-06	-1.09731e-10	-1.36326	2.33812e-05	-1.09731e-10	-0.830073
150776310	chr1:150776310:A:G	0.00338413	1.43147	3.58836	5.95412e-06	-0.945655	-1.25227
150776327	chr1:150776327:T:C	0.000988441	0.36389	3.42522	3.78662e-06	-1.36641	-1.28412
150776487	chr1:150776487:TGAA:T	1.53739e-05	-0.271522	-0.102831	2.8242e-05	-0.568892	-0.0723068
150776934	chr1:150776934:G:T	5.03533e-06	-1.49054	-4.15888e-10	1.51495e-05	-1.26404	-4.15888e-10
150778141	chr1:150778141:C:T	5.32831e-06	-1.09731e-10	-1.43399	2.09604e-05	-1.09731e-10	-0.939373
150779493	chr1:150779493:G:A	5.48327e-06	-1.09731e-10	-1.40532	1.51263e-05	-1.09731e-10	-1.26557
150779514	chr1:150779514:G:A	5.58944e-06	-1.09731e-10	-1.38614	1.29491e-05	-1.09731e-10	-1.42098
150781129	chr1:150781129:G:A	2.77661e-05	0.216792	-4.15888e-10	7.25113e-05	0.301735	-4.15888e-10
150781431	chr1:150781431:CCCGGCCG:C	1.50566e-05	-1.09731e-10	-0.39521	1.40313e-05	-1.09731e-10	-1.34072
150781742	chr1:150781742:C:T	5.34707e-06	-1.09731e-10	-1.43047	1.31766e-05	-1.09731e-10	-1.40356
150782006	chr1:150782006:C:G	7.61349e-05	-1.09731e-10	1.22548	5.01911e-05	-1.09731e-10	-0.0661697
150782012	chr1:150782012:T:C	4.75343e-06	-1.54816	-4.15888e-10	1.15406e-05	-1.53613	-4.15888e-10
150782319	chr1:150782319:T:C	6.75412e-06	-1.09731e-10	-1.19687	1.38192e-05	-1.09731e-10	-1.35595
150782837	chr1:150782837:G:A	5.32883e-06	-1.09731e-10	-1.43389	1.36494e-05	-1.09731e-10	-1.36831
150782889	chr1:150782889:A:AAAAG	2.90919e-05	0.263437	-4.15888e-10	7.60567e-05	0.349472	-4.15888e-10
150783029	chr1:150783029:G:A	6.05045e-06	-1.09731e-10	-1.30689	1.85729e-05	-1.09731e-10	-1.0603
150783135	chr1:150783135:C:T	7.05598e-06	-1.09731e-10	-1.15315	1.3354e-05	-1.09731e-10	-1.39019
150784766	chr1:150784766:T:G	5.55046e-06	-1.09731e-10	-1.39314	1.3141e-05	-1.09731e-10	-1.40627
150784814	chr1:150784814:G:C	5.54716e-06	-1.09731e-10	-1.39374	1.53135e-05	-1.09731e-10	-1.25327
150785422	chr1:150785422:T:C	2.92601e-05	0.269202	-4.15888e-10	7.65078e-05	0.355385	-4.15888e-10
150785571	chr1:150785571:A:G	3.9443e-05	0.99936	-0.431527	8.96965e-06	-0.365433	-1.42273
150786128	chr1:150786128:G:A	0.000995204	1.33146	2.46446	0.000523814	0.0327111	2.24642
150786237	chr1:150786237:T:C	5.47745e-06	-1.09731e-10	-1.40638	1.50866e-05	-1.09731e-10	-1.2682
150786251	chr1:150786251:C:T	0.00111438	1.34685	2.56218	0.000582579	0.0446367	2.34082
150786278	chr1:150786278:C:T	2.77947e-05	0.217821	-4.15888e-10	7.25984e-05	0.302936	-4.15888e-10
150787113	chr1:150787113:C:T	2.85534e-05	0.244751	-4.15888e-10	7.4616e-05	0.330348	-4.15888e-10
150787397	chr1:150787397:C:T	2.2711e-05	0.0158267	-4.15888e-10	5.5758e-05	0.0390145	-4.15888e-10
150787698	chr1:150787698:A:G	9.28155e-06	-1.26961	0.39062	1.07171e-05	-1.55961	-0.0505624
150787799	chr1:150787799:G:C	5.52983e-06	-1.09731e-10	-1.39687	1.33264e-05	-1.09731e-10	-1.39226
150787807	chr1:150787807:C:T	2.65926e-05	0.173611	-4.15888e-10	6.93708e-05	0.257459	-4.15888e-10
150788711	chr1:150788711:C:T	2.87301e-05	0.250921	-4.15888e-10	7.50231e-05	0.335789	-4.15888e-10
150789695	chr1:150789695:C:T	0.001239	0.495635	3.5194	4.02325e-06	-1.32297	-1.26694
150789842	chr1:150789842:G:C	5.83326e-06	-1.09731e-10	-1.34345	2.07114e-05	-1.09731e-10	-0.951325
150790069	chr1:150790069:C:T	1.12098e-05	-1.09731e-10	-0.690235	1.93296e-05	-1.09731e-10	-1.02037
150790663	chr1:150790663:G:A	0.00316687	1.54916	3.40432	6.08162e-06	-0.891115	-1.28562
150790844	chr1:150790844:G:A	2.81275e-06	-1.53848	-0.534376	7.22345e-06	-1.55903	-0.445641
150791404	chr1:150791404:A:G	5.65475e-06	-1.09731e-10	-1.37453	1.29991e-05	-1.09731e-10	-1.41712
150791586	chr1:150791586:A:C	8.96203e-06	-1.09731e-10	-0.914027	1.64556e-05	-1.09731e-10	-1.18134
150791823	chr1:150791823:C:T	6.33937e-06	-1.09731e-10	-1.26024	1.50406e-05	-1.09731e-10	-1.27125
150791824	chr1:150791824:G:A	2.09844e-05	-0.0632449	-4.15888e-10	5.3885e-05	0.00484436	-4.15888e-10
150792166	chr1:150792166:A:G	5.58944e-06	-1.09731e-10	-1.38614	1.29491e-05	-1.09731e-10	-1.42098
150792637	chr1:150792637:C:T	5.7542e-06	-1.09731e-10	-1.35709	1.93201e-05	-1.09731e-10	-1.02086
150793612	chr1:150793612:T:A	0.00124995	1.06928	2.95455	4.63734e-06	-1.10084	-1.34703
150793737	chr1:150793737:G:T	5.06523e-06	-1.48462	-4.15888e-10	1.72147e-05	-1.13625	-4.15888e-10
150794197	chr1:150794197:A:G	2.85966e-05	0.246263	-4.15888e-10	7.47018e-05	0.331497	-4.15888e-10
150794221	chr1:150794221:T:C	1.17076e-05	-1.09731e-10	-0.646789	2.06467e-05	-1.09731e-10	-0.954452
150794346	chr1:150794346:G:A	0.00255887	0.95884	3.78146	2.22409e-05	-1.08748	0.207403
150794488	chr1:150794488:T:C	0.00580248	1.48386	4.07516	6.7165e-06	-0.921703	-1.15574
150794611	chr1:150794611:T:A	5.55025e-06	-1.09731e-10	-1.39318	1.31406e-05	-1.09731e-10	-1.4063
150794992	chr1:150794992:G:A	2.47447e-05	0.101589	-4.15888e-10	6.43867e-05	0.1829	-4.15888e-10
150795869	chr1:150795869:G:A	2.83185e-05	0.236492	-4.15888e-10	7.40564e-05	0.32282	-4.15888e-10
150798181	chr1:150798181:C:T	2.85917e-05	-1.09731e-10	0.246094	2.67296e-05	-1.09731e-10	-0.696236
150798513	chr1:150798513:C:T	2.8489e-05	-1.09731e-10	0.242496	1.28452e-05	-1.09731e-10	-1.42903
150799227	chr1:150799227:T:C	6.13321e-06	-1.09731e-10	-1.2933	1.30145e-05	-1.09731e-10	-1.41594
150800584	chr1:150800584:C:T	1.10235e-05	-1.09731e-10	-0.706992	2.86312e-05	-1.09731e-10	-0.62751
150801063	chr1:150801063:T:TA	0.00363469	1.36762	3.72364	5.95665e-06	-0.970588	-1.22691
150801625	chr1:150801625:A:G	0.000811471	0.440441	3.15138	3.80511e-06	-1.34145	-1.30421
150801989	chr1:150801989:A:G	0.00306691	0.89464	4.02676	5.27374e-06	-1.17759	-1.14167
150802847	chr1:150802847:A:AT	7.79483e-06	-1.09731e-10	-1.05356	1.97083e-05	-1.09731e-10	-1.00096
150803304	chr1:150803304:A:T	0.00186016	0.490663	3.93073	4.46354e-06	-1.32473	-1.16134
150803647	chr1:150803647:G:A	1.8262e-05	-0.367396	0.165194	3.3565e-05	-0.661096	0.192574
150804901	chr1:150804901:A:G	9.15687e-06	-0.892519	-4.15888e-10	1.9875e-05	-0.992545	-4.15888e-10
150804928	chr1:150804928:T:G	6.96114e-06	-1.09731e-10	-1.16668	3.47198e-05	-1.09731e-10	-0.434696
150805038	chr1:150805038:T:C	7.18763e-05	0.90884	0.259084	9.63223e-06	-0.428336	-1.28856
150805089	chr1:150805089:T:C	0.0017509	0.454093	3.90677	4.38276e-06	-1.33708	-1.16725
150806925	chr1:150806925:G:A	3.53352e-05	-1.56009	2.01795	6.8796e-05	-1.54103	1.79017
150807094	chr1:150807094:A:T	5.42157e-06	-1.09731e-10	-1.41664	1.28111e-05	-1.09731e-10	-1.43169
150807279	chr1:150807279:C:T	5.72861e-06	-1.09731e-10	-1.36155	1.29194e-05	-1.09731e-10	-1.42328
150808106	chr1:150808106:T:C	0.000822581	1.01397	2.59145	0.000469378	-0.201043	2.37044
150808483	chr1:150808483:G:C	6.85317e-06	-1.09731e-10	-1.18231	1.74555e-05	-1.09731e-10	-1.12235
150809592	chr1:150809592:G:C	3.78934e-05	0.527754	-4.15888e-10	9.45449e-05	0.567068	-4.15888e-10
150809646	chr1:150809646:A:C	0.00100175	1.30203	2.50046	5.21864e-06	-0.972882	-1.35689
150809648	chr1:150809648:A:C	1.00342e-05	-0.661594	-0.139433	3.45257e-06	-1.53797	-1.20492
150809968	chr1:150809968:ACACAATGTGC:A	5.69799e-06	-1.09731e-10	-1.36691	1.28129e-05	-1.09731e-10	-1.43156
150810321	chr1:150810321:C:T	1.95965e-06	-1.26127	-1.17299	4.10766e-06	-1.4571	-1.11205
150810763	chr1:150810763:A:AG	6.17205e-06	-1.28699	-4.15888e-10	1.24028e-05	-1.46409	-4.15888e-10
150810982	chr1:150810982:C:T	3.32744e-06	-0.645025	-1.25979	1.40393e-05	-0.800841	-0.539308
150812015	chr1:150812015:A:G	5.35599e-06	-1.09731e-10	-1.42881	1.28514e-05	-1.09731e-10	-1.42855
150812016	chr1:150812016:T:C	8.24216e-06	-1.09731e-10	-0.997761	1.5537e-05	-1.09731e-10	-1.23878
150813675	chr1:150813675:A:G	5.73821e-06	-1.09731e-10	-1.35988	1.28979e-05	-1.09731e-10	-1.42494
150814311	chr1:150814311:A:AT	5.44661e-06	-1.09731e-10	-1.41203	1.31085e-05	-1.09731e-10	-1.40875
150814313	chr1:150814313:T:A	5.44651e-06	-1.09731e-10	-1.41205	1.31081e-05	-1.09731e-10	-1.40877
150814831	chr1:150814831:ACT:A	5.90207e-06	-1.09731e-10	-1.33172	3.47955e-05	-1.09731e-10	-0.43252
150815190	chr1:150815190:T:C	5.48647e-06	-1.09731e-10	-1.40474	1.32088e-05	-1.09731e-10	-1.40112
150815589	chr1:150815589:G:A	1.14061e-05	-0.672871	-4.15888e-10	2.28144e-05	-0.854615	-4.15888e-10
150815764	chr1:150815764:T:A	5.50525e-06	-1.09731e-10	-1.40132	3.05251e-05	-1.09731e-10	-0.563457
150817388	chr1:150817388:A:C	4.02435e-05	0.587925	-4.15888e-10	0.00010342	0.656792	-4.15888e-10
150817440	chr1:150817440:G:A	4.42007e-05	0.681718	-4.15888e-10	0.000113796	0.752402	-4.15888e-10
150817477	chr1:150817477:T:A	4.69952e-06	-1.55956	-4.15888e-10	1.37637e-05	-1.35997	-4.15888e-10
150817485	chr1:150817485:A:T	1.20056e-05	-0.828757	0.207103	5.19129e-06	-1.48686	-0.848161
150818286	chr1:150818286:A:G	5.57517e-06	-1.09731e-10	-1.3887	1.31171e-05	-1.09731e-10	-1.40809
150818353	chr1:150818353:A:G	5.68941e-06	-1.09731e-10	-1.36842	1.29582e-05	-1.09731e-10	-1.42028
150818761	chr1:150818761:A:AAACC	5.84787e-06	-1.09731e-10	-1.34095	1.29029e-05	-1.09731e-10	-1.42456
150820149	chr1:150820149:T:C	9.74585e-06	-1.09731e-10	-0.830182	1.77511e-05	-1.09731e-10	-1.10556
150820312	chr1:150820312:T:C	4.04688e-05	0.593508	-4.15888e-10	0.000104004	0.662425	-4.15888e-10
150820686	chr1:150820686:A:T	2.67639e-05	0.18003	-4.15888e-10	0.000108011	0.700227	-4.15888e-10
150820840	chr1:150820840:G:A	1.24542e-05	-1.09731e-10	-0.584966	2.80883e-05	-1.09731e-10	-0.646655
150821445	chr1:150821445:G:A	5.40027e-06	-1.09731e-10	-1.42057	1.29898e-05	-1.09731e-10	-1.41784
150822029	chr1:150822029:G:A	1.09216e-05	-1.09731e-10	-0.716277	1.90896e-05	-1.09731e-10	-1.03286
150822188	chr1:150822188:T:C	5.80587e-06	-1.09731e-10	-1.34815	1.36687e-05	-1.09731e-10	-1.3669
150822425	chr1:150822425:G:A	2.86872e-05	-1.09731e-10	0.249429	2.64761e-05	-1.09731e-10	-0.705765
150822889	chr1:150822889:G:A	1.9688e-05	0.000228282	-0.127244	3.52944e-05	-0.319056	-0.0992255
150823741	chr1:150823741:G:A	1.10632e-05	-1.09731e-10	-0.703403	1.97366e-05	-1.09731e-10	-0.999535
150824032	chr1:150824032:G:A	5.39447e-06	-1.09731e-10	-1.42165	1.34198e-05	-1.09731e-10	-1.38528
150824063	chr1:150824063:G:A	6.19063e-06	-1.09731e-10	-1.28399	1.32331e-05	-1.09731e-10	-1.39929
150824206	chr1:150824206:G:T	4.37368e-05	0.671166	-4.15888e-10	0.000112533	0.741243	-4.15888e-10
150824494	chr1:150824494:C:T	0.000943886	1.06752	2.67546	0.000524303	-0.166615	2.44668
150825272	chr1:150825272:T:C	0.00223488	1.84787	2.75705	6.32574e-06	-0.752265	-1.38512
150825346	chr1:150825346:G:A	5.50191e-06	-1.09731e-10	-1.40193	1.30764e-05	-1.09731e-10	-1.4112
150826893	chr1:150826893:C:T	5.73719e-06	-1.09731e-10	-1.36005	3.62801e-05	-1.09731e-10	-0.390738
150827279	chr1:150827279:C:T	0.000986634	0.796977	2.9903	1.35942e-05	-1.1571	-0.215264
150827641	chr1:150827641:T:C	6.212e-06	-1.28775	0.007205	7.70017e-06	-1.55877	-0.381995
150828179	chr1:150828179:A:G	0.00315206	2.01701	2.93178	7.05267e-06	-0.664923	-1.36368
150828519	chr1:150828519:G:A	0.00070809	0.811734	2.64381	1.14508e-05	-1.14937	-0.394577
150828990	chr1:150828990:T:C	4.6833e-05	0.805316	-0.065751	8.68765e-06	-0.488882	-1.33122
150829796	chr1:150829796:AT:A	0.000135862	-0.0468967	1.85152	0.00014066	0.180968	0.783371
150830277	chr1:150830277:C:T	5.68973e-06	-1.09731e-10	-1.36836	1.28171e-05	-1.09731e-10	-1.43123
150830340	chr1:150830340:A:G	4.79889e-06	-1.53864	-4.15888e-10	1.14944e-05	-1.54015	-4.15888e-10
150830520	chr1:150830520:T:C	0.00285701	1.66447	3.18604	6.16446e-06	-0.833051	-1.33016
150830551	chr1:150830551:C:T	3.34087e-05	0.401794	-4.15888e-10	0.000138851	0.951393	-4.15888e-10
150830938	chr1:150830938:A:T	6.56409e-06	-1.09731e-10	-1.22541	1.29596e-05	-1.09731e-10	-1.42017
150831488	chr1:150831488:T:A	5.60107e-06	-1.09731e-10	-1.38407	2.87399e-05	-1.09731e-10	-0.623721
150831800	chr1:150831800:A:C	1.51466e-05	-1.09731e-10	-0.389247	3.58998e-05	-1.09731e-10	-0.401275
150832008	chr1:150832008:G:C	5.33094e-06	-1.4335	-4.15888e-10	1.21842e-05	-1.48187	-4.15888e-10
150832173	chr1:150832173:T:C	1.51663e-05	-1.09731e-10	-0.387945	1.8979e-05	-1.09731e-10	-1.03867
150832427	chr1:150832427:G:A	5.47217e-06	-1.09731e-10	-1.40735	2.92614e-05	-1.09731e-10	-0.605739
150833108	chr1:150833108:T:C	5.95901e-06	-1.09731e-10	-1.32212	1.29871e-05	-1.09731e-10	-1.41805
150833320	chr1:150833320:A:G	1.15664e-05	-1.09731e-10	-0.658923	2.04312e-05	-1.09731e-10	-0.964944
150833578	chr1:150833578:C:G	6.6267e-06	-1.09731e-10	-1.21592	1.3679e-05	-1.09731e-10	-1.36614
150833724	chr1:150833724:AT:A	5.79319e-06	-1.09731e-10	-1.35034	3.75348e-05	-1.09731e-10	-0.356738
150834258	chr1:150834258:T:A	4.20713e-05	0.632343	-4.15888e-10	0.000108223	0.70219	-4.15888e-10
150834955	chr1:150834955:A:T	2.27552e-05	-0.381845	0.399617	4.18041e-05	-0.676737	0.427724
150835563	chr1:150835563:C:T	4.0821e-05	0.602174	-4.15888e-10	0.000104503	0.667208	-4.15888e-10
150835814	chr1:150835814:GTACAGA:G	0.00258896	1.65197	3.10002	6.04553e-06	-0.840492	-1.3422
150836413	chr1:150836413:C:G	0.0012035	0.857601	3.12837	1.50096e-05	-1.12961	-0.143706
150836640	chr1:150836640:C:T	7.63491e-06	-1.07429	-4.15888e-10	1.36453e-05	-1.36861	-4.15888e-10
150836773	chr1:150836773:G:A	1.17421e-05	-1.09731e-10	-0.643844	3.81105e-05	-1.09731e-10	-0.341518
150836912	chr1:150836912:C:T	4.25966e-05	0.644751	-4.15888e-10	0.00010957	0.71456	-4.15888e-10
150836960	chr1:150836960:G:A	2.82466e-05	0.23395	-4.15888e-10	6.3429e-05	0.167914	-4.15888e-10
150837275	chr1:150837275:GAAT:G	4.03605e-05	0.590829	-4.15888e-10	0.000103723	0.659719	-4.15888e-10
150837443	chr1:150837443:T:C	0.00452956	2.01478	3.29658	7.54887e-06	-0.6663	-1.29431
150837731	chr1:150837731:T:G	5.74823e-06	-1.09731e-10	-1.35813	1.35487e-05	-1.09731e-10	-1.37571
150838330	chr1:150838330:T:C	5.47371e-06	-1.09731e-10	-1.40707	1.31781e-05	-1.09731e-10	-1.40345
150838426	chr1:150838426:C:T	1.01003e-05	-1.09731e-10	-0.79446	1.80176e-05	-1.09731e-10	-1.09066
150838529	chr1:150838529:T:C	5.3996e-06	-1.09731e-10	-1.4207	2.39758e-05	-1.09731e-10	-0.80496
150838864	chr1:150838864:A:G	5.44807e-06	-1.09731e-10	-1.41176	1.31122e-05	-1.09731e-10	-1.40846
150838962	chr1:150838962:G:A	5.81101e-06	-1.09731e-10	-1.34727	3.79575e-05	-1.09731e-10	-0.345541
150839236	chr1:150839236:T:C	0.00465525	2.03643	3.3023	7.61021e-06	-0.653699	-1.29882
150839318	chr1:150839318:T:C	0.0011604	1.21667	2.73282	1.4235e-05	-0.973933	-0.352367
150840382	chr1:150840382:A:T	0.00088328	1.09099	2.58563	0.000494545	-0.143122	2.36475
150840943	chr1:150840943:TTC:T	5.72168e-06	-1.09731e-10	-1.36276	1.27873e-05	-1.09731e-10	-1.43356
150841202	chr1:150841202:G:A	2.97582e-06	-1.50208	-0.514425	7.49183e-06	-1.54342	-0.42477
150841583	chr1:150841583:AT:A	6.42921e-06	-1.09731e-10	-1.24617	2.09873e-05	-1.09731e-10	-0.938091
150841698	chr1:150841698:A:G	0.00172626	0.899761	3.44693	4.67335e-06	-1.1714	-1.26873
150841841	chr1:150841841:C:T	7.48949e-06	-1.09731e-10	-1.09352	1.41879e-05	-1.09731e-10	-1.32962
150842061	chr1:150842061:A:G	5.57672e-06	-1.09731e-10	-1.38842	1.2779e-05	-1.09731e-10	-1.43421
150842199	chr1:150842199:A:G	5.39476e-06	-1.09731e-10	-1.4216	2.67319e-05	-1.09731e-10	-0.696148
150842326	chr1:150842326:A:G	5.60507e-06	-1.09731e-10	-1.38335	3.30459e-05	-1.09731e-10	-0.484111
150843772	chr1:150843772:C:A	4.3463e-05	0.664887	-4.15888e-10	0.000111864	0.73528	-4.15888e-10
150844410	chr1:150844410:G:A	6.68704e-05	0.885368	0.210365	9.35911e-06	-0.443359	-1.3023
150845163	chr1:150845163:A:G	5.39727e-06	-1.09731e-10	-1.42113	1.29817e-05	-1.09731e-10	-1.41847
150845758	chr1:150845758:T:C	0.00092778	1.09643	2.62934	1.27836e-05	-1.02852	-0.40532
150845863	chr1:150845863:T:C	6.42331e-06	-1.24709	-4.15888e-10	1.22525e-05	-1.47628	-4.15888e-10
150846482	chr1:150846482:AT:A	5.59753e-06	-1.09731e-10	-1.3847	1.58287e-05	-1.09731e-10	-1.22018
150846616	chr1:150846616:T:A	4.81847e-06	-1.53457	-4.15888e-10	1.19041e-05	-1.50512	-4.15888e-10
150846748	chr1:150846748:T:C	5.64932e-06	-1.09731e-10	-1.37549	1.33487e-05	-1.09731e-10	-1.39059
150846994	chr1:150846994:A:G	0.00391628	2.09235	3.07353	7.45381e-06	-0.627413	-1.34587
150847004	chr1:150847004:A:T	6.46045e-05	0.700096	0.361165	8.86506e-06	-0.564247	-1.23564
150848077	chr1:150848077:G:A	5.7682e-06	-1.09731e-10	-1.35466	1.34976e-05	-1.09731e-10	-1.37949
150848092	chr1:150848092:T:C	8.99464e-06	-1.09731e-10	-0.910394	1.64797e-05	-1.09731e-10	-1.17988
150848328	chr1:150848328:C:T	6.07265e-06	-1.09731e-10	-1.30323	1.33678e-05	-1.09731e-10	-1.38916
150848394	chr1:150848394:C:T	7.11099e-06	-1.09731e-10	-1.14538	1.27788e-05	-1.09731e-10	-1.43422
150848857	chr1:150848857:T:C	8.79228e-06	-1.09731e-10	-0.93315	1.88096e-05	-1.09731e-10	-1.04764
150849070	chr1:150849070:G:T	5.57888e-06	-1.38804	-4.15888e-10	1.1488e-05	-1.5407	-4.15888e-10
150849215	chr1:150849215:A:C	0.000613699	1.77375	1.53873	5.85628e-06	-0.78025	-1.43424
150849603	chr1:150849603:T:A	5.69386e-06	-1.09731e-10	-1.36763	1.63616e-05	-1.09731e-10	-1.18707
150849617	chr1:150849617:G:A	5.96672e-06	-1.09731e-10	-1.32083	1.86637e-05	-1.09731e-10	-1.05543
150849692	chr1:150849692:G:A	1.8528e-05	-0.465618	0.277877	3.43231e-05	-0.748601	0.302413
150850304	chr1:150850304:T:C	5.50335e-06	-1.09731e-10	-1.40167	1.28063e-05	-1.09731e-10	-1.43207
150850642	chr1:150850642:C:T	1.09174e-05	-1.09731e-10	-0.716665	1.42965e-05	-1.09731e-10	-1.32199
150850680	chr1:150850680:T:C	5.46565e-06	-1.09731e-10	-1.40854	1.43365e-05	-1.09731e-10	-1.3192
150850765	chr1:150850765:C:T	3.4402e-06	-1.15528	-0.716216	7.8813e-06	-1.39232	-0.525197
150850899	chr1:150850899:G:A	5.71724e-06	-1.09731e-10	-1.36354	1.28105e-05	-1.09731e-10	-1.43174
150851272	chr1:150851272:C:T	4.75336e-06	-1.54817	-4.15888e-10	1.15019e-05	-1.53949	-4.15888e-10
150851659	chr1:150851659:G:A	7.46456e-06	-1.09731e-10	-1.09686	1.71308e-05	-1.09731e-10	-1.14113
150851918	chr1:150851918:C:T	4.54731e-05	0.710098	-4.15888e-10	0.000116996	0.780134	-4.15888e-10
150853035	chr1:150853035:C:T	0.00268682	1.69506	3.09403	6.17467e-06	-0.81837	-1.34318
150853154	chr1:150853154:G:A	0.000688072	1.92001	1.50686	6.29124e-06	-0.708637	-1.43421
150853934	chr1:150853934:G:A	0.00471308	1.96308	3.388	7.32861e-06	-0.690413	-1.29981
150854355	chr1:150854355:T:C	0.00250318	2.02802	2.69028	6.88567e-06	-0.659434	-1.39313
150854360	chr1:150854360:C:A	5.94016e-06	-1.09731e-10	-1.32529	1.37547e-05	-1.09731e-10	-1.36063
150854515	chr1:150854515:T:C	5.08383e-06	-1.48096	-4.15888e-10	1.15781e-05	-1.53289	-4.15888e-10
150854722	chr1:150854722:T:C	5.39483e-06	-1.09731e-10	-1.42158	1.29749e-05	-1.09731e-10	-1.41899
150855519	chr1:150855519:A:G	5.34862e-06	-1.09731e-10	-1.43018	1.54747e-05	-1.09731e-10	-1.2428
150856578	chr1:150856578:C:T	5.3684e-06	-1.09731e-10	-1.42649	1.29047e-05	-1.09731e-10	-1.42442
150856671	chr1:150856671:G:A	3.82544e-05	0.537236	-4.15888e-10	9.82329e-05	0.605334	-4.15888e-10
150857219	chr1:150857219:C:T	5.36852e-06	-1.09731e-10	-1.42647	1.29051e-05	-1.09731e-10	-1.42438
150857225	chr1:150857225:T:C	6.11493e-06	-1.09731e-10	-1.29629	1.28203e-05	-1.09731e-10	-1.43098
150857880	chr1:150857880:A:G	5.69454e-06	-1.09731e-10	-1.36752	1.28113e-05	-1.09731e-10	-1.43168
150859618	chr1:150859618:G:A	6.33792e-06	-1.09731e-10	-1.26047	1.29802e-05	-1.09731e-10	-1.41858
150859632	chr1:150859632:C:T	9.87349e-05	-1.16234	2.64775	3.21888e-06	-1.55659	-1.25639
150860497	chr1:150860497:T:C	5.93399e-06	-1.09731e-10	-1.32633	1.39354e-05	-1.09731e-10	-1.34758
150860506	chr1:150860506:G:A	5.3398e-05	0.87075	-4.15888e-10	0.00013791	0.944595	-4.15888e-10
150860534	chr1:150860534:T:C	0.000745501	2.0536	1.45343	6.69263e-06	-0.64725	-1.43375
150860968	chr1:150860968:AAAG:A	1.11518e-05	-0.695425	-4.15888e-10	1.82504e-05	-1.07782	-4.15888e-10
150861734	chr1:150861734:T:C	4.7006e-06	-1.55933	-4.15888e-10	1.13096e-05	-1.55635	-4.15888e-10
150862099	chr1:150862099:A:G	5.67029e-06	-1.09731e-10	-1.37178	1.28023e-05	-1.09731e-10	-1.43238
150862131	chr1:150862131:T:C	6.24081e-06	-1.09731e-10	-1.27591	1.28697e-05	-1.09731e-10	-1.42713
150862861	chr1:150862861:G:A	5.39601e-06	-1.09731e-10	-1.42136	1.29759e-05	-1.09731e-10	-1.41891
150863190	chr1:150863190:C:T	0.00405771	2.15389	3.04746	7.5963e-06	-0.604893	-1.34945
150863963	chr1:150863963:T:C	2.16893e-05	-1.55556	1.52536	1.37062e-05	-1.51769	0.153525
150866275	chr1:150866275:GGTCA:G	6.50325e-05	1.02439	0.0434708	1.0193e-05	-0.342509	-1.3178
150866967	chr1:150866967:A:T	6.2521e-06	-1.09731e-10	-1.27411	1.85271e-05	-1.09731e-10	-1.06277
150866995	chr1:150866995:C:T	1.4912e-05	-0.404858	-4.15888e-10	3.50886e-05	-0.42413	-4.15888e-10
150867574	chr1:150867574:T:C	5.47059e-06	-1.09731e-10	-1.40764	2.92224e-05	-1.09731e-10	-0.607072
150867608	chr1:150867608:G:A	4.87008e-06	-1.52391	-4.15888e-10	1.41164e-05	-1.33467	-4.15888e-10
150867870	chr1:150867870:A:G	5.32996e-06	-1.09731e-10	-1.43368	2.28919e-05	-1.09731e-10	-0.851223
150868044	chr1:150868044:G:C	6.91894e-06	-1.17276	-4.15888e-10	1.5644e-05	-1.23192	-4.15888e-10
150868499	chr1:150868499:G:A	5.32802e-06	-1.09731e-10	-1.43404	2.25629e-05	-1.09731e-10	-0.865701
150868579	chr1:150868579:G:A	5.59454e-06	-1.09731e-10	-1.38523	1.58096e-05	-1.09731e-10	-1.22139
150868590	chr1:150868590:G:A	0.00461962	2.15374	3.17731	7.74159e-06	-0.604893	-1.33051
150868699	chr1:150868699:A:C	5.80186e-06	-1.09731e-10	-1.34884	1.366e-05	-1.09731e-10	-1.36753
150869191	chr1:150869191:T:C	5.96866e-06	-1.13487	-0.18563	6.53239e-06	-1.55236	-0.55288
150869260	chr1:150869260:A:G	0.00171378	1.51995	2.81948	1.71016e-05	-0.837849	-0.304984
150869540	chr1:150869540:ACTC:A	5.46789e-06	-1.09731e-10	-1.40813	1.43511e-05	-1.09731e-10	-1.31818
150870220	chr1:150870220:C:T	1.12962e-06	-1.55155	-1.4336	3.10103e-06	-1.48275	-1.36753
150870314	chr1:150870314:CTTAA:C	1.10973e-05	-1.09731e-10	-0.700319	1.42064e-05	-1.09731e-10	-1.32831
150870764	chr1:150870764:C:T	5.35345e-06	-1.09731e-10	-1.42928	1.38287e-05	-1.09731e-10	-1.35526
150870781	chr1:150870781:T:A	5.44406e-06	-1.09731e-10	-1.4125	2.8378e-05	-1.09731e-10	-0.636392
150871229	chr1:150871229:T:C	5.4015e-06	-1.09731e-10	-1.42035	2.6953e-05	-1.09731e-10	-0.687914
150873937	chr1:150873937:T:C	5.72184e-06	-1.09731e-10	-1.36273	1.38472e-05	-1.09731e-10	-1.35392
150874443	chr1:150874443:G:T	4.18283e-05	0.62655	-4.15888e-10	0.000107095	0.691708	-4.15888e-10
150875171	chr1:150875171:C:T	5.80951e-06	-1.13621	-0.211315	6.40864e-06	-1.55214	-0.572219
150875306	chr1:150875306:A:G	5.66596e-06	-1.09731e-10	-1.37255	1.65256e-05	-1.09731e-10	-1.1771
150876205	chr1:150876205:G:C	0.000900726	1.02032	2.67585	0.000512778	-0.195445	2.45328
150876349	chr1:150876349:G:A	5.69452e-06	-1.09731e-10	-1.36752	1.34443e-05	-1.09731e-10	-1.38345
150876501	chr1:150876501:G:A	5.54178e-06	-1.09731e-10	-1.39471	3.11789e-05	-1.09731e-10	-0.542265
150877848	chr1:150877848:C:T	1.13533e-05	-1.09731e-10	-0.677515	3.91626e-05	-1.09731e-10	-0.314285
150877889	chr1:150877889:T:C	1.69347e-05	1.06833	-1.34599	3.85638e-05	0.909512	-1.23921
150878022	chr1:150878022:A:G	5.67789e-06	-1.09731e-10	-1.37044	1.2967e-05	-1.09731e-10	-1.4196
150878428	chr1:150878428:CA:C	0.000686685	0.944253	2.4806	1.45432e-05	-1.08524	-0.219648
150878664	chr1:150878664:C:T	1.21821e-05	-0.607058	-4.15888e-10	2.20706e-05	-0.887761	-4.15888e-10
150878768	chr1:150878768:G:A	1.91033e-05	-1.09731e-10	-0.157163	2.40648e-05	-1.09731e-10	-0.801257
150878838	chr1:150878838:G:A	6.52199e-06	-1.23184	-4.15888e-10	1.43214e-05	-1.32025	-4.15888e-10
150879248	chr1:150879248:G:A	1.70738e-05	-0.269477	-4.15888e-10	2.42219e-05	-0.794748	-4.15888e-10
150879319	chr1:150879319:T:C	9.58056e-06	-1.09731e-10	-0.847287	2.90945e-05	-1.09731e-10	-0.61146
150879578	chr1:150879578:T:C	5.38718e-06	-1.09731e-10	-1.423	1.69796e-05	-1.09731e-10	-1.15
150879713	chr1:150879713:G:A	6.28024e-06	-1.09731e-10	-1.26961	1.956e-05	-1.09731e-10	-1.00852
150880585	chr1:150880585:A:AT	3.04118e-06	-1.09133	-0.903453	6.76796e-06	-1.33646	-0.733344
150880587	chr1:150880587:G:A	3.72624e-05	0.510963	-4.15888e-10	9.41863e-05	0.563267	-4.15888e-10
150881177	chr1:150881177:AG:A	9.90163e-06	-0.814323	-4.15888e-10	2.09262e-05	-0.941005	-4.15888e-10
150881425	chr1:150881425:G:A	3.33058e-05	0.398707	-4.15888e-10	8.41444e-05	0.450528	-4.15888e-10
150882291	chr1:150882291:T:C	0.000291991	-0.0623116	2.63201	0.000238534	-0.932661	2.42516
150882840	chr1:150882840:T:G	7.2152e-06	-1.09731e-10	-1.13083	1.39107e-05	-1.09731e-10	-1.34935
150883602	chr1:150883602:CAT:C	3.32804e-05	0.397946	-4.15888e-10	8.30962e-05	0.437992	-4.15888e-10
150884139	chr1:150884139:CA:C	8.93126e-06	-1.09731e-10	-0.917466	1.31513e-05	-1.09731e-10	-1.40549
150884323	chr1:150884323:A:G	2.05709e-06	-1.08258	-1.30316	4.01526e-06	-1.33363	-1.25828
150884330	chr1:150884330:G:A	0.000881381	1.92093	1.75354	1.21652e-05	-0.718284	-0.765148
150884396	chr1:150884396:T:C	5.12335e-06	-1.47322	-4.15888e-10	1.26514e-05	-1.44424	-4.15888e-10
150884625	chr1:150884625:G:C	3.01361e-05	0.298699	-4.15888e-10	7.60584e-05	0.349495	-4.15888e-10
150885737	chr1:150885737:C:T	5.93316e-06	-1.09731e-10	-1.32647	1.49487e-05	-1.09731e-10	-1.27738
150886927	chr1:150886927:C:G	3.23758e-05	0.370388	-4.15888e-10	8.17923e-05	0.422176	-4.15888e-10
150887277	chr1:150887277:A:G	2.97465e-05	0.285688	-4.15888e-10	7.50412e-05	0.33603	-4.15888e-10
150887579	chr1:150887579:A:G	0.0102431	2.78253	3.3448	1.03068e-05	-0.372446	-1.27675
150887710	chr1:150887710:G:A	0.00923419	2.74302	3.28063	9.98301e-06	-0.392757	-1.28836
150887995	chr1:150887995:C:T	2.54362e-05	0.322868	-0.193717	1.11916e-05	-0.99982	-0.567021
150888217	chr1:150888217:TTA:T	0.00651695	2.66287	3.01227	9.40557e-06	-0.411923	-1.32878
150888415	chr1:150888415:C:T	5.39831e-06	-1.42094	-4.15888e-10	1.26416e-05	-1.44501	-4.15888e-10
150888753	chr1:150888753:C:T	0.00140226	2.33561	1.80321	7.05951e-06	-0.602195	-1.42544
150888994	chr1:150888994:G:A	5.92622e-06	-1.09731e-10	-1.32764	1.75446e-05	-1.09731e-10	-1.11726
150889621	chr1:150889621:C:T	5.3487e-06	-1.09731e-10	-1.43017	1.93969e-05	-1.09731e-10	-1.01689
150890394	chr1:150890394:G:A	5.57992e-06	-1.09731e-10	-1.38785	1.66257e-05	-1.09731e-10	-1.17106
150891174	chr1:150891174:G:A	4.72523e-06	-1.55411	-4.15888e-10	1.12983e-05	-1.55736	-4.15888e-10
150891637	chr1:150891637:T:G	0.0123449	2.95234	3.36164	1.13232e-05	-0.282313	-1.27284
150891688	chr1:150891688:T:G	6.2048e-06	-1.09731e-10	-1.2817	1.27832e-05	-1.09731e-10	-1.43387
150892203	chr1:150892203:A:T	4.81253e-06	-1.5358	-4.15888e-10	1.17108e-05	-1.5215	-4.15888e-10
150892790	chr1:150892790:C:T	5.33859e-06	-1.09731e-10	-1.43206	1.38797e-05	-1.09731e-10	-1.35158
150893284	chr1:150893284:A:G	0.00328554	3.2147	1.77556	1.12211e-05	-0.137577	-1.42664
150893782	chr1:150893782:C:A	6.44984e-06	-1.09731e-10	-1.24297	1.88914e-05	-1.09731e-10	-1.0433
150894357	chr1:150894357:G:A	3.21448e-05	0.363226	-4.15888e-10	8.10567e-05	0.413142	-4.15888e-10
150894904	chr1:150894904:G:A	5.41218e-06	-1.09731e-10	-1.41837	1.78986e-05	-1.09731e-10	-1.09728
150894985	chr1:150894985:C:T	6.87452e-06	-1.09731e-10	-1.1792	1.60306e-05	-1.09731e-10	-1.20751
150895026	chr1:150895026:G:A	5.58154e-06	-1.09731e-10	-1.38756	1.27809e-05	-1.09731e-10	-1.43406
150895642	chr1:150895642:C:T	2.72767e-05	0.199009	-4.15888e-10	6.85642e-05	0.245763	-4.15888e-10
150895806	chr1:150895806:A:T	2.05511e-05	-0.152803	0.0686941	9.96219e-06	-1.0127	-0.670507
150897353	chr1:150897353:G:A	7.12811e-06	-0.207378	-0.935599	3.63606e-06	-1.29456	-1.39654
150897364	chr1:150897364:G:A	5.89029e-06	-1.09731e-10	-1.33372	1.50743e-05	-1.09731e-10	-1.26901
150897392	chr1:150897392:T:C	3.20703e-06	-0.923537	-1.01814	6.4403e-06	-1.21519	-0.904244
150897974	chr1:150897974:T:C	0.0181723	3.19351	3.50712	1.32905e-05	-0.148919	-1.24604
150898286	chr1:150898286:A:G	8.85675e-06	-1.09731e-10	-0.925844	1.56838e-05	-1.09731e-10	-1.22938
150898628	chr1:150898628:C:T	0.00032975	0.0606993	2.63061	0.000253905	-0.856145	2.4111
150898821	chr1:150898821:C:T	0.000832576	2.31592	1.30158	1.23115e-05	-0.515649	-0.955825
150898848	chr1:150898848:C:T	5.52414e-06	-1.09731e-10	-1.3979	1.31076e-05	-1.09731e-10	-1.40882
150898930	chr1:150898930:A:AT	1.3318e-06	-1.51088	-1.30961	2.91645e-06	-1.48966	-1.42198
150898958	chr1:150898958:C:T	5.55645e-06	-1.09731e-10	-1.39206	1.55153e-05	-1.09731e-10	-1.24018
150900085	chr1:150900085:A:C	5.51555e-06	-1.09731e-10	-1.39945	1.52636e-05	-1.09731e-10	-1.25654
150900225	chr1:150900225:T:C	5.47898e-06	-1.09731e-10	-1.4061	1.86037e-05	-1.09731e-10	-1.05865
150900883	chr1:150900883:A:C	3.24894e-05	0.37389	-4.15888e-10	8.19263e-05	0.423813	-4.15888e-10
150902016	chr1:150902016:A:G	6.17984e-06	-1.09731e-10	-1.28573	1.90482e-05	-1.09731e-10	-1.03503
150902144	chr1:150902144:G:A	0.00395117	3.20534	1.9694	1.12839e-05	-0.144079	-1.41455
150902162	chr1:150902162:G:T	5.62645e-06	-1.09731e-10	-1.37954	1.2779e-05	-1.09731e-10	-1.4342
150902338	chr1:150902338:C:T	2.98943e-05	-1.09731e-10	0.290645	2.96552e-05	-1.09731e-10	-0.592371
150902556	chr1:150902556:G:A	3.04376e-05	0.308657	-4.15888e-10	7.66973e-05	0.357859	-4.15888e-10
150902562	chr1:150902562:G:C	6.86315e-06	-1.09731e-10	-1.18086	1.37003e-05	-1.09731e-10	-1.36459
150902592	chr1:150902592:T:TG	3.40404e-05	0.420524	-4.15888e-10	8.59239e-05	0.471454	-4.15888e-10
150903065	chr1:150903065:C:G	4.90774e-06	-1.51621	-4.15888e-10	1.59372e-05	-1.21335	-4.15888e-10
150903491	chr1:150903491:A:T	2.63282e-05	0.181528	-0.0179121	1.21448e-05	-1.07489	-0.410215
150904460	chr1:150904460:A:G	3.25807e-05	0.376695	-4.15888e-10	8.21658e-05	0.426732	-4.15888e-10
150904561	chr1:150904561:T:C	3.16324e-05	0.347159	-4.15888e-10	7.97737e-05	0.397187	-4.15888e-10
150905623	chr1:150905623:TC:T	1.76375e-06	-1.10609	-1.43349	2.9312e-06	-1.5186	-1.388
150905977	chr1:150905977:G:A	3.17117e-05	0.349662	-4.15888e-10	7.98116e-05	0.397662	-4.15888e-10
150906173	chr1:150906173:C:T	2.2434e-05	0.00355594	-4.15888e-10	5.35663e-05	-0.00108668	-4.15888e-10
150906291	chr1:150906291:C:T	3.68932e-05	0.501004	-4.15888e-10	7.18427e-05	0.292471	-4.15888e-10
150906625	chr1:150906625:A:G	0.0262273	3.22782	3.83971	1.44676e-05	-0.131243	-1.17885
150906726	chr1:150906726:C:CT	3.4392e-05	0.430799	-4.15888e-10	8.68208e-05	0.481839	-4.15888e-10
150906728	chr1:150906728:C:A	3.43805e-05	0.430465	-4.15888e-10	8.67909e-05	0.481494	-4.15888e-10
150907898	chr1:150907898:A:AC	5.4366e-06	-1.09731e-10	-1.41387	1.48285e-05	-1.09731e-10	-1.28546
150907909	chr1:150907909:C:T	5.41255e-06	-1.09731e-10	-1.4183	1.46325e-05	-1.09731e-10	-1.29877
150908688	chr1:150908688:T:C	4.88743e-06	-1.52036	-4.15888e-10	1.15016e-05	-1.53952	-4.15888e-10
150909111	chr1:150909111:G:A	5.98068e-06	-1.09731e-10	-1.31849	1.48074e-05	-1.09731e-10	-1.28688
150909170	chr1:150909170:A:G	5.96184e-06	-1.09731e-10	-1.32164	1.27893e-05	-1.09731e-10	-1.4334
150909187	chr1:150909187:G:A	3.33998e-05	0.494141	-0.0926161	1.35642e-05	-0.905115	-0.469461
150909356	chr1:150909356:T:A	2.82509e-05	-1.09731e-10	0.234102	2.85162e-05	-1.09731e-10	-0.631535
150909826	chr1:150909826:C:T	3.10648e-05	0.329052	-4.15888e-10	7.82438e-05	0.377823	-4.15888e-10
150910334	chr1:150910334:TG:T	0.000685443	-0.533827	3.95687	4.94266e-06	-1.48053	-0.903576
150910372	chr1:150910372:C:T	1.03294e-05	-1.09731e-10	-0.772025	1.87357e-05	-1.09731e-10	-1.05158
150910561	chr1:150910561:C:T	0.0012604	2.38282	1.64935	1.46812e-05	-0.480512	-0.81493
150910729	chr1:150910729:T:G	2.92164e-05	-1.09731e-10	0.267706	2.92595e-05	-1.09731e-10	-0.605803
150911446	chr1:150911446:T:A	4.79176e-06	-1.54012	-4.15888e-10	1.1645e-05	-1.52713	-4.15888e-10
150911795	chr1:150911795:A:G	4.8695e-05	0.0008917	0.777662	9.44022e-06	-0.960813	-0.776215
150912300	chr1:150912300:G:A	2.23362e-06	-0.993537	-1.30986	4.25913e-06	-1.2686	-1.26434
150913074	chr1:150913074:G:A	6.13391e-06	-1.09731e-10	-1.29319	1.32846e-05	-1.09731e-10	-1.3954
150913237	chr1:150913237:T:C	5.60828e-06	-1.09731e-10	-1.38278	2.15771e-05	-1.09731e-10	-0.910374
150913859	chr1:150913859:T:C	3.41994e-05	0.425186	-4.15888e-10	8.63317e-05	0.476189	-4.15888e-10
150914199	chr1:150914199:T:C	6.15007e-06	-1.09731e-10	-1.29056	1.27836e-05	-1.09731e-10	-1.43385
150914276	chr1:150914276:C:T	0.0036462	3.30352	1.7909	1.17732e-05	-0.0904286	-1.42575
150914901	chr1:150914901:T:C	0.00117922	2.26777	1.69781	1.41278e-05	-0.540753	-0.79311
150914966	chr1:150914966:A:G	0.0012052	2.34837	1.639	1.43547e-05	-0.49932	-0.818611
150915011	chr1:150915011:A:C	2.78506e-05	-1.09731e-10	0.21983	2.82799e-05	-1.09731e-10	-0.639857
150915218	chr1:150915218:C:A	5.40837e-06	-1.09731e-10	-1.41907	1.79571e-05	-1.09731e-10	-1.09402
150915825	chr1:150915825:C:G	5.3755e-06	-1.09731e-10	-1.42517	1.38495e-05	-1.09731e-10	-1.35376
150916054	chr1:150916054:A:T	1.08079e-05	-1.09731e-10	-0.726744	1.41166e-05	-1.09731e-10	-1.33465
150916220	chr1:150916220:C:A	5.73686e-06	-1.09731e-10	-1.36011	1.58699e-05	-1.09731e-10	-1.21758
150916621	chr1:150916621:A:G	0.0180105	3.01219	3.6795	1.24372e-05	-0.247895	-1.21342
150916917	chr1:150916917:C:T	7.43709e-06	-1.09731e-10	-1.10054	2.30526e-05	-1.09731e-10	-0.844227
150917013	chr1:150917013:C:T	0.0189546	2.91169	3.83108	1.21781e-05	-0.301499	-1.18087
150917167	chr1:150917167:T:C	0.0194265	3.16577	3.6016	1.33017e-05	-0.164798	-1.22932
150917401	chr1:150917401:T:C	2.199e-05	0.13817	-0.154604	1.0452e-05	-1.09963	-0.535583
150918733	chr1:150918733:G:C	0.00109631	2.22784	1.66484	1.36497e-05	-0.561028	-0.807261
150919425	chr1:150919425:G:A	3.5635e-05	0.466304	-4.15888e-10	8.99787e-05	0.517566	-4.15888e-10
150919533	chr1:150919533:C:T	0.0165031	3.01626	3.58802	1.22366e-05	-0.245751	-1.23183
150919768	chr1:150919768:A:G	0.00323145	3.27546	1.6982	1.15469e-05	-0.105793	-1.42979
150920388	chr1:150920388:A:G	3.26411e-05	0.378549	-4.15888e-10	8.23261e-05	0.428682	-4.15888e-10
150920394	chr1:150920394:C:A	1.33748e-05	-0.513651	-4.15888e-10	3.53054e-05	-0.417971	-4.15888e-10
150920620	chr1:150920620:T:C	5.39561e-06	-1.09731e-10	-1.42144	1.81734e-05	-1.09731e-10	-1.08205
150921087	chr1:150921087:A:G	4.53818e-05	0.0402304	0.667856	9.12686e-06	-0.935948	-0.834838
150921112	chr1:150921112:G:A	0.00016477	-0.819224	2.81675	0.000128567	-0.63894	1.51339
150921184	chr1:150921184:C:A	0.0180114	3.16199	3.52975	1.30955e-05	-0.166443	-1.2433
150921408	chr1:150921408:G:A	5.42915e-06	-1.09731e-10	-1.41524	1.7664e-05	-1.09731e-10	-1.11048
150921753	chr1:150921753:A:G	9.92146e-06	-1.09731e-10	-0.812324	1.36869e-05	-1.09731e-10	-1.36557
150922027	chr1:150922027:A:G	9.87392e-06	-1.09731e-10	-0.817127	1.36652e-05	-1.09731e-10	-1.36716
150922119	chr1:150922119:T:G	7.98954e-06	-1.09731e-10	-1.02889	1.81517e-05	-1.09731e-10	-1.08324
150924077	chr1:150924077:G:A	6.18765e-06	-1.09731e-10	-1.28447	2.62522e-05	-1.09731e-10	-0.714257
150924549	chr1:150924549:C:T	0.0015373	2.43536	1.7954	1.61588e-05	-0.452648	-0.746895
150925001	chr1:150925001:C:T	0.000920574	2.24573	1.47225	1.29152e-05	-0.542415	-0.881186
150925201	chr1:150925201:A:T	0.0347352	3.86824	3.48025	1.92582e-05	0.230719	-1.25479
150925448	chr1:150925448:G:C	5.90625e-06	-1.09731e-10	-1.33101	1.50276e-05	-1.09731e-10	-1.27212
150926942	chr1:150926942:A:G	5.97325e-06	-1.09731e-10	-1.31973	1.48299e-05	-1.09731e-10	-1.28536
150926947	chr1:150926947:G:A	5.9203e-06	-1.09731e-10	-1.32864	1.49867e-05	-1.09731e-10	-1.27484
150928198	chr1:150928198:T:C	3.19305e-05	0.356538	-4.15888e-10	8.04053e-05	0.405073	-4.15888e-10
150928359	chr1:150928359:C:A	2.78289e-05	-1.09731e-10	0.219051	2.82509e-05	-1.09731e-10	-0.640883
150929323	chr1:150929323:T:C	6.35335e-06	-1.09731e-10	-1.25804	1.99346e-05	-1.09731e-10	-0.989549
150929727	chr1:150929727:T:A	1.31389e-05	-0.531442	-4.15888e-10	2.06266e-05	-0.955425	-4.15888e-10
150930724	chr1:150930724:G:A	5.43904e-06	-1.09731e-10	-1.41342	1.75323e-05	-1.09731e-10	-1.11796
150930730	chr1:150930730:G:T	0.000934887	2.24114	1.49226	1.27653e-05	-0.552674	-0.882605
150930758	chr1:150930758:G:C	0.0141004	2.96621	3.48073	1.16898e-05	-0.270822	-1.25247
150931219	chr1:150931219:C:T	1.76652e-05	-0.235425	-4.15888e-10	4.18618e-05	-0.247632	-4.15888e-10
150931883	chr1:150931883:T:C	0.00482767	-0.537319	5.91241	0.00302488	-0.556699	4.58932
150932971	chr1:150932971:G:T	6.49571e-06	-1.09731e-10	-1.23588	1.43409e-05	-1.09731e-10	-1.31889
150933616	chr1:150933616:ATC:A	0.00291095	3.17589	1.69332	1.09527e-05	-0.158398	-1.43002
150934108	chr1:150934108:C:A	6.76602e-06	-1.09731e-10	-1.19511	1.34966e-05	-1.09731e-10	-1.37957
150935225	chr1:150935225:G:T	0.000884911	2.28728	1.39119	1.24663e-05	-0.528939	-0.930041
150935572	chr1:150935572:A:G	5.70308e-06	-1.09731e-10	-1.36602	1.5519e-05	-1.09731e-10	-1.23994
150935634	chr1:150935634:T:G	3.41518e-05	0.423792	-4.15888e-10	8.61195e-05	0.473729	-4.15888e-10
150935887	chr1:150935887:T:G	5.94247e-06	-1.09731e-10	-1.3249	2.54417e-05	-1.09731e-10	-0.745616
150936837	chr1:150936837:T:A	1.28304e-05	-1.09731e-10	-0.555204	1.34786e-05	-1.09731e-10	-1.3809
150936895	chr1:150936895:C:T	2.93949e-05	0.273796	-4.15888e-10	7.25067e-05	0.301672	-4.15888e-10
150937187	chr1:150937187:AAAAAAAAAAAG:A	0.0138164	2.69893	3.72766	1.04498e-05	-0.429685	-1.20574
150937338	chr1:150937338:A:G	5.67181e-06	-1.09731e-10	-1.37151	2.23273e-05	-1.09731e-10	-0.876195
150937406	chr1:150937406:C:T	1.40582e-05	-1.09731e-10	-0.463816	2.38463e-05	-1.09731e-10	-0.810379
150937522	chr1:150937522:G:T	5.48246e-06	-1.09731e-10	-1.40547	1.50634e-05	-1.09731e-10	-1.26974
150938435	chr1:150938435:C:T	0.000998737	2.19769	1.60178	1.30821e-05	-0.575199	-0.83556
150938861	chr1:150938861:C:T	3.54021e-05	0.459748	-4.15888e-10	8.84435e-05	0.500357	-4.15888e-10
150938876	chr1:150938876:C:T	9.22821e-06	-1.50662	0.621864	1.98734e-05	-1.55534	0.562718
150938917	chr1:150938917:C:T	1.34013e-05	-0.511675	-4.15888e-10	3.07218e-05	-0.557033	-4.15888e-10
150939018	chr1:150939018:A:G	3.7751e-05	-1.30195	1.82594	1.55436e-05	-1.53021	0.291851
150940666	chr1:150940666:A:G	0.000997173	2.25815	1.53975	1.32138e-05	-0.538848	-0.861899
150940716	chr1:150940716:C:T	6.88582e-06	-1.09731e-10	-1.17756	1.27785e-05	-1.09731e-10	-1.43424
150940781	chr1:150940781:C:T	2.82946e-06	-0.872343	-1.19459	2.72232e-06	-1.5463	-1.43422
150941066	chr1:150941066:G:A	5.40338e-06	-1.09731e-10	-1.42	1.80429e-05	-1.09731e-10	-1.08925
150941579	chr1:150941579:C:T	4.70528e-06	-1.55834	-4.15888e-10	1.13213e-05	-1.55532	-4.15888e-10
150942089	chr1:150942089:G:A	5.58524e-06	-1.09731e-10	-1.3869	1.27854e-05	-1.09731e-10	-1.4337
150942216	chr1:150942216:G:A	7.29464e-06	-1.09731e-10	-1.11988	2.30313e-05	-1.09731e-10	-0.845155
150942255	chr1:150942255:A:G	5.37521e-06	-1.09731e-10	-1.42523	1.43425e-05	-1.09731e-10	-1.31878
150942362	chr1:150942362:G:A	2.15786e-05	-0.0218663	-0.013455	9.64498e-06	-0.935154	-0.780415
150943151	chr1:150943151:T:G	5.9275e-06	-1.09731e-10	-1.32742	2.52851e-05	-1.09731e-10	-0.751791
150943399	chr1:150943399:G:A	0.0138123	2.97754	3.44875	1.16954e-05	-0.264172	-1.25864
150943501	chr1:150943501:C:T	5.40641e-06	-1.09731e-10	-1.41944	1.79868e-05	-1.09731e-10	-1.09237
150943680	chr1:150943680:A:G	5.43202e-06	-1.09731e-10	-1.41471	1.50062e-05	-1.09731e-10	-1.27355
150943746	chr1:150943746:A:G	9.67963e-06	-0.837	-4.15888e-10	2.04683e-05	-0.963128	-4.15888e-10
150944181	chr1:150944181:C:T	0.000833817	2.12375	1.49524	1.20208e-05	-0.612767	-0.882599
150944290	chr1:150944290:C:T	6.90795e-06	-1.09731e-10	-1.17435	1.71616e-05	-1.09731e-10	-1.13933
150944291	chr1:150944291:G:A	5.48753e-06	-1.09731e-10	-1.40454	1.30967e-05	-1.09731e-10	-1.40965
150945156	chr1:150945156:A:G	5.58513e-06	-1.09731e-10	-1.38692	1.28151e-05	-1.09731e-10	-1.43139
150945608	chr1:150945608:C:T	0.0148091	2.84135	3.65462	1.13244e-05	-0.337084	-1.21797
150945623	chr1:150945623:G:T	1.19062e-05	-0.629966	-4.15888e-10	2.83179e-05	-0.638512	-4.15888e-10
150945937	chr1:150945937:A:G	5.85751e-06	-1.09731e-10	-1.3393	2.45413e-05	-1.09731e-10	-0.781651
150946024	chr1:150946024:T:C	2.61502e-05	-1.09731e-10	0.156834	2.69971e-05	-1.09731e-10	-0.68628
150947217	chr1:150947217:C:T	5.73546e-06	-1.09731e-10	-1.36036	1.58863e-05	-1.09731e-10	-1.21655
150947366	chr1:150947366:C:T	0.000571806	2.71247	0.529307	0.000901835	0.818878	2.00355
150947434	chr1:150947434:C:T	0.000198915	-0.17948	2.36534	0.000167636	-1.0123	2.15209
150947850	chr1:150947850:A:C	8.1583e-06	-1.09731e-10	-1.00799	2.52399e-05	-1.09731e-10	-0.753581
150947950	chr1:150947950:G:C	1.40816e-05	-1.09731e-10	-0.462153	2.38768e-05	-1.09731e-10	-0.809099
150948588	chr1:150948588:T:C	1.65675e-05	-0.265144	-0.0344336	8.62073e-06	-1.08477	-0.743072
150948939	chr1:150948939:A:G	1.13494e-05	0.616944	-1.29481	3.11144e-05	0.606517	-1.15085
150950036	chr1:150950036:C:T	0.013775	3.05456	3.36903	1.20014e-05	-0.22374	-1.27324
150950623	chr1:150950623:T:C	3.15468e-06	-1.02982	-0.928318	2.88072e-06	-1.55688	-1.36709
150951298	chr1:150951298:T:A	0.0173282	3.04042	3.61264	1.24578e-05	-0.231257	-1.2284
150951691	chr1:150951691:G:A	3.24801e-06	-1.08861	-0.84037	2.97261e-06	-1.56002	-1.33254
150952310	chr1:150952310:G:A	9.5924e-06	-0.846052	-4.15888e-10	1.38189e-05	-1.35597	-4.15888e-10
150952314	chr1:150952314:T:C	5.4108e-06	-1.09731e-10	-1.41863	1.78768e-05	-1.09731e-10	-1.09851
150953459	chr1:150953459:G:A	5.46977e-06	-1.09731e-10	-1.40779	1.49733e-05	-1.09731e-10	-1.27574
150953824	chr1:150953824:G:A	5.83513e-06	-1.09731e-10	-1.34313	1.27793e-05	-1.09731e-10	-1.43418
150954395	chr1:150954395:A:C	5.43474e-06	-1.09731e-10	-1.41421	1.75876e-05	-1.09731e-10	-1.11481
150954448	chr1:150954448:A:G	6.00027e-06	-1.09731e-10	-1.31522	1.48072e-05	-1.09731e-10	-1.2869
150954676	chr1:150954676:G:A	0.000945445	2.17002	1.57462	1.27471e-05	-0.58906	-0.84764
150954893	chr1:150954893:G:T	0.000900739	2.12731	1.56889	1.24269e-05	-0.61091	-0.851235
150955066	chr1:150955066:A:G	3.28968e-05	0.386352	-4.15888e-10	8.28701e-05	0.435267	-4.15888e-10
150955765	chr1:150955765:T:C	5.40137e-06	-1.09731e-10	-1.42037	1.80691e-05	-1.09731e-10	-1.08781
150955984	chr1:150955984:C:G	3.22082e-05	0.365197	-4.15888e-10	8.1323e-05	0.416421	-4.15888e-10
150956002	chr1:150956002:G:C	2.74368e-05	0.204863	-4.15888e-10	6.93214e-05	0.256746	-4.15888e-10
150956095	chr1:150956095:A:AAAAAAT	3.95716e-05	0.571089	-4.15888e-10	0.000100377	0.626924	-4.15888e-10
150956282	chr1:150956282:A:G	0.000175375	-0.346595	2.4065	0.000158256	-1.11566	2.19786
150956411	chr1:150956411:T:A	6.6864e-06	-1.09731e-10	-1.20695	1.36246e-05	-1.09731e-10	-1.37013
150957036	chr1:150957036:G:T	1.79197e-05	-1.09731e-10	-0.221121	4.3541e-05	-1.09731e-10	-0.208304
150957076	chr1:150957076:C:T	6.48459e-06	-1.09731e-10	-1.23759	2.89382e-05	-1.09731e-10	-0.616844
150957087	chr1:150957087:G:A	0.000917365	2.23573	1.47875	1.26749e-05	-0.553119	-0.889265
150957210	chr1:150957210:A:G	2.96962e-05	-1.09731e-10	0.283997	2.95729e-05	-1.09731e-10	-0.595149
150958450	chr1:150958450:C:T	7.56288e-06	-1.08377	-4.15888e-10	1.35353e-05	-1.37671	-4.15888e-10
150958822	chr1:150958822:G:A	5.80359e-06	-1.09731e-10	-1.34855	2.38249e-05	-1.09731e-10	-0.811275
150958986	chr1:150958986:G:A	0.0119728	2.91728	3.36609	1.11607e-05	-0.29663	-1.27297
150959062	chr1:150959062:A:C	5.36406e-06	-1.09731e-10	-1.4273	1.87837e-05	-1.09731e-10	-1.04902
150959406	chr1:150959406:C:T	9.93257e-06	-1.09731e-10	-0.811204	1.78641e-05	-1.09731e-10	-1.09922
150959797	chr1:150959797:C:T	0.0001824	-0.218025	2.3172	0.000156461	-1.0368	2.1076
150960025	chr1:150960025:A:G	0.00228994	3.00874	1.62051	9.98948e-06	-0.248328	-1.43215
150960089	chr1:150960089:A:C	5.43928e-06	-1.09731e-10	-1.41338	1.53559e-05	-1.09731e-10	-1.25051
150960220	chr1:150960220:T:A	2.59415e-06	-1.54262	-0.611144	6.0721e-06	-1.5503	-0.627999
150961124	chr1:150961124:C:T	5.55267e-06	-1.09731e-10	-1.39274	1.29801e-05	-1.09731e-10	-1.41859
150961247	chr1:150961247:A:G	5.85982e-06	-1.09731e-10	-1.33891	1.51474e-05	-1.09731e-10	-1.26418
150961463	chr1:150961463:G:A	5.41414e-06	-1.09731e-10	-1.41801	1.46454e-05	-1.09731e-10	-1.29788
150962740	chr1:150962740:TCA:T	5.50091e-06	-1.09731e-10	-1.40211	1.31601e-05	-1.09731e-10	-1.40481
150963335	chr1:150963335:C:T	2.10721e-05	-0.0590756	-4.15888e-10	4.76954e-05	-0.117171	-4.15888e-10
150963370	chr1:150963370:C:T	3.28201e-05	0.384017	-4.15888e-10	8.27386e-05	0.433679	-4.15888e-10
150963396	chr1:150963396:A:G	0.00071658	2.18708	1.28038	1.19143e-05	-0.576494	-0.927774
150963804	chr1:150963804:C:G	4.43636e-05	0.685396	-4.15888e-10	0.000191309	1.27188	-4.15888e-10
150964427	chr1:150964427:T:C	4.77102e-06	-1.54446	-4.15888e-10	1.16122e-05	-1.52995	-4.15888e-10
150964576	chr1:150964576:G:A	5.33801e-06	-1.09731e-10	-1.43217	1.40075e-05	-1.09731e-10	-1.34241
150964598	chr1:150964598:G:A	3.28531e-05	0.385022	-4.15888e-10	8.27432e-05	0.433735	-4.15888e-10
150965008	chr1:150965008:G:A	5.41193e-06	-1.09731e-10	-1.41842	1.65552e-05	-1.09731e-10	-1.17531
150965185	chr1:150965185:A:G	0.00898925	3.01583	2.98093	1.1473e-05	-0.238974	-1.30304
150965192	chr1:150965192:A:G	0.000252229	-0.173418	2.59673	0.000210914	-1.00857	2.37802
150965295	chr1:150965295:T:A	6.37426e-06	-1.09731e-10	-1.25476	1.28718e-05	-1.09731e-10	-1.42697
150965488	chr1:150965488:AAGG:A	0.00219195	2.95436	1.63116	9.71304e-06	-0.276761	-1.43178
150965514	chr1:150965514:C:A	7.27619e-06	-1.09731e-10	-1.12242	1.67145e-05	-1.09731e-10	-1.16573
150965905	chr1:150965905:G:A	4.66801e-05	-1.09731e-10	0.736294	1.2941e-05	-1.09731e-10	-1.42161
150966140	chr1:150966140:G:A	6.70535e-06	-1.09731e-10	-1.20412	3.11009e-05	-1.09731e-10	-0.544771
150966401	chr1:150966401:A:G	4.82401e-06	-1.53342	-4.15888e-10	1.17411e-05	-1.51891	-4.15888e-10
150966842	chr1:150966842:G:A	5.78688e-06	-1.09731e-10	-1.35143	1.86358e-05	-1.09731e-10	-1.05692
150967016	chr1:150967016:G:A	5.33352e-06	-1.43301	-4.15888e-10	1.33295e-05	-1.39203	-4.15888e-10
150967268	chr1:150967268:C:A	0.00311467	3.2769	1.65995	1.1571e-05	-0.102467	-1.43104
150967407	chr1:150967407:A:G	3.60697e-05	0.478429	-4.15888e-10	9.09725e-05	0.52855	-4.15888e-10
150967832	chr1:150967832:G:A	3.44654e-05	0.432934	-4.15888e-10	8.69192e-05	0.482972	-4.15888e-10
150967881	chr1:150967881:G:T	0.00317124	3.25434	1.70052	1.14575e-05	-0.113821	-1.42954
150967882	chr1:150967882:C:T	0.00333008	3.25634	1.74739	1.14936e-05	-0.112637	-1.42758
150967913	chr1:150967913:T:C	5.39968e-06	-1.09731e-10	-1.42068	1.81941e-05	-1.09731e-10	-1.08091
150968905	chr1:150968905:C:T	0.000876531	2.18774	1.48121	1.23478e-05	-0.579678	-0.888849
150969290	chr1:150969290:G:A	4.86787e-06	-1.52437	-4.15888e-10	1.41185e-05	-1.33452	-4.15888e-10
150969322	chr1:150969322:T:G	5.61221e-06	-1.09731e-10	-1.38208	1.509e-05	-1.09731e-10	-1.26798
150969468	chr1:150969468:A:G	0.000786757	2.14872	1.41218	1.17674e-05	-0.599158	-0.917515
150969531	chr1:150969531:C:T	5.67792e-06	-1.09731e-10	-1.37044	1.6137e-05	-1.09731e-10	-1.20089
150969688	chr1:150969688:GGTCTT:G	5.46592e-06	-1.09731e-10	-1.40849	1.27855e-05	-1.09731e-10	-1.4337
150969804	chr1:150969804:C:T	5.41421e-06	-1.09731e-10	-1.418	1.78184e-05	-1.09731e-10	-1.10178
150971397	chr1:150971397:C:G	3.29948e-05	0.389326	-4.15888e-10	8.31186e-05	0.438262	-4.15888e-10
150971693	chr1:150971693:G:C	1.9542e-05	-0.233121	0.0986642	9.65552e-06	-1.06609	-0.648382
150971740	chr1:150971740:T:C	8.99598e-06	-1.09731e-10	-0.910245	1.65733e-05	-1.09731e-10	-1.17421
150971887	chr1:150971887:A:G	4.55616e-05	0.712041	-4.15888e-10	0.000115348	0.765945	-4.15888e-10
150972386	chr1:150972386:G:A	5.41534e-06	-1.09731e-10	-1.41779	1.78485e-05	-1.09731e-10	-1.10009
150972912	chr1:150972912:G:A	6.37856e-06	-1.09731e-10	-1.25408	1.33842e-05	-1.09731e-10	-1.38794
150973131	chr1:150973131:T:A	4.63279e-05	0.26945	0.459271	9.55824e-06	-0.787446	-0.937157
150973318	chr1:150973318:A:C	0.00069135	2.38629	1.04534	1.18606e-05	-0.451783	-1.057
150973504	chr1:150973504:A:T	5.68479e-06	-1.09731e-10	-1.36923	1.57004e-05	-1.09731e-10	-1.22832
150974014	chr1:150974014:G:A	0.0116052	4.48445	1.76773	2.47139e-05	0.65023	-1.42487
150974507	chr1:150974507:C:T	6.24139e-06	-1.09731e-10	-1.27582	2.65937e-05	-1.09731e-10	-0.701333
150974911	chr1:150974911:G:C	4.53011e-05	0.706309	-4.15888e-10	0.000114075	0.754847	-4.15888e-10
150977203	chr1:150977203:T:C	1.67398e-05	-0.289232	-4.15888e-10	2.38629e-05	-0.809683	-4.15888e-10
150977206	chr1:150977206:T:C	0.000825158	4.01109	-0.402538	1.97044e-05	0.430269	-1.43143
150977586	chr1:150977586:G:A	0.000784148	3.95979	-0.402214	1.91258e-05	0.400485	-1.43145
150978085	chr1:150978085:G:A	0.000813276	3.96319	-0.369145	1.91999e-05	0.402201	-1.4293
150978109	chr1:150978109:C:T	0.000852391	4.03472	-0.393697	2.00062e-05	0.445055	-1.43102
150978324	chr1:150978324:G:A	2.03905e-06	-1.06206	-1.33248	4.03335e-06	-1.30204	-1.28538
150978432	chr1:150978432:T:C	0.000135507	-1.09731e-10	1.802	1.60326e-05	-1.09731e-10	-1.20738
150979001	chr1:150979001:T:C	1.63451e-06	-1.20278	-1.4129	2.80809e-06	-1.53957	-1.40994
150979381	chr1:150979381:G:A	6.06378e-06	-0.0933064	-1.21138	3.86239e-06	-1.22885	-1.40187
150979509	chr1:150979509:G:A	1.72204e-05	-1.09731e-10	-0.260927	2.81494e-05	-1.09731e-10	-0.644481
150980198	chr1:150980198:C:T	6.50999e-06	-0.0964518	-1.13723	3.78175e-06	-1.22902	-1.4228
150981013	chr1:150981013:C:T	5.44777e-06	-1.09731e-10	-1.41182	1.47951e-05	-1.09731e-10	-1.28771
150981509	chr1:150981509:A:G	5.67973e-06	-1.09731e-10	-1.37012	1.57503e-05	-1.09731e-10	-1.22515
150982195	chr1:150982195:G:A	1.82153e-06	-1.11605	-1.3913	2.8061e-06	-1.5165	-1.43371
150982244	chr1:150982244:G:A	1.42639e-05	-0.449292	-4.15888e-10	3.29112e-05	-0.488195	-4.15888e-10
150982350	chr1:150982350:C:T	5.58188e-06	-1.09731e-10	-1.3875	1.27841e-05	-1.09731e-10	-1.43381
150982757	chr1:150982757:C:A	7.23696e-06	-1.09731e-10	-1.12782	1.44305e-05	-1.09731e-10	-1.31266
150982762	chr1:150982762:G:GA	4.30163e-05	0.654555	-4.15888e-10	0.000108661	0.706227	-4.15888e-10
150983106	chr1:150983106:A:G	4.9311e-06	-1.51146	-4.15888e-10	1.18882e-05	-1.50646	-4.15888e-10
150983227	chr1:150983227:G:A	3.43682e-05	-1.09731e-10	0.430109	3.36229e-05	-1.09731e-10	-0.466801
150983344	chr1:150983344:G:A	6.37593e-06	-1.09731e-10	-1.25449	1.28798e-05	-1.09731e-10	-1.42635
150983652	chr1:150983652:G:A	0.000474503	3.4836	-0.428353	1.5043e-05	0.160693	-1.43179
150983897	chr1:150983897:G:A	5.89208e-06	-1.09731e-10	-1.33341	1.29481e-05	-1.09731e-10	-1.42106
150984353	chr1:150984353:A:G	1.5306e-05	-1.09731e-10	-0.378776	1.75151e-05	-1.09731e-10	-1.11895
150984471	chr1:150984471:C:T	0.00029022	0.0812814	2.48234	0.000223999	-0.837545	2.26718
150984816	chr1:150984816:C:T	6.2562e-06	-1.09731e-10	-1.27345	1.31267e-05	-1.09731e-10	-1.40736
150985196	chr1:150985196:A:T	1.62527e-06	-1.19784	-1.42351	2.9234e-06	-1.47766	-1.4316
150985254	chr1:150985254:A:G	3.96159e-06	-0.846041	-0.884337	3.05994e-06	-1.43008	-1.43353
150985657	chr1:150985657:T:C	2.3062e-06	-0.986961	-1.28446	2.97542e-06	-1.52456	-1.36706
150986182	chr1:150986182:G:A	2.49075e-05	-1.09731e-10	0.108145	2.09508e-05	-1.09731e-10	-0.939829
150986360	chr1:150986360:A:G	1.42599e-06	-1.32694	-1.42522	3.03338e-06	-1.55511	-1.31722
150986835	chr1:150986835:C:A	3.67879e-05	-1.09731e-10	0.498145	3.64881e-05	-1.09731e-10	-0.38502
150986954	chr1:150986954:C:T	6.0453e-06	-1.09731e-10	-1.30774	1.32365e-05	-1.09731e-10	-1.39903
150987110	chr1:150987110:G:A	3.67879e-05	-1.09731e-10	0.498145	3.64881e-05	-1.09731e-10	-0.38502
150987282	chr1:150987282:G:A	3.78242e-06	-1.00508	-0.771579	4.7881e-06	-1.14545	-1.27042
150987557	chr1:150987557:G:A	5.66337e-06	-1.09731e-10	-1.373	1.29347e-05	-1.09731e-10	-1.42209
150987874	chr1:150987874:A:C	0.000597736	2.8589	0.42723	6.14128e-05	0.733948	-0.598338
150988903	chr1:150988903:C:T	5.52712e-06	-1.09731e-10	-1.39736	1.27814e-05	-1.09731e-10	-1.43402
150989066	chr1:150989066:G:A	2.21468e-05	-0.9554	0.946071	4.57276e-06	-1.10099	-1.3609
150989258	chr1:150989258:C:T	2.47583e-05	-1.09731e-10	0.102139	3.10459e-05	-1.09731e-10	-0.546542
150989340	chr1:150989340:TATTCTGTTG:T	5.32861e-06	-1.09731e-10	-1.43393	1.36354e-05	-1.09731e-10	-1.36934
150989351	chr1:150989351:T:G	2.8861e-06	-1.12552	-0.921598	4.70702e-06	-1.24894	-1.18401
150989393	chr1:150989393:A:G	4.10945e-06	-0.345187	-1.34855	4.23159e-06	-1.15383	-1.3856
150989622	chr1:150989622:C:T	2.46534e-05	0.0978919	-4.15888e-10	6.21051e-05	0.146821	-4.15888e-10
150989647	chr1:150989647:C:T	2.88099e-06	-0.713138	-1.33575	6.0692e-06	-1.3769	-0.80188
150990447	chr1:150990447:G:A	2.94923e-06	-0.695189	-1.33029	6.17403e-06	-1.36864	-0.793018
150990473	chr1:150990473:T:C	3.40061e-06	-1.06507	-0.817996	4.64948e-06	-1.19686	-1.24839
150990802	chr1:150990802:C:T	7.28402e-06	0.300552	-1.42189	5.8008e-06	-0.795933	-1.42808
150990838	chr1:150990838:C:G	6.82678e-06	-1.09731e-10	-1.18617	1.49958e-05	-1.09731e-10	-1.27423
150991034	chr1:150991034:G:T	1.16056e-05	-1.33678	0.681251	5.83908e-06	-1.45577	-0.761664
150992047	chr1:150992047:G:A	5.67809e-06	-1.09731e-10	-1.37041	1.56441e-05	-1.09731e-10	-1.23192
150992334	chr1:150992334:G:A	3.24255e-06	-1.12915	-0.80151	4.36712e-06	-1.25142	-1.25649
150992764	chr1:150992764:C:T	3.60686e-06	-0.907655	-0.91653	2.95211e-06	-1.46546	-1.43402
150992877	chr1:150992877:A:G	9.36832e-06	-1.09731e-10	-0.86969	1.66619e-05	-1.09731e-10	-1.16888
150993237	chr1:150993237:TC:T	1.13226e-05	-1.09731e-10	-0.680226	1.70951e-05	-1.09731e-10	-1.14322
150993240	chr1:150993240:C:A	1.14025e-05	-1.09731e-10	-0.67319	1.71654e-05	-1.09731e-10	-1.13911
150993855	chr1:150993855:G:A	2.93203e-06	-1.00993	-1.02139	2.85787e-06	-1.5015	-1.43043
150994112	chr1:150994112:C:T	7.74972e-06	-1.09731e-10	-1.05937	1.48934e-05	-1.09731e-10	-1.28109
150994300	chr1:150994300:G:A	5.42372e-06	-1.09731e-10	-1.41624	1.29317e-05	-1.09731e-10	-1.42232
150994735	chr1:150994735:G:T	6.52572e-06	-1.09731e-10	-1.23127	1.44784e-05	-1.09731e-10	-1.30935
150995712	chr1:150995712:A:G	1.64264e-05	-1.09731e-10	-0.308135	8.60173e-05	-1.09731e-10	0.472542
150996227	chr1:150996227:A:G	1.64492e-05	-1.09731e-10	-0.306746	1.82992e-05	-1.09731e-10	-1.07515
150996266	chr1:150996266:T:A	6.26525e-06	-1.09731e-10	-1.272	1.29111e-05	-1.09731e-10	-1.42392
150996382	chr1:150996382:T:C	1.24029e-05	-1.30733	0.718233	6.18941e-06	-1.43498	-0.724184
150996466	chr1:150996466:C:T	1.10908e-05	0.706523	-1.40743	7.69077e-06	-0.525328	-1.41666
150996881	chr1:150996881:A:AT	5.23739e-06	-1.4512	-4.15888e-10	1.28886e-05	-1.42566	-4.15888e-10
150996970	chr1:150996970:A:C	6.36558e-06	-1.09731e-10	-1.25612	1.29663e-05	-1.09731e-10	-1.41966
150997045	chr1:150997045:C:T	4.82082e-06	-1.53408	-4.15888e-10	1.37794e-05	-1.35883	-4.15888e-10
150997091	chr1:150997091:A:G	1.64746e-05	-1.09731e-10	-0.305202	8.63283e-05	-1.09731e-10	0.476151
150997116	chr1:150997116:C:T	2.48333e-06	-1.17977	-1.01766	4.91265e-06	-1.29337	-1.09683
150997720	chr1:150997720:G:A	5.33516e-06	-1.09731e-10	-1.4327	1.33282e-05	-1.09731e-10	-1.39212
150998335	chr1:150998335:G:C	3.2563e-06	-0.911798	-1.01463	2.95625e-06	-1.46669	-1.4314
150998360	chr1:150998360:T:A	1.31016e-05	0.875045	-1.40934	8.6144e-06	-0.41043	-1.41814
150998719	chr1:150998719:G:T	8.21727e-06	-0.993703	-0.00708129	1.69896e-05	-1.18615	0.0367427
150998768	chr1:150998768:A:T	2.74677e-05	0.205989	-4.15888e-10	6.91388e-05	0.254109	-4.15888e-10
150998775	chr1:150998775:C:T	7.28371e-06	-1.09731e-10	-1.12138	1.35861e-05	-1.09731e-10	-1.37296
151000063	chr1:151000063:T:G	2.56525e-06	-1.12599	-1.03898	5.22897e-06	-1.24897	-1.07883
151000763	chr1:151000763:C:G	4.73375e-06	-1.55231	-4.15888e-10	1.15007e-05	-1.5396	-4.15888e-10
151000931	chr1:151000931:G:A	8.19539e-05	-0.329069	1.6282	7.27965e-05	-1.12257	1.42823
151001474	chr1:151001474:A:G	2.8872e-05	0.25585	-4.15888e-10	7.27414e-05	0.304904	-4.15888e-10
151001686	chr1:151001686:G:A	2.21313e-06	-1.4395	-0.873114	1.00422e-05	-1.36403	-0.311188
151002495	chr1:151002495:T:A	2.6189e-06	-1.09768	-1.04659	5.36828e-06	-1.22428	-1.07722
151002632	chr1:151002632:T:C	1.15491e-06	-1.53762	-1.42538	2.62546e-05	-1.2167	0.502537
151003466	chr1:151003466:G:A	2.42235e-05	-1.09731e-10	0.0803009	2.73059e-05	-1.09731e-10	-0.674904
151003629	chr1:151003629:T:C	7.26653e-06	-1.09731e-10	-1.12374	4.20448e-05	-1.09731e-10	-0.243271
151003648	chr1:151003648:C:A	3.07172e-05	0.317801	-4.15888e-10	7.741e-05	0.367108	-4.15888e-10
151003737	chr1:151003737:A:G	9.21166e-06	-1.09731e-10	-0.886553	7.53234e-05	-1.09731e-10	0.339784
151003857	chr1:151003857:C:T	2.5618e-05	0.136273	-4.15888e-10	6.43995e-05	0.183098	-4.15888e-10
151004393	chr1:151004393:C:T	6.03872e-06	-1.09731e-10	-1.30883	1.31819e-05	-1.09731e-10	-1.40316
151005378	chr1:151005378:G:A	5.35173e-06	-1.09731e-10	-1.4296	1.29515e-05	-1.09731e-10	-1.42079
151005704	chr1:151005704:C:T	3.09486e-05	0.325304	-4.15888e-10	7.80343e-05	0.375141	-4.15888e-10
151005813	chr1:151005813:G:A	5.35401e-06	-1.09731e-10	-1.42918	1.29371e-05	-1.09731e-10	-1.42191
151005928	chr1:151005928:G:A	1.30817e-05	-1.09731e-10	-0.535805	1.61802e-05	-1.09731e-10	-1.19822
151005961	chr1:151005961:C:T	5.32698e-06	-1.09731e-10	-1.43424	1.36281e-05	-1.09731e-10	-1.36987
151006265	chr1:151006265:A:G	5.76691e-06	-1.09731e-10	-1.35489	1.61407e-05	-1.09731e-10	-1.20067
151006513	chr1:151006513:TG:T	5.39604e-06	-1.09731e-10	-1.42136	1.36407e-05	-1.09731e-10	-1.36895
151007805	chr1:151007805:T:C	0.0297576	8.52217	-1.32836	0.000513273	3.42257	-1.16377
151007811	chr1:151007811:C:T	5.6887e-06	-1.36854	-4.15888e-10	1.23078e-05	-1.47178	-4.15888e-10
151007882	chr1:151007882:A:G	1.39686e-05	-1.09731e-10	-0.470211	2.28293e-05	-1.09731e-10	-0.853962
151008076	chr1:151008076:C:T	6.46197e-06	-1.09731e-10	-1.24109	3.29224e-05	-1.09731e-10	-0.487854
151008725	chr1:151008725:A:T	1.0102e-05	-1.09731e-10	-0.794293	1.93305e-05	-1.09731e-10	-1.02032
151008749	chr1:151008749:C:A	1.63725e-05	-0.311421	-4.15888e-10	3.78468e-05	-0.348461	-4.15888e-10
151008752	chr1:151008752:C:T	1.01352e-05	-1.09731e-10	-0.79101	1.93832e-05	-1.09731e-10	-1.0176
151008761	chr1:151008761:G:A	9.50426e-06	-1.30808	0.452794	6.14611e-06	-1.52663	-0.639553
151008984	chr1:151008984:A:G	2.80283e-05	1.20384	-0.977647	5.6665e-05	1.23169	-1.17654
151009144	chr1:151009144:C:T	7.53694e-06	-1.09731e-10	-1.08721	5.10663e-05	-1.09731e-10	-0.0488833
151009453	chr1:151009453:C:T	3.21141e-05	0.362272	-4.15888e-10	8.10134e-05	0.412607	-4.15888e-10
151009481	chr1:151009481:C:CTAA	3.20814e-05	0.361254	-4.15888e-10	8.0929e-05	0.411565	-4.15888e-10
151009519	chr1:151009519:C:T	3.20998e-05	0.361827	-4.15888e-10	8.09769e-05	0.412157	-4.15888e-10
151009585	chr1:151009585:A:G	7.06097e-06	-1.09731e-10	-1.15244	2.12957e-05	-1.09731e-10	-0.923502
151010748	chr1:151010748:C:T	4.04144e-06	-0.591858	-1.11856	8.25132e-06	-0.681263	-1.19037
151010803	chr1:151010803:G:A	4.67065e-06	-0.36205	-1.20367	9.36466e-06	-0.480045	-1.26502
151010971	chr1:151010971:TATAGAA:T	5.35014e-06	-1.09731e-10	-1.4299	1.39262e-05	-1.09731e-10	-1.34824
151011029	chr1:151011029:T:A	5.3332e-06	-1.09731e-10	-1.43307	1.48695e-05	-1.09731e-10	-1.28269
151011044	chr1:151011044:T:A	5.33272e-06	-1.09731e-10	-1.43316	1.48858e-05	-1.09731e-10	-1.2816
151011165	chr1:151011165:A:G	1.3912e-05	-1.09731e-10	-0.474272	1.86781e-05	-1.09731e-10	-1.05465
151011226	chr1:151011226:G:A	6.12118e-06	-1.09731e-10	-1.29527	1.95454e-05	-1.09731e-10	-1.00927
151011247	chr1:151011247:G:A	5.47232e-06	-1.09731e-10	-1.40732	1.28766e-05	-1.09731e-10	-1.4266
151011559	chr1:151011559:G:T	1.10379e-05	-0.705687	-4.15888e-10	2.67969e-05	-0.693722	-4.15888e-10
151012175	chr1:151012175:CCTCATG:C	1.89865e-06	-1.55592	-0.909955	4.04981e-06	-1.4263	-1.15703
151012343	chr1:151012343:G:A	5.33819e-06	-1.09731e-10	-1.43214	1.29457e-05	-1.09731e-10	-1.42124
151012428	chr1:151012428:C:G	5.32988e-06	-1.09731e-10	-1.4337	1.43895e-05	-1.09731e-10	-1.31551
151013838	chr1:151013838:G:T	6.42578e-06	-1.09731e-10	-1.2467	1.36022e-05	-1.09731e-10	-1.37177
151014003	chr1:151014003:A:C	5.32836e-06	-1.09731e-10	-1.43398	1.43192e-05	-1.09731e-10	-1.32041
151014046	chr1:151014046:C:T	5.71452e-06	-1.36401	-4.15888e-10	1.97092e-05	-1.00092	-4.15888e-10
151014066	chr1:151014066:G:A	1.45645e-05	-1.09731e-10	-0.428439	1.86666e-05	-1.09731e-10	-1.05527
151014088	chr1:151014088:T:C	5.47099e-06	-1.09731e-10	-1.40756	2.13361e-05	-1.09731e-10	-0.921605
151014186	chr1:151014186:A:G	2.3805e-06	-1.13993	-1.09978	4.4887e-06	-1.30854	-1.17191
151014350	chr1:151014350:G:A	1.27759e-05	-1.09731e-10	-0.559466	1.72077e-05	-1.09731e-10	-1.13665
151014674	chr1:151014674:A:T	1.09633e-05	-1.09731e-10	-0.712467	1.60709e-05	-1.09731e-10	-1.205
151015410	chr1:151015410:C:T	2.37391e-06	-1.14147	-1.10101	4.505e-06	-1.30942	-1.1674
151015736	chr1:151015736:G:A	5.68234e-06	-1.09731e-10	-1.36966	1.59436e-05	-1.09731e-10	-1.21295
151016159	chr1:151016159:C:A	1.03463e-05	-0.848913	0.0785225	1.93827e-05	-1.12755	0.109928
151016485	chr1:151016485:C:T	3.6113e-06	-0.685169	-1.13779	4.09182e-06	-1.14466	-1.42836
151016542	chr1:151016542:C:T	5.00553e-06	-0.30053	-1.19595	9.81821e-06	-0.435953	-1.26181
151016573	chr1:151016573:C:T	9.71221e-06	-1.09731e-10	-0.833639	2.05143e-05	-1.09731e-10	-0.960884
151016959	chr1:151016959:G:A	5.32915e-06	-1.09731e-10	-1.43383	1.51385e-05	-1.09731e-10	-1.26477
151017449	chr1:151017449:A:G	1.35657e-06	-1.47639	-1.32567	5.46054e-06	-1.17749	-1.10697
151017683	chr1:151017683:G:A	8.33852e-06	-1.09731e-10	-0.986137	1.52361e-05	-1.09731e-10	-1.25834
151017990	chr1:151017990:C:CAT	1.74049e-05	1.13016	-1.38043	1.64203e-05	-0.140763	-1.04273
151018349	chr1:151018349:A:G	4.94918e-06	-0.452984	-1.05482	4.97331e-06	-0.959003	-1.41892
151018437	chr1:151018437:G:C	2.13973e-06	-1.17249	-1.17386	4.67471e-06	-1.33378	-1.10606
151018745	chr1:151018745:A:G	2.64474e-06	-0.811495	-1.32296	5.5638e-06	-0.898358	-1.36737
151018854	chr1:151018854:A:C	4.9015e-06	-0.431691	-1.08579	5.08747e-06	-0.943361	-1.41187
151018869	chr1:151018869:C:G	5.42459e-06	-1.09731e-10	-1.41608	2.05034e-05	-1.09731e-10	-0.961416
151018949	chr1:151018949:G:A	5.61244e-06	-1.09731e-10	-1.38204	1.28206e-05	-1.09731e-10	-1.43096
151018991	chr1:151018991:C:T	5.33571e-06	-1.09731e-10	-1.4326	1.2853e-05	-1.09731e-10	-1.42843
151019112	chr1:151019112:A:G	1.42248e-05	-1.09731e-10	-0.452038	1.84307e-05	-1.09731e-10	-1.06799
151019224	chr1:151019224:A:C	1.54333e-05	1.01188	-1.38238	1.49795e-05	-0.226287	-1.04904
151019353	chr1:151019353:T:G	5.53232e-06	-1.09731e-10	-1.39642	1.28308e-05	-1.09731e-10	-1.43016
151019534	chr1:151019534:G:A	2.53769e-06	-1.1634	-1.01237	4.23448e-06	-1.32341	-1.21533
151019543	chr1:151019543:G:A	2.40528e-06	-1.16963	-1.05973	4.25804e-06	-1.33074	-1.20246
151019622	chr1:151019622:C:T	1.29508e-05	-1.09731e-10	-0.545869	1.73794e-05	-1.09731e-10	-1.12672
151019625	chr1:151019625:TTC:T	5.47582e-06	-1.09731e-10	-1.40668	1.53911e-05	-1.09731e-10	-1.24822
151019684	chr1:151019684:A:G	1.76067e-05	1.15583	-1.39457	1.60922e-05	-0.121785	-1.08189
151019822	chr1:151019822:A:G	5.41247e-06	-1.09731e-10	-1.41832	1.27791e-05	-1.09731e-10	-1.4342
151019896	chr1:151019896:C:T	5.51906e-06	-1.09731e-10	-1.39882	2.21353e-05	-1.09731e-10	-0.884833
151019961	chr1:151019961:A:G	3.56676e-06	-0.492065	-1.3433	7.2566e-06	-0.616427	-1.38367
151019980	chr1:151019980:C:T	1.73167e-05	-1.09731e-10	-0.255354	2.67728e-05	-1.09731e-10	-0.694622
151020270	chr1:151020270:G:A	5.3311e-06	-1.09731e-10	-1.43347	1.44713e-05	-1.09731e-10	-1.30984
151020761	chr1:151020761:C:T	9.43974e-06	-1.09731e-10	-0.862094	1.73021e-05	-1.09731e-10	-1.13118
151021008	chr1:151021008:T:C	5.64305e-06	-1.09731e-10	-1.3766	2.37196e-05	-1.09731e-10	-0.815704
151021039	chr1:151021039:T:C	1.05538e-05	-1.09731e-10	-0.750534	1.57808e-05	-1.09731e-10	-1.22321
151021390	chr1:151021390:G:A	8.07269e-06	0.360446	-1.37898	9.73614e-06	-0.66547	-1.04069
151021778	chr1:151021778:T:C	9.57217e-06	-1.09731e-10	-0.848163	1.49749e-05	-1.09731e-10	-1.27563
151021840	chr1:151021840:G:A	1.28137e-05	-1.09731e-10	-0.556509	1.73102e-05	-1.09731e-10	-1.13071
151022117	chr1:151022117:T:C	5.70494e-06	-1.09731e-10	-1.36569	2.45924e-05	-1.09731e-10	-0.779568
151022509	chr1:151022509:C:T	4.70252e-06	-1.55892	-4.15888e-10	1.21623e-05	-1.48367	-4.15888e-10
151022760	chr1:151022760:G:A	6.41268e-06	-0.619067	-0.629679	4.47568e-06	-1.10625	-1.3771
151022790	chr1:151022790:G:A	5.32718e-06	-1.09731e-10	-1.4342	1.55835e-05	-1.09731e-10	-1.2358
151023485	chr1:151023485:C:T	1.37825e-05	0.950058	-1.43368	1.31079e-05	0.00983953	-1.41863
151023905	chr1:151023905:G:C	1.51154e-05	-0.559547	0.168237	4.98636e-05	-0.522397	0.44968
151023999	chr1:151023999:G:A	5.78833e-06	-1.09731e-10	-1.35118	1.31618e-05	-1.09731e-10	-1.40469
151024358	chr1:151024358:G:A	2.01659e-05	-1.09731e-10	-0.103032	2.29691e-05	-1.09731e-10	-0.847857
151024679	chr1:151024679:G:A	5.71551e-06	-1.09731e-10	-1.36384	1.32731e-05	-1.09731e-10	-1.39627
151025247	chr1:151025247:G:A	2.95747e-05	-0.451338	0.731235	9.33029e-05	-0.515098	1.06894
151025301	chr1:151025301:T:G	2.15169e-05	-1.09731e-10	-0.0381857	2.40666e-05	-1.09731e-10	-0.80118
151025366	chr1:151025366:T:A	6.59151e-06	-0.561469	-0.659771	5.26283e-06	-0.917454	-1.40388
151025464	chr1:151025464:T:C	4.80655e-06	-0.16581	-1.37123	1.36936e-05	-0.86685	-0.498228
151025886	chr1:151025886:G:A	6.06009e-06	-1.09731e-10	-1.3053	1.4727e-05	-1.09731e-10	-1.29232
151026030	chr1:151026030:C:T	1.82872e-05	-1.09731e-10	-0.20082	2.1934e-05	-1.09731e-10	-0.893967
151026326	chr1:151026326:T:C	5.39734e-06	-1.09731e-10	-1.42112	1.28105e-05	-1.09731e-10	-1.43174
151026440	chr1:151026440:G:A	2.25014e-06	-1.17293	-1.12311	3.84626e-06	-1.31633	-1.31858
151026603	chr1:151026603:A:T	2.71048e-06	-0.869121	-1.24078	4.16492e-06	-1.15415	-1.40116
151026938	chr1:151026938:C:T	1.98292e-06	-1.02701	-1.39544	3.25622e-06	-1.38285	-1.4186
151027027	chr1:151027027:C:G	5.51365e-06	-1.09731e-10	-1.3998	1.48036e-05	-1.09731e-10	-1.28713
151027028	chr1:151027028:C:T	9.83318e-06	-0.821261	-4.15888e-10	2.57772e-05	-0.732516	-4.15888e-10
151027030	chr1:151027030:C:A	5.02836e-05	-1.09731e-10	0.810656	4.7869e-05	-1.09731e-10	-0.11354
151027261	chr1:151027261:A:G	2.80803e-06	-0.777731	-1.29681	5.36846e-06	-0.893369	-1.4081
151027963	chr1:151027963:G:A	1.17862e-05	-0.640092	-4.15888e-10	2.84511e-05	-0.63382	-4.15888e-10
151028084	chr1:151028084:T:C	5.39297e-06	-1.09731e-10	-1.42193	1.96854e-05	-1.09731e-10	-1.00213
151028118	chr1:151028118:CCTT:C	1.9011e-06	-1.07078	-1.39381	7.96564e-06	-1.24799	-0.658882
151028255	chr1:151028255:T:A	5.86055e-06	-1.33878	-4.15888e-10	1.40242e-05	-1.34122	-4.15888e-10
151028615	chr1:151028615:G:C	2.72501e-05	-1.09731e-10	0.198035	4.2083e-05	-1.09731e-10	-0.242362
151028770	chr1:151028770:G:A	1.17981e-05	-1.09731e-10	-0.639086	2.28789e-05	-1.09731e-10	-0.851792
151029107	chr1:151029107:G:A	1.17997e-06	-1.52214	-1.4194	5.25747e-06	-1.06294	-1.25942
151029524	chr1:151029524:C:T	4.69647e-06	-1.56021	-4.15888e-10	1.32557e-05	-1.39758	-4.15888e-10
151029583	chr1:151029583:A:G	2.42466e-06	-1.53188	-0.689454	5.1582e-06	-1.55938	-0.782038
151029609	chr1:151029609:C:T	2.82906e-06	-0.635206	-1.43187	2.10969e-05	-0.147632	-0.785249
151029658	chr1:151029658:C:T	3.46651e-06	-0.639878	-1.224	5.64075e-06	-0.937	-1.31499
151030256	chr1:151030256:C:T	1.30716e-05	-1.09731e-10	-0.536578	2.79929e-05	-1.09731e-10	-0.650056
151030282	chr1:151030282:G:A	1.6316e-06	-1.19003	-1.42743	9.00759e-06	-1.34175	-0.442188
151030478	chr1:151030478:A:T	3.18651e-06	-0.514259	-1.43384	2.2164e-05	0.00159709	-0.885133
151030482	chr1:151030482:G:T	5.99187e-06	-1.09731e-10	-1.31662	1.27837e-05	-1.09731e-10	-1.43384
151030532	chr1:151030532:C:T	3.40608e-06	-0.449336	-1.43213	2.30923e-05	0.0806825	-0.923192
151031048	chr1:151031048:T:C	8.98225e-06	-1.09731e-10	-0.911773	2.5751e-05	-1.09731e-10	-0.733532
151031124	chr1:151031124:T:A	1.2422e-06	-1.45644	-1.4337	5.65284e-06	-0.888907	-1.36094
151031196	chr1:151031196:T:G	7.77991e-06	-1.09731e-10	-1.05548	2.39592e-05	-1.09731e-10	-0.805656
151031244	chr1:151031244:A:G	5.33699e-06	-1.09731e-10	-1.43236	1.82039e-05	-1.09731e-10	-1.08037
151031321	chr1:151031321:G:A	8.20151e-06	-1.09731e-10	-1.0027	1.47229e-05	-1.09731e-10	-1.2926
151031406	chr1:151031406:C:T	1.00888e-05	-1.09731e-10	-0.795593	2.03054e-05	-1.09731e-10	-0.97112
151031527	chr1:151031527:T:C	1.25451e-06	-1.44624	-1.43404	5.77249e-06	-0.863454	-1.36545
151031608	chr1:151031608:G:A	1.74106e-06	-1.13031	-1.42222	8.9769e-06	-1.29503	-0.492324
151031899	chr1:151031899:A:G	9.85046e-06	-1.09731e-10	-0.819505	1.9648e-05	-1.09731e-10	-1.00403
151032535	chr1:151032535:G:A	5.43657e-06	-1.09731e-10	-1.41387	1.36024e-05	-1.09731e-10	-1.37176
151032795	chr1:151032795:T:C	1.0602e-05	-1.09731e-10	-0.745979	2.12785e-05	-1.09731e-10	-0.924309
151033086	chr1:151033086:T:C	5.43711e-06	-1.09731e-10	-1.41378	1.50176e-05	-1.09731e-10	-1.27278
151033430	chr1:151033430:G:A	1.05556e-05	-1.09731e-10	-0.750364	3.61075e-05	-1.09731e-10	-0.395507
151033557	chr1:151033557:A:AT	6.25741e-06	-1.09731e-10	-1.27326	1.33811e-05	-1.09731e-10	-1.38817
151034215	chr1:151034215:C:T	4.70469e-06	-1.55846	-4.15888e-10	1.14257e-05	-1.54614	-4.15888e-10
151035098	chr1:151035098:G:C	1.39328e-06	-1.55911	-1.21625	2.92514e-06	-1.51399	-1.39467
151035790	chr1:151035790:G:C	3.52838e-06	-0.523294	-1.32289	1.5675e-05	0.00610365	-1.23605
151035878	chr1:151035878:C:T	3.39354e-05	0.417435	-4.15888e-10	3.40648e-05	-0.453744	-4.15888e-10
151035976	chr1:151035976:A:G	1.50935e-05	-1.09731e-10	-0.392761	1.28523e-05	-1.09731e-10	-1.42848
151036333	chr1:151036333:C:T	6.54432e-06	-1.09731e-10	-1.22843	1.36216e-05	-1.09731e-10	-1.37035
151036376	chr1:151036376:A:G	1.52137e-06	-1.36423	-1.32318	9.57138e-06	-0.894313	-0.828916
151036435	chr1:151036435:C:T	2.26519e-06	-1.02757	-1.2618	6.8347e-06	-1.01849	-1.0415
151036438	chr1:151036438:T:A	1.34182e-06	-1.56005	-1.25294	2.85582e-06	-1.52226	-1.41039
151036452	chr1:151036452:G:A	1.48343e-06	-1.37356	-1.33911	9.05115e-06	-0.911625	-0.86749
151036496	chr1:151036496:G:A	1.01695e-05	-1.09731e-10	-0.787627	3.35997e-05	-1.09731e-10	-0.467491
151036732	chr1:151036732:A:G	4.87306e-06	-1.5233	-4.15888e-10	1.17943e-05	-1.51439	-4.15888e-10
151036987	chr1:151036987:TAAAG:T	7.08858e-06	-1.09731e-10	-1.14854	1.35592e-05	-1.09731e-10	-1.37494
151037158	chr1:151037158:T:C	5.5059e-06	-0.382964	-1.01824	6.04052e-05	0.345589	-0.226521
151037213	chr1:151037213:A:G	2.3217e-06	-0.831154	-1.43357	1.38154e-05	-0.422493	-0.933729
151037243	chr1:151037243:A:G	2.79603e-06	-0.730101	-1.34872	1.15467e-05	-0.277502	-1.2581
151037427	chr1:151037427:G:A	7.27767e-06	0.1746	-1.29681	3.30722e-05	0.837036	-1.32035
151037531	chr1:151037531:G:C	8.69443e-06	-1.09731e-10	-0.944341	1.97899e-05	-1.09731e-10	-0.996837
151038241	chr1:151038241:G:A	5.32943e-06	-1.09731e-10	-1.43378	1.41451e-05	-1.09731e-10	-1.33264
151038255	chr1:151038255:G:T	3.78182e-06	-0.424989	-1.35183	1.70933e-05	0.12832	-1.27164
151038388	chr1:151038388:A:G	5.48007e-06	-1.09731e-10	-1.40591	1.32916e-05	-1.09731e-10	-1.39487
151038482	chr1:151038482:C:A	5.69541e-06	-1.09731e-10	-1.36736	1.2789e-05	-1.09731e-10	-1.43342
151038494	chr1:151038494:T:TC	2.55974e-06	-0.737677	-1.42944	1.47178e-05	-0.297517	-0.995435
151038849	chr1:151038849:C:T	2.58115e-05	1.38208	-1.23828	0.000136671	1.94882	-1.01325
151039067	chr1:151039067:G:A	2.16079e-06	-0.993843	-1.34271	7.27598e-06	-1.1781	-0.819326
151039584	chr1:151039584:A:G	2.16669e-06	-0.995071	-1.33875	1.1112e-05	-0.145974	-1.42801
151039592	chr1:151039592:G:A	2.72284e-06	-1.56015	-0.545197	3.78024e-06	-1.53004	-1.12218
151039617	chr1:151039617:C:T	5.4331e-06	-1.09731e-10	-1.41451	1.3135e-05	-1.09731e-10	-1.40673
151040524	chr1:151040524:G:A	5.39749e-06	-1.09731e-10	-1.42109	1.5013e-05	-1.09731e-10	-1.27309
151040623	chr1:151040623:C:T	2.82581e-06	-1.56	-0.508225	3.85434e-06	-1.53219	-1.10061
151040818	chr1:151040818:A:C	5.55213e-06	-1.09731e-10	-1.39284	1.27824e-05	-1.09731e-10	-1.43393
151040823	chr1:151040823:G:A	5.37996e-06	-1.09731e-10	-1.42434	1.4951e-05	-1.09731e-10	-1.27723
151041077	chr1:151041077:T:C	2.16057e-06	-0.99558	-1.34107	1.41775e-05	-0.511311	-0.819039
151041481	chr1:151041481:C:T	1.31844e-05	-1.09731e-10	-0.527992	2.99926e-05	-1.09731e-10	-0.581058
151041658	chr1:151041658:C:G	2.35511e-06	-0.851638	-1.3988	1.42121e-05	-0.301793	-1.02612
151041701	chr1:151041701:C:T	8.86877e-06	-1.09731e-10	-0.924487	1.52811e-05	-1.09731e-10	-1.25539
151041924	chr1:151041924:A:G	2.75734e-06	-1.55978	-0.532979	3.84675e-06	-1.51901	-1.11576
151041967	chr1:151041967:T:A	9.28734e-06	-1.09731e-10	-0.878371	1.57139e-05	-1.09731e-10	-1.22746
151042170	chr1:151042170:A:T	5.36326e-06	-1.09731e-10	-1.42745	1.46387e-05	-1.09731e-10	-1.29834
151042249	chr1:151042249:T:G	1.35801e-05	-1.09731e-10	-0.498419	3.08852e-05	-1.09731e-10	-0.551729
151042327	chr1:151042327:G:A	5.4791e-06	-1.09731e-10	-1.40608	1.32883e-05	-1.09731e-10	-1.39512
151042361	chr1:151042361:C:T	5.42274e-06	-1.09731e-10	-1.41642	1.52468e-05	-1.09731e-10	-1.25763
151042532	chr1:151042532:G:C	5.32775e-06	-1.09731e-10	-1.43409	1.79483e-05	-1.09731e-10	-1.09451
151042575	chr1:151042575:G:A	1.26977e-05	-1.09731e-10	-0.565604	2.89018e-05	-1.09731e-10	-0.618104
151042698	chr1:151042698:C:T	2.72518e-06	-1.55989	-0.544593	3.76822e-06	-1.53327	-1.12213
151043392	chr1:151043392:G:A	1.95354e-06	-1.00965	-1.42773	1.05401e-05	-1.1833	-0.443517
151043633	chr1:151043633:A:G	6.53609e-06	-1.09731e-10	-1.22968	1.32803e-05	-1.09731e-10	-1.39572
151043920	chr1:151043920:T:C	1.99385e-06	-1.31498	-1.10198	5.12214e-06	-0.973323	-1.37511
151043993	chr1:151043993:T:TG	5.40773e-06	-1.09731e-10	-1.41919	1.32198e-05	-1.09731e-10	-1.40029
151044281	chr1:151044281:G:A	2.65319e-06	-0.83906	-1.2922	7.48246e-06	-1.03936	-0.930086
151044314	chr1:151044314:A:G	4.84776e-06	-1.52851	-4.15888e-10	1.16121e-05	-1.52996	-4.15888e-10
151044523	chr1:151044523:G:A	2.74445e-06	-0.913432	-1.18401	1.80643e-05	-0.409482	-0.678588
151044736	chr1:151044736:T:C	5.38046e-06	-1.09731e-10	-1.42425	1.48505e-05	-1.09731e-10	-1.28397
151044932	chr1:151044932:C:T	4.7166e-06	-1.55593	-4.15888e-10	1.12673e-05	-1.5601	-4.15888e-10
151045584	chr1:151045584:G:C	2.25862e-06	-0.866789	-1.42548	1.24191e-05	-1.05524	-0.407531
151045654	chr1:151045654:G:C	6.2787e-06	-1.09731e-10	-1.26986	1.33629e-05	-1.09731e-10	-1.38952
151046090	chr1:151046090:G:A	1.37719e-05	-1.09731e-10	-0.484391	2.08041e-05	-1.09731e-10	-0.946858
151046704	chr1:151046704:A:G	5.01725e-06	-0.468603	-1.02554	7.30455e-05	0.238997	0.0700784
151046814	chr1:151046814:A:G	5.33133e-06	-1.09731e-10	-1.43342	1.3828e-05	-1.09731e-10	-1.35531
151046853	chr1:151046853:G:C	2.33281e-06	-1.55619	-0.703758	3.29991e-06	-1.4958	-1.29232
151047076	chr1:151047076:A:G	5.33456e-06	-1.09731e-10	-1.43282	1.37605e-05	-1.09731e-10	-1.36021
151047744	chr1:151047744:T:A	7.01029e-06	-1.15964	-4.15888e-10	1.67638e-05	-1.16279	-4.15888e-10
151047902	chr1:151047902:C:T	5.63207e-06	-1.09731e-10	-1.37855	1.37754e-05	-1.09731e-10	-1.35912
151047922	chr1:151047922:C:T	5.38004e-06	-1.09731e-10	-1.42433	1.33463e-05	-1.09731e-10	-1.39077
151047925	chr1:151047925:G:A	8.23666e-06	-1.09731e-10	-0.998428	1.46442e-05	-1.09731e-10	-1.29796
151047993	chr1:151047993:G:A	5.4637e-06	-1.09731e-10	-1.4089	1.32687e-05	-1.09731e-10	-1.3966
151048709	chr1:151048709:C:G	5.36736e-06	-1.09731e-10	-1.42669	1.28638e-05	-1.09731e-10	-1.42759
151049033	chr1:151049033:A:G	1.86894e-06	-1.05129	-1.43036	1.04017e-05	-1.21843	-0.421613
151049567	chr1:151049567:T:C	5.33074e-06	-1.09731e-10	-1.43353	1.48196e-05	-1.09731e-10	-1.28606
151049760	chr1:151049760:G:C	2.45464e-05	-1.09731e-10	0.0935424	5.59149e-05	-1.09731e-10	0.0418232
151049985	chr1:151049985:T:C	5.33757e-06	-1.09731e-10	-1.43225	1.41087e-05	-1.09731e-10	-1.33521
151050278	chr1:151050278:T:C	5.32744e-06	-1.09731e-10	-1.43415	1.44392e-05	-1.09731e-10	-1.31206
151050782	chr1:151050782:C:T	5.38128e-06	-1.09731e-10	-1.4241	1.57423e-05	-1.09731e-10	-1.22565
151050819	chr1:151050819:C:T	5.39926e-06	-1.09731e-10	-1.42076	1.42679e-05	-1.09731e-10	-1.32399
151051096	chr1:151051096:A:G	5.35634e-06	-1.09731e-10	-1.42874	1.53638e-05	-1.09731e-10	-1.24999
151051786	chr1:151051786:A:G	5.48986e-06	-1.09731e-10	-1.40412	1.33732e-05	-1.09731e-10	-1.38875
151052059	chr1:151052059:T:C	5.33695e-06	-1.09731e-10	-1.43237	1.41204e-05	-1.09731e-10	-1.33438
151052212	chr1:151052212:T:G	6.84492e-06	-1.09731e-10	-1.18352	3.25328e-05	-1.09731e-10	-0.499757
151052316	chr1:151052316:C:CTAGA	5.40864e-06	-1.09731e-10	-1.41903	1.60706e-05	-1.09731e-10	-1.20502
151052483	chr1:151052483:C:T	1.29016e-05	-0.549673	-4.15888e-10	1.93719e-05	-1.01818	-4.15888e-10
151052709	chr1:151052709:G:A	1.21107e-05	-1.09731e-10	-0.612935	2.73106e-05	-1.09731e-10	-0.674732
151053118	chr1:151053118:TC:T	5.33027e-06	-1.09731e-10	-1.43362	1.42922e-05	-1.09731e-10	-1.32229
151053301	chr1:151053301:A:G	1.14215e-06	-1.55288	-1.42123	2.95274e-06	-1.54257	-1.3567
151053409	chr1:151053409:C:T	5.22803e-06	-1.45299	-4.15888e-10	1.82533e-05	-1.07766	-4.15888e-10
151053777	chr1:151053777:C:T	5.72394e-06	-1.09731e-10	-1.36237	1.28089e-05	-1.09731e-10	-1.43187
151053985	chr1:151053985:G:A	5.77156e-06	-1.09731e-10	-1.35408	1.57153e-05	-1.09731e-10	-1.22737
151054159	chr1:151054159:G:A	4.74417e-06	-1.55011	-4.15888e-10	1.14119e-05	-1.54735	-4.15888e-10
151054542	chr1:151054542:T:C	4.69656e-06	-1.56019	-4.15888e-10	1.12661e-05	-1.56021	-4.15888e-10
151054877	chr1:151054877:C:T	5.33358e-06	-1.09731e-10	-1.433	1.49256e-05	-1.09731e-10	-1.27893
151055289	chr1:151055289:GAAC:G	5.35408e-06	-1.42916	-4.15888e-10	1.82909e-05	-1.0756	-4.15888e-10
151055359	chr1:151055359:CAAAG:C	4.24825e-06	-0.734164	-0.926352	1.09276e-05	-0.717894	-0.872822
151055383	chr1:151055383:C:T	1.16969e-05	-1.09731e-10	-0.647697	2.46176e-05	-1.09731e-10	-0.778544
151055406	chr1:151055406:G:A	4.78021e-06	-1.54254	-4.15888e-10	1.15293e-05	-1.53711	-4.15888e-10
151055649	chr1:151055649:G:T	5.33535e-06	-1.09731e-10	-1.43267	1.49773e-05	-1.09731e-10	-1.27547
151056301	chr1:151056301:T:C	1.16656e-05	-1.09731e-10	-0.650375	3.30204e-05	-1.09731e-10	-0.484882
151056453	chr1:151056453:C:T	1.46623e-06	-1.2917	-1.43263	6.56859e-06	-1.03047	-1.06924
151056629	chr1:151056629:TCAG:T	3.73524e-06	-0.490988	-1.29822	4.19247e-05	0.212114	-0.458246
151057039	chr1:151057039:T:C	5.32951e-06	-1.09731e-10	-1.43376	1.38795e-05	-1.09731e-10	-1.35159
151057879	chr1:151057879:C:T	5.53978e-06	-1.09731e-10	-1.39507	1.2806e-05	-1.09731e-10	-1.43209
151058012	chr1:151058012:C:T	5.55121e-06	-1.09731e-10	-1.39301	1.35021e-05	-1.09731e-10	-1.37916
151058315	chr1:151058315:G:A	1.14671e-05	-1.09731e-10	-0.667542	1.40157e-05	-1.09731e-10	-1.34183
151058533	chr1:151058533:G:C	2.11839e-05	-0.0537831	-4.15888e-10	5.07435e-05	-0.0552228	-4.15888e-10
151058855	chr1:151058855:C:G	4.73038e-06	-1.55302	-4.15888e-10	1.12967e-05	-1.55749	-4.15888e-10
151059000	chr1:151059000:T:A	3.9926e-06	-0.558671	-1.16391	4.73514e-05	0.105667	-0.230077
151059191	chr1:151059191:T:C	2.86554e-06	-0.795246	-1.25902	1.79843e-05	-0.26034	-0.832166
151060221	chr1:151060221:G:T	4.70374e-06	-1.55867	-4.15888e-10	1.15147e-05	-1.53838	-4.15888e-10
151061503	chr1:151061503:C:T	3.1506e-06	-0.529229	-1.4302	5.47644e-05	0.218685	-0.197652
151061922	chr1:151061922:A:G	5.35559e-06	-1.09731e-10	-1.42888	1.47958e-05	-1.09731e-10	-1.28767
151062695	chr1:151062695:G:C	4.55678e-06	-0.447087	-1.14332	3.44642e-05	0.188874	-0.630958
151063152	chr1:151063152:A:C	1.99959e-06	-1.52225	-0.891837	3.86421e-06	-1.5125	-1.11775
151063502	chr1:151063502:C:T	5.48713e-06	-1.09731e-10	-1.40462	1.34307e-05	-1.09731e-10	-1.38447
151063625	chr1:151063625:C:A	5.45825e-06	-1.09731e-10	-1.40989	1.35258e-05	-1.09731e-10	-1.37741
151063796	chr1:151063796:A:T	5.35347e-06	-1.09731e-10	-1.42928	1.41536e-05	-1.09731e-10	-1.33204
151064051	chr1:151064051:C:T	5.33319e-06	-1.09731e-10	-1.43307	1.44064e-05	-1.09731e-10	-1.31433
151064340	chr1:151064340:A:G	5.75127e-06	-0.0580044	-1.2996	7.18253e-05	0.765144	-0.472914
151064470	chr1:151064470:TTTGTGTACAAAGCCCACCAC:T	5.8613e-06	-1.09731e-10	-1.33865	1.27961e-05	-1.09731e-10	-1.43287
151064516	chr1:151064516:C:T	8.39912e-06	-1.09731e-10	-0.978896	3.14479e-05	-1.09731e-10	-0.533675
151064596	chr1:151064596:G:A	5.34577e-06	-1.09731e-10	-1.43072	1.42542e-05	-1.09731e-10	-1.32495
151064717	chr1:151064717:C:T	1.11386e-05	-1.09731e-10	-0.696606	3.13439e-05	-1.09731e-10	-0.536987
151064859	chr1:151064859:A:G	1.18011e-05	-1.09731e-10	-0.638834	2.64571e-05	-1.09731e-10	-0.706482
151065064	chr1:151065064:G:A	8.68642e-06	-1.09731e-10	-0.945262	2.70546e-05	-1.09731e-10	-0.684152
151065073	chr1:151065073:A:G	8.70692e-06	-1.09731e-10	-0.942906	2.71345e-05	-1.09731e-10	-0.681201
151065169	chr1:151065169:T:C	9.32777e-06	-1.09731e-10	-0.874028	1.74777e-05	-1.09731e-10	-1.12108
151065231	chr1:151065231:T:C	2.25856e-05	1.18089	-1.1706	0.000122678	1.72207	-0.894508
151065256	chr1:151065256:T:A	1.26704e-06	-1.54837	-1.32197	2.74681e-06	-1.54652	-1.42505
151065408	chr1:151065408:C:A	5.34243e-06	-1.09731e-10	-1.43134	1.43083e-05	-1.09731e-10	-1.32117
151065659	chr1:151065659:T:C	2.16046e-06	-1.00293	-1.33377	7.0282e-06	-1.18057	-0.851505
151065733	chr1:151065733:G:A	5.53143e-06	-1.09731e-10	-1.39658	1.36189e-05	-1.09731e-10	-1.37055
151066444	chr1:151066444:C:T	3.59322e-06	-1.40918	-0.418799	3.54608e-05	-1.00954	0.595965
151066970	chr1:151066970:T:G	8.16953e-06	-1.09731e-10	-1.00661	2.61563e-05	-1.09731e-10	-0.717917
151067133	chr1:151067133:A:G	5.35962e-06	-0.270002	-1.15813	4.18901e-05	0.408005	-0.654963
151068968	chr1:151068968:T:G	3.22248e-05	-1.09731e-10	0.365712	7.27064e-05	-1.09731e-10	0.304422
151069164	chr1:151069164:T:C	5.52031e-05	0.903996	-4.15888e-10	0.000139863	0.958659	-4.15888e-10
151069236	chr1:151069236:A:C	5.62817e-06	-1.09731e-10	-1.37924	1.66039e-05	-1.09731e-10	-1.17237
151069375	chr1:151069375:A:G	2.21207e-06	-0.988691	-1.3244	6.94304e-06	-1.1672	-0.877073
151069495	chr1:151069495:G:A	1.21208e-05	-1.09731e-10	-0.612101	1.91304e-05	-1.09731e-10	-1.03073
151069753	chr1:151069753:G:A	1.39858e-06	-1.54921	-1.22235	2.73607e-06	-1.54514	-1.43035
151070377	chr1:151070377:T:C	5.54346e-06	-1.09731e-10	-1.3944	1.32708e-05	-1.09731e-10	-1.39644
151070750	chr1:151070750:T:G	5.32908e-06	-1.09731e-10	-1.43385	1.38933e-05	-1.09731e-10	-1.3506
151070981	chr1:151070981:TGGAAA:T	5.85609e-06	-1.09731e-10	-1.33954	1.79997e-05	-1.09731e-10	-1.09165
151071113	chr1:151071113:G:A	5.52907e-06	-1.55582	0.158812	1.775e-05	-1.55375	0.448125
151071219	chr1:151071219:C:G	8.08249e-06	-1.09731e-10	-1.01732	1.96307e-05	-1.09731e-10	-1.00491
151071561	chr1:151071561:C:T	5.73464e-06	0.054252	-1.41475	0.000174322	0.974726	0.204172
151072275	chr1:151072275:A:G	5.3289e-06	-1.09731e-10	-1.43388	1.38931e-05	-1.09731e-10	-1.35061
151072326	chr1:151072326:C:T	5.34035e-06	-1.09731e-10	-1.43173	1.45271e-05	-1.09731e-10	-1.30599
151072356	chr1:151072356:G:A	1.69254e-06	-1.30918	-1.27161	4.25313e-06	-1.15829	-1.37606
151072398	chr1:151072398:T:A	1.1414e-06	-1.55684	-1.41792	2.95729e-06	-1.54875	-1.34898
151072471	chr1:151072471:C:T	8.91068e-06	-0.919772	-4.15888e-10	1.409e-05	-1.33654	-4.15888e-10
151072636	chr1:151072636:A:G	2.53236e-05	-0.774255	0.89897	5.01765e-05	-1.04139	0.974933
151072736	chr1:151072736:A:G	4.93654e-06	-1.51036	-4.15888e-10	1.20617e-05	-1.49197	-4.15888e-10
151072943	chr1:151072943:A:G	1.92113e-06	-1.02706	-1.42705	1.20731e-05	-0.349793	-1.14123
151072968	chr1:151072968:G:C	5.6527e-06	-1.09731e-10	-1.37489	1.30715e-05	-1.09731e-10	-1.41157
151073048	chr1:151073048:G:C	2.66236e-06	-1.37819	-0.749625	3.04636e-05	-0.825134	0.259661
151073190	chr1:151073190:T:G	5.39421e-06	-1.09731e-10	-1.4217	1.29677e-05	-1.09731e-10	-1.41954
151073644	chr1:151073644:C:T	5.32729e-06	-1.09731e-10	-1.43418	1.41279e-05	-1.09731e-10	-1.33386
151073649	chr1:151073649:C:T	8.40948e-06	-1.09731e-10	-0.977664	1.57901e-05	-1.09731e-10	-1.22263
151074166	chr1:151074166:G:A	5.16822e-06	-0.063304	-1.40119	0.000166801	0.820179	0.314612
151074211	chr1:151074211:G:A	1.08548e-05	-1.09731e-10	-0.722413	3.05829e-05	-1.09731e-10	-0.561567
151074598	chr1:151074598:C:T	5.33114e-06	-1.09731e-10	-1.43346	1.38256e-05	-1.09731e-10	-1.35549
151075096	chr1:151075096:C:T	5.33844e-06	-1.09731e-10	-1.43209	1.36853e-05	-1.09731e-10	-1.36568
151075373	chr1:151075373:G:A	5.63052e-06	-1.09731e-10	-1.37882	1.31051e-05	-1.09731e-10	-1.40901
151075432	chr1:151075432:C:T	5.63246e-06	-1.09731e-10	-1.37848	1.31013e-05	-1.09731e-10	-1.4093
151075641	chr1:151075641:G:A	5.36158e-06	-1.09731e-10	-1.42777	1.46297e-05	-1.09731e-10	-1.29895
151075754	chr1:151075754:A:G	5.50343e-06	-1.40165	-4.15888e-10	1.75639e-05	-1.11616	-4.15888e-10
151076046	chr1:151076046:A:G	5.4186e-06	-1.09731e-10	-1.41719	1.41248e-05	-1.09731e-10	-1.33408
151076083	chr1:151076083:G:A	6.13976e-06	-1.09731e-10	-1.29224	1.41965e-05	-1.09731e-10	-1.32901
151076488	chr1:151076488:G:A	3.74371e-06	-0.753945	-1.033	1.04364e-05	-0.738985	-0.897719
151076494	chr1:151076494:A:G	4.69687e-06	-1.56013	-4.15888e-10	1.15264e-05	-1.53736	-4.15888e-10
151076591	chr1:151076591:G:A	1.80323e-06	-1.10866	-1.40878	8.26851e-06	-1.2641	-0.605455
151077023	chr1:151077023:G:A	1.3053e-06	-1.54436	-1.29623	2.74138e-06	-1.54269	-1.43086
151077442	chr1:151077442:T:C	4.72843e-06	-0.263644	-1.28979	5.2881e-05	0.482045	-0.496009
151077611	chr1:151077611:A:C	1.81647e-06	-1.11407	-1.39606	7.89842e-06	-1.27054	-0.6448
151077777	chr1:151077777:C:T	1.32434e-06	-1.53624	-1.28986	2.76278e-06	-1.53415	-1.43162
151077785	chr1:151077785:T:C	6.84942e-06	-1.09731e-10	-1.18286	1.28613e-05	-1.09731e-10	-1.42778
151077821	chr1:151077821:C:T	5.66415e-06	-1.09731e-10	-1.37287	1.30634e-05	-1.09731e-10	-1.41219
151078027	chr1:151078027:T:G	1.98339e-06	-0.999366	-1.42285	1.2864e-05	-0.310086	-1.11749
151078074	chr1:151078074:T:C	5.37015e-06	-1.09731e-10	-1.42617	1.45377e-05	-1.09731e-10	-1.30526
151078153	chr1:151078153:C:T	1.32617e-06	-1.53891	-1.28581	2.75344e-06	-1.5369	-1.43226
151078541	chr1:151078541:C:T	6.37034e-06	-1.09731e-10	-1.25537	1.45633e-05	-1.09731e-10	-1.30351
151078704	chr1:151078704:A:G	7.05236e-06	-1.09731e-10	-1.15366	1.43019e-05	-1.09731e-10	-1.32162
151078880	chr1:151078880:C:T	7.11256e-06	-1.14516	-4.15888e-10	1.79146e-05	-1.09639	-4.15888e-10
151079315	chr1:151079315:C:T	5.33272e-06	-1.09731e-10	-1.43316	1.38887e-05	-1.09731e-10	-1.35093
151079371	chr1:151079371:G:A	1.06798e-05	-1.09731e-10	-0.738672	1.7429e-05	-1.09731e-10	-1.12387
151079448	chr1:151079448:A:G	5.32947e-06	-1.09731e-10	-1.43377	1.38698e-05	-1.09731e-10	-1.35229
151080013	chr1:151080013:A:G	5.79468e-06	-0.0881776	-1.26191	7.62064e-05	0.728523	-0.377085
151080477	chr1:151080477:C:G	5.63539e-06	0.0394649	-1.41742	0.000167731	0.954347	0.186009
151081019	chr1:151081019:C:T	1.77215e-05	-1.09731e-10	-0.232246	4.06543e-05	-1.09731e-10	-0.276902
151081060	chr1:151081060:T:A	6.23473e-06	-0.0237034	-1.25318	8.39544e-05	0.808781	-0.360514
151081065	chr1:151081065:G:A	2.25464e-06	-0.92845	-1.36558	3.47258e-06	-1.30623	-1.43088
151081393	chr1:151081393:G:A	1.29274e-06	-1.55684	-1.29341	2.70375e-06	-1.55602	-1.43135
151081704	chr1:151081704:G:A	5.64336e-06	0.051631	-1.42817	0.000113348	0.979215	-0.230756
151081749	chr1:151081749:C:T	5.32709e-06	-1.09731e-10	-1.43422	1.41005e-05	-1.09731e-10	-1.3358
151081773	chr1:151081773:T:C	2.29323e-05	0.0255226	-4.15888e-10	5.49593e-05	0.0245861	-4.15888e-10
151082001	chr1:151082001:TATA:T	5.33026e-06	-1.09731e-10	-1.43362	1.38437e-05	-1.09731e-10	-1.35418
151082190	chr1:151082190:C:T	5.33088e-06	-1.09731e-10	-1.43351	1.38285e-05	-1.09731e-10	-1.35528
151082207	chr1:151082207:A:T	5.7433e-06	-1.09731e-10	-1.35899	1.73295e-05	-1.09731e-10	-1.1296
151082487	chr1:151082487:C:T	6.58807e-06	-1.22176	-4.15888e-10	1.30853e-05	-1.41051	-4.15888e-10
151083030	chr1:151083030:A:G	5.38651e-06	-1.09731e-10	-1.42312	1.33264e-05	-1.09731e-10	-1.39226
151083194	chr1:151083194:G:A	4.56162e-06	-0.430568	-1.15878	3.44144e-05	0.210258	-0.653789
151083309	chr1:151083309:C:T	5.33127e-06	-1.09731e-10	-1.43343	1.38159e-05	-1.09731e-10	-1.35619
151083505	chr1:151083505:A:G	5.38299e-06	-1.09731e-10	-1.42378	1.43985e-05	-1.09731e-10	-1.31488
151083565	chr1:151083565:A:G	3.13436e-06	-1.33509	-0.629504	3.98057e-05	-0.740916	0.442919
151083628	chr1:151083628:C:T	5.44892e-06	-1.09731e-10	-1.41161	1.32721e-05	-1.09731e-10	-1.39635
151083767	chr1:151083767:A:G	1.21377e-05	-1.09731e-10	-0.61071	1.91455e-05	-1.09731e-10	-1.02994
151083829	chr1:151083829:C:T	2.55964e-06	-0.840619	-1.32654	1.19104e-05	-0.0808006	-1.4238
151083902	chr1:151083902:G:A	5.32856e-06	-1.09731e-10	-1.43394	1.39113e-05	-1.09731e-10	-1.3493
151084927	chr1:151084927:C:G	6.12946e-06	-1.09731e-10	-1.29392	2.37439e-05	-1.09731e-10	-0.814683
151084933	chr1:151084933:A:C	5.37633e-06	-1.09731e-10	-1.42502	1.39324e-05	-1.09731e-10	-1.34779
151085224	chr1:151085224:C:T	1.25915e-05	-1.09731e-10	-0.574004	1.9647e-05	-1.09731e-10	-1.00408
151085311	chr1:151085311:C:T	1.29907e-06	-1.55562	-1.28975	2.70645e-06	-1.55471	-1.43165
151086720	chr1:151086720:T:G	1.61147e-05	-0.327291	-4.15888e-10	4.20658e-05	-0.242772	-4.15888e-10
151086816	chr1:151086816:T:C	3.18716e-06	-1.33109	-0.616806	4.10631e-05	-0.731429	0.464533
151087191	chr1:151087191:T:C	1.1614e-06	-1.55721	-1.40019	3.0862e-06	-1.54931	-1.30576
151087325	chr1:151087325:C:T	5.5162e-06	-1.09731e-10	-1.39933	1.37032e-05	-1.09731e-10	-1.36438
151087380	chr1:151087380:C:T	5.62049e-06	-1.09731e-10	-1.38061	1.31207e-05	-1.09731e-10	-1.40782
151087673	chr1:151087673:T:C	5.91135e-06	-1.09731e-10	-1.33015	1.2786e-05	-1.09731e-10	-1.43366
151088017	chr1:151088017:A:G	5.5214e-06	-1.09731e-10	-1.39839	1.33212e-05	-1.09731e-10	-1.39265
151088051	chr1:151088051:G:A	4.70845e-06	-1.55767	-4.15888e-10	1.15382e-05	-1.53635	-4.15888e-10
151088627	chr1:151088627:A:G	5.45023e-06	-1.09731e-10	-1.41137	1.32782e-05	-1.09731e-10	-1.39588
151088863	chr1:151088863:G:C	5.44969e-06	-1.09731e-10	-1.41147	1.32768e-05	-1.09731e-10	-1.39599
151088947	chr1:151088947:C:T	2.29399e-05	0.0258562	-4.15888e-10	5.82859e-05	0.0833539	-4.15888e-10
151089033	chr1:151089033:A:G	1.32359e-06	-1.54903	-1.27765	2.72195e-06	-1.54759	-1.43307
151089602	chr1:151089602:A:G	1.32623e-06	-1.54892	-1.27576	2.72194e-06	-1.54745	-1.43321
151089639	chr1:151089639:A:C	5.32746e-06	-1.09731e-10	-1.43415	1.41504e-05	-1.09731e-10	-1.33226
151089663	chr1:151089663:T:A	5.43254e-06	-1.09731e-10	-1.41462	1.32223e-05	-1.09731e-10	-1.4001
151089907	chr1:151089907:T:G	5.16376e-06	-1.46536	-4.15888e-10	1.72609e-05	-1.13356	-4.15888e-10
151090481	chr1:151090481:G:A	2.38346e-06	-0.938473	-1.3	6.89507e-06	-1.12507	-0.926128
151090856	chr1:151090856:G:A	8.67993e-06	-1.09731e-10	-0.946009	1.63897e-05	-1.09731e-10	-1.18536
151091230	chr1:151091230:G:A	6.47809e-06	-1.09731e-10	-1.2386	1.48527e-05	-1.09731e-10	-1.28382
151091421	chr1:151091421:TG:T	6.10341e-06	-1.09731e-10	-1.29818	1.41158e-05	-1.09731e-10	-1.33471
151091640	chr1:151091640:A:G	2.87609e-06	-1.52302	-0.527574	5.16453e-06	-1.51443	-0.825766
151092039	chr1:151092039:C:T	2.88659e-06	-1.52791	-0.519036	5.17947e-06	-1.51949	-0.817816
151092402	chr1:151092402:GCCA:G	5.74606e-06	-1.35851	-4.15888e-10	1.88413e-05	-1.04596	-4.15888e-10
151092505	chr1:151092505:C:T	4.71907e-06	-1.55541	-4.15888e-10	1.1309e-05	-1.55641	-4.15888e-10
151092715	chr1:151092715:G:A	5.41113e-06	-1.09731e-10	-1.41857	1.37046e-05	-1.09731e-10	-1.36427
151092969	chr1:151092969:G:GT	4.70372e-06	-1.55867	-4.15888e-10	1.13783e-05	-1.5503	-4.15888e-10
151093618	chr1:151093618:T:A	3.98424e-06	-0.737206	-0.98747	1.11688e-05	-0.721104	-0.847783
151093622	chr1:151093622:T:A	5.63021e-06	-1.09731e-10	-1.37888	1.31056e-05	-1.09731e-10	-1.40896
151094641	chr1:151094641:G:A	7.97721e-06	-1.09731e-10	-1.03043	1.55001e-05	-1.09731e-10	-1.24116
151094819	chr1:151094819:CA:C	6.071e-06	-1.09731e-10	-1.3035	1.40559e-05	-1.09731e-10	-1.33897
151094877	chr1:151094877:A:G	6.68803e-06	0.0259465	-1.23265	9.39404e-05	0.871644	-0.310991
151095842	chr1:151095842:T:A	5.51846e-06	-1.09731e-10	-1.39892	1.29105e-05	-1.09731e-10	-1.42396
151096070	chr1:151096070:A:G	2.27515e-06	-0.904414	-1.38056	1.13271e-05	-0.168763	-1.38605
151096161	chr1:151096161:T:A	2.49025e-06	-0.861344	-1.3333	1.16286e-05	-0.107186	-1.42136
151096364	chr1:151096364:G:A	5.72489e-06	0.048932	-1.41113	0.00018034	0.96962	0.243216
151096888	chr1:151096888:G:A	3.37283e-06	-1.34428	-0.546991	4.45462e-05	-0.756723	0.571243
151096989	chr1:151096989:G:A	1.30364e-06	-1.55428	-1.28758	2.70933e-06	-1.55324	-1.43207
151097011	chr1:151097011:A:G	5.65624e-06	-1.09731e-10	-1.37426	1.30668e-05	-1.09731e-10	-1.41193
151097404	chr1:151097404:T:C	4.70797e-06	-1.55777	-4.15888e-10	1.1916e-05	-1.50412	-4.15888e-10
151097614	chr1:151097614:C:T	2.40109e-06	-0.94601	-1.28509	6.64066e-06	-1.13152	-0.957277
151098532	chr1:151098532:A:G	4.79249e-06	-1.53997	-4.15888e-10	1.13432e-05	-1.55339	-4.15888e-10
151099016	chr1:151099016:G:A	5.74497e-06	-1.09731e-10	-1.3587	1.29632e-05	-1.09731e-10	-1.41989
151100167	chr1:151100167:C:T	1.23641e-05	-1.09731e-10	-0.592228	2.55292e-05	-1.09731e-10	-0.742184
151100365	chr1:151100365:G:A	6.00541e-06	-1.09731e-10	-1.31436	1.29559e-05	-1.09731e-10	-1.42045
151100375	chr1:151100375:G:C	5.42409e-06	-1.09731e-10	-1.41617	1.36598e-05	-1.09731e-10	-1.36755
151100388	chr1:151100388:T:C	7.3679e-06	0.0620529	-1.17194	0.000113519	0.918009	-0.16805
151101164	chr1:151101164:A:G	6.55992e-06	-0.031527	-1.19452	9.63407e-05	0.80271	-0.216826
151101312	chr1:151101312:C:T	5.64216e-06	-1.09731e-10	-1.37676	1.66883e-05	-1.09731e-10	-1.1673
151101593	chr1:151101593:AAAAAG:A	5.38428e-06	-1.09731e-10	-1.42354	1.38749e-05	-1.09731e-10	-1.35193
151101699	chr1:151101699:G:A	3.96603e-06	-0.724783	-1.00448	1.11204e-05	-0.708769	-0.864456
151101796	chr1:151101796:T:C	9.49939e-06	-1.09731e-10	-0.855796	2.16858e-05	-1.09731e-10	-0.905348
151102245	chr1:151102245:C:T	6.36265e-06	-1.09731e-10	-1.25658	1.46374e-05	-1.09731e-10	-1.29843
151102377	chr1:151102377:A:G	4.73984e-06	-0.430243	-1.12078	3.67538e-05	0.212874	-0.590641
151102535	chr1:151102535:T:C	5.43419e-06	-1.09731e-10	-1.41431	1.35964e-05	-1.09731e-10	-1.3722
151104180	chr1:151104180:T:C	5.40779e-06	-1.09731e-10	-1.41918	1.42015e-05	-1.09731e-10	-1.32866
151104294	chr1:151104294:T:G	5.38735e-06	-1.09731e-10	-1.42297	1.38494e-05	-1.09731e-10	-1.35377
151104308	chr1:151104308:A:G	5.60612e-06	-1.09731e-10	-1.38316	1.31455e-05	-1.09731e-10	-1.40593
151104557	chr1:151104557:A:G	4.70336e-06	-1.55875	-4.15888e-10	1.29477e-05	-1.42109	-4.15888e-10
151104621	chr1:151104621:T:C	5.34869e-06	-1.09731e-10	-1.43017	1.46506e-05	-1.09731e-10	-1.29753
151105017	chr1:151105017:C:T	5.62769e-06	-1.09731e-10	-1.37932	1.31096e-05	-1.09731e-10	-1.40866
151105201	chr1:151105201:T:C	5.36242e-06	-1.09731e-10	-1.42761	1.40764e-05	-1.09731e-10	-1.33751
151105330	chr1:151105330:CAT:C	1.95129e-05	-0.135947	-4.15888e-10	4.67555e-05	-0.137075	-4.15888e-10
151105384	chr1:151105384:A:G	1.0491e-05	-1.09731e-10	-0.756509	1.73746e-05	-1.09731e-10	-1.127
151105493	chr1:151105493:A:G	5.41622e-06	-1.09731e-10	-1.41762	1.28816e-05	-1.09731e-10	-1.42621
151105733	chr1:151105733:A:G	5.82827e-06	-1.3443	-4.15888e-10	1.25014e-05	-1.45617	-4.15888e-10
151105754	chr1:151105754:C:T	5.45023e-06	-1.09731e-10	-1.41137	1.32782e-05	-1.09731e-10	-1.39588
151106522	chr1:151106522:GAGAC:G	5.62875e-06	-1.09731e-10	-1.37914	1.31103e-05	-1.09731e-10	-1.40861
151106580	chr1:151106580:C:T	1.33101e-06	-1.54501	-1.27607	2.73392e-06	-1.54328	-1.43299
151106841	chr1:151106841:C:T	2.42231e-06	-0.88124	-1.34106	1.13398e-05	-0.135296	-1.41839
151107408	chr1:151107408:A:G	5.32903e-06	-1.09731e-10	-1.43385	1.36928e-05	-1.09731e-10	-1.36514
151107785	chr1:151107785:A:T	5.34548e-06	-1.09731e-10	-1.43077	1.46382e-05	-1.09731e-10	-1.29837
151107921	chr1:151107921:T:A	6.34322e-06	-1.09731e-10	-1.25964	1.46063e-05	-1.09731e-10	-1.30056
151108298	chr1:151108298:T:C	2.45929e-05	-1.09731e-10	0.0954349	5.83905e-05	-1.09731e-10	0.0851463
151108467	chr1:151108467:C:G	4.73882e-06	-1.55124	-4.15888e-10	1.13416e-05	-1.55353	-4.15888e-10
151108604	chr1:151108604:C:T	1.12494e-05	-1.09731e-10	-0.686707	3.17127e-05	-1.09731e-10	-0.525291
151109427	chr1:151109427:C:T	1.36251e-06	-1.55395	-1.24375	2.70411e-06	-1.553	-1.43424
151109907	chr1:151109907:C:T	5.4377e-06	-1.09731e-10	-1.41367	1.3256e-05	-1.09731e-10	-1.39756
151110476	chr1:151110476:TTTTTTA:T	1.20358e-05	-1.09731e-10	-0.619134	1.90385e-05	-1.09731e-10	-1.03554
151111614	chr1:151111614:T:C	7.51657e-06	0.12022	-1.21013	0.000111605	0.989557	-0.256597
151111899	chr1:151111899:C:G	2.46176e-06	-0.853276	-1.35287	1.17069e-05	-0.107796	-1.41403
151112503	chr1:151112503:G:A	1.66562e-05	-0.294242	-4.15888e-10	4.21112e-05	-0.241694	-4.15888e-10
151113078	chr1:151113078:T:C	3.58279e-06	-1.26609	-0.564793	4.89017e-05	-0.611446	0.51925
151113338	chr1:151113338:G:A	1.35539e-06	-1.54276	-1.26017	2.73713e-06	-1.54101	-1.43409
151113394	chr1:151113394:C:T	5.34139e-06	-1.09731e-10	-1.43154	1.45717e-05	-1.09731e-10	-1.30293
151113855	chr1:151113855:T:C	5.96646e-06	-1.09731e-10	-1.32087	1.27839e-05	-1.09731e-10	-1.43382
151113964	chr1:151113964:A:AGAT	5.38996e-06	-1.09731e-10	-1.42248	1.38316e-05	-1.09731e-10	-1.35505
151114117	chr1:151114117:C:T	2.48088e-05	-1.09731e-10	0.104174	5.56359e-05	-1.09731e-10	0.0368209
151114158	chr1:151114158:C:T	5.33163e-06	-1.09731e-10	-1.43337	1.3847e-05	-1.09731e-10	-1.35394
151114240	chr1:151114240:C:T	5.3326e-06	-1.09731e-10	-1.43318	1.37925e-05	-1.09731e-10	-1.35788
151114342	chr1:151114342:CATAATAAATAAATAAAT:C	2.38337e-05	-1.09731e-10	0.0640752	5.6977e-05	-1.09731e-10	0.060641
151114443	chr1:151114443:T:G	4.14573e-06	-0.689916	-0.995029	1.16284e-05	-0.673296	-0.855258
151114484	chr1:151114484:G:A	1.07694e-05	-0.730313	-4.15888e-10	2.77789e-05	-0.657731	-4.15888e-10
151114781	chr1:151114781:G:A	5.32695e-06	-1.09731e-10	-1.43425	1.40806e-05	-1.09731e-10	-1.33721
151115100	chr1:151115100:T:C	7.23817e-06	-1.09731e-10	-1.12766	1.45578e-05	-1.09731e-10	-1.30388
151115312	chr1:151115312:C:T	1.17006e-05	-1.09731e-10	-0.64738	1.87224e-05	-1.09731e-10	-1.05229
151115351	chr1:151115351:T:C	2.30244e-06	-0.985729	-1.28732	6.45556e-06	-1.1658	-0.951267
151115414	chr1:151115414:T:G	5.32695e-06	-1.09731e-10	-1.43424	1.40408e-05	-1.09731e-10	-1.34004
151115576	chr1:151115576:T:C	5.38468e-06	-1.09731e-10	-1.42347	1.43838e-05	-1.09731e-10	-1.31591
151116104	chr1:151116104:A:G	5.37055e-06	-1.09731e-10	-1.42609	1.45285e-05	-1.09731e-10	-1.3059
151116221	chr1:151116221:G:A	5.49346e-06	0.020735	-1.4242	0.000152189	0.934672	0.108443
151116471	chr1:151116471:G:A	6.39853e-06	-1.09731e-10	-1.25095	1.47178e-05	-1.09731e-10	-1.29295
151117047	chr1:151117047:T:C	2.33887e-06	-0.974603	-1.28275	6.47197e-06	-1.15527	-0.959258
151117087	chr1:151117087:C:T	7.48138e-06	-1.09731e-10	-1.09461	1.48688e-05	-1.09731e-10	-1.28274
151117126	chr1:151117126:A:T	2.2063e-06	-0.925511	-1.3902	1.10979e-05	-0.199308	-1.37594
151117409	chr1:151117409:G:C	1.28831e-06	-1.42008	-1.43361	4.46364e-06	-1.37856	-1.10748
151117412	chr1:151117412:A:C	1.4336e-06	-1.44401	-1.30282	3.65618e-06	-1.38158	-1.30401
151117525	chr1:151117525:T:G	5.35125e-06	-1.09731e-10	-1.42969	1.47911e-05	-1.09731e-10	-1.28798
151117906	chr1:151117906:A:G	5.35566e-06	-1.09731e-10	-1.42887	1.35111e-05	-1.09731e-10	-1.37849
151118497	chr1:151118497:G:C	5.33871e-06	-1.09731e-10	-1.43204	1.36888e-05	-1.09731e-10	-1.36543
151118705	chr1:151118705:A:G	6.30124e-06	-0.0391194	-1.22716	8.84782e-05	0.79322	-0.292471
151118736	chr1:151118736:A:G	5.334e-06	-1.09731e-10	-1.43292	1.37674e-05	-1.09731e-10	-1.3597
151118757	chr1:151118757:G:A	4.7003e-06	-1.5594	-4.15888e-10	1.13552e-05	-1.55233	-4.15888e-10
151118900	chr1:151118900:G:A	5.44274e-06	-1.09731e-10	-1.41274	1.35362e-05	-1.09731e-10	-1.37664
151119390	chr1:151119390:C:T	2.09938e-05	-0.0627945	-4.15888e-10	5.02668e-05	-0.0646614	-4.15888e-10
151119610	chr1:151119610:C:T	2.52981e-06	-0.846811	-1.33207	1.18672e-05	-0.0865471	-1.42169
151119777	chr1:151119777:C:T	5.33232e-06	-1.09731e-10	-1.43324	1.37998e-05	-1.09731e-10	-1.35736
151119982	chr1:151119982:G:A	5.62577e-06	-1.09731e-10	-1.37967	1.31126e-05	-1.09731e-10	-1.40843
151120027	chr1:151120027:A:G	5.67419e-06	-1.09731e-10	-1.3711	1.30437e-05	-1.09731e-10	-1.4137
151120833	chr1:151120833:C:T	1.41803e-06	-1.53954	-1.21821	2.74902e-06	-1.53757	-1.43319
151120995	chr1:151120995:A:T	5.33831e-06	-1.09731e-10	-1.43211	1.36936e-05	-1.09731e-10	-1.36508
151121050	chr1:151121050:G:A	1.98924e-06	-1.0594	-1.35987	7.04201e-06	-1.22297	-0.807146
151121053	chr1:151121053:C:T	5.36702e-06	-1.09731e-10	-1.42675	1.40173e-05	-1.09731e-10	-1.34172
151121469	chr1:151121469:A:G	4.51097e-06	-0.402497	-1.19801	3.33105e-05	0.245294	-0.721428
151122272	chr1:151122272:T:C	5.37891e-06	-1.09731e-10	-1.42454	1.29004e-05	-1.09731e-10	-1.42475
151122432	chr1:151122432:A:G	5.3313e-06	-1.09731e-10	-1.43343	1.38231e-05	-1.09731e-10	-1.35566
151122519	chr1:151122519:G:A	6.03444e-06	-1.09731e-10	-1.30954	1.27954e-05	-1.09731e-10	-1.43292
151123018	chr1:151123018:T:C	5.32894e-06	-1.09731e-10	-1.43387	1.36895e-05	-1.09731e-10	-1.36538
151123895	chr1:151123895:T:C	5.0757e-06	-1.48256	-4.15888e-10	1.1953e-05	-1.50102	-4.15888e-10
151124877	chr1:151124877:G:A	6.60442e-06	-1.09731e-10	-1.21928	1.36271e-05	-1.09731e-10	-1.36995
151125023	chr1:151125023:TTTAG:T	1.61182e-06	-1.23611	-1.39354	4.37607e-06	-1.23561	-1.27024
151125415	chr1:151125415:C:T	7.90834e-06	-1.03911	-4.15888e-10	1.72847e-05	-1.13219	-4.15888e-10
151125502	chr1:151125502:A:G	2.71872e-05	-1.09731e-10	0.195723	6.20034e-05	-1.09731e-10	0.145183
151125770	chr1:151125770:TTTTTTTGTA:T	5.64491e-06	-1.09731e-10	-1.37627	1.30814e-05	-1.09731e-10	-1.41082
151125844	chr1:151125844:C:A	2.61003e-06	-1.55583	-0.591834	6.9745e-06	-1.54898	-0.490767
151126346	chr1:151126346:T:C	5.41873e-06	-1.09731e-10	-1.41716	1.41252e-05	-1.09731e-10	-1.33405
151126711	chr1:151126711:TAGAA:T	6.46399e-06	0.176479	-1.41726	0.000119745	1.14112	-0.337765
151127081	chr1:151127081:A:G	2.76635e-06	-0.801621	-1.28787	1.25416e-05	-0.0214983	-1.43146
151127222	chr1:151127222:G:A	5.85424e-06	-1.09731e-10	-1.33986	1.79843e-05	-1.09731e-10	-1.09251
151128494	chr1:151128494:G:C	4.2489e-06	-0.672978	-0.987385	1.19714e-05	-0.654458	-0.845027
151128664	chr1:151128664:A:G	1.21174e-05	-1.09731e-10	-0.612379	1.90257e-05	-1.09731e-10	-1.03622
151128771	chr1:151128771:TG:T	4.73229e-06	-1.55261	-4.15888e-10	1.15143e-05	-1.53842	-4.15888e-10
151128920	chr1:151128920:T:C	1.33628e-06	-1.5531	-1.26403	2.70834e-06	-1.55185	-1.43382
151128974	chr1:151128974:G:A	2.4905e-05	-1.09731e-10	0.108046	5.68554e-05	-1.09731e-10	0.0585033
151129271	chr1:151129271:A:G	7.01015e-06	-1.09731e-10	-1.15966	1.2913e-05	-1.09731e-10	-1.42377
151129288	chr1:151129288:T:C	5.64058e-06	-1.09731e-10	-1.37704	1.30954e-05	-1.09731e-10	-1.40975
151129407	chr1:151129407:G:C	1.33114e-06	-1.55039	-1.2706	2.71734e-06	-1.54893	-1.43343
151130097	chr1:151130097:T:A	1.26713e-05	-1.09731e-10	-0.567681	1.96415e-05	-1.09731e-10	-1.00436
151130463	chr1:151130463:T:A	5.37282e-06	-1.09731e-10	-1.42567	1.50352e-05	-1.09731e-10	-1.27161
151130606	chr1:151130606:T:C	4.20565e-05	0.63199	-4.15888e-10	4.0717e-05	-0.275361	-4.15888e-10
151130677	chr1:151130677:G:A	1.63767e-06	-1.28287	-1.33088	5.95967e-06	-0.778377	-1.41861
151131061	chr1:151131061:C:T	3.12859e-06	-1.30672	-0.659717	4.01857e-05	-0.685904	0.397408
151131314	chr1:151131314:T:G	6.49682e-06	0.190534	-1.42625	9.0627e-05	1.17836	-0.65361
151131516	chr1:151131516:G:C	0.00215296	-1.19142	5.759	0.00148049	-1.3369	4.65502
151131602	chr1:151131602:C:T	1.14331e-06	-1.54267	-1.43043	3.53527e-06	-1.50685	-1.21237
151131818	chr1:151131818:G:A	1.32706e-06	-1.54825	-1.27581	2.72441e-06	-1.54675	-1.433
151132122	chr1:151132122:A:G	6.07709e-06	0.119016	-1.42151	5.86714e-05	1.00037	-0.910427
151132474	chr1:151132474:G:A	2.90656e-06	-0.735874	-1.30418	1.36757e-05	0.0627192	-1.4291
151132670	chr1:151132670:C:T	1.87177e-05	-1.09731e-10	-0.177552	4.2297e-05	-1.09731e-10	-0.23729
151133637	chr1:151133637:C:T	2.36827e-06	-0.921739	-1.32312	7.35806e-06	-1.10807	-0.878137
151134347	chr1:151134347:A:G	1.41679e-06	-1.53243	-1.2262	2.76803e-06	-1.5301	-1.43377
151134466	chr1:151134466:G:A	1.38735e-06	-1.54633	-1.23329	2.72712e-06	-1.5447	-1.43406
151134568	chr1:151134568:A:G	5.45057e-06	-1.09731e-10	-1.4113	1.39263e-05	-1.09731e-10	-1.34823
151134757	chr1:151134757:G:A	5.32831e-06	-1.09731e-10	-1.43399	1.42159e-05	-1.09731e-10	-1.32765
151134828	chr1:151134828:C:G	5.56288e-06	-1.09731e-10	-1.39091	1.32251e-05	-1.09731e-10	-1.39989
151135020	chr1:151135020:G:A	2.57356e-06	-0.906686	-1.25505	6.54492e-06	-1.09845	-1.00487
151135315	chr1:151135315:G:A	5.75546e-06	-1.09731e-10	-1.35687	1.73855e-05	-1.09731e-10	-1.12637
151135375	chr1:151135375:A:G	8.56491e-06	-0.95935	-4.15888e-10	2.22857e-05	-0.87806	-4.15888e-10
151135386	chr1:151135386:C:T	8.34082e-06	-0.985861	-4.15888e-10	2.14105e-05	-0.918127	-4.15888e-10
151135701	chr1:151135701:C:G	1.52791e-05	-1.09731e-10	-0.38054	2.60751e-05	-1.09731e-10	-0.721027
151136403	chr1:151136403:C:T	1.98078e-05	-1.09731e-10	-0.120948	1.2822e-05	-1.09731e-10	-1.43084
151136642	chr1:151136642:A:C	5.35174e-06	-1.09731e-10	-1.4296	1.47413e-05	-1.09731e-10	-1.29135
151136736	chr1:151136736:C:T	5.37372e-06	-1.09731e-10	-1.4255	1.39445e-05	-1.09731e-10	-1.34692
151136772	chr1:151136772:C:A	1.71688e-05	-1.09731e-10	-0.263931	4.15209e-05	-1.09731e-10	-0.255809
151136850	chr1:151136850:T:G	5.55267e-06	-1.09731e-10	-1.39274	1.32477e-05	-1.09731e-10	-1.39819
151137261	chr1:151137261:T:C	7.18006e-06	0.26112	-1.39684	0.000117118	1.25357	-0.472397
151137591	chr1:151137591:G:A	5.3274e-06	-1.09731e-10	-1.43416	1.41438e-05	-1.09731e-10	-1.33273
151138356	chr1:151138356:G:A	2.77721e-06	-1.56013	-0.525445	7.66451e-06	-1.52592	-0.419483
151139051	chr1:151139051:C:T	2.92502e-06	-0.677577	-1.35615	1.53551e-05	0.151195	-1.40176
151139147	chr1:151139147:G:C	1.30869e-05	-1.09731e-10	-0.535414	1.99529e-05	-1.09731e-10	-0.988633
151140007	chr1:151140007:T:C	1.31377e-06	-1.55557	-1.27855	2.69894e-06	-1.5553	-1.43384
151140254	chr1:151140254:A:G	5.3102e-06	-1.43739	-4.15888e-10	1.6068e-05	-1.20518	-4.15888e-10
151140866	chr1:151140866:C:T	5.6545e-06	-1.09731e-10	-1.37457	1.27823e-05	-1.09731e-10	-1.43395
151140967	chr1:151140967:T:C	1.86955e-05	-0.178738	-4.15888e-10	2.24608e-05	-0.870237	-4.15888e-10
151141606	chr1:151141606:C:T	2.26121e-06	-1.02066	-1.27047	5.89819e-06	-1.19423	-1.01313
151141617	chr1:151141617:G:A	5.40494e-06	-1.09731e-10	-1.41971	1.53938e-05	-1.09731e-10	-1.24805
151141931	chr1:151141931:A:G	1.22652e-05	-1.09731e-10	-0.600258	2.27335e-05	-1.09731e-10	-0.858167
151142218	chr1:151142218:T:G	2.20651e-06	-1.04729	-1.26833	5.74381e-06	-1.21603	-1.01786
151142406	chr1:151142406:C:CT	4.9067e-06	-0.0865198	-1.4299	3.56124e-05	0.788281	-1.19759
151142485	chr1:151142485:G:A	5.58295e-06	-1.09731e-10	-1.38731	1.31952e-05	-1.09731e-10	-1.40216
151142541	chr1:151142541:G:A	7.1542e-06	-1.13932	-4.15888e-10	1.46676e-05	-1.29636	-4.15888e-10
151142710	chr1:151142710:C:T	2.41201e-06	-1.00864	-1.21793	9.6116e-06	-0.285234	-1.4338
151142993	chr1:151142993:C:T	1.44029e-05	-1.09731e-10	-0.439592	2.48903e-05	-1.09731e-10	-0.767529
151143169	chr1:151143169:C:T	6.68971e-06	-1.34045	0.133996	1.12015e-05	-1.2027	-0.363263
151143276	chr1:151143276:C:T	5.69972e-06	-0.413845	-0.952761	1.12469e-05	-0.307636	-1.25428
151143521	chr1:151143521:A:C	6.1135e-06	-0.533198	-0.763326	1.02436e-05	-0.34795	-1.3074
151143803	chr1:151143803:G:A	2.08755e-06	-1.05804	-1.313	8.73674e-06	-0.391099	-1.42337
151144008	chr1:151144008:T:C	6.14273e-06	-1.09731e-10	-1.29175	1.34239e-05	-1.09731e-10	-1.38497
151144020	chr1:151144020:T:C	4.00736e-06	-0.836533	-0.882359	4.14475e-05	-0.0972696	-0.160311
151144138	chr1:151144138:C:T	1.72998e-06	-1.12549	-1.43342	3.94581e-06	-1.29733	-1.31202
151144161	chr1:151144161:G:A	5.54271e-06	-1.09731e-10	-1.39454	1.35508e-05	-1.09731e-10	-1.37556
151144505	chr1:151144505:A:G	6.31101e-06	-1.09731e-10	-1.26473	1.29094e-05	-1.09731e-10	-1.42405
151144534	chr1:151144534:G:A	5.63072e-06	-1.35839	-0.0203996	3.16066e-06	-1.46881	-1.36242
151145134	chr1:151145134:C:G	5.37381e-06	-1.09731e-10	-1.42549	1.39795e-05	-1.09731e-10	-1.34442
151145176	chr1:151145176:C:T	5.37381e-06	-1.09731e-10	-1.42549	1.39795e-05	-1.09731e-10	-1.34442
151145235	chr1:151145235:C:T	1.66999e-05	-0.291618	-4.15888e-10	4.12945e-05	-0.261277	-4.15888e-10
151146005	chr1:151146005:CA:C	5.55055e-06	-1.09731e-10	-1.39313	1.6648e-05	-1.09731e-10	-1.16972
151146024	chr1:151146024:T:C	3.29689e-06	-1.34737	-0.56667	9.19671e-06	-1.12931	-0.633855
151146070	chr1:151146070:G:A	5.74863e-06	-1.09731e-10	-1.35806	1.27784e-05	-1.09731e-10	-1.43425
151147056	chr1:151147056:C:T	4.36326e-06	-1.16419	-0.469616	7.28094e-06	-1.21369	-0.783055
151147269	chr1:151147269:G:C	3.42232e-06	-1.24249	-0.634214	1.00792e-05	-0.893704	-0.777833
151147293	chr1:151147293:T:A	1.97326e-06	-1.17754	-1.24979	5.07674e-06	-1.31009	-1.04725
151147964	chr1:151147964:T:C	1.08913e-05	-1.09731e-10	-0.719057	1.34505e-05	-1.09731e-10	-1.38299
151148099	chr1:151148099:C:T	5.34495e-06	-1.09731e-10	-1.43087	1.51323e-05	-1.09731e-10	-1.26517
151148922	chr1:151148922:TC:T	5.69811e-06	-1.09731e-10	-1.36689	1.31243e-05	-1.09731e-10	-1.40754
151149569	chr1:151149569:A:G	3.34412e-06	-1.33502	-0.564796	9.31519e-06	-1.11687	-0.63349
151149619	chr1:151149619:T:C	5.58215e-06	-1.09731e-10	-1.38745	1.29287e-05	-1.09731e-10	-1.42256
151149858	chr1:151149858:T:C	1.23908e-05	-1.09731e-10	-0.590071	3.57336e-05	-1.09731e-10	-0.405914
151150013	chr1:151150013:C:T	1.35598e-06	-1.4863	-1.3162	9.40562e-06	-1.09087	-0.649832
151150232	chr1:151150232:C:T	4.73518e-06	-1.552	-4.15888e-10	1.12673e-05	-1.5601	-4.15888e-10
151150778	chr1:151150778:C:T	5.3427e-06	-1.43129	-4.15888e-10	1.25114e-05	-1.45536	-4.15888e-10
151151494	chr1:151151494:C:T	1.41138e-05	-0.885291	0.425419	5.26568e-05	-0.846018	0.827807
151151695	chr1:151151695:T:C	1.28141e-06	-1.42485	-1.4342	2.73468e-06	-1.54313	-1.43286
151151837	chr1:151151837:G:T	1.39266e-06	-1.43204	-1.34377	3.03994e-06	-1.54562	-1.32455
151151932	chr1:151151932:A:G	6.0209e-06	-1.09731e-10	-1.31179	1.31998e-05	-1.09731e-10	-1.4018
151152434	chr1:151152434:G:A	4.69647e-06	-1.56021	-4.15888e-10	1.15464e-05	-1.53563	-4.15888e-10
151152999	chr1:151152999:A:G	5.32692e-06	-1.09731e-10	-1.43425	1.47951e-05	-1.09731e-10	-1.28771
151153611	chr1:151153611:C:T	4.71043e-06	-1.55724	-4.15888e-10	1.28298e-05	-1.43024	-4.15888e-10
151153762	chr1:151153762:G:C	6.94717e-06	-1.09731e-10	-1.16869	1.43823e-05	-1.09731e-10	-1.31601
151154527	chr1:151154527:G:A	6.70745e-06	-1.09731e-10	-1.2038	1.40825e-05	-1.09731e-10	-1.33707
151156223	chr1:151156223:T:C	5.4325e-06	-1.09731e-10	-1.41462	1.60375e-05	-1.09731e-10	-1.20708
151156309	chr1:151156309:C:T	5.32878e-06	-1.09731e-10	-1.4339	1.46062e-05	-1.09731e-10	-1.30056
151156778	chr1:151156778:A:G	4.16517e-06	-1.31299	-0.367278	1.19285e-05	-1.09014	-0.412944
151156852	chr1:151156852:G:A	5.32707e-06	-1.09731e-10	-1.43422	1.47539e-05	-1.09731e-10	-1.2905
151156942	chr1:151156942:C:T	5.327e-06	-1.09731e-10	-1.43424	1.4853e-05	-1.09731e-10	-1.28381
151157351	chr1:151157351:G:A	1.21216e-05	-0.612032	-4.15888e-10	2.8134e-05	-0.645029	-4.15888e-10
151157929	chr1:151157929:A:C	5.33188e-06	-1.09731e-10	-1.43332	1.51692e-05	-1.09731e-10	-1.26274
151158275	chr1:151158275:A:G	2.02322e-05	-1.09731e-10	-0.0997496	3.30725e-05	-1.09731e-10	-0.483305
151158479	chr1:151158479:T:C	7.95887e-06	-1.09731e-10	-1.03274	1.38624e-05	-1.09731e-10	-1.35283
151158615	chr1:151158615:A:G	1.54527e-06	-1.35252	-1.3193	4.48751e-06	-1.14239	-1.33832
151159898	chr1:151159898:C:T	2.42887e-05	-1.09731e-10	0.0829868	6.60478e-05	-1.09731e-10	0.208372
151159899	chr1:151159899:C:T	6.04515e-06	-1.09731e-10	-1.30777	1.88108e-05	-1.09731e-10	-1.04758
151160622	chr1:151160622:A:G	5.35164e-06	-1.09731e-10	-1.42962	1.28889e-05	-1.09731e-10	-1.42564
151160707	chr1:151160707:T:C	7.13929e-06	-1.09731e-10	-1.14141	1.40665e-05	-1.09731e-10	-1.33821
151160789	chr1:151160789:T:A	3.98068e-05	-1.09731e-10	0.577015	8.72059e-05	-1.09731e-10	0.486265
151162485	chr1:151162485:G:C	1.945e-05	-0.821876	0.682698	3.92926e-05	-1.06822	0.757244
151163256	chr1:151163256:T:C	3.38703e-05	-1.09731e-10	0.415516	7.46277e-05	-1.09731e-10	0.330505
151163342	chr1:151163342:G:T	1.39902e-05	-1.09731e-10	-0.468664	6.0624e-05	-1.09731e-10	0.122683
151163379	chr1:151163379:A:C	1.37567e-06	-1.49913	-1.28895	3.23948e-06	-1.56016	-1.24643
151164668	chr1:151164668:A:G	1.15649e-06	-1.52818	-1.43345	5.3356e-06	-1.08567	-1.22193
151164692	chr1:151164692:G:C	6.51335e-06	-1.09731e-10	-1.23317	1.43585e-05	-1.09731e-10	-1.31766
151164748	chr1:151164748:A:C	6.37466e-06	-0.0659824	-1.18871	3.67194e-05	0.457751	-0.836452
151164756	chr1:151164756:T:C	6.3408e-06	-1.09731e-10	-1.26002	1.31391e-05	-1.09731e-10	-1.40641
151165335	chr1:151165335:G:A	1.43277e-05	-1.09731e-10	-0.444826	2.69679e-05	-1.09731e-10	-0.687359
151165639	chr1:151165639:C:G	6.91497e-06	-1.09731e-10	-1.17333	1.35321e-05	-1.09731e-10	-1.37694
151165774	chr1:151165774:G:T	5.33021e-06	-1.09731e-10	-1.43363	1.31141e-05	-1.09731e-10	-1.40832
151165971	chr1:151165971:A:C	6.90086e-06	-1.09731e-10	-1.17538	1.35221e-05	-1.09731e-10	-1.37768
151166074	chr1:151166074:T:TC	9.23237e-06	-1.09731e-10	-0.884307	2.01474e-05	-1.09731e-10	-0.978934
151167283	chr1:151167283:G:A	1.14671e-05	-1.09731e-10	-0.667538	2.7072e-05	-1.09731e-10	-0.683507
151167346	chr1:151167346:A:G	1.6419e-05	-1.09731e-10	-0.308583	3.02646e-05	-1.09731e-10	-0.572029
151168562	chr1:151168562:T:C	1.25699e-05	-1.09731e-10	-0.575715	1.82756e-05	-1.09731e-10	-1.07644
151169445	chr1:151169445:T:C	6.85063e-06	-1.53776	0.355076	9.64125e-05	-1.30288	1.88951
151169487	chr1:151169487:G:A	5.63696e-06	-1.09731e-10	-1.37768	1.5211e-05	-1.09731e-10	-1.25999
151169594	chr1:151169594:C:T	6.98799e-06	-1.16283	-4.15888e-10	1.94244e-05	-1.01548	-4.15888e-10
151169727	chr1:151169727:A:G	1.26819e-05	-1.09731e-10	-0.566844	1.8393e-05	-1.09731e-10	-1.07004
151170201	chr1:151170201:T:C	8.16724e-06	-1.09731e-10	-1.00689	2.46734e-05	-1.09731e-10	-0.776281
151170425	chr1:151170425:C:T	2.6405e-05	-1.09731e-10	0.166532	4.05871e-05	-1.09731e-10	-0.278556
151170456	chr1:151170456:G:A	9.43297e-06	-1.09731e-10	-0.862813	2.24543e-05	-1.09731e-10	-0.870527
151170527	chr1:151170527:T:C	5.36196e-06	-1.09731e-10	-1.42769	1.31199e-05	-1.09731e-10	-1.40788
151170690	chr1:151170690:C:T	1.23541e-06	-1.46887	-1.42674	8.70091e-06	-1.27543	-0.543146
151170746	chr1:151170746:AAAG:A	5.48453e-06	-1.09731e-10	-1.40509	1.28452e-05	-1.09731e-10	-1.42904
151170747	chr1:151170747:A:G	1.64224e-05	-0.308377	-4.15888e-10	4.53214e-05	-0.168227	-4.15888e-10
151171484	chr1:151171484:A:G	2.90516e-05	-1.09731e-10	0.26205	4.3852e-05	-1.09731e-10	-0.201188
151171581	chr1:151171581:C:T	2.22524e-05	0.828837	-0.83341	0.000474521	2.38986	-0.209561
151172415	chr1:151172415:C:T	7.83168e-05	-1.24115	2.49489	0.000101563	-1.14292	1.78159
151173270	chr1:151173270:A:G	5.5094e-06	-1.09731e-10	-1.40057	1.50597e-05	-1.09731e-10	-1.26999
151173300	chr1:151173300:C:A	2.90516e-05	-1.09731e-10	0.26205	4.3852e-05	-1.09731e-10	-0.201188
151173710	chr1:151173710:C:G	6.34168e-06	-1.49639	0.23651	9.11436e-05	-1.18611	1.71654
151173719	chr1:151173719:G:A	1.54306e-05	-1.09731e-10	-0.370668	2.625e-05	-1.09731e-10	-0.714341
151173942	chr1:151173942:A:G	2.88082e-05	-1.09731e-10	0.253638	4.30155e-05	-1.09731e-10	-0.220447
151175034	chr1:151175034:G:A	2.90516e-05	-1.09731e-10	0.26205	4.3852e-05	-1.09731e-10	-0.201188
151175044	chr1:151175044:G:A	1.3859e-05	-1.09731e-10	-0.478087	2.40535e-05	-1.09731e-10	-0.801726
151175171	chr1:151175171:G:A	5.32896e-06	-1.09731e-10	-1.43387	1.3292e-05	-1.09731e-10	-1.39485
151175690	chr1:151175690:G:A	6.22292e-06	-1.09731e-10	-1.27878	1.29721e-05	-1.09731e-10	-1.41921
151176203	chr1:151176203:CAT:C	5.49887e-06	-1.09731e-10	-1.40248	1.27833e-05	-1.09731e-10	-1.43387
151176544	chr1:151176544:A:G	5.61403e-06	-1.09731e-10	-1.38175	1.28044e-05	-1.09731e-10	-1.43222
151176976	chr1:151176976:C:T	6.88154e-06	-1.09731e-10	-1.17818	1.54924e-05	-1.09731e-10	-1.24166
151177014	chr1:151177014:G:A	7.96893e-06	-1.09731e-10	-1.03147	1.61939e-05	-1.09731e-10	-1.19737
151177125	chr1:151177125:A:G	5.60435e-06	-1.09731e-10	-1.38348	1.95481e-05	-1.09731e-10	-1.00913
151177213	chr1:151177213:T:G	5.32425e-06	-1.43475	-4.15888e-10	1.44918e-05	-1.30842	-4.15888e-10
151177942	chr1:151177942:T:C	5.33849e-06	-1.09731e-10	-1.43208	1.33466e-05	-1.09731e-10	-1.39074
151178381	chr1:151178381:T:C	1.16212e-06	-1.52255	-1.43423	2.08941e-05	-0.336824	-0.605715
151178691	chr1:151178691:TAAAC:T	2.94146e-05	-1.09731e-10	0.274467	4.43789e-05	-1.09731e-10	-0.189244
151179139	chr1:151179139:G:A	5.36998e-06	-1.09731e-10	-1.4262	1.40993e-05	-1.09731e-10	-1.33588
151179316	chr1:151179316:T:C	1.40252e-05	-1.09731e-10	-0.466167	2.42815e-05	-1.09731e-10	-0.792291
151179486	chr1:151179486:C:G	5.42151e-06	-1.41665	-4.15888e-10	1.64274e-05	-1.18306	-4.15888e-10
151179499	chr1:151179499:T:G	5.48291e-06	-1.09731e-10	-1.40539	1.28468e-05	-1.09731e-10	-1.42891
151179631	chr1:151179631:G:A	8.6634e-06	-1.09731e-10	-0.947916	1.54196e-05	-1.09731e-10	-1.24637
151179683	chr1:151179683:G:A	2.636e-05	-1.09731e-10	0.164825	4.04432e-05	-1.09731e-10	-0.282108
151179691	chr1:151179691:G:C	5.39757e-06	-1.09731e-10	-1.42107	1.29914e-05	-1.09731e-10	-1.41772
151180406	chr1:151180406:T:C	2.93524e-05	-1.09731e-10	0.272351	4.424e-05	-1.09731e-10	-0.192377
151180419	chr1:151180419:TC:T	5.35479e-06	-1.09731e-10	-1.42903	1.6056e-05	-1.09731e-10	-1.20593
151180461	chr1:151180461:CAG:C	3.607e-05	-1.09731e-10	0.478439	5.28865e-05	-1.09731e-10	-0.0138582
151180488	chr1:151180488:A:C	7.6463e-06	-1.09731e-10	-1.0728	1.36253e-05	-1.09731e-10	-1.37008
151181296	chr1:151181296:G:A	7.27139e-06	-1.09731e-10	-1.12308	1.3943e-05	-1.09731e-10	-1.34703
151181330	chr1:151181330:C:T	1.16495e-06	-1.52552	-1.42882	1.62204e-05	-0.371131	-0.824606
151181848	chr1:151181848:G:A	6.06089e-06	-1.09731e-10	-1.30517	1.27787e-05	-1.09731e-10	-1.43423
151181946	chr1:151181946:T:C	2.89498e-05	-1.09731e-10	0.258539	4.37141e-05	-1.09731e-10	-0.204337
151182324	chr1:151182324:C:T	5.34399e-06	-1.09731e-10	-1.43105	1.30192e-05	-1.09731e-10	-1.41558
151183730	chr1:151183730:G:A	2.89347e-05	-1.09731e-10	0.258018	4.36919e-05	-1.09731e-10	-0.204844
151184587	chr1:151184587:TTTC:T	6.04202e-05	-1.09731e-10	0.9943	8.41411e-05	-1.09731e-10	0.450488
151184617	chr1:151184617:G:A	2.90545e-05	-1.09731e-10	0.262152	4.38612e-05	-1.09731e-10	-0.200978
151184976	chr1:151184976:C:T	5.47727e-06	-1.09731e-10	-1.40642	1.28146e-05	-1.09731e-10	-1.43142
151185289	chr1:151185289:T:C	8.62107e-06	-1.46714	0.514322	6.74002e-05	-1.53913	1.76778
151185558	chr1:151185558:C:T	9.54567e-06	-1.09731e-10	-0.850935	1.30832e-05	-1.09731e-10	-1.41067
151186640	chr1:151186640:G:A	7.01891e-06	-1.09731e-10	-1.15842	1.36899e-05	-1.09731e-10	-1.36535
151186725	chr1:151186725:G:A	5.17013e-06	-1.46412	-4.15888e-10	1.2798e-05	-1.43271	-4.15888e-10
151186920	chr1:151186920:C:A	5.32703e-06	-1.09731e-10	-1.43423	1.32405e-05	-1.09731e-10	-1.39873
151187653	chr1:151187653:T:C	2.90516e-05	-1.09731e-10	0.26205	4.3852e-05	-1.09731e-10	-0.201188
151188907	chr1:151188907:T:C	1.17e-05	-0.647434	-4.15888e-10	2.62881e-05	-0.71289	-4.15888e-10
151188974	chr1:151188974:C:T	2.60118e-05	-1.09731e-10	0.151526	8.5659e-05	-1.09731e-10	0.468367
151189399	chr1:151189399:C:A	4.77476e-06	-1.54368	-4.15888e-10	1.1888e-05	-1.50648	-4.15888e-10
151190649	chr1:151190649:T:G	5.90613e-06	-1.09731e-10	-1.33103	1.28089e-05	-1.09731e-10	-1.43187
151190719	chr1:151190719:G:A	5.3661e-06	-1.09731e-10	-1.42692	1.38173e-05	-1.09731e-10	-1.35609
151190752	chr1:151190752:A:G	1.1923e-05	-1.09731e-10	-0.628553	1.76475e-05	-1.09731e-10	-1.11141
151190841	chr1:151190841:G:A	1.49111e-06	-1.48055	-1.22695	3.52578e-05	-0.203235	-0.216086
151190950	chr1:151190950:A:C	5.4399e-06	-1.09731e-10	-1.41326	1.29204e-05	-1.09731e-10	-1.4232
151191005	chr1:151191005:AG:A	1.39062e-06	-1.47513	-1.30215	2.98021e-05	-0.181778	-0.405649
151191201	chr1:151191201:T:C	2.89239e-05	-1.09731e-10	0.257646	4.36476e-05	-1.09731e-10	-0.205858
151191364	chr1:151191364:G:T	5.17929e-06	-1.46236	-4.15888e-10	1.39149e-05	-1.34905	-4.15888e-10
151192304	chr1:151192304:C:T	2.89239e-05	-1.09731e-10	0.257646	4.36476e-05	-1.09731e-10	-0.205858
151192543	chr1:151192543:G:A	6.26141e-06	-1.27262	-4.15888e-10	1.31338e-05	-1.40681	-4.15888e-10
151193245	chr1:151193245:T:C	5.35562e-06	-1.09731e-10	-1.42888	1.39658e-05	-1.09731e-10	-1.34539
151194564	chr1:151194564:C:T	1.18757e-05	-1.09731e-10	-0.632529	2.09768e-05	-1.09731e-10	-0.938588
151194896	chr1:151194896:T:G	2.69929e-05	-1.09731e-10	0.188551	4.11844e-05	-1.09731e-10	-0.263947
151195038	chr1:151195038:C:T	1.70377e-05	-1.09731e-10	-0.271597	5.27316e-05	-1.09731e-10	-0.0167928
151195315	chr1:151195315:G:A	1.64684e-05	-1.09731e-10	-0.305578	2.84157e-05	-1.09731e-10	-0.635067
151195416	chr1:151195416:C:T	5.39677e-06	-1.09731e-10	-1.42122	1.27789e-05	-1.09731e-10	-1.43422
151195445	chr1:151195445:T:C	6.21993e-06	-1.09731e-10	-1.27926	1.29831e-05	-1.09731e-10	-1.41836
151196393	chr1:151196393:C:G	3.54668e-06	-1.55862	-0.282386	9.702e-06	-1.50714	-0.202536
151196681	chr1:151196681:C:G	2.84427e-06	-1.32579	-0.73593	0.00019356	0.440679	0.842903
151197081	chr1:151197081:C:T	6.79195e-06	-1.09731e-10	-1.19129	1.40364e-05	-1.09731e-10	-1.34035
151197276	chr1:151197276:G:T	1.76523e-06	-1.2414	-1.29734	1.19185e-05	-0.0696871	-1.43423
151197398	chr1:151197398:G:C	2.54825e-05	-1.09731e-10	0.130967	3.93633e-05	-1.09731e-10	-0.309174
151197832	chr1:151197832:G:A	2.40296e-05	-1.09731e-10	0.0722639	3.76608e-05	-1.09731e-10	-0.353387
151199335	chr1:151199335:C:G	2.49196e-06	-1.16704	-1.02691	0.0001721	0.869095	0.296971
151199433	chr1:151199433:A:T	5.67842e-06	-1.54462	0.174269	6.41155e-05	-1.18543	1.36411
151200062	chr1:151200062:G:A	5.54853e-06	-1.09731e-10	-1.39349	1.28325e-05	-1.09731e-10	-1.43002
151200280	chr1:151200280:T:G	5.81694e-06	-1.09731e-10	-1.34625	1.29489e-05	-1.09731e-10	-1.42099
151200592	chr1:151200592:C:T	1.50584e-05	-1.09731e-10	-0.395088	6.47207e-05	-1.09731e-10	0.188075
151200637	chr1:151200637:A:G	2.48899e-06	-1.18777	-1.00737	0.000171718	0.817192	0.346653
151200657	chr1:151200657:C:T	2.84408e-05	-1.09731e-10	0.240801	4.35755e-05	-1.09731e-10	-0.207512
151201025	chr1:151201025:G:A	1.63169e-06	-1.43816	-1.17924	5.00966e-06	-1.55991	-0.810734
151201365	chr1:151201365:T:C	3.03133e-05	-1.09731e-10	0.304562	4.57811e-05	-1.09731e-10	-0.158135
151201780	chr1:151201780:T:G	2.97109e-05	-1.09731e-10	0.284491	4.50268e-05	-1.09731e-10	-0.174749
151201819	chr1:151201819:A:G	2.66307e-06	-1.1833	-0.944242	0.00019651	0.827117	0.471591
151202091	chr1:151202091:ACT:A	2.99489e-05	-1.09731e-10	0.292468	4.53826e-05	-1.09731e-10	-0.166879
151202147	chr1:151202147:A:G	5.51911e-06	-1.09731e-10	-1.39881	1.28576e-05	-1.09731e-10	-1.42807
151202258	chr1:151202258:G:A	5.32739e-06	-1.09731e-10	-1.43416	1.3448e-05	-1.09731e-10	-1.38318
151202296	chr1:151202296:A:G	1.98193e-06	-1.03101	-1.39194	8.47062e-05	1.33362	-0.876442
151202849	chr1:151202849:T:G	6.84682e-06	-1.09731e-10	-1.18324	1.92388e-05	-1.09731e-10	-1.02508
151202926	chr1:151202926:C:T	5.33873e-06	-1.09731e-10	-1.43203	1.52339e-05	-1.09731e-10	-1.25848
151202929	chr1:151202929:C:G	5.12413e-06	-1.47306	-4.15888e-10	1.31438e-05	-1.40605	-4.15888e-10
151203364	chr1:151203364:G:A	2.21052e-05	-1.09731e-10	-0.0112086	3.53043e-05	-1.09731e-10	-0.418002
151203899	chr1:151203899:C:G	1.76423e-06	-1.23055	-1.30876	1.32365e-05	0.0350651	-1.4341
151204076	chr1:151204076:T:C	2.99291e-05	-1.09731e-10	0.291808	4.53564e-05	-1.09731e-10	-0.167457
151204152	chr1:151204152:C:G	6.3565e-06	-1.09731e-10	-1.25755	1.30811e-05	-1.09731e-10	-1.41084
151204286	chr1:151204286:C:T	1.83632e-06	-1.07444	-1.42482	0.000132495	1.24559	-0.341053
151204512	chr1:151204512:C:T	2.99253e-05	-1.09731e-10	0.291681	4.53445e-05	-1.09731e-10	-0.167719
151204615	chr1:151204615:C:T	2.9955e-05	-1.09731e-10	0.292674	4.53891e-05	-1.09731e-10	-0.166734
151204620	chr1:151204620:A:G	5.33708e-06	-1.09731e-10	-1.43234	1.36874e-05	-1.09731e-10	-1.36553
151204726	chr1:151204726:C:T	5.60767e-06	-1.09731e-10	-1.38289	2.62101e-05	-1.09731e-10	-0.715862
151206015	chr1:151206015:G:A	1.29116e-06	-1.51653	-1.33496	1.47129e-05	-0.184061	-1.10922
151206100	chr1:151206100:A:G	6.54034e-06	-1.09731e-10	-1.22903	1.37608e-05	-1.09731e-10	-1.36019
151206180	chr1:151206180:A:G	6.33567e-06	-1.09731e-10	-1.26083	1.30657e-05	-1.09731e-10	-1.41202
151206845	chr1:151206845:C:T	3.03042e-05	-1.09731e-10	0.304264	4.57757e-05	-1.09731e-10	-0.158253
151207467	chr1:151207467:C:T	1.82304e-06	-1.07515	-1.43137	8.93278e-05	1.2204	-0.71009
151207610	chr1:151207610:T:C	2.28966e-05	-1.09731e-10	0.0239658	3.63423e-05	-1.09731e-10	-0.389026
151207751	chr1:151207751:T:C	1.68143e-05	-1.09731e-10	-0.284791	2.16704e-05	-1.09731e-10	-0.906061
151208158	chr1:151208158:C:A	5.55897e-06	-1.09731e-10	-1.39161	1.28253e-05	-1.09731e-10	-1.43059
151208661	chr1:151208661:G:A	8.94891e-06	-1.09731e-10	-0.915491	1.52193e-05	-1.09731e-10	-1.25944
151208983	chr1:151208983:C:T	1.37463e-05	-1.09731e-10	-0.486252	2.38319e-05	-1.09731e-10	-0.810981
151209688	chr1:151209688:C:T	1.50965e-05	-1.09731e-10	-0.392562	4.26269e-05	-1.09731e-10	-0.229521
151209807	chr1:151209807:C:T	5.80544e-06	-1.09731e-10	-1.34823	1.29387e-05	-1.09731e-10	-1.42179
151210004	chr1:151210004:C:G	5.89569e-06	-1.09731e-10	-1.3328	1.30207e-05	-1.09731e-10	-1.41547
151210477	chr1:151210477:C:T	1.76571e-06	-1.10789	-1.43058	8.15459e-05	1.14125	-0.722089
151210637	chr1:151210637:T:A	6.6913e-06	-1.20622	-4.15888e-10	1.47745e-05	-1.2891	-4.15888e-10
151210684	chr1:151210684:CAA:C	5.81713e-06	-1.09731e-10	-1.34622	1.29492e-05	-1.09731e-10	-1.42097
151211063	chr1:151211063:T:G	6.23277e-06	-1.09731e-10	-1.2772	1.29913e-05	-1.09731e-10	-1.41772
151211825	chr1:151211825:C:T	6.91304e-06	-1.09731e-10	-1.17361	1.34486e-05	-1.09731e-10	-1.38313
151212263	chr1:151212263:A:C	8.7818e-06	-1.09731e-10	-0.934342	2.10864e-05	-1.09731e-10	-0.933378
151212573	chr1:151212573:C:T	1.97492e-06	-1.11136	-1.31513	1.68816e-05	0.277989	-1.43377
151212578	chr1:151212578:T:A	1.2972e-05	-1.09731e-10	-0.544233	4.14342e-05	-1.09731e-10	-0.2579
151213014	chr1:151213014:T:C	6.26163e-06	-1.09731e-10	-1.27258	1.29699e-05	-1.09731e-10	-1.41938
151213016	chr1:151213016:G:A	6.67913e-06	-1.09731e-10	-1.20803	1.32759e-05	-1.09731e-10	-1.39606
151213026	chr1:151213026:A:G	1.55523e-06	-1.55483	-1.11057	8.76931e-06	-1.39046	-0.420287
151213476	chr1:151213476:A:G	5.0998e-06	-1.47782	-4.15888e-10	1.16143e-05	-1.52977	-4.15888e-10
151213611	chr1:151213611:G:A	5.24546e-06	-1.44619	-0.00346866	8.48954e-06	-0.935221	-0.907951
151213643	chr1:151213643:A:G	2.28692e-05	-1.09731e-10	0.0227687	3.63615e-05	-1.09731e-10	-0.388496
151214265	chr1:151214265:T:C	2.99322e-05	-1.09731e-10	0.291911	4.53607e-05	-1.09731e-10	-0.167362
151214275	chr1:151214275:T:A	1.64376e-06	-1.25624	-1.3538	0.000111266	0.774184	-0.0442649
151214641	chr1:151214641:A:G	7.54046e-06	-1.09731e-10	-1.08674	1.35935e-05	-1.09731e-10	-1.37242
151214692	chr1:151214692:A:T	5.33311e-06	-1.09731e-10	-1.43309	1.309e-05	-1.09731e-10	-1.41016
151215110	chr1:151215110:A:G	5.02823e-06	-1.49196	-4.15888e-10	1.7288e-05	-1.13199	-4.15888e-10
151215171	chr1:151215171:C:T	5.33379e-06	-1.09731e-10	-1.43296	1.28778e-05	-1.09731e-10	-1.42651
151215353	chr1:151215353:A:C	5.47877e-06	-1.09731e-10	-1.40614	1.28129e-05	-1.09731e-10	-1.43156
151215704	chr1:151215704:G:A	5.38511e-06	-1.09731e-10	-1.42339	1.29131e-05	-1.09731e-10	-1.42376
151216616	chr1:151216616:C:T	1.37809e-05	-1.09731e-10	-0.483742	3.8649e-05	-1.09731e-10	-0.327486
151216626	chr1:151216626:TTTCTC:T	3.00573e-05	-1.09731e-10	0.296083	4.55204e-05	-1.09731e-10	-0.163846
151216640	chr1:151216640:G:T	6.85448e-06	-1.09731e-10	-1.18212	1.34493e-05	-1.09731e-10	-1.38308
151216642	chr1:151216642:A:G	1.48477e-05	-1.09731e-10	-0.409176	4.18582e-05	-1.09731e-10	-0.24772
151217624	chr1:151217624:C:T	1.68458e-06	-1.15312	-1.43238	7.54575e-05	1.03242	-0.69086
151217783	chr1:151217783:A:T	5.63687e-06	-1.09731e-10	-1.37769	1.28606e-05	-1.09731e-10	-1.42784
151218367	chr1:151218367:A:G	1.03277e-05	-1.09731e-10	-0.772198	2.45524e-05	-1.09731e-10	-0.781199
151218621	chr1:151218621:A:G	3.13298e-05	-1.09731e-10	0.337546	4.70953e-05	-1.09731e-10	-0.129833
151219455	chr1:151219455:G:A	6.4162e-06	-1.09731e-10	-1.2482	1.36051e-05	-1.09731e-10	-1.37156
151219640	chr1:151219640:T:G	2.30817e-05	-1.09731e-10	0.0320164	3.66518e-05	-1.09731e-10	-0.380544
151219820	chr1:151219820:A:G	2.7082e-05	-1.09731e-10	0.191848	4.12358e-05	-1.09731e-10	-0.2627
151219900	chr1:151219900:G:A	2.74362e-06	-1.26759	-0.830159	0.000195039	0.606548	0.684645
151219990	chr1:151219990:G:T	8.28483e-05	-1.21529	2.52528	0.000107252	-1.11066	1.80383
151220423	chr1:151220423:T:C	2.2901e-05	-1.09731e-10	0.0241594	3.64054e-05	-1.09731e-10	-0.38729
151220663	chr1:151220663:C:T	6.13174e-06	-1.09731e-10	-1.29355	1.2927e-05	-1.09731e-10	-1.42269
151220770	chr1:151220770:C:T	2.99153e-05	-1.09731e-10	0.291347	4.53371e-05	-1.09731e-10	-0.167882
151220819	chr1:151220819:C:T	2.98813e-05	-1.09731e-10	0.290208	4.5292e-05	-1.09731e-10	-0.168876
151221328	chr1:151221328:A:T	6.39637e-06	-1.09731e-10	-1.25129	1.82071e-05	-1.09731e-10	-1.0802
151221421	chr1:151221421:A:G	1.80052e-06	-1.08741	-1.43154	8.68028e-05	1.18965	-0.708021
151221923	chr1:151221923:G:A	2.98317e-05	-1.09731e-10	0.288548	4.52169e-05	-1.09731e-10	-0.170536
151222268	chr1:151222268:A:G	6.11104e-06	-1.09731e-10	-1.29693	1.29221e-05	-1.09731e-10	-1.42306
151222856	chr1:151222856:T:A	3.99185e-06	-1.524	-0.198768	4.71245e-05	-1.09882	0.969603
151223156	chr1:151223156:C:G	1.4033e-05	-1.09731e-10	-0.465614	1.92414e-05	-1.09731e-10	-1.02494
151223288	chr1:151223288:T:C	8.22899e-06	-1.54349	0.544129	0.000101434	-1.18423	1.82163
151223800	chr1:151223800:C:T	5.43934e-06	-1.09731e-10	-1.41337	1.29706e-05	-1.09731e-10	-1.41932
151223947	chr1:151223947:G:A	5.33277e-06	-1.09731e-10	-1.43315	1.28841e-05	-1.09731e-10	-1.42601
151224678	chr1:151224678:C:G	8.03487e-06	-1.09731e-10	-1.02323	1.93721e-05	-1.09731e-10	-1.01817
151224685	chr1:151224685:A:T	6.04651e-06	-1.09731e-10	-1.30754	1.30316e-05	-1.09731e-10	-1.41463
151224785	chr1:151224785:A:G	2.9857e-05	-1.09731e-10	0.289395	4.52558e-05	-1.09731e-10	-0.169677
151225051	chr1:151225051:C:A	2.99552e-05	-1.09731e-10	0.29268	4.5387e-05	-1.09731e-10	-0.166781
151225455	chr1:151225455:G:A	5.4627e-06	-1.09731e-10	-1.40908	1.29317e-05	-1.09731e-10	-1.42232
151225642	chr1:151225642:G:A	2.95363e-05	-1.09731e-10	0.278598	4.48166e-05	-1.09731e-10	-0.179428
151225727	chr1:151225727:C:T	8.02836e-06	-1.02404	-4.15888e-10	2.22942e-05	-0.877682	-4.15888e-10
151226118	chr1:151226118:T:C	3.08819e-05	-1.09731e-10	0.323148	4.6154e-05	-1.09731e-10	-0.150024
151226123	chr1:151226123:T:C	1.60072e-06	-1.23199	-1.40458	1.37938e-05	0.0373799	-1.39517
151226328	chr1:151226328:A:G	6.38718e-06	-1.25273	-4.15888e-10	1.19903e-05	-1.49791	-4.15888e-10
151226644	chr1:151226644:T:C	2.70579e-05	-1.09731e-10	0.190957	4.14213e-05	-1.09731e-10	-0.258211
151226882	chr1:151226882:T:G	5.40586e-06	-1.09731e-10	-1.41954	1.44914e-05	-1.09731e-10	-1.30845
151227038	chr1:151227038:A:G	4.11647e-05	0.897837	-0.287278	0.00151181	2.71572	0.623336
151228187	chr1:151228187:G:A	6.35376e-06	-1.09731e-10	-1.25798	1.74471e-05	-1.09731e-10	-1.12284
151228237	chr1:151228237:C:T	4.76399e-06	-1.54594	-4.15888e-10	1.18437e-05	-1.51021	-4.15888e-10
151228522	chr1:151228522:A:G	2.99221e-05	-1.09731e-10	0.291573	4.53499e-05	-1.09731e-10	-0.167599
151228831	chr1:151228831:A:G	5.49257e-06	-1.09731e-10	-1.40363	1.28907e-05	-1.09731e-10	-1.4255
151229051	chr1:151229051:C:T	2.95706e-05	-1.09731e-10	0.279757	4.48883e-05	-1.09731e-10	-0.177831
151229440	chr1:151229440:A:C	2.3051e-05	-1.09731e-10	0.0306838	3.65983e-05	-1.09731e-10	-0.382005
151229528	chr1:151229528:A:G	3.08412e-05	-1.09731e-10	0.321828	4.66398e-05	-1.09731e-10	-0.139553
151229592	chr1:151229592:C:T	1.30646e-06	-1.55288	-1.28682	6.42941e-06	-1.24418	-0.876941
151229691	chr1:151229691:G:C	1.34208e-06	-1.37876	-1.43404	3.92344e-05	0.39716	-0.709613
151229819	chr1:151229819:C:T	6.87746e-06	-1.09731e-10	-1.17877	1.93551e-05	-1.09731e-10	-1.01905
151230834	chr1:151230834:G:A	5.42017e-06	-1.09731e-10	-1.4169	1.28512e-05	-1.09731e-10	-1.42857
151230837	chr1:151230837:C:T	1.831e-06	-1.16373	-1.33843	0.000151459	1.02121	0.0170922
151231112	chr1:151231112:C:T	3.04119e-05	-1.09731e-10	0.30781	4.59136e-05	-1.09731e-10	-0.155246
151231954	chr1:151231954:A:G	6.02132e-06	-1.09731e-10	-1.31172	1.28649e-05	-1.09731e-10	-1.4275
151232156	chr1:151232156:C:G	1.72042e-06	-1.42761	-1.13685	5.34951e-06	-1.56021	-0.744797
151232827	chr1:151232827:A:G	2.31681e-06	-1.22315	-1.04368	0.000146595	0.730794	0.27487
151232873	chr1:151232873:A:G	3.93282e-06	-1.51278	-0.224883	4.72805e-05	-1.0601	0.934189
151232883	chr1:151232883:A:G	2.29365e-05	-1.09731e-10	0.0257065	3.64508e-05	-1.09731e-10	-0.386045
151233023	chr1:151233023:C:T	5.88175e-06	-1.09731e-10	-1.33517	1.28045e-05	-1.09731e-10	-1.43221
151233250	chr1:151233250:C:T	8.40738e-06	-1.09731e-10	-0.977913	2.35455e-05	-1.09731e-10	-0.823073
151233495	chr1:151233495:A:G	5.7734e-06	-1.53321	0.179446	6.82324e-05	-1.13701	1.37792
151234081	chr1:151234081:T:G	4.96769e-06	-1.50407	-4.15888e-10	1.23151e-05	-1.47118	-4.15888e-10
151234858	chr1:151234858:C:T	1.84084e-06	-1.17942	-1.31739	0.000156951	0.977167	0.0967622
151235535	chr1:151235535:A:G	5.46627e-06	-1.09731e-10	-1.40843	1.29209e-05	-1.09731e-10	-1.42316
151236563	chr1:151236563:G:T	6.29882e-06	-1.09731e-10	-1.26666	1.30358e-05	-1.09731e-10	-1.41431
151236587	chr1:151236587:C:T	2.05388e-06	-1.24354	-1.14375	0.000111937	0.677161	0.0587665
151236613	chr1:151236613:T:C	6.23108e-06	-1.09731e-10	-1.27747	1.29845e-05	-1.09731e-10	-1.41825
151237098	chr1:151237098:G:A	2.69962e-05	-1.09731e-10	0.188674	4.16148e-05	-1.09731e-10	-0.253552
151237248	chr1:151237248:T:C	5.44932e-06	-1.09731e-10	-1.41153	1.295e-05	-1.09731e-10	-1.42091
151237542	chr1:151237542:C:G	3.09261e-05	-1.09731e-10	0.324576	4.66376e-05	-1.09731e-10	-0.139601
151237650	chr1:151237650:G:A	8.97754e-06	-1.5392	0.626904	0.000115078	-1.16161	1.92521
151237794	chr1:151237794:C:G	1.64755e-05	-1.09731e-10	-0.305147	4.89739e-05	-1.09731e-10	-0.0907203
151237816	chr1:151237816:G:A	7.15162e-06	-1.13968	-4.15888e-10	1.85781e-05	-1.06002	-4.15888e-10
151237845	chr1:151237845:G:A	8.58421e-06	-1.09731e-10	-0.957098	1.45313e-05	-1.09731e-10	-1.3057
151237859	chr1:151237859:TAGG:T	2.00711e-06	-1.2216	-1.18873	1.37064e-05	0.0560422	-1.42019
151238071	chr1:151238071:CCTT:C	3.08592e-05	-1.09731e-10	0.322411	4.65495e-05	-1.09731e-10	-0.14149
151238313	chr1:151238313:C:T	1.77588e-06	-1.16512	-1.36761	0.00013443	1.01781	-0.0987728
151239522	chr1:151239522:C:G	3.07605e-05	-1.09731e-10	0.319207	4.64305e-05	-1.09731e-10	-0.14405
151239523	chr1:151239523:T:C	3.11287e-05	-1.09731e-10	0.331105	4.70098e-05	-1.09731e-10	-0.131652
151239544	chr1:151239544:T:C	5.86918e-06	-1.09731e-10	-1.33731	1.29978e-05	-1.09731e-10	-1.41723
151239666	chr1:151239666:T:TA	2.70509e-05	-1.09731e-10	0.190696	4.15917e-05	-1.09731e-10	-0.254108
151240887	chr1:151240887:C:T	5.83739e-06	-1.09731e-10	-1.34274	1.59788e-05	-1.09731e-10	-1.21075
151240931	chr1:151240931:A:G	1.73759e-06	-1.12403	-1.43049	0.000110079	1.12799	-0.408804
151241001	chr1:151241001:C:T	5.42337e-06	-1.09731e-10	-1.41631	1.2995e-05	-1.09731e-10	-1.41744
151241117	chr1:151241117:A:G	2.65844e-05	-1.09731e-10	0.173303	4.08574e-05	-1.09731e-10	-0.27192
151241297	chr1:151241297:T:C	1.59247e-05	-1.09731e-10	-0.339151	2.67622e-05	-1.09731e-10	-0.695018
151241722	chr1:151241722:C:T	6.59311e-06	-1.09731e-10	-1.221	1.38355e-05	-1.09731e-10	-1.35477
151241874	chr1:151241874:C:T	6.82368e-06	-1.18662	-4.15888e-10	1.83803e-05	-1.07073	-4.15888e-10
151241883	chr1:151241883:G:A	2.04029e-05	-1.09731e-10	-0.0913464	3.29399e-05	-1.09731e-10	-0.487322
151241887	chr1:151241887:T:G	1.55811e-05	-1.09731e-10	-0.360963	2.06319e-05	-1.09731e-10	-0.955168
151242535	chr1:151242535:A:G	5.68801e-06	-1.36866	-4.15888e-10	1.1934e-05	-1.50262	-4.15888e-10
151242869	chr1:151242869:T:C	3.38904e-05	0.416109	-4.15888e-10	4.93888e-05	-0.0822836	-4.15888e-10
151243039	chr1:151243039:T:C	2.63133e-05	-1.09731e-10	0.163052	4.05198e-05	-1.09731e-10	-0.280217
151244015	chr1:151244015:G:T	5.35058e-06	-1.09731e-10	-1.42982	1.28217e-05	-1.09731e-10	-1.43087
151244604	chr1:151244604:C:T	1.11727e-05	-1.09731e-10	-0.69355	2.67266e-05	-1.09731e-10	-0.696349
151244685	chr1:151244685:T:G	5.52617e-06	-1.09731e-10	-1.39753	1.28473e-05	-1.09731e-10	-1.42887
151244853	chr1:151244853:G:A	8.4033e-06	-0.978399	-4.15888e-10	2.42688e-05	-0.792817	-4.15888e-10
151244881	chr1:151244881:A:G	5.81821e-06	-1.09731e-10	-1.34603	1.30105e-05	-1.09731e-10	-1.41625
151245262	chr1:151245262:C:T	2.29326e-06	-1.24971	-1.02734	0.000141226	0.661241	0.307112
151245681	chr1:151245681:G:A	2.91613e-05	-1.09731e-10	0.265818	4.45188e-05	-1.09731e-10	-0.186097
151245726	chr1:151245726:T:G	2.02615e-05	-1.09731e-10	-0.0983022	3.2744e-05	-1.09731e-10	-0.493287
151245811	chr1:151245811:T:C	3.26206e-05	-1.09731e-10	0.377921	4.86816e-05	-1.09731e-10	-0.0967056
151246367	chr1:151246367:T:C	5.333e-06	-1.09731e-10	-1.43311	1.28825e-05	-1.09731e-10	-1.42614
151247461	chr1:151247461:T:C	2.87168e-05	-1.09731e-10	0.250459	4.39283e-05	-1.09731e-10	-0.199448
151247495	chr1:151247495:G:A	5.34074e-06	-1.09731e-10	-1.43166	1.28392e-05	-1.09731e-10	-1.42951
151248417	chr1:151248417:AAG:A	1.71291e-06	-1.14454	-1.42429	7.02994e-05	1.05548	-0.784723
151248537	chr1:151248537:T:C	3.59966e-06	-1.15612	-0.670065	1.05476e-05	-1.43658	-0.189524
151249815	chr1:151249815:T:TA	1.63184e-06	-1.30364	-1.31367	1.12414e-05	-0.12857	-1.43384
151249968	chr1:151249968:T:C	2.0357e-05	-1.09731e-10	-0.0935966	3.28758e-05	-1.09731e-10	-0.489271
151250036	chr1:151250036:T:A	6.49976e-06	-1.09731e-10	-1.23526	1.31864e-05	-1.09731e-10	-1.40282
151250361	chr1:151250361:G:A	2.56472e-05	-1.09731e-10	0.13741	3.9571e-05	-1.09731e-10	-0.303912
151250585	chr1:151250585:AAG:A	2.83515e-05	-1.08436	1.32201	4.94849e-05	-0.955104	0.874765
151250691	chr1:151250691:A:C	2.64073e-05	-1.09731e-10	0.166615	4.06358e-05	-1.09731e-10	-0.277359
151251017	chr1:151251017:C:T	3.61364e-06	-1.25247	-0.569834	1.14926e-05	-1.47752	-0.062777
151251124	chr1:151251124:TGGGTGCACG:T	9.51881e-06	-1.09731e-10	-0.853754	2.71653e-05	-1.09731e-10	-0.680068
151251128	chr1:151251128:T:C	5.32707e-06	-1.09731e-10	-1.43422	1.45388e-05	-1.09731e-10	-1.30518
151251844	chr1:151251844:C:T	6.82022e-06	-1.18713	-4.15888e-10	2.02479e-05	-0.973955	-4.15888e-10
151252454	chr1:151252454:C:G	2.66733e-05	-1.09731e-10	0.176639	4.09906e-05	-1.09731e-10	-0.268664
151252596	chr1:151252596:A:G	1.7493e-05	-1.09731e-10	-0.24522	2.22681e-05	-1.09731e-10	-0.878854
151253347	chr1:151253347:C:T	2.8902e-05	-1.09731e-10	0.256888	4.41839e-05	-1.09731e-10	-0.193646
151253385	chr1:151253385:C:T	4.1593e-06	-1.41701	-0.264668	6.71704e-06	-1.53656	-0.540797
151254831	chr1:151254831:G:T	6.53181e-06	-1.09731e-10	-1.23034	1.3779e-05	-1.09731e-10	-1.35886
151255792	chr1:151255792:T:G	4.97634e-06	-1.50233	-4.15888e-10	1.14519e-05	-1.54385	-4.15888e-10
151256205	chr1:151256205:G:A	5.32702e-06	-1.09731e-10	-1.43423	1.35542e-05	-1.09731e-10	-1.37531
151256369	chr1:151256369:AAAT:A	1.06638e-05	-0.740165	-4.15888e-10	3.07429e-05	-0.556348	-4.15888e-10
151256476	chr1:151256476:T:G	3.18801e-06	-1.55949	-0.388133	8.73727e-06	-1.49925	-0.315156
151256939	chr1:151256939:A:G	2.72182e-05	-1.09731e-10	0.196863	4.14584e-05	-1.09731e-10	-0.257316
151256952	chr1:151256952:T:C	5.42154e-06	-1.09731e-10	-1.41664	1.47397e-05	-1.09731e-10	-1.29146
151257049	chr1:151257049:G:A	2.68265e-05	-1.09731e-10	0.182369	4.12581e-05	-1.09731e-10	-0.262159
151257954	chr1:151257954:G:A	0.000239113	2.58358	-0.213663	0.0106647	4.62966	0.663028
151258552	chr1:151258552:C:T	9.55539e-06	-1.09731e-10	-0.849918	1.60716e-05	-1.09731e-10	-1.20495
151258856	chr1:151258856:A:G	2.6957e-05	-1.09731e-10	0.187221	4.14268e-05	-1.09731e-10	-0.258079
151258970	chr1:151258970:T:G	1.1748e-06	-1.51413	-1.4318	3.86825e-06	-1.20244	-1.42676
151259032	chr1:151259032:A:G	2.70436e-05	-1.09731e-10	0.190426	4.15253e-05	-1.09731e-10	-0.255704
151259070	chr1:151259070:T:C	2.59997e-06	-1.22245	-0.929075	0.000187844	0.745123	0.508482
151259161	chr1:151259161:T:A	1.73692e-06	-1.12072	-1.43419	8.96632e-05	1.13057	-0.616519
151259382	chr1:151259382:CACTCAAA:C	2.68124e-05	-1.09731e-10	0.18184	4.12422e-05	-1.09731e-10	-0.262545
151259450	chr1:151259450:T:C	2.0685e-05	-1.09731e-10	-0.0776161	3.33738e-05	-1.09731e-10	-0.474236
151260104	chr1:151260104:G:A	2.94499e-05	-1.09731e-10	0.275668	4.48779e-05	-1.09731e-10	-0.178062
151260611	chr1:151260611:A:G	5.5252e-06	-1.09731e-10	-1.3977	1.27925e-05	-1.09731e-10	-1.43315
151260631	chr1:151260631:G:A	1.65402e-05	-0.301227	-4.15888e-10	2.01374e-05	-0.979429	-4.15888e-10
151260714	chr1:151260714:T:C	1.07012e-05	-1.09731e-10	-0.736668	1.93286e-05	-1.09731e-10	-1.02042
151260725	chr1:151260725:T:C	2.00912e-05	-1.09731e-10	-0.106739	3.2529e-05	-1.09731e-10	-0.499875
151260966	chr1:151260966:C:T	2.02988e-05	-1.09731e-10	-0.0964618	0.000134529	-1.09731e-10	0.91977
151261012	chr1:151261012:ATTAT:A	4.74841e-06	-1.54921	-4.15888e-10	1.17722e-05	-1.51627	-4.15888e-10
151261044	chr1:151261044:C:A	5.66766e-06	-1.09731e-10	-1.37225	1.27842e-05	-1.09731e-10	-1.43379
151261706	chr1:151261706:C:A	1.81523e-06	-1.07696	-1.43385	0.000104907	1.23795	-0.566887
151261825	chr1:151261825:T:C	2.54798e-06	-1.1494	-1.02233	0.000187906	0.931624	0.322311
151261891	chr1:151261891:G:A	5.73145e-06	-1.09731e-10	-1.36105	1.27784e-05	-1.09731e-10	-1.43425
151263399	chr1:151263399:G:A	5.32813e-06	-1.09731e-10	-1.43402	1.36831e-05	-1.09731e-10	-1.36585
151263450	chr1:151263450:G:A	1.50865e-06	-1.41765	-1.27816	4.46002e-06	-1.56011	-0.926745
151263618	chr1:151263618:G:C	1.57926e-05	-1.09731e-10	-0.347481	2.67588e-05	-1.09731e-10	-0.695143
151263724	chr1:151263724:G:A	2.54473e-05	-1.09731e-10	0.129587	3.89938e-05	-1.09731e-10	-0.318604
151263885	chr1:151263885:T:C	5.52181e-06	-1.09731e-10	-1.39832	1.2867e-05	-1.09731e-10	-1.42734
151264247	chr1:151264247:G:A	9.47664e-06	-1.09731e-10	-0.858194	1.53161e-05	-1.09731e-10	-1.2531
151264379	chr1:151264379:C:G	6.21563e-06	-1.09731e-10	-1.27996	1.28063e-05	-1.09731e-10	-1.43207
151264423	chr1:151264423:TG:T	6.54185e-06	-1.09731e-10	-1.2288	1.37787e-05	-1.09731e-10	-1.35889
151264526	chr1:151264526:G:A	6.34801e-06	-1.09731e-10	-1.25888	1.30718e-05	-1.09731e-10	-1.41155
151265113	chr1:151265113:TC:T	2.63083e-06	-1.14793	-0.991795	0.000220843	1.00569	0.409752
151265630	chr1:151265630:G:A	6.51871e-06	-1.09731e-10	-1.23235	1.32062e-05	-1.09731e-10	-1.40132
151265710	chr1:151265710:C:G	6.16497e-06	-1.09731e-10	-1.28814	1.28208e-05	-1.09731e-10	-1.43094
151265746	chr1:151265746:G:A	1.96332e-06	-1.03647	-1.39591	9.58456e-05	1.41873	-0.837998
151266575	chr1:151266575:T:C	1.81257e-06	-1.28877	-1.2235	0.000112145	0.650028	0.0877551
151266912	chr1:151266912:A:G	2.9227e-05	-1.09731e-10	0.268068	4.4448e-05	-1.09731e-10	-0.187688
151267094	chr1:151267094:C:T	1.81165e-06	-1.08408	-1.42871	9.54493e-05	1.29441	-0.717825
151267244	chr1:151267244:G:A	2.71204e-05	-1.09731e-10	0.193264	4.16455e-05	-1.09731e-10	-0.252814
151267413	chr1:151267413:G:A	2.68265e-05	-1.09731e-10	0.182369	4.12581e-05	-1.09731e-10	-0.262159
151267555	chr1:151267555:GTC:G	2.6654e-05	-1.09731e-10	0.175917	4.1032e-05	-1.09731e-10	-0.267654
151268066	chr1:151268066:G:C	2.0232e-06	-1.01529	-1.38706	9.78401e-05	1.47216	-0.870837
151268238	chr1:151268238:T:G	5.33164e-06	-1.09731e-10	-1.43336	1.35725e-05	-1.09731e-10	-1.37396
151268246	chr1:151268246:C:T	5.38369e-06	-1.09731e-10	-1.42365	1.30837e-05	-1.09731e-10	-1.41064
151268543	chr1:151268543:T:A	1.34108e-05	-1.09731e-10	-0.510962	1.93192e-05	-1.09731e-10	-1.02091
151268554	chr1:151268554:A:T	1.6873e-05	-0.281309	-4.15888e-10	2.41286e-05	-0.79861	-4.15888e-10
151268832	chr1:151268832:C:T	5.6493e-06	-1.09731e-10	-1.37549	1.31509e-05	-1.09731e-10	-1.40552
151269099	chr1:151269099:A:G	5.32711e-06	-1.09731e-10	-1.43421	1.33531e-05	-1.09731e-10	-1.39026
151269381	chr1:151269381:A:C	1.39077e-05	-1.09731e-10	-0.47458	2.42788e-05	-1.09731e-10	-0.792403
151269390	chr1:151269390:G:A	8.75048e-06	-1.09731e-10	-0.937914	1.47077e-05	-1.09731e-10	-1.29363
151269433	chr1:151269433:G:C	2.029e-06	-1.53532	-0.864155	6.67225e-06	-0.753805	-1.33024
151269835	chr1:151269835:T:C	7.31716e-06	-1.09731e-10	-1.1168	1.49213e-05	-1.09731e-10	-1.27922
151270274	chr1:151270274:G:A	5.40921e-06	-1.09731e-10	-1.41892	1.27785e-05	-1.09731e-10	-1.43424
151270989	chr1:151270989:G:T	1.92783e-05	-1.09731e-10	-0.148043	5.82229e-05	-1.09731e-10	0.0822722
151271327	chr1:151271327:G:A	6.30228e-06	-1.09731e-10	-1.26611	1.30398e-05	-1.09731e-10	-1.414
151271558	chr1:151271558:T:G	1.09326e-05	-1.09731e-10	-0.715276	1.96536e-05	-1.09731e-10	-1.00375
151272148	chr1:151272148:C:T	7.71172e-06	-1.09731e-10	-1.06428	1.61454e-05	-1.09731e-10	-1.20037
151272156	chr1:151272156:C:T	1.09286e-05	-1.09731e-10	-0.71564	1.96471e-05	-1.09731e-10	-1.00408
151272216	chr1:151272216:T:C	2.58525e-05	-1.09731e-10	0.145382	4.00399e-05	-1.09731e-10	-0.292132
151272510	chr1:151272510:C:G	2.14624e-06	-1.20117	-1.14213	0.000176344	0.900491	0.289936
151273123	chr1:151273123:T:C	3.51179e-06	-1.33242	-0.51848	6.49251e-06	-1.49401	-0.617351
151273195	chr1:151273195:A:G	1.41265e-06	-1.5516	-1.20996	2.86231e-06	-1.5397	-1.39068
151273765	chr1:151273765:C:G	3.75595e-06	-0.985344	-0.798337	0.000552807	1.44898	0.88402
151273786	chr1:151273786:CCT:C	5.93153e-06	-1.09731e-10	-1.32674	1.29161e-05	-1.09731e-10	-1.42353
151274183	chr1:151274183:A:G	5.67802e-06	-1.09731e-10	-1.37042	1.89038e-05	-1.09731e-10	-1.04264
151274575	chr1:151274575:G:C	6.33263e-06	-1.09731e-10	-1.26131	2.21676e-05	-1.09731e-10	-0.883374
151274861	chr1:151274861:T:A	3.87425e-05	-1.09731e-10	0.549915	5.61457e-05	-1.09731e-10	0.0459428
151275522	chr1:151275522:C:T	4.37528e-06	-0.340024	-1.29103	0.00072053	3.74674	-1.14876
151275995	chr1:151275995:C:T	9.08779e-06	-1.09731e-10	-0.900092	1.59545e-05	-1.09731e-10	-1.21227
151276380	chr1:151276380:C:T	2.31389e-05	-1.09731e-10	0.0344935	0.00016743	-1.09731e-10	1.13856
151276659	chr1:151276659:T:A	2.38746e-05	-1.09731e-10	0.065793	3.71863e-05	-1.09731e-10	-0.366066
151277698	chr1:151277698:CCA:C	2.45489e-06	-1.40678	-0.802161	1.16105e-05	-0.213259	-1.31684
151277945	chr1:151277945:A:G	3.63665e-06	-0.544443	-1.27152	0.000410598	3.20898	-1.17337
151278181	chr1:151278181:T:C	5.98309e-06	-1.09731e-10	-1.31809	1.29579e-05	-1.09731e-10	-1.4203
151278243	chr1:151278243:TG:T	5.83484e-06	-1.09731e-10	-1.34318	1.28605e-05	-1.09731e-10	-1.42784
151278361	chr1:151278361:A:T	3.10852e-06	-0.539757	-1.43312	0.000636536	3.1882	-0.714168
151278803	chr1:151278803:T:C	5.83391e-06	-1.09731e-10	-1.34334	1.286e-05	-1.09731e-10	-1.42789
151278905	chr1:151278905:G:A	5.59455e-06	-1.09731e-10	-1.38523	2.62871e-05	-1.09731e-10	-0.712928
151279692	chr1:151279692:T:C	5.46634e-06	-1.09731e-10	-1.40841	1.33652e-05	-1.09731e-10	-1.38935
151279854	chr1:151279854:T:C	5.37289e-05	-1.09731e-10	0.876927	7.36614e-05	-1.09731e-10	0.317471
151280446	chr1:151280446:T:C	5.33828e-06	-1.09731e-10	-1.43212	1.31787e-05	-1.09731e-10	-1.40341
151280718	chr1:151280718:A:G	5.5299e-06	-1.09731e-10	-1.39685	1.28429e-05	-1.09731e-10	-1.42921
151281459	chr1:151281459:T:A	1.36187e-05	-1.09731e-10	-0.495583	2.33653e-05	-1.09731e-10	-0.830757
151281547	chr1:151281547:A:C	2.58421e-06	-1.40039	-0.757218	1.22728e-05	-0.177169	-1.29745
151281560	chr1:151281560:T:A	5.90826e-06	-1.33067	-4.15888e-10	1.14299e-05	-1.54578	-4.15888e-10
151281565	chr1:151281565:T:C	1.16608e-05	-0.81589	0.165103	0.000593219	0.925626	1.47793
151282082	chr1:151282082:A:G	5.79742e-06	-1.09731e-10	-1.34961	1.27946e-05	-1.09731e-10	-1.43298
151283612	chr1:151283612:C:G	4.05948e-06	-0.400082	-1.30589	0.000675822	3.65933	-1.12541
151284131	chr1:151284131:G:A	1.4646e-05	-1.09731e-10	-0.422859	5.11025e-05	-1.09731e-10	-0.0481728
151284514	chr1:151284514:C:T	4.93054e-06	-1.51157	-4.15888e-10	1.15943e-05	-1.53149	-4.15888e-10
151285263	chr1:151285263:C:T	3.01607e-06	-0.811989	-1.19108	0.000238885	2.7095	-1.21553
151285312	chr1:151285312:T:C	5.86223e-06	-1.09731e-10	-1.33849	1.28156e-05	-1.09731e-10	-1.43134
151285838	chr1:151285838:T:C	9.48732e-06	-0.857067	-4.15888e-10	2.83385e-05	-0.637786	-4.15888e-10
151286567	chr1:151286567:C:T	1.54274e-06	-1.45776	-1.2157	8.97679e-06	-0.37059	-1.41678
151287067	chr1:151287067:G:A	2.43045e-06	-1.4238	-0.795147	1.13878e-05	-0.249326	-1.30014
151287611	chr1:151287611:C:T	5.64914e-06	-1.09731e-10	-1.37552	1.27828e-05	-1.09731e-10	-1.43391
151289257	chr1:151289257:A:C	5.32797e-06	-1.09731e-10	-1.43405	1.50198e-05	-1.09731e-10	-1.27264
151291219	chr1:151291219:C:G	6.23835e-06	-1.09731e-10	-1.27631	1.28149e-05	-1.09731e-10	-1.4314
151292037	chr1:151292037:A:G	5.33472e-06	-1.09731e-10	-1.43279	1.54059e-05	-1.09731e-10	-1.24725
151292138	chr1:151292138:C:T	6.19294e-06	-1.09731e-10	-1.28361	1.40874e-05	-1.09731e-10	-1.33672
151292483	chr1:151292483:C:T	2.25627e-05	-1.09731e-10	0.00927413	3.61712e-05	-1.09731e-10	-0.393744
151293457	chr1:151293457:G:A	5.87726e-06	-1.09731e-10	-1.33593	1.28814e-05	-1.09731e-10	-1.42622
151293655	chr1:151293655:C:T	5.94553e-06	-1.09731e-10	-1.32438	1.29187e-05	-1.09731e-10	-1.42333
151294266	chr1:151294266:G:A	7.67872e-05	-1.09731e-10	1.23402	0.000227034	-1.09731e-10	1.44309
151295188	chr1:151295188:T:A	6.7045e-06	-1.09731e-10	-1.20424	1.48255e-05	-1.09731e-10	-1.28566
151295967	chr1:151295967:C:T	1.50864e-05	-0.393232	-4.15888e-10	3.33782e-05	-0.474106	-4.15888e-10
151296104	chr1:151296104:G:C	3.00303e-05	-1.09731e-10	0.295184	3.92312e-05	-1.09731e-10	-0.312534
151296399	chr1:151296399:G:A	5.35488e-06	-1.09731e-10	-1.42902	1.57811e-05	-1.09731e-10	-1.22319
151296616	chr1:151296616:G:A	1.48197e-05	-1.09731e-10	-0.411068	4.19581e-05	-1.09731e-10	-0.245337
151296836	chr1:151296836:C:T	6.04814e-06	-1.09731e-10	-1.30727	1.72309e-05	-1.09731e-10	-1.1353
151296939	chr1:151296939:T:C	2.43259e-06	-1.3444	-0.87367	4.92146e-06	-1.02767	-1.36073
151297187	chr1:151297187:T:A	9.39546e-05	-1.09731e-10	1.43579	0.00027998	-1.09731e-10	1.65271
151297344	chr1:151297344:T:C	3.54448e-05	-1.09731e-10	0.460954	5.22957e-05	-1.09731e-10	-0.0250924
151297394	chr1:151297394:TAC:T	5.9455e-06	0.0801882	-1.40458	0.00282276	4.63719	-0.673729
151297833	chr1:151297833:C:T	6.05589e-06	-1.09731e-10	-1.30599	1.29196e-05	-1.09731e-10	-1.42326
151299262	chr1:151299262:A:AG	6.30267e-06	-1.09731e-10	-1.26605	1.28389e-05	-1.09731e-10	-1.42952
151299298	chr1:151299298:C:G	6.70317e-06	-1.09731e-10	-1.20444	1.40479e-05	-1.09731e-10	-1.33953
151299306	chr1:151299306:A:C	4.89172e-06	-0.335672	-1.18381	0.000725876	3.83069	-1.22532
151299932	chr1:151299932:A:T	6.66653e-06	-1.09731e-10	-1.20992	1.2995e-05	-1.09731e-10	-1.41744
151299975	chr1:151299975:T:C	6.85293e-06	-0.110013	-1.07233	0.0646503	4.461	2.63374
151300827	chr1:151300827:C:A	6.05511e-06	-1.09731e-10	-1.30612	1.2919e-05	-1.09731e-10	-1.4233
151301250	chr1:151301250:C:G	4.04646e-06	-0.395794	-1.31339	0.000292426	1.88629	-0.190085
151301463	chr1:151301463:T:C	6.55922e-06	-1.09731e-10	-1.22615	1.29455e-05	-1.09731e-10	-1.42126
151301633	chr1:151301633:G:A	5.63665e-06	-1.09731e-10	-1.37773	1.63705e-05	-1.09731e-10	-1.18653
151301766	chr1:151301766:T:C	3.62329e-05	-1.09731e-10	0.482944	5.33633e-05	-1.09731e-10	-0.00488328
151302458	chr1:151302458:C:T	6.69914e-06	-1.09731e-10	-1.20504	1.98835e-05	-1.09731e-10	-0.992116
151302476	chr1:151302476:G:C	6.47017e-06	-1.09731e-10	-1.23982	1.28979e-05	-1.09731e-10	-1.42494
151302889	chr1:151302889:C:T	0.000146016	2.32023	-0.443539	0.0519071	5.98523	0.889973
151302957	chr1:151302957:A:G	7.11306e-06	-1.09731e-10	-1.14509	1.45916e-05	-1.09731e-10	-1.30156
151303799	chr1:151303799:C:T	5.98889e-06	-1.09731e-10	-1.31712	1.28748e-05	-1.09731e-10	-1.42673
151304196	chr1:151304196:A:T	6.77578e-06	-1.09731e-10	-1.19367	1.41666e-05	-1.09731e-10	-1.33112
151304854	chr1:151304854:G:A	6.22004e-06	-1.09731e-10	-1.27925	1.2811e-05	-1.09731e-10	-1.4317
151304885	chr1:151304885:A:G	6.35406e-06	-1.09731e-10	-1.25793	1.28536e-05	-1.09731e-10	-1.42838
151304886	chr1:151304886:G:T	1.64608e-05	-1.09731e-10	-0.30604	5.85178e-05	-1.09731e-10	0.0873235
151305115	chr1:151305115:C:A	6.09835e-06	-1.09731e-10	-1.29901	1.29469e-05	-1.09731e-10	-1.42115
151305309	chr1:151305309:A:G	5.8687e-06	-1.09731e-10	-1.33739	1.28696e-05	-1.09731e-10	-1.42714
151305497	chr1:151305497:G:A	5.40471e-06	-1.09731e-10	-1.41975	1.4621e-05	-1.09731e-10	-1.29955
151307379	chr1:151307379:G:A	2.82248e-06	-1.44072	-0.628683	1.15169e-05	-0.300758	-1.23744
151308255	chr1:151308255:A:G	5.52135e-06	-1.09731e-10	-1.3984	1.56437e-05	-1.09731e-10	-1.23194
151308519	chr1:151308519:T:C	7.95955e-06	-0.0144042	-1.01825	0.0934663	4.65539	2.80795
151308682	chr1:151308682:T:C	1.28377e-05	-1.09731e-10	-0.55464	3.18817e-05	-1.09731e-10	-0.519974
151309429	chr1:151309429:G:A	5.54192e-06	-1.09731e-10	-1.39468	1.28537e-05	-1.09731e-10	-1.42837
151310065	chr1:151310065:G:A	1.57908e-05	-1.09731e-10	-0.347598	3.91108e-05	-1.09731e-10	-0.315609
151310365	chr1:151310365:A:C	2.72134e-06	-1.4568	-0.6491	1.10523e-05	-0.331292	-1.24808
151310543	chr1:151310543:T:C	4.18384e-06	-0.473573	-1.20222	0.000488589	3.41921	-1.20969
151311266	chr1:151311266:T:C	5.35128e-06	-1.09731e-10	-1.42969	1.57327e-05	-1.09731e-10	-1.22626
151312153	chr1:151312153:C:A	1.5516e-05	-1.09731e-10	-0.365151	3.84366e-05	-1.09731e-10	-0.332996
151313347	chr1:151313347:G:A	5.04508e-06	-1.48861	-4.15888e-10	1.94203e-05	-1.01569	-4.15888e-10
151314052	chr1:151314052:T:C	5.87362e-06	-1.09731e-10	-1.33655	1.28725e-05	-1.09731e-10	-1.42691
151315001	chr1:151315001:C:T	6.00863e-06	-1.09731e-10	-1.31383	1.74993e-05	-1.09731e-10	-1.11984
151315039	chr1:151315039:C:T	3.31781e-05	-1.09731e-10	0.394868	4.26283e-05	-1.09731e-10	-0.229489
151315121	chr1:151315121:C:T	5.97917e-06	-1.09731e-10	-1.31874	1.28682e-05	-1.09731e-10	-1.42725
151315154	chr1:151315154:T:A	1.02993e-05	0.18952	-0.964472	0.173524	5.06734	3.01473
151315503	chr1:151315503:A:ATAT	6.74758e-06	-1.09731e-10	-1.19784	1.29904e-05	-1.09731e-10	-1.4178
151315696	chr1:151315696:G:A	9.29472e-06	0.0468094	-0.924386	0.147157	4.78351	3.13374
151315915	chr1:151315915:G:A	5.34625e-06	-1.09731e-10	-1.43063	1.74251e-05	-1.09731e-10	-1.12409
151316020	chr1:151316020:A:G	6.92142e-06	-1.09731e-10	-1.1724	1.43516e-05	-1.09731e-10	-1.31815
151317009	chr1:151317009:T:G	5.99485e-06	-1.09731e-10	-1.31612	1.28773e-05	-1.09731e-10	-1.42654
151317948	chr1:151317948:T:A	4.27439e-06	-0.387707	-1.26667	0.00159065	3.53681	-0.146923
151318488	chr1:151318488:G:A	5.08557e-06	-1.48062	-4.15888e-10	1.13952e-05	-1.54881	-4.15888e-10
151318532	chr1:151318532:G:C	1.2144e-05	-0.61019	-4.15888e-10	3.50096e-05	-0.426383	-4.15888e-10
151318767	chr1:151318767:G:A	4.31057e-06	-0.475788	-1.17016	0.000472856	3.41537	-1.23858
151319225	chr1:151319225:T:C	3.8023e-06	-0.608735	-1.16268	0.000349474	3.12444	-1.25002
151319406	chr1:151319406:T:C	6.11703e-06	-1.09731e-10	-1.29595	1.29503e-05	-1.09731e-10	-1.42089
151320079	chr1:151320079:G:A	1.32741e-06	-1.46557	-1.35823	3.90616e-06	-1.55375	-1.06571
151320671	chr1:151320671:G:T	6.35332e-06	-1.09731e-10	-1.25805	1.95644e-05	-1.09731e-10	-1.0083
151320922	chr1:151320922:C:T	1.17286e-05	-1.09731e-10	-0.644992	1.81084e-05	-1.09731e-10	-1.08563
151321846	chr1:151321846:C:T	7.10495e-06	-1.09731e-10	-1.14623	2.19211e-05	-1.09731e-10	-0.894559
151322585	chr1:151322585:A:G	4.30344e-06	-0.25477	-1.39284	0.000853878	3.83413	-1.06635
151322999	chr1:151322999:G:A	3.00411e-06	-1.38682	-0.620222	1.36447e-05	-0.135007	-1.23365
151323021	chr1:151323021:G:A	5.32017e-06	-1.43552	-4.15888e-10	1.35345e-05	-1.37676	-4.15888e-10
151323376	chr1:151323376:G:A	5.2813e-06	-1.41844	-0.0244078	6.61607e-06	-1.55962	-0.53289
151323629	chr1:151323629:G:A	5.40156e-06	-1.09731e-10	-1.42033	1.42914e-05	-1.09731e-10	-1.32235
151323632	chr1:151323632:G:A	1.0782e-05	-1.09731e-10	-0.729145	2.3512e-05	-1.09731e-10	-0.824497
151324084	chr1:151324084:G:A	5.9116e-06	-1.09731e-10	-1.33011	1.29042e-05	-1.09731e-10	-1.42446
151324175	chr1:151324175:G:A	3.10971e-06	-1.39445	-0.578044	1.36436e-05	-0.156417	-1.21232
151324207	chr1:151324207:C:T	5.99326e-06	-1.09731e-10	-1.31639	1.28772e-05	-1.09731e-10	-1.42655
151324237	chr1:151324237:G:A	5.92938e-06	-1.09731e-10	-1.3271	1.28451e-05	-1.09731e-10	-1.42904
151324379	chr1:151324379:T:A	1.80322e-05	-1.09731e-10	-0.214867	2.98819e-05	-1.09731e-10	-0.584754
151324687	chr1:151324687:G:A	3.8028e-05	-1.09731e-10	0.5313	4.69223e-05	-1.09731e-10	-0.133515
151324881	chr1:151324881:A:T	5.3296e-06	-1.09731e-10	-1.43375	1.33312e-05	-1.09731e-10	-1.3919
151324919	chr1:151324919:T:A	5.98349e-06	-1.09731e-10	-1.31802	1.28718e-05	-1.09731e-10	-1.42697
151325226	chr1:151325226:C:T	6.58995e-06	-1.09731e-10	-1.22148	1.29552e-05	-1.09731e-10	-1.42051
151327826	chr1:151327826:A:G	4.27066e-05	-1.09731e-10	0.647331	6.00553e-05	-1.09731e-10	0.113259
151327866	chr1:151327866:G:A	8.64541e-06	-0.949994	-4.15888e-10	2.28745e-05	-0.851983	-4.15888e-10
151328177	chr1:151328177:G:A	8.70751e-06	-0.942838	-4.15888e-10	5.65179e-05	0.0525507	-4.15888e-10
151328438	chr1:151328438:A:G	6.29212e-06	-1.09731e-10	-1.26773	1.30828e-05	-1.09731e-10	-1.41071
151329299	chr1:151329299:T:C	1.16971e-05	-1.09731e-10	-0.647682	2.07192e-05	-1.09731e-10	-0.950945
151329383	chr1:151329383:G:C	2.54986e-06	-1.38969	-0.781295	1.32949e-05	-0.161266	-1.23336
151329992	chr1:151329992:C:T	5.61689e-06	-1.38125	-4.15888e-10	1.27023e-05	-1.44023	-4.15888e-10
151330706	chr1:151330706:C:T	2.96279e-06	-1.37934	-0.641553	1.484e-05	-0.132367	-1.15231
151331249	chr1:151331249:T:G	5.59305e-06	-1.09731e-10	-1.3855	1.28148e-05	-1.09731e-10	-1.4314
151331333	chr1:151331333:C:T	6.14788e-06	-1.09731e-10	-1.29092	1.29786e-05	-1.09731e-10	-1.4187
151331495	chr1:151331495:TA:T	8.67122e-06	0.0358402	-0.982853	0.00109936	4.32466	-1.30418
151332668	chr1:151332668:T:C	7.21083e-06	-1.09731e-10	-1.13144	1.47563e-05	-1.09731e-10	-1.29034
151333567	chr1:151333567:G:A	2.98171e-05	-1.09731e-10	0.288058	3.91309e-05	-1.09731e-10	-0.315094
151333747	chr1:151333747:T:C	4.75025e-06	-0.181661	-1.36717	1.66643e-05	0.220692	-1.38943
151333774	chr1:151333774:C:A	1.21548e-05	-1.09731e-10	-0.609295	3.55674e-05	-1.09731e-10	-0.410577
151333794	chr1:151333794:C:G	5.93395e-06	-1.09731e-10	-1.32633	1.6047e-05	-1.09731e-10	-1.20648
151333874	chr1:151333874:G:A	5.75985e-06	-1.09731e-10	-1.35611	1.2826e-05	-1.09731e-10	-1.43054
151333925	chr1:151333925:G:A	8.16443e-06	-1.09731e-10	-1.00724	2.29106e-05	-1.09731e-10	-0.850409
151334068	chr1:151334068:A:G	6.28063e-06	-1.09731e-10	-1.26955	1.41216e-05	-1.09731e-10	-1.3343
151334252	chr1:151334252:G:A	7.36682e-06	-1.11004	-4.15888e-10	1.99544e-05	-0.988559	-4.15888e-10
151334400	chr1:151334400:G:A	5.89873e-06	-1.09731e-10	-1.33229	1.28964e-05	-1.09731e-10	-1.42506
151334454	chr1:151334454:A:G	1.55129e-05	-0.365352	-4.15888e-10	4.62907e-05	-0.147066	-4.15888e-10
151335923	chr1:151335923:C:T	6.78773e-06	-1.09731e-10	-1.19191	1.34781e-05	-1.09731e-10	-1.38094
151336187	chr1:151336187:G:A	3.73307e-06	-1.15881	-0.630981	2.56988e-05	0.399522	-1.13509
151336748	chr1:151336748:G:A	7.55667e-06	-1.08459	-4.15888e-10	2.09428e-05	-0.940214	-4.15888e-10
151337342	chr1:151337342:G:A	6.80624e-06	-1.09731e-10	-1.18918	1.32348e-05	-1.09731e-10	-1.39915
151337771	chr1:151337771:C:T	1.01044e-05	-1.09731e-10	-0.794054	3.07857e-05	-1.09731e-10	-0.554958
151338245	chr1:151338245:C:G	1.76499e-05	-1.09731e-10	-0.236295	4.33972e-05	-1.09731e-10	-0.211613
151338378	chr1:151338378:A:G	5.82596e-06	0.0143617	-1.35906	0.0024031	4.29663	-0.494116
151338494	chr1:151338494:ACT:A	3.5226e-06	-1.18114	-0.66669	2.39322e-05	0.350211	-1.15699
151339389	chr1:151339389:C:T	7.43311e-06	-1.09731e-10	-1.10108	1.33658e-05	-1.09731e-10	-1.38931
151339563	chr1:151339563:G:A	5.53604e-06	-1.09731e-10	-1.39574	1.28453e-05	-1.09731e-10	-1.42903
151339985	chr1:151339985:A:C	5.32741e-06	-1.09731e-10	-1.43416	1.36079e-05	-1.09731e-10	-1.37136
151340183	chr1:151340183:G:A	6.94268e-06	-1.09731e-10	-1.16934	1.36621e-05	-1.09731e-10	-1.36738
151340440	chr1:151340440:G:A	4.30122e-05	-1.09731e-10	0.65446	6.14988e-05	-1.09731e-10	0.13701
151341102	chr1:151341102:T:G	1.39327e-05	-1.09731e-10	-0.472784	3.1764e-05	-1.09731e-10	-0.523675
151341298	chr1:151341298:A:G	1.06228e-05	0.361796	-1.10581	0.00210752	5.04093	-1.36967
151341903	chr1:151341903:T:C	9.39414e-06	-0.680567	-0.18637	0.000425751	1.16868	0.903165
151341942	chr1:151341942:T:C	5.27911e-06	-1.44327	-4.15888e-10	1.12818e-05	-1.55881	-4.15888e-10
151342542	chr1:151342542:G:A	9.44653e-06	-1.09731e-10	-0.861376	1.76707e-05	-1.09731e-10	-1.1101
151343685	chr1:151343685:G:A	5.42028e-06	-1.09731e-10	-1.41688	1.8951e-05	-1.09731e-10	-1.04015
151344670	chr1:151344670:G:T	2.86866e-05	-1.09731e-10	0.249405	4.34653e-05	-1.09731e-10	-0.210043
151345018	chr1:151345018:C:T	7.32714e-06	-1.09731e-10	-1.11544	2.92846e-05	-1.09731e-10	-0.604947
151345581	chr1:151345581:C:T	6.74321e-06	-1.09731e-10	-1.19849	2.49333e-05	-1.09731e-10	-0.765802
151346257	chr1:151346257:C:T	1.86068e-05	-1.09731e-10	-0.183496	4.52518e-05	-1.09731e-10	-0.169765
151346466	chr1:151346466:G:A	2.02862e-05	-1.09731e-10	-0.0970818	2.89345e-05	-1.09731e-10	-0.616971
151346542	chr1:151346542:A:C	2.50019e-05	-1.09731e-10	0.11193	3.90103e-05	-1.09731e-10	-0.318181
151348851	chr1:151348851:G:A	1.18009e-05	0.372846	-1.01169	0.00210148	5.06685	-1.39846
151349861	chr1:151349861:A:G	1.89313e-06	-1.08291	-1.38588	1.99797e-05	0.410735	-1.39802
151350180	chr1:151350180:T:C	6.52906e-06	-1.09731e-10	-1.23076	1.45329e-05	-1.09731e-10	-1.30559
151350739	chr1:151350739:A:G	5.08744e-06	-1.06279	-0.417455	0.000135026	0.393281	0.530178
151350751	chr1:151350751:T:C	1.03574e-05	0.466416	-1.23574	0.0763902	5.3429	1.91871
151350995	chr1:151350995:C:T	1.77829e-06	-1.54425	-0.987124	3.31606e-06	-1.48947	-1.29376
151351356	chr1:151351356:AGAGT:A	4.88389e-06	-1.52108	-4.15888e-10	1.23832e-05	-1.46566	-4.15888e-10
151351577	chr1:151351577:T:A	3.55244e-06	-1.1197	-0.71969	8.32188e-05	0.268574	0.170892
151351581	chr1:151351581:TG:T	8.55132e-06	-1.00735	0.0464122	5.33832e-05	0.538374	-0.542884
151351603	chr1:151351603:C:T	4.86356e-06	-1.52525	-4.15888e-10	1.22998e-05	-1.47242	-4.15888e-10
151351740	chr1:151351740:G:A	1.8036e-06	-1.55498	-0.96226	3.10626e-06	-1.55575	-1.29284
151351939	chr1:151351939:A:G	1.98159e-06	-1.14697	-1.27615	4.23857e-05	0.294957	-0.530154
151352556	chr1:151352556:T:A	5.70392e-06	-1.09731e-10	-1.36587	1.6658e-05	-1.09731e-10	-1.16911
151353471	chr1:151353471:G:T	2.04128e-06	-1.13568	-1.25777	4.527e-05	0.318478	-0.48784
151353515	chr1:151353515:G:A	5.00278e-06	-1.49703	-4.15888e-10	1.2832e-05	-1.43007	-4.15888e-10
151354261	chr1:151354261:G:T	6.47233e-06	-1.09731e-10	-1.23949	1.32894e-05	-1.09731e-10	-1.39504
151354900	chr1:151354900:C:T	2.0018e-06	-1.15681	-1.25617	4.33959e-05	0.272033	-0.483674
151355149	chr1:151355149:C:T	1.68091e-05	-1.09731e-10	-0.285101	5.75363e-05	-1.09731e-10	0.0704088
151355579	chr1:151355579:T:C	7.2818e-06	-1.09731e-10	-1.12165	1.35183e-05	-1.09731e-10	-1.37796
151356069	chr1:151356069:C:T	5.79891e-06	-1.09731e-10	-1.34935	1.28753e-05	-1.09731e-10	-1.4267
151356265	chr1:151356265:A:G	9.48221e-06	-1.09731e-10	-0.857606	2.81628e-05	-1.09731e-10	-0.644004
151356276	chr1:151356276:T:A	5.76177e-06	-1.09731e-10	-1.35578	1.30201e-05	-1.09731e-10	-1.41551
151356294	chr1:151356294:G:C	5.76177e-06	-1.09731e-10	-1.35578	1.30201e-05	-1.09731e-10	-1.41551
151356318	chr1:151356318:T:A	3.93787e-06	-0.307484	-1.4289	0.00118801	3.6664	-0.56837
151356585	chr1:151356585:C:T	5.77061e-06	-1.09731e-10	-1.35425	1.28582e-05	-1.09731e-10	-1.42803
151356662	chr1:151356662:A:G	6.76818e-06	-1.19479	-4.15888e-10	2.32517e-05	-0.835627	-4.15888e-10
151356924	chr1:151356924:T:G	7.51573e-06	-1.09731e-10	-1.09002	2.24535e-05	-1.09731e-10	-0.870559
151357144	chr1:151357144:C:T	6.07125e-06	-1.09731e-10	-1.30346	1.34014e-05	-1.09731e-10	-1.38665
151357175	chr1:151357175:A:C	7.85879e-06	-1.09731e-10	-1.04539	1.40351e-05	-1.09731e-10	-1.34044
151357305	chr1:151357305:G:A	4.85756e-06	-1.52649	-4.15888e-10	1.22777e-05	-1.47423	-4.15888e-10
151357367	chr1:151357367:G:A	1.25534e-05	-1.09731e-10	-0.577029	3.36232e-05	-1.09731e-10	-0.466791
151357541	chr1:151357541:A:G	1.17026e-05	-1.09731e-10	-0.647216	2.43368e-05	-1.09731e-10	-0.790017
151357813	chr1:151357813:A:G	2.10669e-06	-1.13319	-1.22871	7.25482e-05	0.376829	-0.0745849
151357963	chr1:151357963:G:A	1.05664e-05	-1.09731e-10	-0.74934	1.88177e-05	-1.09731e-10	-1.04721
151358280	chr1:151358280:C:T	1.23434e-05	-1.09731e-10	-0.593903	3.30671e-05	-1.09731e-10	-0.483467
151358442	chr1:151358442:C:T	6.25125e-06	-1.09731e-10	-1.27424	1.31778e-05	-1.09731e-10	-1.40347
151358630	chr1:151358630:C:T	6.00443e-06	-1.09731e-10	-1.31453	1.33153e-05	-1.09731e-10	-1.3931
151358828	chr1:151358828:A:T	1.68508e-06	-1.25875	-1.32646	3.32742e-05	0.0577248	-0.534949
151359067	chr1:151359067:T:G	5.73191e-06	-1.09731e-10	-1.36097	1.30025e-05	-1.09731e-10	-1.41687
151359750	chr1:151359750:T:G	2.3092e-06	-1.12801	-1.14211	5.83496e-05	0.333023	-0.248579
151359931	chr1:151359931:C:T	7.06095e-05	1.15014	-4.15888e-10	0.000194774	1.28983	-4.15888e-10
151360133	chr1:151360133:G:A	2.23731e-06	-1.14898	-1.15277	5.469e-05	0.289602	-0.269928
151360242	chr1:151360242:A:G	5.63814e-06	-1.09731e-10	-1.37747	1.43309e-05	-1.09731e-10	-1.31959
151360465	chr1:151360465:C:T	2.1157e-06	-1.23848	-1.11916	4.77292e-05	0.0903181	-0.206782
151360691	chr1:151360691:G:A	2.28254e-06	-1.10792	-1.17381	5.70255e-05	0.374211	-0.312719
151361402	chr1:151361402:A:G	5.0848e-06	-1.0516	-0.429165	0.000147475	0.416846	0.594802
151361461	chr1:151361461:T:G	9.85149e-06	-1.09731e-10	-0.8194	1.78865e-05	-1.09731e-10	-1.09796
151361589	chr1:151361589:G:A	1.52999e-06	-1.53242	-1.14934	3.09988e-06	-1.46757	-1.38308
151361931	chr1:151361931:G:A	1.99795e-06	-1.0829	-1.33201	4.70243e-05	0.432408	-0.563751
151362774	chr1:151362774:G:A	1.76175e-06	-1.55431	-0.986398	3.21574e-06	-1.51278	-1.30117
151362903	chr1:151362903:T:A	6.30539e-06	-1.06091	-0.204706	4.09785e-05	0.451472	-0.720433
151362964	chr1:151362964:C:T	4.91674e-06	-0.188476	-1.3259	0.000711683	3.81215	-1.22653
151363596	chr1:151363596:T:C	6.75459e-06	-1.09731e-10	-1.1968	1.35906e-05	-1.09731e-10	-1.37263
151364832	chr1:151364832:G:C	1.28152e-05	-1.09731e-10	-0.556392	2.27373e-05	-1.09731e-10	-0.857998
151365227	chr1:151365227:C:T	1.24473e-06	-1.5281	-1.36	2.80431e-06	-1.54305	-1.4078
151365312	chr1:151365312:A:G	8.78362e-06	0.368672	-1.30281	0.0282478	5.02883	1.23793
151365316	chr1:151365316:T:C	5.41031e-06	-1.09731e-10	-1.41872	1.35665e-05	-1.09731e-10	-1.3744
151365427	chr1:151365427:G:A	3.7338e-05	-1.09731e-10	0.512988	9.76778e-05	-1.09731e-10	0.599667
151366094	chr1:151366094:G:A	4.29433e-06	-1.08829	-0.561443	0.00010965	0.340987	0.374303
151367114	chr1:151367114:G:A	5.49063e-06	-1.09731e-10	-1.40398	1.49479e-05	-1.09731e-10	-1.27744
151367477	chr1:151367477:CCT:C	1.19718e-06	-1.54816	-1.3789	2.93996e-06	-1.54873	-1.35488
151367595	chr1:151367595:G:T	5.32702e-06	-1.09731e-10	-1.43423	1.2918e-05	-1.09731e-10	-1.42339
151368354	chr1:151368354:A:G	4.9856e-06	-1.50047	-4.15888e-10	1.22453e-05	-1.47686	-4.15888e-10
151368643	chr1:151368643:G:T	1.88417e-05	-1.09731e-10	-0.17095	6.16649e-05	-1.09731e-10	0.139707
151368938	chr1:151368938:C:T	1.26091e-05	-1.09731e-10	-0.572608	2.4119e-05	-1.09731e-10	-0.799006
151368941	chr1:151368941:G:A	1.23292e-05	-1.09731e-10	-0.595053	2.62094e-05	-1.09731e-10	-0.715891
151369094	chr1:151369094:C:T	4.73104e-06	-1.55288	-4.15888e-10	1.14458e-05	-1.54438	-4.15888e-10
151369195	chr1:151369195:A:G	5.72817e-06	-1.09731e-10	-1.36163	1.43076e-05	-1.09731e-10	-1.32122
151369227	chr1:151369227:G:A	1.22629e-05	0.613266	-1.21371	7.01538e-05	1.36558	-1.09689
151369422	chr1:151369422:G:A	5.91641e-06	-1.09731e-10	-1.32929	1.30384e-05	-1.09731e-10	-1.41411
151369424	chr1:151369424:G:A	1.35077e-05	-1.09731e-10	-0.503767	1.31048e-05	-1.09731e-10	-1.40903
151369550	chr1:151369550:G:A	9.81501e-06	-1.09731e-10	-0.82311	2.28137e-05	-1.09731e-10	-0.854645
151369628	chr1:151369628:A:C	5.88804e-06	-1.09731e-10	-1.3341	1.69345e-05	-1.09731e-10	-1.15266
151369787	chr1:151369787:C:T	5.20213e-06	-1.45796	-4.15888e-10	1.30416e-05	-1.41386	-4.15888e-10
151370461	chr1:151370461:C:G	1.94235e-05	-1.09731e-10	-0.140539	6.21004e-05	-1.09731e-10	0.146746
151370523	chr1:151370523:C:T	5.32694e-06	-1.09731e-10	-1.43425	1.3467e-05	-1.09731e-10	-1.38177
151370631	chr1:151370631:A:C	5.51759e-06	-1.09731e-10	-1.39908	1.28838e-05	-1.09731e-10	-1.42604
151371069	chr1:151371069:T:C	1.11449e-05	0.563296	-1.25934	6.21018e-05	1.34854	-1.20177
151371438	chr1:151371438:T:C	7.12758e-06	-1.09731e-10	-1.14305	1.51125e-05	-1.09731e-10	-1.26648
151371674	chr1:151371674:C:A	2.29016e-06	-1.28295	-0.99545	4.13798e-06	-1.29512	-1.26668
151371805	chr1:151371805:T:C	5.4867e-06	-1.09731e-10	-1.4047	1.48667e-05	-1.09731e-10	-1.28289
151371897	chr1:151371897:C:T	1.44645e-05	-0.435329	-4.15888e-10	4.88343e-05	-0.0935736	-4.15888e-10
151372227	chr1:151372227:T:C	1.12816e-05	-0.683848	-4.15888e-10	2.24114e-05	-0.872436	-4.15888e-10
151372265	chr1:151372265:T:G	1.73722e-06	-1.30288	-1.25186	3.50278e-06	-1.31595	-1.4125
151372643	chr1:151372643:C:T	9.79105e-06	-1.09731e-10	-0.825555	3.1977e-05	-1.09731e-10	-0.516992
151372750	chr1:151372750:G:A	1.6876e-05	-1.09731e-10	-0.281131	4.83704e-05	-1.09731e-10	-0.103119
151372756	chr1:151372756:GAGA:G	6.95187e-06	-1.09731e-10	-1.16801	2.34277e-05	-1.09731e-10	-0.828088
151372947	chr1:151372947:C:A	5.41593e-06	-1.09731e-10	-1.41768	1.28809e-05	-1.09731e-10	-1.42626
151373398	chr1:151373398:G:A	9.97451e-06	-1.09731e-10	-0.806991	1.99167e-05	-1.09731e-10	-0.990448
151373473	chr1:151373473:T:A	2.58165e-05	0.143989	-4.15888e-10	6.12168e-05	0.132415	-4.15888e-10
151373605	chr1:151373605:G:A	1.63935e-05	-0.310139	-4.15888e-10	4.75974e-05	-0.119229	-4.15888e-10
151373857	chr1:151373857:A:G	3.1936e-06	-0.849963	-1.09591	1.20271e-05	-0.489141	-1.0057
151373944	chr1:151373944:A:G	5.33769e-06	-1.09731e-10	-1.43223	1.31802e-05	-1.09731e-10	-1.40329
151374000	chr1:151374000:T:C	1.10557e-05	0.31365	-1.01773	4.14587e-05	0.581744	-0.839054
151374116	chr1:151374116:C:T	7.89712e-06	-1.09731e-10	-1.04052	1.67901e-05	-1.09731e-10	-1.16122
151374284	chr1:151374284:G:C	1.06022e-05	0.151012	-0.896978	5.69315e-05	0.797739	-0.737897
151374599	chr1:151374599:C:T	5.6944e-06	-1.09731e-10	-1.36754	1.33181e-05	-1.09731e-10	-1.39288
151374835	chr1:151374835:A:T	1.13373e-06	-1.5582	-1.42332	2.71071e-06	-1.55258	-1.43222
151375061	chr1:151375061:A:G	7.31161e-06	-1.09731e-10	-1.11756	2.53825e-05	-1.09731e-10	-0.747948
151375270	chr1:151375270:C:T	1.91718e-06	-1.0242	-1.43197	6.34554e-06	-0.703669	-1.43059
151375344	chr1:151375344:C:T	2.68054e-06	-0.81194	-1.30907	8.154e-06	-0.480205	-1.40329
151375347	chr1:151375347:G:A	5.69459e-06	-1.09731e-10	-1.36751	1.33188e-05	-1.09731e-10	-1.39283
151375475	chr1:151375475:G:A	5.86796e-06	-1.09731e-10	-1.33752	1.55159e-05	-1.09731e-10	-1.24014
151375623	chr1:151375623:T:C	5.43944e-06	-1.09731e-10	-1.41335	1.31532e-05	-1.09731e-10	-1.40534
151375854	chr1:151375854:A:G	3.38291e-06	-0.930684	-0.957602	1.15696e-05	-0.743502	-0.790126
151375860	chr1:151375860:A:C	3.09619e-06	-0.965443	-1.01141	1.04391e-05	-0.783002	-0.853448
151375900	chr1:151375900:C:T	6.38085e-06	-1.25372	-4.15888e-10	1.73103e-05	-1.1307	-4.15888e-10
151376075	chr1:151376075:G:A	4.89218e-06	-1.51939	-4.15888e-10	1.12802e-05	-1.55896	-4.15888e-10
151376121	chr1:151376121:G:T	6.15956e-06	-1.09731e-10	-1.28902	1.745e-05	-1.09731e-10	-1.12267
151376287	chr1:151376287:G:A	5.963e-06	-1.09731e-10	-1.32145	1.54201e-05	-1.09731e-10	-1.24633
151376520	chr1:151376520:A:G	1.50592e-05	-0.395033	-4.15888e-10	4.35315e-05	-0.208523	-4.15888e-10
151376698	chr1:151376698:G:T	1.08284e-05	0.203916	-0.928766	4.23701e-05	0.595775	-0.831339
151377440	chr1:151377440:G:C	1.10781e-05	0.228608	-0.93066	4.34098e-05	0.622037	-0.83336
151378277	chr1:151378277:CA:C	6.00594e-06	-1.31427	-4.15888e-10	1.5878e-05	-1.21707	-4.15888e-10
151378327	chr1:151378327:A:G	1.45375e-05	-1.09731e-10	-0.430294	7.13616e-05	-1.09731e-10	0.285753
151378562	chr1:151378562:T:C	5.39597e-06	-1.09731e-10	-1.42137	1.2929e-05	-1.09731e-10	-1.42253
151378584	chr1:151378584:G:A	1.21416e-06	-1.54004	-1.37293	3.90801e-06	-1.40676	-1.21222
151379091	chr1:151379091:T:A	1.15237e-06	-1.53097	-1.43423	3.15767e-06	-1.45184	-1.38033
151379408	chr1:151379408:G:A	1.56943e-05	-1.09731e-10	-0.353726	5.6608e-05	-1.09731e-10	0.0541433
151379550	chr1:151379550:C:T	4.23683e-06	-1.52949	-0.133715	1.50909e-05	-1.50292	0.235001
151379636	chr1:151379636:T:C	5.36438e-06	-1.09731e-10	-1.42724	1.30201e-05	-1.09731e-10	-1.41551
151379654	chr1:151379654:G:A	5.33505e-06	-1.09731e-10	-1.43273	1.36852e-05	-1.09731e-10	-1.36569
151379810	chr1:151379810:G:A	5.36921e-06	-1.42634	-4.15888e-10	1.36291e-05	-1.3698	-4.15888e-10
151380869	chr1:151380869:T:G	5.32715e-06	-1.09731e-10	-1.43421	1.3199e-05	-1.09731e-10	-1.40186
151380959	chr1:151380959:A:G	8.3272e-06	-1.09731e-10	-0.987496	2.01206e-05	-1.09731e-10	-0.980265
151381513	chr1:151381513:G:A	6.18802e-06	-1.09731e-10	-1.28441	1.47882e-05	-1.09731e-10	-1.28818
151381865	chr1:151381865:C:G	6.03146e-06	-1.09731e-10	-1.31003	1.29044e-05	-1.09731e-10	-1.42444
151382297	chr1:151382297:G:A	5.76197e-06	-1.09731e-10	-1.35574	1.34711e-05	-1.09731e-10	-1.38146
151382814	chr1:151382814:A:G	6.04469e-06	-1.09731e-10	-1.30784	1.38625e-05	-1.09731e-10	-1.35282
151383070	chr1:151383070:A:G	1.25117e-05	0.298329	-0.878685	3.91329e-05	0.63503	-0.950074
151383273	chr1:151383273:T:C	6.60447e-06	-1.09731e-10	-1.21928	1.3873e-05	-1.09731e-10	-1.35207
151383382	chr1:151383382:G:A	1.17222e-06	-1.52322	-1.4249	3.63006e-06	-1.36993	-1.32283
151384426	chr1:151384426:G:A	4.81645e-06	-1.53499	-4.15888e-10	1.12736e-05	-1.55954	-4.15888e-10
151384857	chr1:151384857:T:C	1.32978e-06	-1.44181	-1.3802	4.80265e-06	-1.40445	-1.00839
151385733	chr1:151385733:G:T	5.42645e-06	-1.09731e-10	-1.41574	1.28172e-05	-1.09731e-10	-1.43122
151385925	chr1:151385925:T:A	6.43468e-06	-1.09731e-10	-1.24532	1.45057e-05	-1.09731e-10	-1.30747
151386540	chr1:151386540:C:T	7.72355e-06	-1.09731e-10	-1.06275	1.96199e-05	-1.09731e-10	-1.00546
151386993	chr1:151386993:TC:T	6.49609e-06	-1.09731e-10	-1.23582	1.4382e-05	-1.09731e-10	-1.31603
151387002	chr1:151387002:G:A	1.20754e-06	-1.54474	-1.3737	3.32266e-06	-1.4277	-1.35354
151387543	chr1:151387543:T:G	6.55406e-06	-1.09731e-10	-1.22694	1.48572e-05	-1.09731e-10	-1.28352
151387643	chr1:151387643:A:G	5.39985e-06	-1.09731e-10	-1.42065	1.28287e-05	-1.09731e-10	-1.43033
151388183	chr1:151388183:G:A	2.56358e-06	-1.46607	-0.699554	5.40517e-06	-1.55884	-0.735811
151388226	chr1:151388226:G:A	5.7531e-06	-1.09731e-10	-1.35728	1.64166e-05	-1.09731e-10	-1.18372
151388691	chr1:151388691:G:A	5.39353e-06	-1.09731e-10	-1.42182	1.30309e-05	-1.09731e-10	-1.41468
151388983	chr1:151388983:A:G	5.72108e-05	-1.09731e-10	0.939719	0.000127087	-1.09731e-10	0.862865
151390005	chr1:151390005:A:T	3.07075e-05	-1.09731e-10	0.317485	4.11491e-05	-1.09731e-10	-0.264805
151390035	chr1:151390035:A:G	1.52612e-06	-1.55473	-1.12956	3.66658e-06	-1.43344	-1.24931
151390107	chr1:151390107:C:T	1.51828e-05	-1.09731e-10	-0.386857	9.9731e-05	-1.09731e-10	0.620469
151390141	chr1:151390141:G:A	6.46972e-06	-1.09731e-10	-1.23989	2.13793e-05	-1.09731e-10	-0.919582
151390241	chr1:151390241:T:C	5.43871e-06	-1.09731e-10	-1.41348	1.41989e-05	-1.09731e-10	-1.32884
151391723	chr1:151391723:G:A	3.73766e-05	-1.09731e-10	0.514022	0.000158934	-1.09731e-10	1.08648
151391865	chr1:151391865:C:T	6.4981e-06	-1.09731e-10	-1.23551	1.28516e-05	-1.09731e-10	-1.42854
151391964	chr1:151391964:G:A	5.48148e-06	-1.09731e-10	-1.40565	1.29517e-05	-1.09731e-10	-1.42078
151392382	chr1:151392382:C:T	1.03606e-05	-1.09731e-10	-0.769013	1.74152e-05	-1.09731e-10	-1.12466
151393695	chr1:151393695:T:C	5.47797e-06	-1.09731e-10	-1.40629	1.29146e-05	-1.09731e-10	-1.42365
151393765	chr1:151393765:G:A	1.15448e-05	-1.09731e-10	-0.660784	2.52114e-05	-1.09731e-10	-0.754712
151394018	chr1:151394018:A:C	4.63959e-05	-1.09731e-10	0.730187	0.00020756	-1.09731e-10	1.35341
151394042	chr1:151394042:G:A	3.29947e-05	-1.09731e-10	0.389323	8.4104e-05	-1.09731e-10	0.450046
151394798	chr1:151394798:G:GA	1.23967e-05	-1.09731e-10	-0.58959	2.69537e-05	-1.09731e-10	-0.687886
151394973	chr1:151394973:A:G	1.11975e-05	-1.09731e-10	-0.691335	6.44317e-05	-1.09731e-10	0.183599
151395063	chr1:151395063:G:A	7.46112e-06	-1.09731e-10	-1.09732	2.40205e-05	-1.09731e-10	-0.803099
151395133	chr1:151395133:G:A	7.08682e-06	-1.09731e-10	-1.14879	2.26352e-05	-1.09731e-10	-0.862499
151396185	chr1:151396185:G:A	6.08985e-06	-1.09731e-10	-1.3004	1.90558e-05	-1.09731e-10	-1.03463
151396661	chr1:151396661:T:C	6.23828e-06	-1.09731e-10	-1.27632	2.01211e-05	-1.09731e-10	-0.980237
151396999	chr1:151396999:G:A	2.41459e-05	-1.09731e-10	0.0770903	7.78743e-05	-1.09731e-10	0.373089
151397783	chr1:151397783:C:T	4.48366e-05	-1.09731e-10	0.696001	0.000169957	-1.09731e-10	1.15354
151397989	chr1:151397989:G:A	5.38837e-06	-1.09731e-10	-1.42278	1.28016e-05	-1.09731e-10	-1.43244
151398215	chr1:151398215:GT:G	7.22393e-06	-1.09731e-10	-1.12962	2.2942e-05	-1.09731e-10	-0.84904
151398671	chr1:151398671:G:A	4.06464e-05	-1.09731e-10	0.597888	0.000154172	-1.09731e-10	1.05606
151399071	chr1:151399071:C:T	9.84697e-06	-0.819859	-4.15888e-10	2.82592e-05	-0.640589	-4.15888e-10
151399214	chr1:151399214:C:T	4.66279e-05	-1.09731e-10	0.735175	0.000177762	-1.09731e-10	1.19844
151399571	chr1:151399571:C:T	1.13516e-05	-1.09731e-10	-0.677661	4.76891e-05	-1.09731e-10	-0.117303
151399662	chr1:151399662:G:A	4.56633e-05	-1.09731e-10	0.714272	0.000173754	-1.09731e-10	1.17563
151399803	chr1:151399803:C:G	1.43545e-05	-1.09731e-10	-0.44296	3.18162e-05	-1.09731e-10	-0.52203
151400203	chr1:151400203:A:G	4.17259e-05	-1.09731e-10	0.624098	5.37217e-05	-1.09731e-10	0.00180916
151400294	chr1:151400294:A:G	1.23746e-05	-1.09731e-10	-0.591374	7.63778e-05	-1.09731e-10	0.353685
151400687	chr1:151400687:C:G	6.21934e-06	-1.09731e-10	-1.27936	2.00122e-05	-1.09731e-10	-0.985665
151401549	chr1:151401549:T:C	1.20634e-06	-1.53436	-1.38507	2.97411e-06	-1.55994	-1.33212
151401676	chr1:151401676:GCTTACA:G	1.09213e-05	-1.09731e-10	-0.716308	4.52828e-05	-1.09731e-10	-0.16908
151402069	chr1:151402069:C:T	2.17357e-06	-1.5042	-0.826449	1.03779e-05	-1.55422	-0.0881133
151402655	chr1:151402655:A:G	7.22813e-06	-1.09731e-10	-1.12904	2.29603e-05	-1.09731e-10	-0.848241
151403108	chr1:151403108:T:C	4.81578e-05	1.04668	-0.279215	0.000121215	1.27815	-0.462597
151403229	chr1:151403229:G:T	8.84744e-06	-1.09731e-10	-0.926895	2.91292e-05	-1.09731e-10	-0.610266
151404772	chr1:151404772:T:C	9.32432e-06	-1.09731e-10	-0.874397	4.87841e-05	-1.09731e-10	-0.0946034
151404940	chr1:151404940:C:A	6.61978e-06	-1.09731e-10	-1.21696	2.21115e-05	-1.09731e-10	-0.88591
151406745	chr1:151406745:C:A	7.22503e-06	-1.09731e-10	-1.12947	2.29466e-05	-1.09731e-10	-0.848839
151408251	chr1:151408251:A:G	2.3932e-05	-0.317796	0.385991	0.00010715	0.257299	0.434927
151408844	chr1:151408844:GA:G	5.44983e-05	-1.09731e-10	0.891147	0.000209918	-1.09731e-10	1.36471
151409146	chr1:151409146:ACTGGACATTCTT:A	5.54442e-06	-1.39423	-4.15888e-10	1.164e-05	-1.52756	-4.15888e-10
151409231	chr1:151409231:C:CTA	5.85444e-06	-1.09731e-10	-1.33982	1.60652e-05	-1.09731e-10	-1.20535
151409302	chr1:151409302:T:G	1.39496e-05	-1.09731e-10	-0.471575	2.06991e-05	-1.09731e-10	-0.951915
151409401	chr1:151409401:GTC:G	5.70224e-05	-1.09731e-10	0.936421	0.00022082	-1.09731e-10	1.41534
151409504	chr1:151409504:T:G	6.45661e-06	-1.09731e-10	-1.24192	2.12565e-05	-1.09731e-10	-0.925345
151409517	chr1:151409517:T:C	9.22806e-06	-1.09731e-10	-0.884775	1.27853e-05	-1.09731e-10	-1.43371
151409589	chr1:151409589:G:A	7.21912e-06	-1.09731e-10	-1.13029	1.56777e-05	-1.09731e-10	-1.22977
151409739	chr1:151409739:TTC:T	4.90594e-06	-1.51658	-4.15888e-10	1.36019e-05	-1.3718	-4.15888e-10
151410141	chr1:151410141:G:C	6.81699e-06	-1.09731e-10	-1.18761	2.3071e-05	-1.09731e-10	-0.843432
151410396	chr1:151410396:C:T	4.92845e-06	-1.512	-4.15888e-10	1.24292e-05	-1.46196	-4.15888e-10
151410531	chr1:151410531:ATGGTGGT:A	7.39842e-06	-1.09731e-10	-1.10576	2.67131e-05	-1.09731e-10	-0.696854
151411263	chr1:151411263:T:C	6.14817e-06	-1.09731e-10	-1.29087	1.35401e-05	-1.09731e-10	-1.37635
151411495	chr1:151411495:T:C	7.52425e-06	-1.08889	-4.15888e-10	2.02231e-05	-0.975182	-4.15888e-10
151411498	chr1:151411498:A:T	1.24264e-05	-1.09731e-10	-0.587202	2.70288e-05	-1.09731e-10	-0.685106
151412092	chr1:151412092:T:C	6.33628e-06	-1.09731e-10	-1.26073	2.02781e-05	-1.09731e-10	-0.972466
151412257	chr1:151412257:G:A	2.30733e-06	-1.49229	-0.778644	1.12746e-05	-1.54987	-0.00958466
151412936	chr1:151412936:T:A	6.48459e-06	-1.09731e-10	-1.2376	2.13796e-05	-1.09731e-10	-0.919569
151412962	chr1:151412962:G:T	9.82357e-06	-1.09731e-10	-0.822238	5.29758e-05	-1.09731e-10	-0.0121711
151413044	chr1:151413044:T:C	5.73877e-06	-1.09731e-10	-1.35978	1.66302e-05	-1.09731e-10	-1.17078
151413383	chr1:151413383:C:T	4.1644e-05	-1.09731e-10	0.622135	0.000156331	-1.09731e-10	1.06997
151413676	chr1:151413676:G:T	9.72448e-06	-1.09731e-10	-0.832377	4.46159e-05	-1.09731e-10	-0.183918
151414251	chr1:151414251:C:T	5.48294e-06	-1.09731e-10	-1.40538	1.35743e-05	-1.09731e-10	-1.37383
151414408	chr1:151414408:T:C	5.58082e-06	-1.09731e-10	-1.38769	1.77198e-05	-1.09731e-10	-1.10732
151414409	chr1:151414409:C:T	5.63481e-06	-1.09731e-10	-1.37806	1.73019e-05	-1.09731e-10	-1.13119
151414961	chr1:151414961:T:C	6.3745e-06	-1.09731e-10	-1.25472	1.36205e-05	-1.09731e-10	-1.37043
151415032	chr1:151415032:C:T	5.30838e-05	-1.09731e-10	0.864848	0.000206084	-1.09731e-10	1.34628
151415267	chr1:151415267:C:G	7.32396e-06	-1.09731e-10	-1.11587	1.68762e-05	-1.09731e-10	-1.15611
151415364	chr1:151415364:T:C	1.05525e-05	-1.09731e-10	-0.750657	4.32271e-05	-1.09731e-10	-0.21554
151415369	chr1:151415369:A:G	5.81947e-06	-1.09731e-10	-1.34581	1.50738e-05	-1.09731e-10	-1.26905
151415373	chr1:151415373:T:C	5.96052e-06	-1.09731e-10	-1.32186	1.37311e-05	-1.09731e-10	-1.36234
151415486	chr1:151415486:C:T	1.1017e-05	-1.09731e-10	-0.70758	2.15257e-05	-1.09731e-10	-0.912758
151416003	chr1:151416003:CAGG:C	2.21544e-05	-1.09731e-10	-0.00898686	7.23988e-05	-1.09731e-10	0.300182
151416026	chr1:151416026:C:G	9.33048e-06	-1.09731e-10	-0.873737	2.18356e-05	-1.09731e-10	-0.898465
151416393	chr1:151416393:T:C	5.93412e-06	-1.09731e-10	-1.3263	1.69366e-05	-1.09731e-10	-1.15253
151416455	chr1:151416455:T:C	1.22568e-06	-1.52202	-1.38152	2.99649e-06	-1.55749	-1.32707
151417144	chr1:151417144:A:C	4.78733e-05	-1.09731e-10	0.761534	0.000181904	-1.09731e-10	1.22147
151417210	chr1:151417210:C:T	6.33148e-05	-1.09731e-10	1.0411	0.000247253	-1.09731e-10	1.5284
151417348	chr1:151417348:C:G	8.60263e-06	-1.09731e-10	-0.954955	2.01163e-05	-1.09731e-10	-0.980478
151417548	chr1:151417548:G:A	1.18696e-05	-1.09731e-10	-0.633039	2.58075e-05	-1.09731e-10	-0.731343
151417914	chr1:151417914:T:C	4.26831e-05	-1.09731e-10	0.64678	0.000160837	-1.09731e-10	1.09838
151418401	chr1:151418401:G:A	2.19405e-06	-1.46722	-0.854057	1.01454e-05	-1.53864	-0.126348
151418676	chr1:151418676:T:A	9.40403e-06	-1.09731e-10	-0.865885	2.88897e-05	-1.09731e-10	-0.618523
151418807	chr1:151418807:C:T	1.09274e-05	-1.09731e-10	-0.715748	2.13363e-05	-1.09731e-10	-0.921595
151418857	chr1:151418857:C:T	5.57606e-06	-1.09731e-10	-1.38854	1.77685e-05	-1.09731e-10	-1.10458
151418881	chr1:151418881:C:T	6.25215e-06	-1.09731e-10	-1.2741	1.34636e-05	-1.09731e-10	-1.38202
151419151	chr1:151419151:T:G	1.97652e-05	-1.09731e-10	-0.123101	2.73059e-05	-1.09731e-10	-0.674906
151419163	chr1:151419163:G:A	9.44128e-06	-1.09731e-10	-0.861932	2.20887e-05	-1.09731e-10	-0.886941
151419375	chr1:151419375:C:T	5.97009e-06	-1.09731e-10	-1.32026	1.55806e-05	-1.09731e-10	-1.23598
151419474	chr1:151419474:C:T	5.72975e-05	-1.09731e-10	0.941234	0.000221913	-1.09731e-10	1.42028
151419807	chr1:151419807:T:C	1.29767e-05	-1.09731e-10	-0.543868	2.80345e-05	-1.09731e-10	-0.648571
151420377	chr1:151420377:C:T	5.59742e-06	-1.09731e-10	-1.38472	1.75952e-05	-1.09731e-10	-1.11438
151420468	chr1:151420468:C:T	5.08686e-05	-1.09731e-10	0.822223	0.000203569	-1.09731e-10	1.334
151420784	chr1:151420784:G:A	9.42739e-06	-1.09731e-10	-0.863404	2.89883e-05	-1.09731e-10	-0.615116
151420860	chr1:151420860:T:C	1.25961e-05	-1.09731e-10	-0.573635	2.72608e-05	-1.09731e-10	-0.676556
151420920	chr1:151420920:G:A	6.92546e-06	-1.09731e-10	-1.17182	2.32617e-05	-1.09731e-10	-0.835199
151421270	chr1:151421270:AC:A	6.54318e-06	-1.09731e-10	-1.2286	1.45186e-05	-1.09731e-10	-1.30658
151421942	chr1:151421942:G:A	6.80137e-06	-1.09731e-10	-1.1899	2.29812e-05	-1.09731e-10	-0.84733
151422424	chr1:151422424:C:T	8.26635e-06	-1.09731e-10	-0.99483	1.85268e-05	-1.09731e-10	-1.06279
151422641	chr1:151422641:G:A	7.17423e-06	-1.09731e-10	-1.13653	2.4959e-05	-1.09731e-10	-0.764774
151422741	chr1:151422741:G:A	5.32482e-05	-1.09731e-10	0.867941	0.000204646	-1.09731e-10	1.33928
151423279	chr1:151423279:A:G	6.61825e-06	-1.09731e-10	-1.21719	1.56576e-05	-1.09731e-10	-1.23105
151424463	chr1:151424463:T:C	6.88185e-06	-1.09731e-10	-1.17814	2.14521e-05	-1.09731e-10	-0.916184
151424801	chr1:151424801:C:T	4.86307e-06	-1.52535	-4.15888e-10	1.18288e-05	-1.51147	-4.15888e-10
151425365	chr1:151425365:C:T	4.92971e-06	-1.51174	-4.15888e-10	1.18287e-05	-1.51148	-4.15888e-10
151425584	chr1:151425584:A:C	1.3458e-05	-1.09731e-10	-0.507451	3.32137e-05	-1.09731e-10	-0.479043
151425601	chr1:151425601:T:C	7.06846e-06	-1.09731e-10	-1.15138	2.4401e-05	-1.09731e-10	-0.787382
151425684	chr1:151425684:C:A	7.03731e-06	-1.09731e-10	-1.1558	2.4219e-05	-1.09731e-10	-0.794871
151426224	chr1:151426224:T:C	1.51682e-05	-1.09731e-10	-0.387825	3.29721e-05	-1.09731e-10	-0.486345
151426250	chr1:151426250:A:G	1.05174e-05	-1.09731e-10	-0.753988	5.84118e-05	-1.09731e-10	0.085511
151426703	chr1:151426703:G:A	1.18147e-05	-1.09731e-10	-0.63768	2.5756e-05	-1.09731e-10	-0.733341
151426790	chr1:151426790:A:T	5.33474e-06	-1.09731e-10	-1.43278	1.28442e-05	-1.09731e-10	-1.42911
151426844	chr1:151426844:TA:T	3.0636e-05	-1.09731e-10	0.315151	7.76555e-05	-1.09731e-10	0.370275
151426949	chr1:151426949:G:A	5.48157e-06	-1.09731e-10	-1.40563	1.35695e-05	-1.09731e-10	-1.37418
151427328	chr1:151427328:G:A	6.26322e-06	-1.09731e-10	-1.27233	1.83548e-05	-1.09731e-10	-1.07212
151427971	chr1:151427971:T:C	1.44561e-05	-1.09731e-10	-0.435905	3.5658e-05	-1.09731e-10	-0.408033
151428466	chr1:151428466:A:C	1.77857e-05	-1.09731e-10	-0.228628	6.31897e-05	-1.09731e-10	0.164134
151428569	chr1:151428569:G:A	1.03347e-05	-1.09731e-10	-0.771514	2.04109e-05	-1.09731e-10	-0.96594
151428774	chr1:151428774:A:T	9.42027e-06	-1.09731e-10	-0.86416	2.20407e-05	-1.09731e-10	-0.889118
151429047	chr1:151429047:T:C	5.37829e-06	-1.09731e-10	-1.42465	1.27928e-05	-1.09731e-10	-1.43312
151429897	chr1:151429897:A:T	4.83017e-06	-1.53214	-4.15888e-10	1.14909e-05	-1.54046	-4.15888e-10
151430014	chr1:151430014:C:T	5.90952e-06	-1.09731e-10	-1.33046	1.59189e-05	-1.09731e-10	-1.2145
151430281	chr1:151430281:C:T	5.8149e-06	-1.09731e-10	-1.3466	1.50576e-05	-1.09731e-10	-1.27012
151430293	chr1:151430293:C:T	5.37541e-06	-1.09731e-10	-1.42519	1.28795e-05	-1.09731e-10	-1.42637
151430655	chr1:151430655:G:A	6.05848e-06	-1.09731e-10	-1.30556	1.39126e-05	-1.09731e-10	-1.34921
151430921	chr1:151430921:T:G	5.93412e-06	-1.09731e-10	-1.32631	1.3591e-05	-1.09731e-10	-1.3726
151431059	chr1:151431059:C:T	6.62926e-06	-1.09731e-10	-1.21553	2.21631e-05	-1.09731e-10	-0.883579
151431236	chr1:151431236:CAT:C	1.28443e-05	-1.09731e-10	-0.554124	2.78597e-05	-1.09731e-10	-0.654824
151431440	chr1:151431440:G:T	6.46554e-05	-1.09731e-10	1.06205	0.000266218	-1.09731e-10	1.60231
151431472	chr1:151431472:C:T	2.84443e-06	-1.55575	-0.505909	1.85124e-05	-1.52049	0.456925
151431637	chr1:151431637:C:G	5.83426e-06	-1.09731e-10	-1.34328	1.64835e-05	-1.09731e-10	-1.17965
151431996	chr1:151431996:C:T	8.81454e-06	-1.09731e-10	-0.930621	2.05913e-05	-1.09731e-10	-0.957141
151432039	chr1:151432039:C:T	5.39451e-06	-1.09731e-10	-1.42164	1.28086e-05	-1.09731e-10	-1.43189
151432244	chr1:151432244:C:T	5.38836e-06	-1.09731e-10	-1.42278	1.32236e-05	-1.09731e-10	-1.4
151432372	chr1:151432372:G:A	9.90032e-06	-1.09731e-10	-0.814456	5.3393e-05	-1.09731e-10	-0.00432748
151432406	chr1:151432406:G:C	5.38856e-06	-1.09731e-10	-1.42274	1.32243e-05	-1.09731e-10	-1.39995
151432684	chr1:151432684:C:T	1.08788e-05	-1.09731e-10	-0.720208	4.50786e-05	-1.09731e-10	-0.173601
151432732	chr1:151432732:C:T	1.93997e-05	-0.402445	0.260679	8.55677e-05	0.154244	0.313057
151432998	chr1:151432998:T:C	7.28051e-06	-1.09731e-10	-1.12182	1.5788e-05	-1.09731e-10	-1.22276
151433213	chr1:151433213:A:G	2.37814e-05	-1.09731e-10	0.0618801	6.03463e-05	-1.09731e-10	0.118093
151433316	chr1:151433316:T:C	1.25287e-06	-1.50994	-1.37165	3.04978e-06	-1.5536	-1.31334
151433721	chr1:151433721:A:G	5.73977e-06	-1.09731e-10	-1.3596	1.66361e-05	-1.09731e-10	-1.17043
151435611	chr1:151435611:G:C	5.48065e-06	-1.09731e-10	-1.4058	1.35662e-05	-1.09731e-10	-1.37442
151435643	chr1:151435643:C:T	4.98224e-05	-1.09731e-10	0.801442	0.000191974	-1.09731e-10	1.27535
151435848	chr1:151435848:T:C	9.13889e-06	-1.09731e-10	-0.894484	2.13362e-05	-1.09731e-10	-0.921601
151436111	chr1:151436111:C:T	1.06825e-05	-1.09731e-10	-0.738415	4.4102e-05	-1.09731e-10	-0.195502
151436234	chr1:151436234:G:A	7.6781e-06	-1.09731e-10	-1.06865	2.49295e-05	-1.09731e-10	-0.765957
151436781	chr1:151436781:A:G	8.76024e-06	-1.09731e-10	-0.9368	2.16462e-05	-1.09731e-10	-0.907178
151437196	chr1:151437196:C:T	9.09629e-06	-1.09731e-10	-0.899157	2.42949e-05	-1.09731e-10	-0.79174
151438131	chr1:151438131:A:G	1.20329e-05	-1.09731e-10	-0.619375	2.62088e-05	-1.09731e-10	-0.715913
151438261	chr1:151438261:G:A	9.67102e-06	-1.09731e-10	-0.837889	2.26095e-05	-1.09731e-10	-0.863635
151438516	chr1:151438516:C:G	6.60762e-06	-1.09731e-10	-1.2188	2.20471e-05	-1.09731e-10	-0.888825
151438850	chr1:151438850:G:A	1.07085e-05	-1.09731e-10	-0.735983	2.10418e-05	-1.09731e-10	-0.935496
151438968	chr1:151438968:A:C	5.37944e-06	-1.42444	-4.15888e-10	1.18752e-05	-1.50756	-4.15888e-10
151439014	chr1:151439014:T:C	5.32888e-06	-1.09731e-10	-1.43388	1.31208e-05	-1.09731e-10	-1.40781
151439192	chr1:151439192:C:T	7.94299e-06	-1.09731e-10	-1.03473	2.02521e-05	-1.09731e-10	-0.973746
151439671	chr1:151439671:C:T	9.91461e-06	-1.09731e-10	-0.813014	5.36031e-05	-1.09731e-10	-0.000400118
151439861	chr1:151439861:A:T	6.62835e-06	-1.09731e-10	-1.21567	2.21565e-05	-1.09731e-10	-0.883878
151440240	chr1:151440240:C:T	1.08801e-05	-1.09731e-10	-0.720092	4.51907e-05	-1.09731e-10	-0.171117
151440423	chr1:151440423:C:T	6.22573e-06	-1.09731e-10	-1.27833	1.64404e-05	-1.09731e-10	-1.18227
151440704	chr1:151440704:A:G	1.71618e-05	-0.401544	0.137208	7.55852e-05	0.155856	0.187398
151441137	chr1:151441137:A:G	1.26234e-06	-1.54855	-1.32551	3.24868e-06	-1.44498	-1.35878
151441314	chr1:151441314:C:T	5.52904e-05	-1.09731e-10	0.905576	0.000213015	-1.09731e-10	1.37935
151441688	chr1:151441688:C:G	7.41708e-06	-1.09731e-10	-1.10324	1.6522e-05	-1.09731e-10	-1.17732
151441933	chr1:151441933:G:C	6.05248e-06	-1.09731e-10	-1.30655	1.39021e-05	-1.09731e-10	-1.34996
151441947	chr1:151441947:A:C	9.48916e-06	-1.09731e-10	-0.856873	2.21947e-05	-1.09731e-10	-0.882154
151442208	chr1:151442208:A:G	6.38642e-06	-1.09731e-10	-1.25285	1.36358e-05	-1.09731e-10	-1.36931
151442269	chr1:151442269:T:C	8.78826e-06	-1.09731e-10	-0.933607	1.27796e-05	-1.09731e-10	-1.43416
151442448	chr1:151442448:A:G	2.38587e-05	1.11997	-1.05485	0.000134929	1.25087	-0.328128
151442536	chr1:151442536:C:G	1.10444e-05	-1.09731e-10	-0.705097	4.60556e-05	-1.09731e-10	-0.152159
151442685	chr1:151442685:TG:T	1.28018e-06	-1.54082	-1.31921	4.95314e-06	-1.55944	-0.822541
151443340	chr1:151443340:T:TCCA	5.80515e-06	-1.34828	-4.15888e-10	1.40572e-05	-1.33887	-4.15888e-10
151444095	chr1:151444095:T:C	5.76753e-06	-1.09731e-10	-1.35478	1.64869e-05	-1.09731e-10	-1.17944
151444521	chr1:151444521:T:G	5.77363e-06	-1.09731e-10	-1.35372	1.6451e-05	-1.09731e-10	-1.18162
151444538	chr1:151444538:C:T	9.00935e-06	-1.09731e-10	-0.908761	2.00402e-05	-1.09731e-10	-0.984267
151444979	chr1:151444979:G:C	5.0901e-06	-1.47972	-4.15888e-10	1.24568e-05	-1.45974	-4.15888e-10
151445459	chr1:151445459:T:A	1.24003e-05	-1.09731e-10	-0.589305	3.06277e-05	-1.09731e-10	-0.560103
151445482	chr1:151445482:A:G	1.21221e-05	-1.09731e-10	-0.611989	2.64018e-05	-1.09731e-10	-0.708576
151445614	chr1:151445614:TA:T	3.02459e-05	-1.09731e-10	0.302336	0.000377166	-1.09731e-10	1.95068
151446003	chr1:151446003:T:C	1.2521e-05	-1.09731e-10	-0.579616	5.41803e-05	-1.09731e-10	0.010311
151446495	chr1:151446495:C:T	6.1634e-06	-1.09731e-10	-1.28839	1.62311e-05	-1.09731e-10	-1.19508
151447460	chr1:151447460:T:C	4.89275e-06	-1.51927	-4.15888e-10	1.1274e-05	-1.5595	-4.15888e-10
151447860	chr1:151447860:G:A	1.27016e-05	-1.09731e-10	-0.565294	3.14368e-05	-1.09731e-10	-0.534029
151447967	chr1:151447967:G:C	6.07798e-06	-1.09731e-10	-1.30235	1.42818e-05	-1.09731e-10	-1.32302
151449872	chr1:151449872:G:A	6.16327e-06	-1.09731e-10	-1.28842	1.7781e-05	-1.09731e-10	-1.10388
151449930	chr1:151449930:C:A	9.74637e-06	-1.09731e-10	-0.830129	3.88627e-05	-1.09731e-10	-0.321971
151450465	chr1:151450465:G:A	5.80379e-05	-1.09731e-10	0.954073	0.00022641	-1.09731e-10	1.44034
151451091	chr1:151451091:A:C	4.0026e-06	-0.676308	-1.04377	1.38848e-05	-0.190789	-1.16043
151451255	chr1:151451255:C:A	7.61227e-06	-1.09731e-10	-1.07726	2.15876e-05	-1.09731e-10	-0.909886
151451335	chr1:151451335:A:T	2.61938e-06	-1.5428	-0.601289	1.57845e-05	-1.4722	0.249218
151451679	chr1:151451679:G:T	5.84295e-06	-1.09731e-10	-1.34179	1.37527e-05	-1.09731e-10	-1.36077
151451692	chr1:151451692:A:C	6.1634e-06	-1.09731e-10	-1.28839	1.62311e-05	-1.09731e-10	-1.19508
151451814	chr1:151451814:C:T	5.34923e-06	-1.09731e-10	-1.43007	1.27902e-05	-1.09731e-10	-1.43333
151451857	chr1:151451857:G:A	6.09151e-06	-1.09731e-10	-1.30013	1.43155e-05	-1.09731e-10	-1.32067
151451894	chr1:151451894:C:T	1.07007e-05	-0.297578	-0.439138	5.85057e-05	0.0634174	0.023699
151451944	chr1:151451944:A:G	9.23258e-06	-1.09731e-10	-0.884285	2.15466e-05	-1.09731e-10	-0.911791
151452085	chr1:151452085:A:G	7.10603e-06	-1.14608	-4.15888e-10	1.91058e-05	-1.03202	-4.15888e-10
151452110	chr1:151452110:A:C	5.5206e-06	-1.09731e-10	-1.39854	1.27811e-05	-1.09731e-10	-1.43404
151452434	chr1:151452434:T:G	5.61347e-06	-1.09731e-10	-1.38185	1.28703e-05	-1.09731e-10	-1.42708
151453184	chr1:151453184:T:C	1.03251e-05	-0.772445	-4.15888e-10	2.17325e-05	-0.903197	-4.15888e-10
151453201	chr1:151453201:T:C	5.35427e-06	-1.09731e-10	-1.42913	1.29183e-05	-1.09731e-10	-1.42336
151453235	chr1:151453235:G:A	1.2219e-05	-1.09731e-10	-0.604034	3.03677e-05	-1.09731e-10	-0.568628
151453278	chr1:151453278:G:A	9.78723e-06	-1.09731e-10	-0.825945	2.28677e-05	-1.09731e-10	-0.85228
151453774	chr1:151453774:T:A	8.45218e-06	-1.09731e-10	-0.972598	1.61505e-05	-1.09731e-10	-1.20006
151454846	chr1:151454846:A:G	1.15976e-05	-1.09731e-10	-0.656229	2.87692e-05	-1.09731e-10	-0.622701
151454872	chr1:151454872:G:A	8.89257e-06	-1.09731e-10	-0.921807	1.27784e-05	-1.09731e-10	-1.43425
151455060	chr1:151455060:T:C	8.99284e-06	-1.09731e-10	-0.910595	2.00276e-05	-1.09731e-10	-0.984893
151455190	chr1:151455190:T:C	1.25688e-06	-1.53343	-1.34497	3.15343e-06	-1.55975	-1.27377
151455903	chr1:151455903:T:C	5.59214e-06	-1.09731e-10	-1.38566	1.77758e-05	-1.09731e-10	-1.10417
151456129	chr1:151456129:G:A	2.5299e-06	-1.45712	-0.721724	1.24476e-05	-1.53336	0.0728764
151456284	chr1:151456284:T:C	9.52566e-06	-1.09731e-10	-0.853034	1.99381e-05	-1.09731e-10	-0.989374
151456583	chr1:151456583:G:A	5.72239e-06	-1.09731e-10	-1.36264	1.28617e-05	-1.09731e-10	-1.42776
151456607	chr1:151456607:T:C	1.14607e-05	-1.09731e-10	-0.668098	1.81373e-05	-1.09731e-10	-1.08404
151457007	chr1:151457007:T:C	5.57359e-06	-1.09731e-10	-1.38898	1.77471e-05	-1.09731e-10	-1.10579
151457142	chr1:151457142:T:C	1.35073e-05	-0.530747	0.0269552	5.77579e-05	-0.00179981	0.0760529
151457556	chr1:151457556:A:T	2.29527e-06	-0.876999	-1.39917	4.95793e-06	-1.15002	-1.231
151457817	chr1:151457817:C:G	5.74705e-06	-1.09731e-10	-1.35834	1.65591e-05	-1.09731e-10	-1.17507
151458028	chr1:151458028:G:C	1.36885e-06	-1.51617	-1.27688	5.08528e-06	-1.55935	-0.796305
151458228	chr1:151458228:A:G	1.23214e-05	-1.35212	0.756436	6.93186e-05	-1.46787	1.72458
151458273	chr1:151458273:T:C	6.43302e-06	-1.09731e-10	-1.24558	1.95574e-05	-1.09731e-10	-1.00865
151458279	chr1:151458279:T:C	7.17152e-06	-1.43582	0.298915	1.39646e-05	-1.51368	0.168195
151458543	chr1:151458543:CCTT:C	8.82385e-06	-0.929565	-4.15888e-10	2.31088e-05	-0.841793	-4.15888e-10
151458762	chr1:151458762:G:A	9.34318e-06	-1.09731e-10	-0.872377	2.18316e-05	-1.09731e-10	-0.898648
151458880	chr1:151458880:GCCGCCGGCCCTTCGCGCGGCTC:G	1.28601e-05	-1.09731e-10	-0.552892	2.78504e-05	-1.09731e-10	-0.655159
151459156	chr1:151459156:T:C	3.37224e-06	-1.31567	-0.575776	1.61901e-05	-1.44464	0.247033
151460391	chr1:151460391:T:C	5.62993e-06	-1.09731e-10	-1.37893	1.72645e-05	-1.09731e-10	-1.13335
151460578	chr1:151460578:A:G	6.8377e-06	-1.09731e-10	-1.18457	2.32783e-05	-1.09731e-10	-0.834483
151460657	chr1:151460657:T:C	5.41623e-06	-1.09731e-10	-1.41762	1.64843e-05	-1.09731e-10	-1.1796
151460986	chr1:151460986:G:C	9.95734e-06	-1.09731e-10	-0.808713	2.32455e-05	-1.09731e-10	-0.835895
151461092	chr1:151461092:T:A	1.84297e-05	-1.09731e-10	-0.193059	9.35092e-05	-1.09731e-10	0.556053
151461093	chr1:151461093:T:A	5.36447e-06	-1.42722	-4.15888e-10	1.15445e-05	-1.5358	-4.15888e-10
151461105	chr1:151461105:A:C	8.84633e-06	-1.09731e-10	-0.92702	1.27787e-05	-1.09731e-10	-1.43423
151462324	chr1:151462324:A:G	5.35577e-06	-1.09731e-10	-1.42885	1.54494e-05	-1.09731e-10	-1.24444
151462683	chr1:151462683:A:G	0.000232304	-1.09731e-10	2.34102	0.00113165	-1.09731e-10	3.04942
151463074	chr1:151463074:C:T	5.4924e-06	-1.09731e-10	-1.40366	1.85537e-05	-1.09731e-10	-1.06134
151463465	chr1:151463465:C:T	9.32167e-06	-1.40932	0.534643	1.78026e-05	-1.49696	0.3943
151463660	chr1:151463660:G:GC	5.42404e-06	-1.09731e-10	-1.41618	1.34129e-05	-1.09731e-10	-1.38579
151464006	chr1:151464006:TGAGCCAGGATTGCACC:T	6.25856e-06	-1.09731e-10	-1.27307	1.36991e-05	-1.09731e-10	-1.36467
151464367	chr1:151464367:C:G	1.0101e-05	-1.09731e-10	-0.79439	2.35926e-05	-1.09731e-10	-0.821072
151464532	chr1:151464532:A:G	9.52661e-06	-1.3613	0.508369	5.15933e-05	-1.47334	1.43473
151464641	chr1:151464641:G:A	5.514e-06	-1.09731e-10	-1.39973	1.29742e-05	-1.09731e-10	-1.41905
151464754	chr1:151464754:G:C	6.68506e-06	-1.09731e-10	-1.20715	2.24556e-05	-1.09731e-10	-0.870466
151464755	chr1:151464755:A:T	6.7186e-06	-1.09731e-10	-1.20214	2.26403e-05	-1.09731e-10	-0.862276
151464760	chr1:151464760:C:T	5.63862e-06	-1.09731e-10	-1.37738	1.30846e-05	-1.09731e-10	-1.41057
151465114	chr1:151465114:C:A	1.41209e-05	-1.365	0.905634	8.20572e-05	-1.47586	1.90127
151465758	chr1:151465758:C:T	8.33146e-06	-1.09731e-10	-0.986985	1.78087e-05	-1.09731e-10	-1.10232
151466001	chr1:151466001:C:G	1.60103e-05	-0.496988	0.163198	6.88652e-05	0.0359235	0.214221
151466083	chr1:151466083:C:T	6.57567e-06	-1.09731e-10	-1.22365	2.18825e-05	-1.09731e-10	-0.896322
151466298	chr1:151466298:T:G	5.69265e-06	-1.09731e-10	-1.36785	1.68579e-05	-1.09731e-10	-1.15719
151466582	chr1:151466582:G:A	4.81279e-06	-1.53575	-4.15888e-10	1.15556e-05	-1.53483	-4.15888e-10
151467353	chr1:151467353:G:T	1.01627e-05	-1.09731e-10	-0.788304	2.37174e-05	-1.09731e-10	-0.815796
151467699	chr1:151467699:C:T	6.29475e-06	-1.09731e-10	-1.26731	1.35399e-05	-1.09731e-10	-1.37637
151467702	chr1:151467702:G:A	8.93038e-06	-1.44619	0.52863	1.7317e-05	-1.51986	0.389539
151468194	chr1:151468194:G:A	6.26043e-06	-1.09731e-10	-1.27277	1.43243e-05	-1.09731e-10	-1.32005
151468428	chr1:151468428:C:T	4.06608e-06	-0.650157	-1.05419	1.41703e-05	-0.161952	-1.16891
151468604	chr1:151468604:A:G	8.82664e-06	-1.39949	0.470238	4.80295e-05	-1.49779	1.38759
151469149	chr1:151469149:G:T	5.87633e-06	-1.09731e-10	-1.33609	1.35868e-05	-1.09731e-10	-1.37291
151469271	chr1:151469271:A:T	2.16673e-05	-0.0312214	-4.15888e-10	5.83352e-05	0.084198	-4.15888e-10
151469302	chr1:151469302:G:T	5.5883e-06	-1.09731e-10	-1.38635	1.51965e-05	-1.09731e-10	-1.26094
151469583	chr1:151469583:G:A	9.92947e-06	-1.09731e-10	-0.811517	2.60515e-05	-1.09731e-10	-0.721931
151469716	chr1:151469716:A:G	5.94738e-06	-1.09731e-10	-1.32407	1.71862e-05	-1.09731e-10	-1.1379
151470272	chr1:151470272:G:A	5.33706e-06	-1.09731e-10	-1.43235	1.75859e-05	-1.09731e-10	-1.11491
151470326	chr1:151470326:C:T	5.78262e-06	-1.09731e-10	-1.35217	1.45218e-05	-1.09731e-10	-1.30635
151470383	chr1:151470383:C:T	9.94343e-06	-1.28222	0.472113	5.76666e-05	-1.4197	1.49238
151470578	chr1:151470578:C:G	1.17053e-05	-1.09731e-10	-0.646984	2.2813e-05	-1.09731e-10	-0.854677
151470720	chr1:151470720:G:A	6.90286e-06	-1.17509	-4.15888e-10	1.73064e-05	-1.13093	-4.15888e-10
151470816	chr1:151470816:G:A	5.84088e-06	-1.09731e-10	-1.34214	1.97228e-05	-1.09731e-10	-1.00023
151471360	chr1:151471360:C:T	4.85743e-06	-1.52651	-4.15888e-10	1.18104e-05	-1.51303	-4.15888e-10
151471857	chr1:151471857:G:A	7.50492e-06	-1.36777	0.276308	4.22634e-05	-1.47819	1.2401
151473477	chr1:151473477:C:T	6.54151e-06	-1.09731e-10	-1.22885	1.79646e-05	-1.09731e-10	-1.0936
151473832	chr1:151473832:T:A	2.11449e-05	-1.09731e-10	-0.0556241	9.21717e-05	-1.09731e-10	0.541646
151473864	chr1:151473864:A:G	2.05634e-05	-1.09731e-10	-0.0835105	2.85157e-05	-1.09731e-10	-0.631553
151474629	chr1:151474629:T:C	2.84104e-05	-1.09731e-10	0.23973	0.000101692	-1.09731e-10	0.639945
151474690	chr1:151474690:G:A	5.39889e-06	-1.09731e-10	-1.42083	1.49636e-05	-1.09731e-10	-1.27639
151475031	chr1:151475031:T:C	6.57369e-05	2.32825	-1.24962	0.000243271	2.67612	-1.16395
151475944	chr1:151475944:T:C	5.43005e-06	-1.09731e-10	-1.41507	1.28784e-05	-1.09731e-10	-1.42645
151476662	chr1:151476662:G:A	2.49913e-05	-1.09731e-10	0.111504	0.000115751	-1.09731e-10	0.769434
151476948	chr1:151476948:T:C	6.61678e-05	2.31808	-1.23291	0.000245847	2.66647	-1.14377
151477607	chr1:151477607:C:T	5.14003e-06	-1.46997	-4.15888e-10	1.21036e-05	-1.4885	-4.15888e-10
151478443	chr1:151478443:A:G	5.43769e-06	-1.09731e-10	-1.41367	1.30298e-05	-1.09731e-10	-1.41477
151478728	chr1:151478728:A:C	1.30489e-05	-1.09731e-10	-0.538321	6.71441e-05	-1.09731e-10	0.224834
151478808	chr1:151478808:T:C	5.69915e-06	-1.09731e-10	-1.36671	1.40009e-05	-1.09731e-10	-1.34288
151480245	chr1:151480245:G:A	8.34396e-06	-1.09731e-10	-0.985485	1.95538e-05	-1.09731e-10	-1.00884
151481028	chr1:151481028:G:C	1.75645e-05	-1.09731e-10	-0.241145	0.000153878	-1.09731e-10	1.05415
151481223	chr1:151481223:G:A	5.35985e-06	-1.09731e-10	-1.42809	1.3171e-05	-1.09731e-10	-1.40399
151481668	chr1:151481668:G:A	8.16864e-06	-1.09731e-10	-1.00672	1.85416e-05	-1.09731e-10	-1.06199
151481687	chr1:151481687:G:A	4.76285e-06	-1.54618	-4.15888e-10	1.12847e-05	-1.55856	-4.15888e-10
151481737	chr1:151481737:A:C	1.61297e-06	-1.33933	-1.28961	4.58969e-06	-1.1275	-1.3307
151482563	chr1:151482563:G:A	5.44762e-06	-1.09731e-10	-1.41184	1.27938e-05	-1.09731e-10	-1.43304
151482564	chr1:151482564:C:T	5.14804e-06	-1.46841	-4.15888e-10	1.22501e-05	-1.47647	-4.15888e-10
151482623	chr1:151482623:G:A	7.01129e-06	-1.1595	-4.15888e-10	1.37541e-05	-1.36067	-4.15888e-10
151482850	chr1:151482850:G:A	5.5186e-06	-1.09731e-10	-1.3989	1.3566e-05	-1.09731e-10	-1.37444
151482856	chr1:151482856:C:T	4.94431e-05	-1.09731e-10	0.7938	6.05873e-05	-1.09731e-10	0.122079
151483047	chr1:151483047:C:G	2.17239e-05	-1.09731e-10	-0.0286093	8.01994e-05	-1.09731e-10	0.402509
151483098	chr1:151483098:A:C	6.45376e-06	-1.09731e-10	-1.24236	1.38155e-05	-1.09731e-10	-1.35622
151483419	chr1:151483419:C:T	9.19494e-06	-1.09731e-10	-0.88837	2.10013e-05	-1.09731e-10	-0.937423
151483817	chr1:151483817:C:T	6.98948e-06	-1.09731e-10	-1.16262	1.89699e-05	-1.09731e-10	-1.03915
151484520	chr1:151484520:C:A	1.44735e-06	-1.52055	-1.21673	4.28332e-06	-1.47547	-1.05181
151484769	chr1:151484769:G:T	1.23145e-05	-1.09731e-10	-0.596244	4.48657e-05	-1.09731e-10	-0.178333
151484832	chr1:151484832:G:T	6.13097e-06	-1.09731e-10	-1.29367	1.32763e-05	-1.09731e-10	-1.39603
151485098	chr1:151485098:C:T	5.6617e-06	-1.09731e-10	-1.3733	1.66809e-05	-1.09731e-10	-1.16774
151485162	chr1:151485162:G:T	1.36649e-05	-1.09731e-10	-0.492194	5.57813e-05	-1.09731e-10	0.0394308
151485178	chr1:151485178:G:A	6.93732e-06	-1.09731e-10	-1.17011	1.63438e-05	-1.09731e-10	-1.18816
151485255	chr1:151485255:C:CT	5.45788e-06	-1.09731e-10	-1.40996	1.33613e-05	-1.09731e-10	-1.38965
151485717	chr1:151485717:C:T	1.30617e-05	-1.09731e-10	-0.537337	5.28205e-05	-1.09731e-10	-0.0151074
151485739	chr1:151485739:CTG:C	9.29755e-06	-1.09731e-10	-0.877272	2.15942e-05	-1.09731e-10	-0.909581
151485749	chr1:151485749:C:T	2.33478e-06	-0.998556	-1.26055	6.3566e-06	-0.772596	-1.35992
151485828	chr1:151485828:C:T	9.24297e-06	-1.09731e-10	-0.88316	2.14721e-05	-1.09731e-10	-0.915251
151486119	chr1:151486119:A:G	5.92713e-06	-1.09731e-10	-1.32748	2.02666e-05	-1.09731e-10	-0.973032
151486274	chr1:151486274:A:G	1.13311e-05	-1.09731e-10	-0.679473	5.62794e-05	-1.09731e-10	0.0483213
151486642	chr1:151486642:A:G	0.000109898	-1.09731e-10	1.59253	0.000359539	-1.09731e-10	1.90282
151486909	chr1:151486909:G:T	6.22445e-06	-1.09731e-10	-1.27854	1.45052e-05	-1.09731e-10	-1.3075
151486964	chr1:151486964:T:C	0.000273224	-1.09731e-10	2.50327	0.000862298	-1.09731e-10	2.77759
151486980	chr1:151486980:A:G	1.25102e-05	-1.09731e-10	-0.580475	4.82403e-05	-1.09731e-10	-0.105813
151487681	chr1:151487681:G:C	1.11878e-05	-1.09731e-10	-0.692203	3.59668e-05	-1.09731e-10	-0.39941
151487785	chr1:151487785:C:T	1.54608e-06	-1.4252	-1.2461	6.97078e-06	-1.21262	-0.827656
151488622	chr1:151488622:T:C	1.25997e-05	-1.09731e-10	-0.573354	6.50287e-05	-1.09731e-10	0.192821
151489221	chr1:151489221:C:G	5.99284e-06	-1.09731e-10	-1.31646	2.0777e-05	-1.09731e-10	-0.948162
151489267	chr1:151489267:A:G	0.000244023	2.39024	-4.15888e-10	0.000443053	2.11168	-4.15888e-10
151489318	chr1:151489318:C:T	6.35534e-06	-1.09731e-10	-1.25773	1.42656e-05	-1.09731e-10	-1.32416
151489384	chr1:151489384:G:A	1.06721e-05	-1.09731e-10	-0.739388	4.11641e-05	-1.09731e-10	-0.264441
151489544	chr1:151489544:G:T	1.27092e-05	-1.09731e-10	-0.564698	6.56429e-05	-1.09731e-10	0.202223
151490107	chr1:151490107:T:C	1.42633e-06	-1.47426	-1.27766	3.74068e-06	-1.32235	-1.34038
151490349	chr1:151490349:A:G	6.32851e-06	-1.09731e-10	-1.26196	2.30962e-05	-1.09731e-10	-0.842339
151490547	chr1:151490547:G:A	3.28985e-05	-1.09731e-10	0.386403	0.000119247	-1.09731e-10	0.799189
151491601	chr1:151491601:T:C	1.3328e-05	-1.09731e-10	-0.51716	7.02568e-05	-1.09731e-10	0.27015
151492435	chr1:151492435:T:C	3.25035e-05	-1.09731e-10	0.374324	0.000255743	-1.09731e-10	1.56216
151492660	chr1:151492660:C:T	5.42009e-06	-1.09731e-10	-1.41691	1.32081e-05	-1.09731e-10	-1.40117
151492721	chr1:151492721:G:A	5.26201e-06	-1.44651	-4.15888e-10	1.32997e-05	-1.39427	-4.15888e-10
151492750	chr1:151492750:A:G	5.87909e-06	-1.09731e-10	-1.33562	1.42019e-05	-1.09731e-10	-1.32863
151492809	chr1:151492809:A:G	2.06332e-05	-1.09731e-10	-0.0801242	7.83152e-05	-1.09731e-10	0.378734
151493002	chr1:151493002:T:A	1.28383e-05	-1.09731e-10	-0.55459	6.3839e-05	-1.09731e-10	0.174357
151493459	chr1:151493459:A:G	5.32714e-06	-1.09731e-10	-1.43421	1.37334e-05	-1.09731e-10	-1.36217
151493520	chr1:151493520:G:T	5.99486e-06	-1.09731e-10	-1.31612	1.69961e-05	-1.09731e-10	-1.14902
151493544	chr1:151493544:G:C	0.00107218	3.87043	-4.15888e-10	0.00341685	4.15447	-4.15888e-10
151493668	chr1:151493668:G:A	1.23106e-05	-1.09731e-10	-0.596565	1.88667e-05	-1.09731e-10	-1.04461
151493719	chr1:151493719:C:T	6.92228e-06	-1.17228	-4.15888e-10	1.78945e-05	-1.09751	-4.15888e-10
151494263	chr1:151494263:G:A	5.67773e-06	-1.09731e-10	-1.37047	1.6307e-05	-1.09731e-10	-1.19041
151494340	chr1:151494340:A:G	1.87889e-05	-1.09731e-10	-0.173756	6.88405e-05	-1.09731e-10	0.249785
151494873	chr1:151494873:G:C	5.63591e-06	-1.09731e-10	-1.37786	1.56379e-05	-1.09731e-10	-1.23231
151495576	chr1:151495576:A:T	5.81914e-06	-1.09731e-10	-1.34587	1.44534e-05	-1.09731e-10	-1.31108
151495584	chr1:151495584:G:T	1.38472e-05	-1.09731e-10	-0.478943	6.21611e-05	-1.09731e-10	0.147723
151495813	chr1:151495813:G:A	5.00846e-06	-1.4959	-4.15888e-10	1.19691e-05	-1.49967	-4.15888e-10
151495834	chr1:151495834:C:A	5.32708e-06	-1.09731e-10	-1.43422	1.27796e-05	-1.09731e-10	-1.43416
151496345	chr1:151496345:A:G	9.32653e-06	-1.09731e-10	-0.87416	2.53166e-05	-1.09731e-10	-0.750546
151496458	chr1:151496458:A:G	7.22566e-06	-1.09731e-10	-1.12939	1.9027e-05	-1.09731e-10	-1.03615
151496461	chr1:151496461:A:G	5.48496e-06	-1.09731e-10	-1.40501	1.42575e-05	-1.09731e-10	-1.32473
151497224	chr1:151497224:C:A	6.66649e-06	-1.09731e-10	-1.20993	1.5264e-05	-1.09731e-10	-1.25651
151497252	chr1:151497252:C:T	5.73822e-06	-1.09731e-10	-1.35987	1.3081e-05	-1.09731e-10	-1.41085
151497535	chr1:151497535:T:A	8.48283e-05	1.33361	-4.15888e-10	0.000160846	1.09844	-4.15888e-10
151497839	chr1:151497839:C:T	0.00123909	4.01511	-4.15888e-10	0.00393106	4.29466	-4.15888e-10
151499414	chr1:151499414:T:C	6.95785e-06	-1.09731e-10	-1.16715	2.47883e-05	-1.09731e-10	-0.771635
151499495	chr1:151499495:C:A	7.50112e-06	-1.09731e-10	-1.09197	3.59096e-05	-1.09731e-10	-0.401002
151499557	chr1:151499557:A:C	2.58701e-05	-1.09731e-10	0.146065	2.94917e-05	-1.09731e-10	-0.597897
151500006	chr1:151500006:C:T	5.80719e-06	-1.09731e-10	-1.34793	1.4711e-05	-1.09731e-10	-1.29341
151500439	chr1:151500439:A:G	5.60809e-06	-1.09731e-10	-1.38281	1.79375e-05	-1.09731e-10	-1.09511
151500534	chr1:151500534:C:A	1.16305e-06	-1.52365	-1.43233	3.0013e-06	-1.452	-1.43096
151501194	chr1:151501194:G:A	6.91672e-06	-1.09731e-10	-1.17308	3.24015e-05	-1.09731e-10	-0.503803
151501328	chr1:151501328:A:G	5.99212e-06	-1.09731e-10	-1.31658	1.62946e-05	-1.09731e-10	-1.19117
151501428	chr1:151501428:C:T	7.61735e-06	-1.09731e-10	-1.07659	3.85496e-05	-1.09731e-10	-0.330062
151501548	chr1:151501548:A:G	1.39824e-05	-1.09731e-10	-0.469226	2.05064e-05	-1.09731e-10	-0.96127
151501606	chr1:151501606:G:A	1.64332e-06	-1.17864	-1.43166	3.60839e-06	-1.36902	-1.32973
151501620	chr1:151501620:G:A	9.41273e-06	-1.09731e-10	-0.86496	2.30482e-05	-1.09731e-10	-0.844421
151501748	chr1:151501748:C:T	1.74558e-05	-1.09731e-10	-0.24735	8.79287e-05	-1.09731e-10	0.494519
151501877	chr1:151501877:T:C	7.09529e-06	-1.09731e-10	-1.14759	3.39388e-05	-1.09731e-10	-0.457448
151502007	chr1:151502007:C:T	5.57421e-06	-1.09731e-10	-1.38887	1.44242e-05	-1.09731e-10	-1.3131
151502204	chr1:151502204:G:A	2.09172e-05	-1.09731e-10	-0.0664493	7.47927e-05	-1.09731e-10	0.332713
151502405	chr1:151502405:A:G	2.11901e-05	-1.09731e-10	-0.0534906	7.58988e-05	-1.09731e-10	0.347393
151502461	chr1:151502461:T:C	6.23835e-06	-1.27631	-4.15888e-10	1.48303e-05	-1.28534	-4.15888e-10
151502949	chr1:151502949:G:C	8.78104e-06	-1.09731e-10	-0.934428	2.12623e-05	-1.09731e-10	-0.925074
151503064	chr1:151503064:G:A	7.15301e-06	-1.09731e-10	-1.13949	3.44523e-05	-1.09731e-10	-0.442432
151503387	chr1:151503387:A:G	1.12289e-05	-1.09731e-10	-0.688534	1.87952e-05	-1.09731e-10	-1.0484
151503815	chr1:151503815:G:A	6.91256e-06	-1.09731e-10	-1.17368	1.78712e-05	-1.09731e-10	-1.09882
151504048	chr1:151504048:C:A	3.98788e-06	-1.40687	-0.316897	1.32956e-05	-1.27945	-0.115127
151504268	chr1:151504268:A:T	2.38197e-05	0.0634894	-4.15888e-10	4.38397e-05	-0.201468	-4.15888e-10
151504717	chr1:151504717:T:C	5.46927e-06	-1.09731e-10	-1.40788	1.86743e-05	-1.09731e-10	-1.05486
151504836	chr1:151504836:G:A	1.62118e-05	-1.09731e-10	-0.321284	8.05221e-05	-1.09731e-10	0.406525
151504963	chr1:151504963:G:A	1.10814e-05	-1.09731e-10	-0.701756	1.95118e-05	-1.09731e-10	-1.01099
151505148	chr1:151505148:C:T	1.10573e-05	-1.09731e-10	-0.703928	3.62959e-05	-1.09731e-10	-0.390302
151505689	chr1:151505689:C:A	7.32294e-06	-1.09731e-10	-1.11601	1.64219e-05	-1.09731e-10	-1.18339
151505963	chr1:151505963:C:T	7.78236e-06	-1.09731e-10	-1.05516	1.72318e-05	-1.09731e-10	-1.13525
151506001	chr1:151506001:C:T	5.88425e-06	-1.09731e-10	-1.33474	1.44857e-05	-1.09731e-10	-1.30884
151506500	chr1:151506500:T:C	6.27668e-06	-1.09731e-10	-1.27018	1.50994e-05	-1.09731e-10	-1.26736
151506546	chr1:151506546:A:T	5.6228e-06	-1.09731e-10	-1.38019	1.39322e-05	-1.09731e-10	-1.3478
151506588	chr1:151506588:C:T	8.1467e-06	-1.00941	-4.15888e-10	2.49309e-05	-0.765899	-4.15888e-10
151506795	chr1:151506795:G:A	5.58805e-06	-1.09731e-10	-1.38639	2.00189e-05	-1.09731e-10	-0.985328
151506902	chr1:151506902:G:T	5.3615e-06	-1.09731e-10	-1.42778	1.28126e-05	-1.09731e-10	-1.43158
151507136	chr1:151507136:C:G	5.93574e-06	-1.09731e-10	-1.32603	1.31617e-05	-1.09731e-10	-1.40469
151507391	chr1:151507391:C:T	5.71204e-06	-1.09731e-10	-1.36445	1.36573e-05	-1.09731e-10	-1.36773
151508122	chr1:151508122:G:T	6.69483e-06	-1.09731e-10	-1.20569	1.53446e-05	-1.09731e-10	-1.25124
151508553	chr1:151508553:C:G	1.53775e-05	-1.09731e-10	-0.374115	5.32075e-05	-1.09731e-10	-0.00780697
151509467	chr1:151509467:G:A	6.95274e-06	-1.09731e-10	-1.16789	1.45682e-05	-1.09731e-10	-1.30317
151509833	chr1:151509833:G:C	1.55989e-06	-1.23092	-1.43148	3.48643e-06	-1.40402	-1.32911
151509983	chr1:151509983:T:C	5.6875e-06	-1.09731e-10	-1.36875	2.11326e-05	-1.09731e-10	-0.93119
151509999	chr1:151509999:A:T	8.87121e-06	-0.94179	0.0175774	1.31319e-05	-1.06981	-0.337154
151510072	chr1:151510072:C:T	5.71444e-06	-1.09731e-10	-1.36403	2.13991e-05	-1.09731e-10	-0.91866
151510137	chr1:151510137:T:C	9.35874e-06	-1.09731e-10	-0.870712	1.57079e-05	-1.09731e-10	-1.22784
151510338	chr1:151510338:A:G	2.59134e-05	-1.09731e-10	0.147736	9.47161e-05	-1.09731e-10	0.568876
151510378	chr1:151510378:G:T	8.32578e-06	-1.09731e-10	-0.987667	3.30478e-05	-1.09731e-10	-0.484051
151510726	chr1:151510726:T:C	9.60269e-06	-1.09731e-10	-0.84498	2.10142e-05	-1.09731e-10	-0.936807
151511009	chr1:151511009:A:G	8.65951e-06	-1.09731e-10	-0.948365	1.49786e-05	-1.09731e-10	-1.27538
151511203	chr1:151511203:T:C	8.59778e-06	-1.09731e-10	-0.955519	3.46509e-05	-1.09731e-10	-0.436683
151511314	chr1:151511314:G:A	8.54798e-06	-1.09731e-10	-0.961328	3.43033e-05	-1.09731e-10	-0.446767
151511378	chr1:151511378:A:G	9.03777e-06	-1.09731e-10	-0.905611	3.90603e-05	-1.09731e-10	-0.316899
151511416	chr1:151511416:G:A	8.3899e-06	-1.09731e-10	-0.979995	3.34265e-05	-1.09731e-10	-0.472657
151511501	chr1:151511501:C:T	1.39222e-06	-1.45997	-1.31615	3.3853e-06	-1.37388	-1.38869
151511702	chr1:151511702:G:C	9.03777e-06	-1.09731e-10	-0.905611	1.77927e-05	-1.09731e-10	-1.10322
151511743	chr1:151511743:A:C	2.51249e-05	-1.09731e-10	0.116834	0.000116712	-1.09731e-10	0.777701
151512395	chr1:151512395:A:G	9.24664e-06	-1.09731e-10	-0.882763	1.56085e-05	-1.09731e-10	-1.23419
151512831	chr1:151512831:G:A	6.05565e-06	-1.09731e-10	-1.30603	1.32838e-05	-1.09731e-10	-1.39546
151513419	chr1:151513419:G:A	8.15797e-06	-1.09731e-10	-1.00803	1.44923e-05	-1.09731e-10	-1.30839
151513550	chr1:151513550:T:A	6.73768e-06	-1.09731e-10	-1.19931	2.29215e-05	-1.09731e-10	-0.84993
151514855	chr1:151514855:A:C	2.16894e-05	-1.09731e-10	-0.0301984	7.6234e-05	-1.09731e-10	0.3518
151515159	chr1:151515159:C:T	5.79588e-06	-1.34988	-4.15888e-10	1.51247e-05	-1.26568	-4.15888e-10
151515300	chr1:151515300:G:A	9.36912e-06	-1.09731e-10	-0.869604	1.57288e-05	-1.09731e-10	-1.22651
151515510	chr1:151515510:A:G	5.93449e-06	-1.09731e-10	-1.32624	1.48597e-05	-1.09731e-10	-1.28335
151515547	chr1:151515547:C:T	7.60607e-06	-1.09731e-10	-1.07808	2.75525e-05	-1.09731e-10	-0.665915
151515677	chr1:151515677:A:G	5.42876e-06	-1.09731e-10	-1.41531	1.81873e-05	-1.09731e-10	-1.08128
151516306	chr1:151516306:T:G	9.3524e-06	-1.09731e-10	-0.87139	2.09776e-05	-1.09731e-10	-0.93855
151516646	chr1:151516646:G:A	5.9868e-06	-1.09731e-10	-1.31747	1.34999e-05	-1.09731e-10	-1.37933
151517598	chr1:151517598:C:T	4.73674e-06	-1.55167	-4.15888e-10	1.13556e-05	-1.5523	-4.15888e-10
151517983	chr1:151517983:A:G	7.99632e-06	-1.09731e-10	-1.02804	1.43381e-05	-1.09731e-10	-1.31909
151518151	chr1:151518151:A:G	5.43673e-06	-1.09731e-10	-1.41384	1.28367e-05	-1.09731e-10	-1.4297
151518558	chr1:151518558:C:T	5.41612e-06	-1.09731e-10	-1.41764	1.32224e-05	-1.09731e-10	-1.4001
151518842	chr1:151518842:T:G	5.41792e-06	-1.09731e-10	-1.41731	1.28206e-05	-1.09731e-10	-1.43096
151519674	chr1:151519674:C:A	5.61751e-06	-1.09731e-10	-1.38113	1.6046e-05	-1.09731e-10	-1.20655
151520138	chr1:151520138:T:C	6.80335e-06	-1.09731e-10	-1.18961	2.26724e-05	-1.09731e-10	-0.860858
151520992	chr1:151520992:T:A	5.52112e-06	-1.09731e-10	-1.39844	1.35754e-05	-1.09731e-10	-1.37375
151521122	chr1:151521122:A:G	2.4969e-05	-1.09731e-10	0.110611	6.37843e-05	-1.09731e-10	0.1735
151521338	chr1:151521338:C:T	7.67944e-06	-1.09731e-10	-1.06848	2.80378e-05	-1.09731e-10	-0.648454
151522016	chr1:151522016:G:A	7.24472e-06	-1.09731e-10	-1.12675	2.57308e-05	-1.09731e-10	-0.734318
151522441	chr1:151522441:A:G	6.68107e-06	-1.09731e-10	-1.20775	2.02942e-05	-1.09731e-10	-0.97167
151522566	chr1:151522566:C:G	5.69952e-06	-1.09731e-10	-1.36664	1.6527e-05	-1.09731e-10	-1.17701
151522854	chr1:151522854:C:T	2.75555e-05	-1.09731e-10	0.209178	5.50316e-05	-1.09731e-10	0.0258996
151523320	chr1:151523320:T:C	6.65853e-06	-1.09731e-10	-1.21112	1.46958e-05	-1.09731e-10	-1.29445
151523952	chr1:151523952:T:C	5.41786e-06	-1.09731e-10	-1.41732	1.50551e-05	-1.09731e-10	-1.27029
151524081	chr1:151524081:C:T	5.33512e-06	-1.09731e-10	-1.43271	1.28151e-05	-1.09731e-10	-1.43138
151524664	chr1:151524664:T:C	6.59916e-06	-1.09731e-10	-1.22008	1.4586e-05	-1.09731e-10	-1.30194
151524900	chr1:151524900:G:A	8.98678e-06	-1.09731e-10	-0.911268	2.02703e-05	-1.09731e-10	-0.972851
151524901	chr1:151524901:C:T	8.63361e-06	-1.09731e-10	-0.951361	3.22522e-05	-1.09731e-10	-0.508422
151525008	chr1:151525008:G:A	9.09578e-06	-1.09731e-10	-0.899212	2.74978e-05	-1.09731e-10	-0.667901
151525202	chr1:151525202:A:G	5.20751e-06	-1.45692	-4.15888e-10	1.28303e-05	-1.4302	-4.15888e-10
151526148	chr1:151526148:G:A	8.10064e-06	-1.09731e-10	-1.01508	1.70735e-05	-1.09731e-10	-1.14448
151527034	chr1:151527034:A:G	5.47628e-06	-1.09731e-10	-1.4066	1.3424e-05	-1.09731e-10	-1.38496
151527159	chr1:151527159:C:T	1.42531e-05	-1.09731e-10	-0.450051	4.2049e-05	-1.09731e-10	-0.243171
151527255	chr1:151527255:G:A	6.82556e-06	-1.09731e-10	-1.18635	1.49136e-05	-1.09731e-10	-1.27973
151527607	chr1:151527607:C:A	5.37088e-05	-1.09731e-10	0.876554	0.000461337	-1.09731e-10	2.15212
151527924	chr1:151527924:C:T	5.4193e-06	-1.41706	-4.15888e-10	1.27051e-05	-1.44001	-4.15888e-10
151528543	chr1:151528543:A:G	6.89011e-06	-1.09731e-10	-1.17694	1.28773e-05	-1.09731e-10	-1.42654
151528961	chr1:151528961:G:A	1.28369e-06	-1.52874	-1.32854	2.72672e-06	-1.55901	-1.4199
151528962	chr1:151528962:T:C	8.54172e-06	-0.962061	-4.15888e-10	2.12713e-05	-0.924649	-4.15888e-10
151529261	chr1:151529261:T:C	5.57887e-06	-1.09731e-10	-1.38804	1.35518e-05	-1.09731e-10	-1.37549
151529432	chr1:151529432:G:A	1.83784e-05	-1.09731e-10	-0.195845	5.09264e-05	-1.09731e-10	-0.051626
151529951	chr1:151529951:C:T	1.52638e-06	-1.32677	-1.35736	3.76433e-06	-1.38571	-1.27073
151529954	chr1:151529954:C:T	1.50012e-05	-1.09731e-10	-0.398896	3.16583e-05	-1.09731e-10	-0.527005
151530128	chr1:151530128:G:A	0.0012094	3.99085	-4.15888e-10	0.00416916	4.35346	-4.15888e-10
151530502	chr1:151530502:A:G	9.35225e-06	-1.09731e-10	-0.871406	2.91069e-05	-1.09731e-10	-0.611032
151531422	chr1:151531422:T:C	5.40037e-06	-1.09731e-10	-1.42056	1.30778e-05	-1.09731e-10	-1.41109
151531835	chr1:151531835:A:G	6.82536e-06	-1.09731e-10	-1.18638	1.57622e-05	-1.09731e-10	-1.22439
151532213	chr1:151532213:T:C	1.79968e-06	-1.5379	-0.981516	3.03714e-06	-1.56016	-1.31094
151532214	chr1:151532214:G:A	1.50348e-05	0.951672	-1.34833	2.22823e-05	0.470331	-1.34855
151532302	chr1:151532302:C:T	1.02983e-05	-1.01964	0.244601	2.63999e-05	-1.10224	0.393596
151532559	chr1:151532559:G:A	1.02631e-05	-1.09731e-10	-0.778465	3.26813e-05	-1.09731e-10	-0.495204
151532682	chr1:151532682:C:T	5.34912e-06	-1.09731e-10	-1.43009	1.75042e-05	-1.09731e-10	-1.11957
151533087	chr1:151533087:A:G	5.36101e-06	-1.09731e-10	-1.42787	1.35987e-05	-1.09731e-10	-1.37203
151533232	chr1:151533232:C:T	6.52811e-06	-1.02792	-0.202988	1.62993e-05	-1.10985	-0.0810386
151533588	chr1:151533588:A:C	5.32709e-06	-1.09731e-10	-1.43422	1.86861e-05	-1.09731e-10	-1.05423
151534050	chr1:151534050:G:A	5.21376e-06	-1.45572	-4.15888e-10	1.15995e-05	-1.53104	-4.15888e-10
151534201	chr1:151534201:C:T	0.000198541	-1.09731e-10	2.18397	0.000577354	-1.09731e-10	2.37645
151534601	chr1:151534601:G:T	5.34642e-06	-1.09731e-10	-1.4306	1.31308e-05	-1.09731e-10	-1.40705
151535055	chr1:151535055:G:A	5.34367e-06	-1.09731e-10	-1.43111	1.34415e-05	-1.09731e-10	-1.38366
151535467	chr1:151535467:T:G	7.79191e-05	-1.09731e-10	1.24865	0.000235043	-1.09731e-10	1.47776
151536795	chr1:151536795:G:A	0.000198866	-1.09731e-10	2.18561	0.000576798	-1.09731e-10	2.37548
151537181	chr1:151537181:C:T	5.35415e-06	-1.09731e-10	-1.42915	1.35385e-05	-1.09731e-10	-1.37647
151537183	chr1:151537183:A:G	7.15042e-06	-1.09731e-10	-1.13985	1.94139e-05	-1.09731e-10	-1.01602
151537550	chr1:151537550:A:G	1.05014e-05	0.551249	-1.30676	2.43079e-05	0.525516	-1.31672
151537938	chr1:151537938:T:C	5.32694e-06	-1.09731e-10	-1.43425	1.28116e-05	-1.09731e-10	-1.43166
151537962	chr1:151537962:A:G	5.34136e-06	-1.09731e-10	-1.43154	1.34263e-05	-1.09731e-10	-1.3848
151538349	chr1:151538349:C:T	1.15929e-06	-1.5285	-1.43071	2.92284e-06	-1.54052	-1.36893
151538633	chr1:151538633:T:C	2.28608e-05	1.02071	-0.998304	3.56332e-05	0.847455	-1.25618
151538779	chr1:151538779:C:T	7.32342e-06	-1.11595	-4.15888e-10	1.73843e-05	-1.12644	-4.15888e-10
151538792	chr1:151538792:T:G	8.06279e-06	-0.841828	-0.177936	2.90226e-05	-0.972691	0.358757
151538804	chr1:151538804:C:T	1.03317e-05	-1.09731e-10	-0.771805	3.11772e-05	-1.09731e-10	-0.542322
151539213	chr1:151539213:T:C	2.04252e-05	-0.0902561	-4.15888e-10	6.14119e-05	0.135597	-4.15888e-10
151539219	chr1:151539219:T:C	7.88526e-06	0.381707	-1.42373	2.00604e-05	0.348074	-1.33134
151539365	chr1:151539365:C:G	1.21268e-05	-1.09731e-10	-0.611602	3.97327e-05	-1.09731e-10	-0.299833
151539511	chr1:151539511:G:C	1.04326e-05	-1.09731e-10	-0.762089	3.15362e-05	-1.09731e-10	-0.53087
151539950	chr1:151539950:T:C	1.00355e-05	0.626001	-1.4269	1.58681e-05	0.206082	-1.42378
151539954	chr1:151539954:GAAGGAAGCTTTTGCAGGTTCCAACTCCTCATCCACT:G	1.71126e-06	-1.55228	-1.01751	2.98991e-06	-1.55748	-1.32928
151540069	chr1:151540069:C:T	5.8152e-06	-1.09731e-10	-1.34655	1.30744e-05	-1.09731e-10	-1.41135
151540327	chr1:151540327:G:A	5.86288e-06	-1.09731e-10	-1.33838	1.31303e-05	-1.09731e-10	-1.40708
151540637	chr1:151540637:G:A	1.09475e-05	-1.09731e-10	-0.713915	3.51455e-05	-1.09731e-10	-0.422512
151540708	chr1:151540708:C:CCG	5.86223e-06	-1.09731e-10	-1.33849	1.31296e-05	-1.09731e-10	-1.40714
151540782	chr1:151540782:G:A	5.38054e-06	-1.09731e-10	-1.42423	1.31225e-05	-1.09731e-10	-1.40768
151541037	chr1:151541037:C:A	4.9796e-05	0.691034	0.109877	0.000158274	0.673277	0.409045
151541184	chr1:151541184:T:G	6.76481e-06	-1.19529	-4.15888e-10	1.59617e-05	-1.21182	-4.15888e-10
151541394	chr1:151541394:GTT:G	1.62036e-05	-0.321787	-4.15888e-10	4.42512e-05	-0.192125	-4.15888e-10
151541397	chr1:151541397:T:C	1.61758e-05	-0.323506	-4.15888e-10	4.41713e-05	-0.193931	-4.15888e-10
151541523	chr1:151541523:A:T	9.87418e-06	-1.09731e-10	-0.8171	2.05754e-05	-1.09731e-10	-0.957913
151541765	chr1:151541765:C:A	9.47967e-06	-1.09731e-10	-0.857874	2.35055e-05	-1.09731e-10	-0.824771
151542127	chr1:151542127:G:A	1.93989e-05	0.859364	-1.00117	2.89813e-05	0.382954	-0.998309
151542299	chr1:151542299:C:A	5.59913e-06	-1.09731e-10	-1.38441	1.5232e-05	-1.09731e-10	-1.25861
151542712	chr1:151542712:C:T	1.22351e-06	-1.5393	-1.36599	3.05282e-06	-1.5406	-1.32534
151542957	chr1:151542957:A:G	8.0937e-06	-1.01594	-4.15888e-10	2.36834e-05	-0.817234	-4.15888e-10
151542982	chr1:151542982:C:G	1.32916e-05	-0.803865	0.283975	1.46118e-05	-1.06616	-0.234014
151543178	chr1:151543178:T:G	8.00902e-06	0.335985	-1.36244	1.75706e-05	-0.0824134	-1.03336
151543397	chr1:151543397:G:A	1.13811e-05	0.462795	-1.13786	3.07342e-05	0.0328606	-0.589493
151543604	chr1:151543604:G:A	1.20064e-05	0.540108	-1.16169	3.16298e-05	0.102279	-0.630185
151543892	chr1:151543892:A:G	1.75707e-05	0.392155	-0.632947	2.11047e-05	-0.117824	-0.814689
151544177	chr1:151544177:C:T	5.82433e-06	-1.09731e-10	-1.34498	1.37195e-05	-1.09731e-10	-1.36319
151544311	chr1:151544311:G:T	5.94542e-06	-1.09277	-0.231636	1.46928e-05	-1.17292	-0.121728
151544378	chr1:151544378:C:CCTCCAT	6.75294e-06	-1.09731e-10	-1.19705	1.43837e-05	-1.09731e-10	-1.31591
151544590	chr1:151544590:C:G	6.35688e-06	-1.09731e-10	-1.25749	1.37977e-05	-1.09731e-10	-1.35751
151545049	chr1:151545049:G:A	1.14443e-05	0.329704	-0.999237	1.43861e-05	-0.174358	-1.14139
151545139	chr1:151545139:C:T	9.59976e-06	-1.09731e-10	-0.845285	1.85198e-05	-1.09731e-10	-1.06317
151545140	chr1:151545140:A:G	5.85803e-06	-1.09731e-10	-1.33921	1.37903e-05	-1.09731e-10	-1.35804
151545306	chr1:151545306:G:A	9.0346e-06	-1.09731e-10	-0.905962	2.82704e-05	-1.09731e-10	-0.640191
151545549	chr1:151545549:A:C	5.21202e-06	-1.45606	-4.15888e-10	1.33985e-05	-1.38687	-4.15888e-10
151545808	chr1:151545808:T:G	5.56878e-06	-1.09731e-10	-1.38985	1.54102e-05	-1.09731e-10	-1.24698
151546694	chr1:151546694:A:G	2.34384e-05	0.0473539	-4.15888e-10	4.6448e-05	-0.143674	-4.15888e-10
151548227	chr1:151548227:C:A	3.73303e-05	-1.09731e-10	0.512782	8.62164e-05	-1.09731e-10	0.474854
151548255	chr1:151548255:A:G	5.67703e-06	-1.25186	-0.118739	1.63117e-05	-1.31866	0.128534
151548444	chr1:151548444:A:G	6.91928e-06	-1.09731e-10	-1.17271	2.52378e-05	-1.09731e-10	-0.753664
151548491	chr1:151548491:T:C	5.44175e-06	-1.09731e-10	-1.41292	1.42085e-05	-1.09731e-10	-1.32816
151549197	chr1:151549197:A:C	6.57615e-06	-1.09731e-10	-1.22357	2.3591e-05	-1.09731e-10	-0.821142
151549218	chr1:151549218:C:T	5.51897e-06	-1.09731e-10	-1.39883	1.3086e-05	-1.09731e-10	-1.41046
151549334	chr1:151549334:G:A	5.51994e-06	-1.09731e-10	-1.39866	1.30882e-05	-1.09731e-10	-1.4103
151549457	chr1:151549457:A:G	1.47255e-05	-0.845229	0.427789	1.5954e-05	-1.10327	-0.109028
151550197	chr1:151550197:A:AGTT	5.39244e-06	-1.09731e-10	-1.42202	1.69809e-05	-1.09731e-10	-1.14992
151550387	chr1:151550387:C:T	2.25125e-05	0.00704863	-4.15888e-10	6.81135e-05	0.239168	-4.15888e-10
151550406	chr1:151550406:G:A	5.56054e-06	-1.09731e-10	-1.39133	1.31632e-05	-1.09731e-10	-1.40459
151550924	chr1:151550924:C:T	4.24923e-05	-1.09731e-10	0.6423	0.000133219	-1.09731e-10	0.909989
151551103	chr1:151551103:C:A	6.45701e-06	-1.09731e-10	-1.24186	2.29108e-05	-1.09731e-10	-0.850397
151551890	chr1:151551890:T:A	2.14568e-06	-1.52731	-0.81626	3.32815e-06	-1.55891	-1.22068
151552059	chr1:151552059:A:G	1.48556e-05	0.879482	-1.28813	3.32493e-05	0.390997	-0.868971
151552082	chr1:151552082:T:C	3.17539e-05	0.823868	-0.472876	3.51138e-05	0.246925	-0.670338
151552596	chr1:151552596:T:C	5.33483e-06	-1.09731e-10	-1.43277	1.36894e-05	-1.09731e-10	-1.36538
151552696	chr1:151552696:G:A	5.33223e-06	-1.09731e-10	-1.43325	1.37522e-05	-1.09731e-10	-1.36081
151552904	chr1:151552904:T:C	7.51643e-06	-1.09731e-10	-1.08993	2.09071e-05	-1.09731e-10	-0.94192
151553088	chr1:151553088:G:T	2.31379e-05	0.0344474	-4.15888e-10	4.58524e-05	-0.156579	-4.15888e-10
151553181	chr1:151553181:TC:T	1.03761e-05	-1.09731e-10	-0.767517	3.31376e-05	-1.09731e-10	-0.481338
151553565	chr1:151553565:A:G	1.04315e-05	-1.09731e-10	-0.762195	3.33267e-05	-1.09731e-10	-0.475649
151554028	chr1:151554028:CCTTT:C	5.29947e-06	-1.12134	-0.318075	1.34771e-05	-1.19948	-0.181543
151554365	chr1:151554365:T:C	5.44567e-06	-1.09731e-10	-1.4122	1.42237e-05	-1.09731e-10	-1.3271
151554504	chr1:151554504:A:G	7.64213e-06	-1.09731e-10	-1.07335	2.13242e-05	-1.09731e-10	-0.922164
151554511	chr1:151554511:C:T	9.30421e-06	-1.09731e-10	-0.876556	2.91647e-05	-1.09731e-10	-0.609049
151554546	chr1:151554546:C:T	5.48037e-06	-1.09731e-10	-1.40585	1.4182e-05	-1.09731e-10	-1.33003
151554560	chr1:151554560:C:T	2.30909e-05	1.19191	-1.1595	5.61653e-05	0.672456	-0.626164
151554883	chr1:151554883:C:T	5.48287e-06	-1.09731e-10	-1.40539	1.40057e-05	-1.09731e-10	-1.34254
151555560	chr1:151555560:C:T	5.33e-06	-1.09731e-10	-1.43367	2.04113e-05	-1.09731e-10	-0.965916
151555651	chr1:151555651:C:T	2.2258e-05	0.651141	-0.655464	2.54049e-05	0.0912888	-0.838352
151556075	chr1:151556075:A:G	5.61395e-06	-1.09731e-10	-1.38177	1.51562e-05	-1.09731e-10	-1.2636
151556198	chr1:151556198:A:G	0.00262587	4.76615	-4.15888e-10	0.00900916	5.12399	-4.15888e-10
151556368	chr1:151556368:C:T	6.94401e-06	-1.16914	-4.15888e-10	1.7398e-05	-1.12565	-4.15888e-10
151556767	chr1:151556767:C:T	1.54222e-05	-1.09731e-10	-0.371218	5.18092e-05	-1.09731e-10	-0.0344403
151556909	chr1:151556909:G:T	5.34727e-06	-1.09731e-10	-1.43044	1.33488e-05	-1.09731e-10	-1.39058
151556930	chr1:151556930:C:T	6.08861e-05	-1.09731e-10	1.00198	0.000250314	-1.09731e-10	1.54071
151557126	chr1:151557126:A:G	5.32848e-06	-1.09731e-10	-1.43396	1.78506e-05	-1.09731e-10	-1.09997
151557302	chr1:151557302:ATAT:A	5.38035e-06	-1.09731e-10	-1.42427	1.29944e-05	-1.09731e-10	-1.41749
151557373	chr1:151557373:TAATCATCA:T	4.80917e-05	1.37537	-0.609289	6.95164e-05	0.840711	-0.581155
151557653	chr1:151557653:G:A	5.46762e-06	-1.09731e-10	-1.40818	1.40742e-05	-1.09731e-10	-1.33767
151558159	chr1:151558159:G:C	2.85732e-05	-1.09731e-10	0.245445	4.71811e-05	-1.09731e-10	-0.128014
151558287	chr1:151558287:A:G	2.16294e-05	-1.09731e-10	-0.0329682	2.66481e-05	-1.09731e-10	-0.699291
151558532	chr1:151558532:A:G	6.31202e-06	-1.09731e-10	-1.26457	1.56391e-05	-1.09731e-10	-1.23223
151558861	chr1:151558861:T:C	3.20055e-05	1.35583	-0.996949	4.75745e-05	0.837187	-0.956898
151558870	chr1:151558870:C:T	5.84228e-06	-1.15433	-0.187567	1.47122e-05	-1.24499	-0.0483386
151559266	chr1:151559266:T:A	3.47225e-05	-1.09731e-10	0.440365	0.00010986	-1.09731e-10	0.717197
151561188	chr1:151561188:C:T	6.20263e-05	-1.09731e-10	1.02054	0.000256793	-1.09731e-10	1.56626
151561845	chr1:151561845:G:A	2.588e-05	0.146448	-4.15888e-10	5.39445e-05	0.00594801	-4.15888e-10
151562404	chr1:151562404:G:A	6.19734e-06	-1.09731e-10	-1.2829	1.53256e-05	-1.09731e-10	-1.25248
151563215	chr1:151563215:A:G	6.55404e-06	-1.09731e-10	-1.22694	1.43036e-05	-1.09731e-10	-1.3215
151563416	chr1:151563416:T:G	5.99993e-06	-1.2875	-0.027773	1.57401e-05	-1.34708	0.121285
151563564	chr1:151563564:A:T	5.62119e-06	-1.09731e-10	-1.38048	1.50967e-05	-1.09731e-10	-1.26753
151564209	chr1:151564209:C:T	3.12209e-06	-1.36345	-0.605073	4.10839e-06	-1.47339	-1.09558
151564344	chr1:151564344:T:A	5.32975e-06	-1.09731e-10	-1.43372	1.77115e-05	-1.09731e-10	-1.1078
151564419	chr1:151564419:A:G	6.40537e-06	-1.09731e-10	-1.24989	1.5904e-05	-1.09731e-10	-1.21544
151564790	chr1:151564790:C:T	2.87634e-05	0.252081	-4.15888e-10	5.65339e-05	0.0528325	-4.15888e-10
151564957	chr1:151564957:A:G	3.51691e-05	1.14921	-0.696065	5.17725e-05	0.636865	-0.672014
151565312	chr1:151565312:G:A	6.51911e-06	0.177183	-1.40947	1.1176e-05	-0.141724	-1.42651
151565420	chr1:151565420:T:C	1.19717e-05	-0.624474	-4.15888e-10	2.66564e-05	-0.698979	-4.15888e-10
151565936	chr1:151565936:G:A	7.65453e-06	-1.09731e-10	-1.07173	1.55063e-05	-1.09731e-10	-1.24076
151566405	chr1:151566405:A:G	6.01898e-06	-1.09731e-10	-1.31211	1.45642e-05	-1.09731e-10	-1.30344
151566689	chr1:151566689:A:G	5.16754e-06	-1.46463	-4.15888e-10	1.17372e-05	-1.51924	-4.15888e-10
151566817	chr1:151566817:T:C	8.23895e-06	-1.54087	0.54272	4.79896e-05	-1.5568	1.44578
151567004	chr1:151567004:G:A	2.14251e-05	-1.09731e-10	-0.0424622	3.10722e-05	-1.09731e-10	-0.545694
151567576	chr1:151567576:C:T	1.31703e-06	-1.53863	-1.29301	3.37773e-06	-1.50346	-1.26134
151567620	chr1:151567620:G:A	3.17083e-06	-1.32044	-0.632592	1.86538e-05	-1.36137	0.305412
151567748	chr1:151567748:G:A	4.86924e-06	-1.52409	-4.15888e-10	1.1508e-05	-1.53896	-4.15888e-10
151567897	chr1:151567897:C:T	2.10024e-06	-1.4421	-0.922869	1.26295e-05	-1.47582	0.0298482
151568666	chr1:151568666:C:G	5.34453e-06	-1.09731e-10	-1.43095	1.38436e-05	-1.09731e-10	-1.35418
151569012	chr1:151569012:T:C	5.33369e-06	-1.09731e-10	-1.43298	1.8823e-05	-1.09731e-10	-1.04693
151569050	chr1:151569050:G:A	2.49776e-05	-1.09731e-10	0.110955	3.61169e-05	-1.09731e-10	-0.395245
151569239	chr1:151569239:G:T	3.33591e-06	-1.38947	-0.512808	3.40481e-05	-1.43378	0.979549
151569464	chr1:151569464:G:A	6.99537e-06	-1.09731e-10	-1.16178	1.52628e-05	-1.09731e-10	-1.25659
151569700	chr1:151569700:C:T	7.28838e-06	-1.12074	-4.15888e-10	1.75303e-05	-1.11807	-4.15888e-10
151570084	chr1:151570084:G:A	5.61949e-06	-1.09731e-10	-1.38078	1.44141e-05	-1.09731e-10	-1.3138
151570150	chr1:151570150:T:C	6.39525e-06	-1.22172	-0.0297455	4.74141e-05	-1.28198	1.15889
151570676	chr1:151570676:A:G	1.22969e-05	-1.09731e-10	-0.597672	3.92794e-05	-1.09731e-10	-0.311307
151570827	chr1:151570827:C:T	1.7755e-05	-0.230357	-4.15888e-10	3.64592e-05	-0.385812	-4.15888e-10
151570971	chr1:151570971:T:C	5.40924e-06	-1.09731e-10	-1.41891	2.3444e-05	-1.09731e-10	-0.827391
151571619	chr1:151571619:A:G	5.91742e-06	-1.09731e-10	-1.32912	1.39957e-05	-1.09731e-10	-1.34326
151572020	chr1:151572020:G:A	2.04369e-06	-1.01029	-1.38198	6.00348e-06	-0.903601	-1.28607
151572257	chr1:151572257:C:T	5.78633e-06	-1.09731e-10	-1.35153	1.52053e-05	-1.09731e-10	-1.26037
151572429	chr1:151572429:T:C	1.15467e-05	-1.09731e-10	-0.660624	3.64972e-05	-1.09731e-10	-0.384771
151573103	chr1:151573103:A:G	5.41664e-06	-1.09731e-10	-1.41755	1.45529e-05	-1.09731e-10	-1.30422
151573207	chr1:151573207:G:A	1.36174e-05	-1.09731e-10	-0.495677	4.02338e-05	-1.09731e-10	-0.287299
151573668	chr1:151573668:C:T	5.37551e-06	-1.09731e-10	-1.42517	2.23138e-05	-1.09731e-10	-0.8768
151573802	chr1:151573802:C:T	7.05279e-06	-1.09731e-10	-1.1536	1.65889e-05	-1.09731e-10	-1.17327
151573858	chr1:151573858:G:A	5.88536e-06	-1.33456	-4.15888e-10	1.2543e-05	-1.45285	-4.15888e-10
151573960	chr1:151573960:G:A	2.82716e-06	-0.957223	-1.11053	7.65853e-06	-1.1448	-0.801384
151573968	chr1:151573968:G:A	4.9717e-06	-1.53613	0.0328644	2.41243e-05	-1.54998	0.751195
151574059	chr1:151574059:G:C	5.51644e-06	-1.09731e-10	-1.39929	1.43497e-05	-1.09731e-10	-1.31828
151574455	chr1:151574455:A:G	1.91682e-06	-1.26027	-1.19609	4.12273e-06	-1.18781	-1.37768
151574584	chr1:151574584:G:C	7.33426e-06	-1.09731e-10	-1.11447	1.58239e-05	-1.09731e-10	-1.22048
151574777	chr1:151574777:C:T	3.13265e-06	-1.41198	-0.553167	7.78656e-06	-1.50645	-0.423157
151575128	chr1:151575128:C:T	5.39686e-06	-1.09731e-10	-1.42121	1.3483e-05	-1.09731e-10	-1.38058
151575161	chr1:151575161:G:A	6.95882e-06	-1.09731e-10	-1.16701	2.02108e-05	-1.09731e-10	-0.975788
151575339	chr1:151575339:T:C	5.52001e-06	-1.09731e-10	-1.39864	1.3174e-05	-1.09731e-10	-1.40377
151575659	chr1:151575659:G:A	5.39994e-06	-1.09731e-10	-1.42064	1.43528e-05	-1.09731e-10	-1.31806
151575819	chr1:151575819:T:C	7.69589e-06	-1.09731e-10	-1.06634	1.84253e-05	-1.09731e-10	-1.06828
151576189	chr1:151576189:C:T	5.33286e-06	-1.09731e-10	-1.43314	1.27926e-05	-1.09731e-10	-1.43314
151576579	chr1:151576579:T:A	2.17973e-06	-1.19582	-1.132	4.57748e-06	-1.11706	-1.3438
151576701	chr1:151576701:C:T	2.18945e-05	-1.09731e-10	-0.0207856	5.85665e-05	-1.09731e-10	0.0881559
151576837	chr1:151576837:T:C	2.15305e-06	-1.21218	-1.12796	4.50157e-06	-1.13518	-1.3424
151577045	chr1:151577045:A:T	1.57024e-06	-1.31192	-1.34387	3.78369e-06	-1.31466	-1.33665
151577053	chr1:151577053:C:T	5.5525e-06	-1.09731e-10	-1.39278	2.37775e-05	-1.09731e-10	-0.813268
151577066	chr1:151577066:C:A	2.01453e-06	-1.45014	-0.956493	5.95183e-06	-1.48773	-0.710581
151577220	chr1:151577220:C:T	5.42483e-06	-1.09731e-10	-1.41604	1.45857e-05	-1.09731e-10	-1.30197
151577431	chr1:151577431:A:C	5.84062e-06	-1.09731e-10	-1.34219	1.40222e-05	-1.09731e-10	-1.34137
151577450	chr1:151577450:A:T	5.70993e-06	-1.09731e-10	-1.36482	1.54879e-05	-1.09731e-10	-1.24195
151577753	chr1:151577753:C:T	2.03948e-06	-1.45772	-0.936604	6.04783e-06	-1.49365	-0.688654
151577912	chr1:151577912:G:T	1.94354e-06	-1.44973	-0.992777	5.6931e-06	-1.48719	-0.755567
151578197	chr1:151578197:G:A	2.12283e-06	-1.44315	-0.911124	6.31749e-06	-1.48159	-0.657099
151578602	chr1:151578602:A:G	2.17018e-06	-1.02852	-1.30369	6.1021e-06	-0.975057	-1.19832
151578789	chr1:151578789:A:G	5.38623e-06	-1.09731e-10	-1.42318	1.42956e-05	-1.09731e-10	-1.32206
151578844	chr1:151578844:G:A	1.99067e-06	-1.45348	-0.965073	5.86767e-06	-1.49023	-0.72232
151579806	chr1:151579806:A:T	5.341e-06	-1.09731e-10	-1.43161	1.38191e-05	-1.09731e-10	-1.35596
151579825	chr1:151579825:TG:T	2.09992e-06	-1.43684	-0.928281	6.21865e-06	-1.47635	-0.678104
151579896	chr1:151579896:T:A	3.59545e-06	-1.43854	-0.388813	1.03005e-05	-1.52281	-0.127004
151580233	chr1:151580233:G:C	5.41383e-06	-1.09731e-10	-1.41807	2.34762e-05	-1.09731e-10	-0.82602
151580776	chr1:151580776:A:G	5.6062e-06	-1.09731e-10	-1.38315	1.31612e-05	-1.09731e-10	-1.40474
151580788	chr1:151580788:A:T	5.86142e-06	-1.09731e-10	-1.33863	1.40897e-05	-1.09731e-10	-1.33657
151581199	chr1:151581199:G:T	1.77322e-06	-1.29999	-1.23423	4.01708e-06	-1.30179	-1.28966
151581936	chr1:151581936:C:T	5.63791e-06	-1.09731e-10	-1.37751	1.57591e-05	-1.09731e-10	-1.22459
151581956	chr1:151581956:A:G	6.06823e-06	-1.09731e-10	-1.30396	1.34639e-05	-1.09731e-10	-1.38199
151582027	chr1:151582027:T:C	1.74495e-06	-1.41214	-1.13815	4.89818e-06	-1.45763	-0.935509
151582040	chr1:151582040:G:A	5.36792e-06	-1.09731e-10	-1.42658	1.29828e-05	-1.09731e-10	-1.41838
151582249	chr1:151582249:C:T	8.65593e-06	-1.09731e-10	-0.948779	2.29089e-05	-1.09731e-10	-0.85048
151582775	chr1:151582775:T:C	5.3375e-06	-1.09731e-10	-1.43227	1.28016e-05	-1.09731e-10	-1.43244
151583225	chr1:151583225:C:T	2.43587e-06	-1.09566	-1.12106	6.60783e-06	-1.18193	-0.911825
151583228	chr1:151583228:C:G	7.26357e-06	-1.09731e-10	-1.12415	2.55249e-05	-1.09731e-10	-0.742351
151583265	chr1:151583265:A:G	2.39429e-06	-0.935101	-1.29884	6.84453e-06	-1.03768	-1.02088
151583534	chr1:151583534:A:C	5.33696e-06	-1.09731e-10	-1.43237	1.28004e-05	-1.09731e-10	-1.43253
151583550	chr1:151583550:G:A	5.76852e-06	-1.09731e-10	-1.35461	1.54581e-05	-1.09731e-10	-1.24387
151583582	chr1:151583582:G:T	5.64205e-06	-1.09731e-10	-1.37678	1.57814e-05	-1.09731e-10	-1.22317
151584030	chr1:151584030:A:G	1.32731e-06	-1.40086	-1.42301	3.21289e-06	-1.3931	-1.42174
151584176	chr1:151584176:T:C	1.44858e-06	-1.3155	-1.42094	3.50732e-06	-1.30807	-1.41909
151584362	chr1:151584362:G:C	5.42822e-06	-1.09731e-10	-1.41541	2.36513e-05	-1.09731e-10	-0.81859
151584504	chr1:151584504:C:T	1.42018e-06	-1.33902	-1.41722	3.43867e-06	-1.33153	-1.41539
151584505	chr1:151584505:G:A	6.06492e-06	-1.3045	-4.15888e-10	1.57138e-05	-1.22747	-4.15888e-10
151584686	chr1:151584686:CAG:C	5.32846e-06	-1.09731e-10	-1.43396	1.3323e-05	-1.09731e-10	-1.39252
151584782	chr1:151584782:A:G	1.55747e-06	-1.40744	-1.25652	3.99936e-06	-1.4449	-1.15097
151584845	chr1:151584845:GC:G	1.77107e-06	-1.36961	-1.16584	4.90016e-06	-1.414	-0.978739
151585021	chr1:151585021:C:T	2.26566e-06	-1.35141	-0.937745	6.64032e-06	-1.39886	-0.689982
151585541	chr1:151585541:A:G	1.44953e-06	-1.34191	-1.39388	3.30931e-06	-1.37915	-1.40611
151585787	chr1:151585787:A:G	1.5235e-06	-1.32314	-1.36287	3.62666e-06	-1.3671	-1.32659
151586040	chr1:151586040:AAT:A	1.88706e-05	-0.169416	-4.15888e-10	4.95328e-05	-0.0793711	-4.15888e-10
151586733	chr1:151586733:A:G	1.47037e-06	-1.28738	-1.43413	3.56923e-06	-1.27627	-1.43339
151586750	chr1:151586750:G:A	5.55269e-06	-1.09731e-10	-1.39274	1.35407e-05	-1.09731e-10	-1.3763
151586971	chr1:151586971:G:C	2.92899e-06	-1.31824	-0.714125	1.10186e-05	-1.37714	-0.205287
151587081	chr1:151587081:G:A	6.89081e-06	-1.09731e-10	-1.17683	1.66029e-05	-1.09731e-10	-1.17243
151587122	chr1:151587122:C:T	4.25282e-06	-1.21781	-0.441634	1.67304e-05	-1.27765	0.112872
151587791	chr1:151587791:GTC:G	6.09729e-06	-1.09731e-10	-1.29918	1.50372e-05	-1.09731e-10	-1.27148
151588206	chr1:151588206:T:C	1.74694e-06	-1.17183	-1.37733	4.88032e-06	-1.26366	-1.13314
151588246	chr1:151588246:T:C	5.52968e-06	-1.09731e-10	-1.39689	1.29172e-05	-1.09731e-10	-1.42345
151588818	chr1:151588818:G:A	5.33135e-06	-1.09731e-10	-1.43342	1.77387e-05	-1.09731e-10	-1.10626
151589778	chr1:151589778:A:G	1.39531e-06	-1.34032	-1.43358	3.38445e-06	-1.33067	-1.43215
151590051	chr1:151590051:G:A	4.69839e-06	-1.5598	-4.15888e-10	1.12667e-05	-1.56016	-4.15888e-10
151590593	chr1:151590593:C:T	2.51924e-06	-0.893722	-1.28935	7.7762e-06	-0.983095	-0.947844
151591521	chr1:151591521:A:G	5.35549e-06	-1.09731e-10	-1.4289	1.27916e-05	-1.09731e-10	-1.43322
151592241	chr1:151592241:C:T	3.50431e-06	-0.669257	-1.18377	8.54336e-06	-0.796434	-1.04042
151592311	chr1:151592311:G:A	5.40894e-06	-1.09731e-10	-1.41897	2.10682e-05	-1.09731e-10	-0.934243
151592610	chr1:151592610:G:A	1.01053e-05	-1.09731e-10	-0.793968	3.95563e-05	-1.09731e-10	-0.304283
151592853	chr1:151592853:A:G	5.69267e-06	-1.09731e-10	-1.36784	1.30756e-05	-1.09731e-10	-1.41126
151593017	chr1:151593017:T:A	5.34305e-06	-1.09731e-10	-1.43123	1.27818e-05	-1.09731e-10	-1.43398
151593687	chr1:151593687:A:G	6.74452e-06	-1.09731e-10	-1.19829	1.70671e-05	-1.09731e-10	-1.14485
151594606	chr1:151594606:G:A	6.61772e-05	-1.09731e-10	1.08531	0.000177426	-1.09731e-10	1.19655
151594892	chr1:151594892:C:A	6.32349e-06	-1.09731e-10	-1.26275	1.75646e-05	-1.09731e-10	-1.11612
151595383	chr1:151595383:C:T	1.65331e-06	-1.25281	-1.35144	3.92895e-06	-1.18013	-1.43351
151595670	chr1:151595670:G:A	1.60141e-06	-1.20283	-1.43331	4.50713e-06	-1.1369	-1.33944
151595795	chr1:151595795:G:A	5.66441e-06	-1.09731e-10	-1.37282	1.30861e-05	-1.09731e-10	-1.41046
151595958	chr1:151595958:G:A	5.5681e-05	-1.09731e-10	0.912616	0.000148482	-1.09731e-10	1.01846
151596128	chr1:151596128:G:A	5.35653e-06	-1.31176	-0.11695	2.71545e-05	-1.35807	0.677609
151596405	chr1:151596405:C:T	5.51077e-06	-1.09731e-10	-1.40032	1.28817e-05	-1.09731e-10	-1.4262
151596602	chr1:151596602:C:T	1.96684e-06	-1.39897	-1.03162	5.2605e-06	-1.49703	-0.824748
151597027	chr1:151597027:A:G	9.36725e-06	-1.09731e-10	-0.869803	2.26618e-05	-1.09731e-10	-0.861326
151597624	chr1:151597624:G:A	2.30705e-05	-1.09731e-10	0.0315318	3.25916e-05	-1.09731e-10	-0.497951
151597765	chr1:151597765:A:G	1.69503e-06	-1.26826	-1.31106	3.90116e-06	-1.19644	-1.42429
151597784	chr1:151597784:C:T	5.4708e-06	-1.09731e-10	-1.4076	1.28381e-05	-1.09731e-10	-1.42959
151598306	chr1:151598306:T:C	1.73259e-06	-1.2337	-1.32371	4.03194e-06	-1.15855	-1.42921
151598571	chr1:151598571:T:C	1.97581e-06	-1.39608	-1.02997	5.29182e-06	-1.49508	-0.820762
151598593	chr1:151598593:T:C	9.62367e-06	-1.09731e-10	-0.842798	2.55702e-05	-1.09731e-10	-0.740578
151598853	chr1:151598853:A:G	5.33284e-06	-1.09731e-10	-1.43314	1.29648e-05	-1.09731e-10	-1.41977
151600003	chr1:151600003:A:G	1.25172e-05	-1.09731e-10	-0.579917	2.89801e-05	-1.09731e-10	-0.615399
151601819	chr1:151601819:G:A	5.30398e-06	-1.43857	-4.15888e-10	1.3787e-05	-1.35828	-4.15888e-10
151601855	chr1:151601855:A:G	5.38408e-06	-1.09731e-10	-1.42358	1.47139e-05	-1.09731e-10	-1.29321
151602411	chr1:151602411:T:C	5.64456e-06	-1.09731e-10	-1.37633	1.45645e-05	-1.09731e-10	-1.30342
151603034	chr1:151603034:C:T	9.83577e-06	-0.820998	-4.15888e-10	2.38241e-05	-0.811309	-4.15888e-10
151603280	chr1:151603280:G:A	1.55958e-06	-1.47734	-1.18526	4.78344e-06	-1.50662	-0.910225
151603749	chr1:151603749:T:A	1.93872e-06	-1.27559	-1.1694	4.40139e-06	-1.26834	-1.23175
151603813	chr1:151603813:T:C	1.86879e-06	-1.17502	-1.30672	4.31611e-06	-1.09457	-1.42508
151603856	chr1:151603856:A:C	6.40481e-06	-1.09731e-10	-1.24997	1.76173e-05	-1.09731e-10	-1.11312
151603868	chr1:151603868:G:A	5.39952e-06	-1.09731e-10	-1.42071	1.28804e-05	-1.09731e-10	-1.4263
151604000	chr1:151604000:A:G	1.67358e-06	-1.19126	-1.4008	4.07767e-06	-1.18774	-1.38874
151604319	chr1:151604319:C:T	6.41319e-06	-1.09731e-10	-1.24867	1.76474e-05	-1.09731e-10	-1.11142
151604807	chr1:151604807:C:T	1.4648e-06	-1.50558	-1.21972	4.46539e-06	-1.52896	-0.956689
151604961	chr1:151604961:A:T	5.40993e-06	-1.09731e-10	-1.41879	1.49553e-05	-1.09731e-10	-1.27694
151604995	chr1:151604995:C:T	5.45823e-06	-1.09731e-10	-1.4099	2.2106e-05	-1.09731e-10	-0.886157
151605106	chr1:151605106:G:C	5.35086e-06	-1.09731e-10	-1.42977	1.29049e-05	-1.09731e-10	-1.4244
151605235	chr1:151605235:G:A	9.16591e-06	-1.09731e-10	-0.891532	2.59267e-05	-1.09731e-10	-0.726734
151605237	chr1:151605237:A:C	9.19793e-06	-1.09731e-10	-0.888045	2.60313e-05	-1.09731e-10	-0.722708
151605724	chr1:151605724:A:G	2.12063e-05	-1.09731e-10	-0.0527269	6.91915e-05	-1.09731e-10	0.254871
151607186	chr1:151607186:C:A	1.9985e-06	-1.44019	-0.974437	7.26476e-06	-1.52529	-0.473678
151608244	chr1:151608244:C:T	1.42234e-06	-1.5103	-1.24442	4.32547e-06	-1.53183	-0.985656
151608532	chr1:151608532:G:A	5.50976e-06	-1.4005	-4.15888e-10	1.25694e-05	-1.45074	-4.15888e-10
151608783	chr1:151608783:T:C	5.52312e-06	-1.09731e-10	-1.39808	1.27892e-05	-1.09731e-10	-1.43341
151609136	chr1:151609136:T:C	1.84454e-06	-1.435	-1.0598	4.98313e-06	-1.51622	-0.859728
151609141	chr1:151609141:T:C	5.86067e-06	-1.09731e-10	-1.33876	1.33104e-05	-1.09731e-10	-1.39346
151609406	chr1:151609406:C:T	3.27279e-05	-1.09731e-10	0.381205	4.45735e-05	-1.09731e-10	-0.184867
151610398	chr1:151610398:C:G	5.32729e-06	-1.09731e-10	-1.43418	1.32085e-05	-1.09731e-10	-1.40114
151610845	chr1:151610845:C:G	1.83817e-05	-1.09731e-10	-0.195669	4.7186e-05	-1.09731e-10	-0.12791
151610923	chr1:151610923:C:T	1.03755e-05	-1.09731e-10	-0.767578	2.45899e-05	-1.09731e-10	-0.77967
151611143	chr1:151611143:G:C	9.73974e-06	-1.09731e-10	-0.830809	2.32839e-05	-1.09731e-10	-0.834246
151612002	chr1:151612002:C:T	6.12686e-06	-1.09731e-10	-1.29434	1.30422e-05	-1.09731e-10	-1.41381
151612981	chr1:151612981:C:G	5.33109e-06	-1.09731e-10	-1.43347	1.28261e-05	-1.09731e-10	-1.43052
151613097	chr1:151613097:C:T	1.4962e-05	-0.40151	-4.15888e-10	3.89789e-05	-0.318987	-4.15888e-10
151613332	chr1:151613332:C:T	5.49048e-06	-1.09731e-10	-1.40401	1.49968e-05	-1.09731e-10	-1.27417
151613742	chr1:151613742:C:T	4.87904e-06	-1.52207	-4.15888e-10	1.16496e-05	-1.52673	-4.15888e-10
151613948	chr1:151613948:A:AATTTT	5.35715e-06	-1.09731e-10	-1.42859	1.28109e-05	-1.09731e-10	-1.43171
151614064	chr1:151614064:T:C	5.45245e-06	-1.09731e-10	-1.41096	1.47463e-05	-1.09731e-10	-1.29102
151614709	chr1:151614709:T:G	5.60171e-06	-1.38395	-4.15888e-10	1.23578e-05	-1.46772	-4.15888e-10
151614760	chr1:151614760:T:A	5.20977e-06	-1.45649	-4.15888e-10	1.25813e-05	-1.4498	-4.15888e-10
151615328	chr1:151615328:A:AC	4.72709e-06	-1.55371	-4.15888e-10	1.12816e-05	-1.55883	-4.15888e-10
151615803	chr1:151615803:T:A	5.56749e-06	-1.09731e-10	-1.39008	1.4062e-05	-1.09731e-10	-1.33853
151616259	chr1:151616259:G:A	2.73164e-06	-1.2811	-0.821017	1.64275e-05	-1.16216	-0.0208943
151616339	chr1:151616339:A:G	4.6992e-06	-0.479077	-1.08055	1.25376e-05	-0.450154	-1.00312
151616657	chr1:151616657:G:A	5.37274e-06	-1.09731e-10	-1.42569	1.29844e-05	-1.09731e-10	-1.41825
151616678	chr1:151616678:A:G	5.40166e-05	-1.09731e-10	0.882268	0.000152629	-1.09731e-10	1.046
151616938	chr1:151616938:C:T	9.09612e-06	-1.09731e-10	-0.899176	2.04775e-05	-1.09731e-10	-0.962679
151617219	chr1:151617219:C:A	9.65676e-06	-1.09731e-10	-0.839366	2.16615e-05	-1.09731e-10	-0.906469
151617803	chr1:151617803:T:C	5.32942e-06	-1.09731e-10	-1.43378	1.28345e-05	-1.09731e-10	-1.42987
151617834	chr1:151617834:G:A	5.62408e-06	-1.09731e-10	-1.37997	1.3401e-05	-1.09731e-10	-1.38668
151617887	chr1:151617887:T:G	5.35386e-06	-1.09731e-10	-1.42921	1.30542e-05	-1.09731e-10	-1.4129
151617889	chr1:151617889:T:G	3.95443e-05	-1.09731e-10	0.570397	0.000131293	-1.09731e-10	0.895422
151617967	chr1:151617967:C:G	8.89024e-06	-1.09731e-10	-0.922069	1.76029e-05	-1.09731e-10	-1.11394
151618258	chr1:151618258:A:G	1.98165e-05	-1.09731e-10	-0.120506	9.09096e-05	-1.09731e-10	0.527858
151618473	chr1:151618473:CT:C	1.13684e-05	-1.09731e-10	-0.676189	2.15735e-05	-1.09731e-10	-0.91054
151619158	chr1:151619158:T:A	5.70016e-06	-1.09731e-10	-1.36653	2.65901e-05	-1.09731e-10	-0.701468
151619308	chr1:151619308:T:C	5.363e-06	-1.09731e-10	-1.4275	1.28495e-05	-1.09731e-10	-1.42871
151619626	chr1:151619626:A:G	1.10581e-05	-1.09731e-10	-0.703861	3.23918e-05	-1.09731e-10	-0.504101
151620758	chr1:151620758:C:T	1.23899e-06	-1.4621	-1.43062	3.26027e-06	-1.37497	-1.42523
151620804	chr1:151620804:C:T	5.61517e-06	-1.09731e-10	-1.38155	2.5111e-05	-1.09731e-10	-0.758702
151620983	chr1:151620983:C:T	2.05209e-06	-1.14839	-1.23978	4.41325e-06	-1.14943	-1.34796
151622335	chr1:151622335:A:T	5.33991e-06	-1.09731e-10	-1.43181	1.33682e-05	-1.09731e-10	-1.38913
151622744	chr1:151622744:A:G	1.065e-05	-1.09731e-10	-0.741464	2.64875e-05	-1.09731e-10	-0.705333
151623155	chr1:151623155:T:A	1.87393e-06	-1.20954	-1.26944	4.14556e-06	-1.34385	-1.21611
151623224	chr1:151623224:T:C	6.18945e-06	-1.09731e-10	-1.28418	1.72122e-05	-1.09731e-10	-1.13639
151623319	chr1:151623319:T:G	2.113e-05	-1.09731e-10	-0.056329	9.85226e-05	-1.09731e-10	0.608279
151623430	chr1:151623430:G:A	2.45345e-06	-1.02272	-1.18681	5.07555e-06	-1.02887	-1.3287
151623954	chr1:151623954:A:T	5.32699e-06	-1.09731e-10	-1.43424	1.30497e-05	-1.09731e-10	-1.41324
151624219	chr1:151624219:G:C	6.0261e-06	-1.09731e-10	-1.31092	1.3777e-05	-1.09731e-10	-1.359
151624245	chr1:151624245:A:C	5.53632e-06	-1.09731e-10	-1.39569	1.27784e-05	-1.09731e-10	-1.43425
151625003	chr1:151625003:T:C	8.6179e-06	-1.09731e-10	-0.953181	2.59077e-05	-1.09731e-10	-0.727468
151625185	chr1:151625185:T:C	3.70902e-06	-0.422003	-1.37425	1.01305e-05	-0.36288	-1.30358
151625279	chr1:151625279:G:GTA	1.03649e-05	-1.09731e-10	-0.768603	2.4977e-05	-1.09731e-10	-0.76405
151625287	chr1:151625287:C:G	4.97913e-06	-0.400703	-1.10107	1.33e-05	-0.370431	-1.02381
151625463	chr1:151625463:G:A	9.64114e-06	-1.09731e-10	-0.840984	2.16269e-05	-1.09731e-10	-0.90807
151626019	chr1:151626019:C:T	5.32701e-06	-1.09731e-10	-1.43423	1.28871e-05	-1.09731e-10	-1.42578
151626277	chr1:151626277:TG:T	6.02776e-06	-1.09731e-10	-1.31065	1.31544e-05	-1.09731e-10	-1.40525
151626485	chr1:151626485:G:A	5.37154e-06	-1.09731e-10	-1.42591	1.30828e-05	-1.09731e-10	-1.41071
151626607	chr1:151626607:C:T	3.1188e-06	-0.991709	-0.977866	7.78576e-06	-1.02044	-0.909269
151626791	chr1:151626791:G:T	1.78121e-06	-1.18183	-1.3479	5.51682e-06	-1.02757	-1.24663
151627568	chr1:151627568:G:T	4.85846e-06	-1.5263	-4.15888e-10	1.14346e-05	-1.54536	-4.15888e-10
151627643	chr1:151627643:G:A	1.01461e-05	-1.09731e-10	-0.789938	2.94952e-05	-1.09731e-10	-0.59778
151627719	chr1:151627719:C:T	9.65401e-06	-1.09731e-10	-0.83965	2.1656e-05	-1.09731e-10	-0.906724
151627741	chr1:151627741:TGTTCTATAAA:T	1.81971e-06	-1.1574	-1.35094	5.65777e-06	-0.998448	-1.25053
151628151	chr1:151628151:C:T	8.94527e-06	-1.09731e-10	-0.915898	2.01917e-05	-1.09731e-10	-0.976736
151628302	chr1:151628302:C:T	5.58302e-06	-1.09731e-10	-1.38729	1.33044e-05	-1.09731e-10	-1.39391
151628596	chr1:151628596:C:T	4.61249e-05	-1.09731e-10	0.724329	0.00015612	-1.09731e-10	1.06862
151628925	chr1:151628925:GTT:G	1.19514e-05	-1.09731e-10	-0.626175	2.15682e-05	-1.09731e-10	-0.910789
151629083	chr1:151629083:CT:C	5.58947e-06	-1.09731e-10	-1.38614	2.62036e-05	-1.09731e-10	-0.716109
151629402	chr1:151629402:C:T	9.28246e-06	-1.09731e-10	-0.878897	2.00069e-05	-1.09731e-10	-0.985929
151629496	chr1:151629496:C:T	1.56995e-06	-1.44486	-1.21112	3.37306e-06	-1.44635	-1.31984
151630171	chr1:151630171:A:G	5.60939e-06	-1.09731e-10	-1.38258	1.42153e-05	-1.09731e-10	-1.32769
151630276	chr1:151630276:A:T	5.53761e-06	-1.09731e-10	-1.39546	2.37892e-05	-1.09731e-10	-0.812776
151630298	chr1:151630298:T:G	5.62406e-06	-1.09731e-10	-1.37997	2.68473e-05	-1.09731e-10	-0.691843
151630371	chr1:151630371:A:G	8.86045e-06	-1.09731e-10	-0.925425	2.68061e-05	-1.09731e-10	-0.693379
151630711	chr1:151630711:A:G	5.57182e-06	-1.09731e-10	-1.3893	1.40775e-05	-1.09731e-10	-1.33743
151630761	chr1:151630761:C:T	3.24574e-06	-0.973635	-0.956045	8.13087e-06	-1.0025	-0.883843
151630784	chr1:151630784:A:G	5.55899e-06	-1.09731e-10	-1.39161	1.27799e-05	-1.09731e-10	-1.43414
151630860	chr1:151630860:C:T	2.53936e-06	-1.51329	-0.661819	1.40478e-05	-1.48902	0.149478
151631136	chr1:151631136:A:G	5.883e-06	-1.09731e-10	-1.33496	2.91124e-05	-1.09731e-10	-0.610843
151631322	chr1:151631322:A:G	5.77447e-06	-1.09731e-10	-1.35358	1.44674e-05	-1.09731e-10	-1.31011
151631343	chr1:151631343:G:T	1.98857e-06	-1.2195	-1.20011	4.22277e-06	-1.22053	-1.32098
151632024	chr1:151632024:A:G	3.15971e-06	-0.991307	-0.965235	7.9022e-06	-1.0199	-0.894963
151632322	chr1:151632322:T:TTC	5.66452e-06	-1.09731e-10	-1.3728	2.58962e-05	-1.09731e-10	-0.72791
151632411	chr1:151632411:T:C	5.32718e-06	-1.09731e-10	-1.4342	1.30735e-05	-1.09731e-10	-1.41142
151633083	chr1:151633083:A:G	5.58323e-06	-1.09731e-10	-1.38725	1.33149e-05	-1.09731e-10	-1.39312
151633215	chr1:151633215:A:G	1.0144e-05	-1.09731e-10	-0.790142	2.94918e-05	-1.09731e-10	-0.597895
151633557	chr1:151633557:CCA:C	3.66219e-06	-0.415375	-1.39359	9.90683e-06	-0.355377	-1.33341
151633644	chr1:151633644:CA:C	1.62137e-06	-1.19357	-1.43019	3.94773e-06	-1.18064	-1.42823
151633901	chr1:151633901:T:A	5.76682e-06	-1.09731e-10	-1.3549	1.47851e-05	-1.09731e-10	-1.28838
151633929	chr1:151633929:G:A	7.70713e-06	-1.09731e-10	-1.06488	2.28848e-05	-1.09731e-10	-0.851532
151633966	chr1:151633966:A:G	5.365e-06	-1.09731e-10	-1.42713	1.34536e-05	-1.09731e-10	-1.38276
151633974	chr1:151633974:T:G	5.6481e-06	-1.09731e-10	-1.3757	1.50513e-05	-1.09731e-10	-1.27054
151634435	chr1:151634435:A:G	5.34545e-06	-1.09731e-10	-1.43078	1.33042e-05	-1.09731e-10	-1.39392
151634670	chr1:151634670:G:C	5.71539e-06	-1.09731e-10	-1.36386	2.84119e-05	-1.09731e-10	-0.6352
151635721	chr1:151635721:A:G	7.78272e-06	-1.09731e-10	-1.05512	1.6236e-05	-1.09731e-10	-1.19477
151636115	chr1:151636115:C:A	7.60107e-05	1.22385	-4.15888e-10	0.000207812	1.35463	-4.15888e-10
151636636	chr1:151636636:T:G	5.45459e-06	-1.09731e-10	-1.41057	1.32446e-05	-1.09731e-10	-1.39842
151636716	chr1:151636716:CCTAGGGATATATA:C	5.34343e-06	-1.09731e-10	-1.43116	1.28206e-05	-1.09731e-10	-1.43096
151637149	chr1:151637149:TC:T	2.49581e-06	-1.04549	-1.14692	6.13845e-06	-1.07522	-1.09221
151637281	chr1:151637281:C:T	9.99567e-06	-1.09731e-10	-0.804872	2.24123e-05	-1.09731e-10	-0.872396
151637693	chr1:151637693:T:TG	1.17385e-05	-1.09731e-10	-0.644148	3.6695e-05	-1.09731e-10	-0.379367
151637697	chr1:151637697:G:A	5.54756e-06	-1.09731e-10	-1.39366	1.39263e-05	-1.09731e-10	-1.34823
151638413	chr1:151638413:GTCTC:G	8.19867e-06	-1.00305	-4.15888e-10	1.98135e-05	-0.995646	-4.15888e-10
151639472	chr1:151639472:G:C	3.21617e-06	-0.943537	-0.995296	8.02518e-06	-0.97349	-0.925932
151639525	chr1:151639525:A:T	9.64155e-06	-1.09731e-10	-0.840942	2.16008e-05	-1.09731e-10	-0.909275
151639911	chr1:151639911:A:G	5.41888e-06	-1.09731e-10	-1.41713	1.43232e-05	-1.09731e-10	-1.32013
151641013	chr1:151641013:CATT:C	5.35323e-06	-1.09731e-10	-1.42932	1.38249e-05	-1.09731e-10	-1.35553
151641881	chr1:151641881:ATATC:A	6.10171e-06	-1.09731e-10	-1.29845	3.4356e-05	-1.09731e-10	-0.445229
151642010	chr1:151642010:A:C	6.14161e-06	-1.09731e-10	-1.29194	1.69207e-05	-1.09731e-10	-1.15347
151642094	chr1:151642094:C:T	6.10144e-06	-1.09731e-10	-1.2985	1.30237e-05	-1.09731e-10	-1.41524
151642095	chr1:151642095:G:A	5.76041e-06	-1.09731e-10	-1.35601	2.73613e-05	-1.09731e-10	-0.672878
151642456	chr1:151642456:C:T	8.8135e-06	-1.09731e-10	-0.930739	2.6642e-05	-1.09731e-10	-0.699517
151642481	chr1:151642481:T:G	9.64357e-06	-1.09731e-10	-0.840732	2.16345e-05	-1.09731e-10	-0.90772
151642831	chr1:151642831:G:A	3.3053e-06	-0.982088	-0.929408	8.30611e-06	-1.01084	-0.854171
151642919	chr1:151642919:C:T	1.95637e-06	-1.14065	-1.29528	6.25327e-06	-0.978614	-1.17029
151643629	chr1:151643629:C:T	4.70483e-06	-1.55843	-4.15888e-10	1.12899e-05	-1.5581	-4.15888e-10
151643662	chr1:151643662:T:A	5.4852e-05	-1.09731e-10	0.897615	0.000187358	-1.09731e-10	1.25102
151643804	chr1:151643804:G:T	5.37919e-06	-1.09731e-10	-1.42448	1.28953e-05	-1.09731e-10	-1.42515
151644645	chr1:151644645:T:C	2.13089e-06	-1.13593	-1.21455	6.77281e-06	-0.973679	-1.09541
151645064	chr1:151645064:T:C	9.36062e-06	-1.09731e-10	-0.870512	2.10796e-05	-1.09731e-10	-0.933702
151645090	chr1:151645090:G:GACC	5.64297e-06	-1.09731e-10	-1.37661	1.3446e-05	-1.09731e-10	-1.38333
151645279	chr1:151645279:T:C	1.13477e-05	-1.09731e-10	-0.678011	2.15417e-05	-1.09731e-10	-0.912018
151646210	chr1:151646210:C:T	5.66096e-06	-1.09731e-10	-1.37343	2.74762e-05	-1.09731e-10	-0.668687
151646312	chr1:151646312:A:G	6.14096e-06	-1.09731e-10	-1.29204	1.3987e-05	-1.09731e-10	-1.34388
151646656	chr1:151646656:T:G	6.547e-06	-1.09731e-10	-1.22802	1.44195e-05	-1.09731e-10	-1.31343
151647598	chr1:151647598:T:G	2.00361e-06	-0.980018	-1.43205	3.97985e-06	-1.17055	-1.43021
151647758	chr1:151647758:G:T	2.29909e-06	-1.0876	-1.18691	4.86514e-06	-1.08908	-1.31084
151647795	chr1:151647795:T:C	1.13558e-05	-1.09731e-10	-0.677293	3.53007e-05	-1.09731e-10	-0.418105
151648119	chr1:151648119:A:G	5.69273e-06	-1.09731e-10	-1.36783	2.63038e-05	-1.09731e-10	-0.712293
151648568	chr1:151648568:A:C	5.46637e-06	-1.09731e-10	-1.40841	2.06065e-05	-1.09731e-10	-0.956401
151648658	chr1:151648658:A:G	9.54752e-06	-1.09731e-10	-0.850742	2.14343e-05	-1.09731e-10	-0.917013
151648870	chr1:151648870:G:A	5.47535e-06	-1.09731e-10	-1.40677	1.27899e-05	-1.09731e-10	-1.43335
151649058	chr1:151649058:G:A	6.86591e-06	-1.18046	-4.15888e-10	1.79146e-05	-1.09639	-4.15888e-10
151649196	chr1:151649196:G:A	3.70095e-06	-0.41989	-1.37854	1.00969e-05	-0.359958	-1.30982
151649644	chr1:151649644:G:A	1.83399e-06	-1.06706	-1.43347	3.69201e-06	-1.24169	-1.43415
151650053	chr1:151650053:A:C	4.7443e-06	-0.400929	-1.14915	1.26125e-05	-0.372394	-1.07493
151650135	chr1:151650135:A:T	5.81892e-06	-1.09731e-10	-1.34591	2.82142e-05	-1.09731e-10	-0.642181
151650292	chr1:151650292:A:G	5.62058e-06	-1.09731e-10	-1.38059	1.33946e-05	-1.09731e-10	-1.38716
151650604	chr1:151650604:A:T	6.33588e-05	-1.09731e-10	1.04179	0.000422461	-1.09731e-10	2.06409
151650773	chr1:151650773:G:C	6.15268e-06	-1.09731e-10	-1.29014	3.28766e-05	-1.09731e-10	-0.489245
151650905	chr1:151650905:C:T	1.51462e-06	-1.48529	-1.20657	3.24894e-06	-1.48662	-1.31706
151650917	chr1:151650917:A:G	6.16363e-06	-1.28836	-4.15888e-10	1.29859e-05	-1.41814	-4.15888e-10
151650918	chr1:151650918:G:A	6.34759e-06	-1.25895	-4.15888e-10	1.32654e-05	-1.39685	-4.15888e-10
151651571	chr1:151651571:G:A	2.87587e-06	-1.04781	-1.00286	7.15974e-06	-1.07478	-0.938757
151651694	chr1:151651694:C:T	6.07309e-06	-1.09731e-10	-1.30316	1.53791e-05	-1.09731e-10	-1.249
151651776	chr1:151651776:C:T	5.06888e-06	-1.4839	-4.15888e-10	1.23906e-05	-1.46507	-4.15888e-10
151651901	chr1:151651901:G:A	9.55109e-06	-1.09731e-10	-0.850368	2.14945e-05	-1.09731e-10	-0.914212
151651945	chr1:151651945:A:G	9.08103e-06	-1.09731e-10	-0.900836	2.04961e-05	-1.09731e-10	-0.961772
151651954	chr1:151651954:C:T	5.80618e-06	-1.09731e-10	-1.3481	2.80214e-05	-1.09731e-10	-0.649038
151652028	chr1:151652028:C:T	1.14186e-05	-1.09731e-10	-0.671782	2.07749e-05	-1.09731e-10	-0.948263
151652510	chr1:151652510:G:A	5.4545e-06	-1.09731e-10	-1.41058	2.28957e-05	-1.09731e-10	-0.851059
151652618	chr1:151652618:G:A	4.69847e-06	-1.55979	-4.15888e-10	1.13146e-05	-1.55591	-4.15888e-10
151652868	chr1:151652868:A:G	9.73797e-06	-1.09731e-10	-0.830991	3.04503e-05	-1.09731e-10	-0.565912
151653106	chr1:151653106:T:C	4.73816e-06	-0.422076	-1.1293	1.25922e-05	-0.391594	-1.05733
151653266	chr1:151653266:TTTG:T	1.93789e-06	-1.20214	-1.24328	4.12611e-06	-1.21423	-1.35044
151653750	chr1:151653750:G:A	8.19101e-06	-1.09731e-10	-1.00399	1.63536e-05	-1.09731e-10	-1.18756
151653896	chr1:151653896:G:A	5.43658e-06	-1.09731e-10	-1.41387	1.40291e-05	-1.09731e-10	-1.34087
151653920	chr1:151653920:C:T	5.30212e-06	-1.43892	-4.15888e-10	1.18937e-05	-1.506	-4.15888e-10
151653934	chr1:151653934:GT:G	5.51848e-06	-1.09731e-10	-1.39892	1.33316e-05	-1.09731e-10	-1.39187
151654355	chr1:151654355:T:G	5.80225e-06	-1.09731e-10	-1.34878	2.79631e-05	-1.09731e-10	-0.651123
151654498	chr1:151654498:G:A	6.33895e-06	-1.26031	-4.15888e-10	1.53211e-05	-1.25278	-4.15888e-10
151654637	chr1:151654637:A:G	2.00807e-06	-1.17344	-1.23641	4.26372e-06	-1.18591	-1.34596
151654942	chr1:151654942:C:T	9.69464e-06	-1.09731e-10	-0.83545	3.03016e-05	-1.09731e-10	-0.570806
151655776	chr1:151655776:A:G	5.68881e-06	-1.09731e-10	-1.36852	1.45039e-05	-1.09731e-10	-1.30759
151656009	chr1:151656009:C:G	5.57608e-06	-1.09731e-10	-1.38854	2.25778e-05	-1.09731e-10	-0.86504
151656561	chr1:151656561:C:T	5.3948e-06	-1.42159	-4.15888e-10	1.32761e-05	-1.39604	-4.15888e-10
151656814	chr1:151656814:T:C	6.21279e-06	-1.09731e-10	-1.28041	1.6677e-05	-1.09731e-10	-1.16798
151656972	chr1:151656972:T:C	6.25445e-06	-1.09731e-10	-1.27373	1.74733e-05	-1.09731e-10	-1.12133
151657225	chr1:151657225:G:A	5.52212e-06	-1.09731e-10	-1.39826	1.27789e-05	-1.09731e-10	-1.43421
151657278	chr1:151657278:A:G	4.93187e-06	-1.5113	-4.15888e-10	1.15134e-05	-1.53849	-4.15888e-10
151657482	chr1:151657482:A:G	4.0897e-06	-1.27547	-0.423087	1.67142e-05	-1.3353	0.169553
151658725	chr1:151658725:C:T	1.54142e-06	-1.48423	-1.19009	3.2917e-06	-1.48548	-1.30513
151658859	chr1:151658859:AT:A	7.16683e-06	-1.09731e-10	-1.13756	1.90937e-05	-1.09731e-10	-1.03265
151658945	chr1:151658945:A:G	1.69777e-06	-1.21923	-1.35847	5.19507e-06	-1.0724	-1.26189
151659926	chr1:151659926:G:A	1.50213e-05	-0.397556	-4.15888e-10	3.12385e-05	-0.540356	-4.15888e-10
151660234	chr1:151660234:C:T	5.6152e-06	-1.09731e-10	-1.38155	1.57727e-05	-1.09731e-10	-1.22372
151660611	chr1:151660611:T:C	1.32582e-06	-1.55553	-1.26947	2.91421e-06	-1.54736	-1.36505
151660651	chr1:151660651:C:CCA	6.97502e-06	-1.16469	-4.15888e-10	1.82187e-05	-1.07956	-4.15888e-10
151661435	chr1:151661435:C:A	5.7107e-06	-1.09731e-10	-1.36468	1.28335e-05	-1.09731e-10	-1.42995
151661778	chr1:151661778:G:T	9.6267e-06	-1.09731e-10	-0.842483	2.15992e-05	-1.09731e-10	-0.909351
151662378	chr1:151662378:C:T	5.36188e-06	-1.09731e-10	-1.42771	1.30563e-05	-1.09731e-10	-1.41274
151662547	chr1:151662547:A:G	7.48211e-06	-1.09731e-10	-1.09451	1.65224e-05	-1.09731e-10	-1.17729
151662735	chr1:151662735:G:A	5.74247e-06	-1.09731e-10	-1.35913	2.70775e-05	-1.09731e-10	-0.683305
151662738	chr1:151662738:C:T	1.19057e-05	-1.09731e-10	-0.630008	3.51542e-05	-1.09731e-10	-0.422263
151663307	chr1:151663307:C:T	7.74186e-05	-1.09731e-10	1.2422	0.000221498	-1.09731e-10	1.41841
151663400	chr1:151663400:T:C	3.19302e-06	-0.929187	-1.01687	7.94311e-06	-0.958116	-0.951586
151663792	chr1:151663792:T:C	5.75116e-06	-1.09731e-10	-1.35762	1.28568e-05	-1.09731e-10	-1.42814
151664338	chr1:151664338:G:A	8.85638e-06	-1.09731e-10	-0.925885	2.67895e-05	-1.09731e-10	-0.693999
151664427	chr1:151664427:A:T	6.50042e-06	-1.09731e-10	-1.23516	1.46482e-05	-1.09731e-10	-1.29769
151664470	chr1:151664470:A:G	2.32038e-05	-1.09731e-10	0.0372934	0.000110743	-1.09731e-10	0.725207
151664539	chr1:151664539:G:A	1.44424e-05	-1.09731e-10	-0.436858	3.18376e-05	-1.09731e-10	-0.521358
151664589	chr1:151664589:C:T	1.78824e-06	-1.19335	-1.33244	3.9801e-06	-1.1949	-1.40581
151664611	chr1:151664611:G:T	1.0147e-05	-1.09731e-10	-0.789847	2.94993e-05	-1.09731e-10	-0.597641
151665314	chr1:151665314:A:G	8.85472e-06	-1.09731e-10	-0.926073	2.6784e-05	-1.09731e-10	-0.694201
151665523	chr1:151665523:G:A	8.86869e-06	-1.09731e-10	-0.924496	2.68339e-05	-1.09731e-10	-0.692343
151666010	chr1:151666010:T:C	5.35685e-06	-1.09731e-10	-1.42865	1.28339e-05	-1.09731e-10	-1.42991
151667025	chr1:151667025:G:A	5.85977e-05	-1.09731e-10	0.963672	0.000162905	-1.09731e-10	1.11116
151667386	chr1:151667386:G:C	1.90047e-05	-1.09731e-10	-0.162335	5.73497e-05	-1.09731e-10	0.0671596
151667738	chr1:151667738:A:C	8.59307e-06	-1.09731e-10	-0.956068	2.54618e-05	-1.09731e-10	-0.744828
151667756	chr1:151667756:G:A	5.8334e-06	-1.09731e-10	-1.34342	3.03603e-05	-1.09731e-10	-0.568871
151668170	chr1:151668170:T:C	5.35502e-06	-1.09731e-10	-1.42899	1.28321e-05	-1.09731e-10	-1.43006
151669841	chr1:151669841:A:G	1.642e-05	-1.09731e-10	-0.308523	4.60286e-05	-1.09731e-10	-0.152744
151670431	chr1:151670431:C:T	5.37854e-06	-1.09731e-10	-1.42461	1.28914e-05	-1.09731e-10	-1.42544
151670674	chr1:151670674:C:G	5.76254e-06	-1.09731e-10	-1.35564	2.91563e-05	-1.09731e-10	-0.609337
151670869	chr1:151670869:T:C	1.2429e-06	-1.55897	-1.33061	3.41817e-06	-1.56019	-1.19271
151670885	chr1:151670885:T:C	5.67304e-06	-1.09731e-10	-1.3713	1.44312e-05	-1.09731e-10	-1.31262
151671297	chr1:151671297:G:A	1.01009e-05	-1.09731e-10	-0.794402	2.41726e-05	-1.09731e-10	-0.796788
151671817	chr1:151671817:C:G	6.30659e-06	-1.26543	-4.15888e-10	1.3187e-05	-1.40278	-4.15888e-10
151671929	chr1:151671929:A:G	5.61419e-06	-1.09731e-10	-1.38173	1.27926e-05	-1.09731e-10	-1.43314
151671961	chr1:151671961:T:G	1.97358e-05	-1.09731e-10	-0.12459	5.9789e-05	-1.09731e-10	0.108814
151672730	chr1:151672730:T:C	5.40713e-06	-1.09731e-10	-1.4193	1.29593e-05	-1.09731e-10	-1.4202
151672877	chr1:151672877:T:C	8.836e-06	-1.09731e-10	-0.928189	2.67132e-05	-1.09731e-10	-0.696849
151673442	chr1:151673442:A:G	5.84995e-06	-1.09731e-10	-1.34059	2.86537e-05	-1.09731e-10	-0.626724
151674210	chr1:151674210:G:GT	5.40802e-06	-1.09731e-10	-1.41914	1.28592e-05	-1.09731e-10	-1.42795
151674472	chr1:151674472:T:C	4.38787e-06	-0.543844	-1.08433	1.16823e-05	-0.515678	-1.00826
151674531	chr1:151674531:T:C	1.57431e-06	-1.29303	-1.36017	4.73592e-06	-1.16211	-1.26472
151674547	chr1:151674547:C:T	5.37379e-06	-1.09731e-10	-1.42549	1.29879e-05	-1.09731e-10	-1.41799
151674714	chr1:151674714:G:A	9.15205e-06	-1.09731e-10	-0.893045	2.05544e-05	-1.09731e-10	-0.958933
151674876	chr1:151674876:C:T	6.15115e-06	-1.29038	-4.15888e-10	1.29666e-05	-1.41963	-4.15888e-10
151675422	chr1:151675422:C:T	4.80543e-06	-0.402969	-1.13431	1.27991e-05	-0.374458	-1.05817
151675576	chr1:151675576:G:C	9.94826e-06	-1.09731e-10	-0.809626	2.37994e-05	-1.09731e-10	-0.812349
151675626	chr1:151675626:A:G	6.40996e-06	-1.09731e-10	-1.24917	3.60722e-05	-1.09731e-10	-0.396485
151676068	chr1:151676068:G:T	5.47483e-06	-1.09731e-10	-1.40686	1.30945e-05	-1.09731e-10	-1.40982
151676101	chr1:151676101:G:T	5.76705e-06	-1.09731e-10	-1.35486	2.74391e-05	-1.09731e-10	-0.670039
151676171	chr1:151676171:G:C	5.36139e-06	-1.09731e-10	-1.4278	1.29897e-05	-1.09731e-10	-1.41785
151676954	chr1:151676954:A:G	5.3974e-06	-1.09731e-10	-1.42111	1.30527e-05	-1.09731e-10	-1.41301
151677003	chr1:151677003:A:G	5.33808e-06	-1.09731e-10	-1.43216	1.27969e-05	-1.09731e-10	-1.4328
151677141	chr1:151677141:A:G	1.25023e-05	-1.09731e-10	-0.581113	3.01967e-05	-1.09731e-10	-0.574275
151677865	chr1:151677865:C:T	5.36263e-06	-1.09731e-10	-1.42757	1.28486e-05	-1.09731e-10	-1.42877
151678825	chr1:151678825:T:C	6.09527e-06	-1.09731e-10	-1.29951	3.20951e-05	-1.09731e-10	-0.513303
151679228	chr1:151679228:G:T	6.37581e-05	-1.09731e-10	1.04807	0.000221028	-1.09731e-10	1.41628
151679976	chr1:151679976:G:A	9.79425e-06	-1.09731e-10	-0.825228	3.06581e-05	-1.09731e-10	-0.559112
151680053	chr1:151680053:T:C	4.81477e-06	-0.379897	-1.15544	1.28167e-05	-0.351184	-1.08007
151680183	chr1:151680183:G:A	5.5061e-06	-1.09731e-10	-1.40117	1.31439e-05	-1.09731e-10	-1.40605
151680281	chr1:151680281:C:T	4.76105e-06	-1.54655	-4.15888e-10	1.1327e-05	-1.55481	-4.15888e-10
151680435	chr1:151680435:C:T	1.74831e-06	-1.19037	-1.358	5.38361e-06	-1.03757	-1.26108
151680836	chr1:151680836:A:C	2.84678e-06	-1.51075	-0.550085	5.49595e-06	-1.50968	-0.768319
151680921	chr1:151680921:T:G	1.86123e-05	-1.09731e-10	-0.183203	5.83675e-05	-1.09731e-10	0.084752
151681404	chr1:151681404:G:A	0.00314474	4.94646	-4.15888e-10	0.0136176	5.53711	-4.15888e-10
151681575	chr1:151681575:C:G	5.7944e-06	-1.09731e-10	-1.35013	2.7837e-05	-1.09731e-10	-0.65564
151682045	chr1:151682045:TTTGCTA:T	1.0159e-05	-1.09731e-10	-0.788663	2.95382e-05	-1.09731e-10	-0.596324
151682543	chr1:151682543:G:A	5.50581e-06	-1.09731e-10	-1.40122	1.31444e-05	-1.09731e-10	-1.40601
151682545	chr1:151682545:A:G	1.02673e-05	-1.09731e-10	-0.778057	2.47257e-05	-1.09731e-10	-0.774164
151682622	chr1:151682622:T:G	6.50383e-06	-1.23463	-4.15888e-10	1.35123e-05	-1.3784	-4.15888e-10
151683051	chr1:151683051:C:A	5.34273e-06	-0.308892	-1.12239	1.42286e-05	-0.27565	-1.0511
151683151	chr1:151683151:A:G	1.8816e-06	-1.04172	-1.43318	3.77198e-06	-1.22265	-1.43176
151683361	chr1:151683361:C:T	5.43069e-06	-1.09731e-10	-1.41496	1.39882e-05	-1.09731e-10	-1.34379
151683825	chr1:151683825:C:A	1.12835e-05	-1.09731e-10	-0.683681	3.30966e-05	-1.09731e-10	-0.482578
151683850	chr1:151683850:A:G	1.98962e-06	-1.19088	-1.2282	4.26122e-06	-1.19213	-1.34032
151683921	chr1:151683921:C:A	5.36292e-06	-1.09731e-10	-1.42752	1.29775e-05	-1.09731e-10	-1.41879
151684240	chr1:151684240:C:T	4.71355e-06	-1.55658	-4.15888e-10	1.13612e-05	-1.5518	-4.15888e-10
151684598	chr1:151684598:T:C	2.29675e-05	-1.09731e-10	0.0270573	0.000109352	-1.09731e-10	0.712563
151685452	chr1:151685452:C:T	5.81149e-06	-1.09731e-10	-1.34719	1.45717e-05	-1.09731e-10	-1.30293
151685677	chr1:151685677:G:A	6.06122e-06	-1.09731e-10	-1.30511	3.15912e-05	-1.09731e-10	-0.529128
151686178	chr1:151686178:A:G	2.24471e-05	-1.09731e-10	0.00414022	0.00010637	-1.09731e-10	0.684917
151686547	chr1:151686547:G:A	5.80783e-06	-1.09731e-10	-1.34782	2.80387e-05	-1.09731e-10	-0.648422
151686595	chr1:151686595:A:G	3.18869e-06	-1.44524	-0.502167	6.16886e-06	-1.43586	-0.726635
151686890	chr1:151686890:T:C	1.07641e-05	-1.09731e-10	-0.730808	3.71337e-05	-1.09731e-10	-0.367482
151687603	chr1:151687603:C:G	1.19397e-05	-1.09731e-10	-0.627151	2.87873e-05	-1.09731e-10	-0.622073
151688048	chr1:151688048:A:G	5.52612e-06	-1.09731e-10	-1.39754	1.31897e-05	-1.09731e-10	-1.40257
151688139	chr1:151688139:A:G	1.84568e-06	-1.43629	-1.05789	5.07689e-06	-1.48831	-0.868999
151689124	chr1:151689124:G:A	5.55452e-06	-1.09731e-10	-1.39241	1.28566e-05	-1.09731e-10	-1.42815
151689637	chr1:151689637:G:A	6.36109e-06	-1.09731e-10	-1.25682	1.34263e-05	-1.09731e-10	-1.38479
151689670	chr1:151689670:A:C	5.77919e-06	-1.09731e-10	-1.35276	1.44818e-05	-1.09731e-10	-1.30911
151689917	chr1:151689917:C:T	5.32709e-06	-1.09731e-10	-1.43422	1.28913e-05	-1.09731e-10	-1.42546
151690002	chr1:151690002:C:T	5.78091e-06	-1.09731e-10	-1.35246	1.44878e-05	-1.09731e-10	-1.3087
151690510	chr1:151690510:G:T	5.5504e-06	-1.09731e-10	-1.39315	1.32415e-05	-1.09731e-10	-1.39865
151691305	chr1:151691305:A:G	7.49599e-06	-1.09731e-10	-1.09266	2.22344e-05	-1.09731e-10	-0.880368
151691686	chr1:151691686:C:A	5.41244e-06	-1.09731e-10	-1.41832	1.32397e-05	-1.09731e-10	-1.39879
151691929	chr1:151691929:G:A	4.83287e-06	-1.53158	-4.15888e-10	1.14409e-05	-1.54482	-4.15888e-10
151692667	chr1:151692667:TA:T	0.00324055	4.97648	-4.15888e-10	0.0135188	5.52983	-4.15888e-10
151694519	chr1:151694519:T:TA	5.38966e-06	-1.09731e-10	-1.42254	1.29043e-05	-1.09731e-10	-1.42444
151695242	chr1:151695242:A:G	8.25801e-06	-1.09731e-10	-0.99584	2.62484e-05	-1.09731e-10	-0.7144
151695353	chr1:151695353:T:C	1.02684e-05	-1.09731e-10	-0.777954	3.2194e-05	-1.09731e-10	-0.510227
151695605	chr1:151695605:T:G	2.59474e-05	-1.09731e-10	0.149046	8.98187e-05	-1.09731e-10	0.515786
151695819	chr1:151695819:A:C	5.26257e-06	-0.159161	-1.28724	1.17273e-05	-0.0996102	-1.42047
151696003	chr1:151696003:A:G	5.39827e-06	-1.09731e-10	-1.42095	1.43857e-05	-1.09731e-10	-1.31577
151696063	chr1:151696063:A:G	5.37864e-06	-1.09731e-10	-1.42459	1.28842e-05	-1.09731e-10	-1.426
151696219	chr1:151696219:C:T	6.47049e-05	-1.09731e-10	1.06281	0.000223541	-1.09731e-10	1.42759
151697912	chr1:151697912:G:A	5.33026e-06	-1.09731e-10	-1.43362	1.27958e-05	-1.09731e-10	-1.43289
151698210	chr1:151698210:C:G	1.53336e-05	-1.09731e-10	-0.376974	4.57624e-05	-1.09731e-10	-0.158544
151698377	chr1:151698377:C:T	5.62606e-06	-1.09731e-10	-1.37961	1.34116e-05	-1.09731e-10	-1.38589
151698751	chr1:151698751:G:A	1.01984e-05	-1.09731e-10	-0.784796	3.46955e-05	-1.09731e-10	-0.435398
151699318	chr1:151699318:TCTC:T	5.83812e-06	-1.09731e-10	-1.34261	3.04196e-05	-1.09731e-10	-0.566921
151699390	chr1:151699390:A:T	3.67622e-06	-0.512781	-1.29236	7.96866e-06	-0.48492	-1.42157
151699826	chr1:151699826:C:T	1.1768e-05	-1.09731e-10	-0.641636	2.83335e-05	-1.09731e-10	-0.637962
151699860	chr1:151699860:T:C	6.86678e-06	-1.09731e-10	-1.18033	1.66004e-05	-1.09731e-10	-1.17258
151700084	chr1:151700084:T:C	1.24054e-05	-1.09731e-10	-0.588892	3.956e-05	-1.09731e-10	-0.304188
151700182	chr1:151700182:C:T	2.6284e-06	-1.55992	-0.580729	1.43961e-05	-1.55578	0.240728
151700303	chr1:151700303:A:G	1.62872e-05	-1.09731e-10	-0.316646	4.87211e-05	-1.09731e-10	-0.0958944
151700448	chr1:151700448:C:G	6.19275e-06	-1.09731e-10	-1.28364	3.34292e-05	-1.09731e-10	-0.472579
151700601	chr1:151700601:A:G	3.9598e-06	-1.24881	-0.482017	1.58897e-05	-1.31169	0.0953538
151700874	chr1:151700874:T:C	3.86861e-06	-0.485693	-1.26844	8.2611e-06	-0.456988	-1.41346
151700959	chr1:151700959:C:T	3.97033e-06	-0.449345	-1.27883	8.53507e-06	-0.420803	-1.41702
151700969	chr1:151700969:G:A	1.94424e-06	-1.18976	-1.25239	4.2024e-06	-1.19048	-1.35587
151701920	chr1:151701920:T:C	3.89247e-06	-0.463222	-1.28476	8.39975e-06	-0.434657	-1.41915
151701950	chr1:151701950:A:G	9.63722e-06	-1.09731e-10	-0.841391	2.16207e-05	-1.09731e-10	-0.908354
151702183	chr1:151702183:T:C	5.73128e-05	-1.09731e-10	0.9415	0.000162018	-1.09731e-10	1.1057
151702447	chr1:151702447:C:G	2.79709e-05	-1.09731e-10	0.224142	9.57451e-05	-1.09731e-10	0.579682
151703142	chr1:151703142:T:C	5.35036e-06	-1.09731e-10	-1.42986	1.37957e-05	-1.09731e-10	-1.35765
151703409	chr1:151703409:AAG:A	5.81844e-06	-1.09731e-10	-1.34599	3.01027e-05	-1.09731e-10	-0.577392
151703708	chr1:151703708:T:G	3.24883e-06	-0.941652	-0.987077	8.1028e-06	-0.970757	-0.919041
151704323	chr1:151704323:G:A	3.55058e-06	-0.481108	-1.3588	8.11282e-06	-0.454485	-1.43408
151704415	chr1:151704415:C:T	1.10666e-05	-1.09731e-10	-0.703092	2.45544e-05	-1.09731e-10	-0.781117
151704538	chr1:151704538:C:T	3.40246e-06	-0.510044	-1.37248	7.86583e-06	-0.485248	-1.43423
151705559	chr1:151705559:A:C	6.23605e-06	-1.09731e-10	-1.27668	3.4044e-05	-1.09731e-10	-0.454353
151706091	chr1:151706091:A:C	5.32715e-06	-1.09731e-10	-1.43421	1.33909e-05	-1.09731e-10	-1.38743
151707020	chr1:151707020:G:C	5.63463e-06	-1.37809	-4.15888e-10	1.30512e-05	-1.41313	-4.15888e-10
151707120	chr1:151707120:G:A	7.11501e-06	-1.09731e-10	-1.14482	2.14028e-05	-1.09731e-10	-0.918485
151707424	chr1:151707424:C:T	2.27034e-06	-1.00221	-1.28489	4.84459e-06	-0.995042	-1.4091
151707481	chr1:151707481:C:A	5.32747e-06	-1.09731e-10	-1.43415	1.3546e-05	-1.09731e-10	-1.37592
151707487	chr1:151707487:C:T	2.67609e-06	-1.06044	-1.06222	6.65904e-06	-1.08718	-0.998851
151708139	chr1:151708139:A:G	9.47657e-05	-1.09731e-10	1.44438	0.000234334	-1.09731e-10	1.47474
151708245	chr1:151708245:T:C	5.34714e-06	-1.09731e-10	-1.43046	1.39163e-05	-1.09731e-10	-1.34895
151708476	chr1:151708476:A:G	7.09322e-05	1.1547	-4.15888e-10	0.000193247	1.28196	-4.15888e-10
151709091	chr1:151709091:G:A	2.46353e-06	-1.22857	-0.976852	5.63709e-06	-1.38481	-0.867833
151709159	chr1:151709159:T:C	2.90063e-06	-0.896573	-1.14552	6.57391e-06	-0.897948	-1.20095
151710027	chr1:151710027:G:A	2.35964e-06	-1.07032	-1.17819	4.92534e-06	-1.07692	-1.31069
151710624	chr1:151710624:T:C	5.35808e-06	-1.09731e-10	-1.42842	1.28244e-05	-1.09731e-10	-1.43066
151711786	chr1:151711786:T:C	2.36345e-05	-1.09731e-10	0.0556842	7.23078e-05	-1.09731e-10	0.298925
151711980	chr1:151711980:G:A	5.59088e-06	-1.09731e-10	-1.38589	1.55891e-05	-1.09731e-10	-1.23544
151712272	chr1:151712272:G:A	0.000132797	-1.09731e-10	1.7818	0.000478085	-1.09731e-10	2.18778
151712594	chr1:151712594:A:G	1.8508e-05	-1.09731e-10	-0.188818	5.24898e-05	-1.09731e-10	-0.021388
151712786	chr1:151712786:A:C	2.23978e-06	-1.35581	-0.944839	4.33094e-06	-1.36193	-1.15429
151712816	chr1:151712816:A:T	2.61523e-06	-1.20364	-0.942036	5.75123e-06	-1.19916	-1.03343
151712850	chr1:151712850:A:G	2.09984e-05	-1.09731e-10	-0.0625793	6.01861e-05	-1.09731e-10	0.115434
151713175	chr1:151713175:G:A	6.53289e-06	-1.09731e-10	-1.23017	1.4093e-05	-1.09731e-10	-1.33633
151713312	chr1:151713312:G:T	5.56411e-06	-1.09731e-10	-1.39069	1.38397e-05	-1.09731e-10	-1.35447
151713480	chr1:151713480:T:C	1.05879e-05	-0.747307	-4.15888e-10	2.06776e-05	-0.952955	-4.15888e-10
151713605	chr1:151713605:C:T	1.70224e-06	-1.52768	-1.0474	8.51968e-06	-1.46623	-0.373399
151713911	chr1:151713911:G:A	5.33207e-06	-1.09731e-10	-1.43328	1.54938e-05	-1.09731e-10	-1.24157
151714507	chr1:151714507:T:A	1.26478e-06	-1.52592	-1.3462	3.40703e-06	-1.47415	-1.28201
151715696	chr1:151715696:C:T	1.77845e-06	-1.39652	-1.13476	5.1646e-06	-1.37947	-0.960712
151716048	chr1:151716048:G:A	8.54391e-06	-1.09731e-10	-0.961805	1.5451e-05	-1.09731e-10	-1.24434
151716211	chr1:151716211:A:C	0.000146891	-1.09731e-10	1.88267	0.000532694	-1.09731e-10	2.29594
151716325	chr1:151716325:G:C	8.67947e-06	-1.09731e-10	-0.946063	1.55762e-05	-1.09731e-10	-1.23627
151716463	chr1:151716463:T:C	8.64959e-06	-1.09731e-10	-0.949512	1.55497e-05	-1.09731e-10	-1.23796
151716855	chr1:151716855:G:C	5.6992e-06	-1.09731e-10	-1.3667	1.36834e-05	-1.09731e-10	-1.36582
151717223	chr1:151717223:G:A	0.00029646	-1.09731e-10	2.58489	0.00107363	-1.09731e-10	2.99679
151717266	chr1:151717266:G:A	3.40486e-06	-0.598278	-1.28354	8.44957e-06	-0.655677	-1.19222
151717716	chr1:151717716:A:G	5.56347e-06	-1.09731e-10	-1.3908	1.31287e-05	-1.09731e-10	-1.40721
151717761	chr1:151717761:G:A	6.95971e-06	-1.09731e-10	-1.16689	1.37162e-05	-1.09731e-10	-1.36343
151718009	chr1:151718009:G:A	0.000114374	-1.09731e-10	1.63245	0.000459422	-1.09731e-10	2.14796
151718010	chr1:151718010:C:A	0.000112386	-1.09731e-10	1.61492	0.000450734	-1.09731e-10	2.12887
151718328	chr1:151718328:CA:C	1.1854e-06	-1.56008	-1.37686	3.56793e-06	-1.54984	-1.16018
151718672	chr1:151718672:C:T	0.000583174	3.88743	-0.625964	0.0015984	3.89518	-0.500423
151718780	chr1:151718780:C:T	5.74762e-06	-1.09731e-10	-1.35824	1.34256e-05	-1.09731e-10	-1.38484
151718833	chr1:151718833:C:T	7.54456e-06	-1.0862	-4.15888e-10	1.83901e-05	-1.0702	-4.15888e-10
151719220	chr1:151719220:C:T	0.000125399	-1.09731e-10	1.72448	0.000505787	-1.09731e-10	2.24411
151719730	chr1:151719730:C:T	1.11034e-05	-1.09731e-10	-0.69977	4.72694e-05	-1.09731e-10	-0.126144
151719806	chr1:151719806:C:T	5.65677e-06	-1.09731e-10	-1.37417	1.36387e-05	-1.09731e-10	-1.3691
151720007	chr1:151720007:A:G	1.4933e-06	-1.55891	-1.14712	3.10953e-06	-1.54662	-1.30092
151720435	chr1:151720435:A:G	0.000142087	2.3595	-0.510082	0.000362544	2.3165	-0.405367
151721185	chr1:151721185:C:A	0.000149449	2.21869	-0.318756	0.000384301	2.17573	-0.206315
151721452	chr1:151721452:TGA:T	5.36502e-06	-1.09731e-10	-1.42712	1.30448e-05	-1.09731e-10	-1.41362
151721677	chr1:151721677:G:C	6.31003e-06	-1.09731e-10	-1.26488	1.40693e-05	-1.09731e-10	-1.33801
151721765	chr1:151721765:C:T	1.18141e-06	-1.52487	-1.41544	2.74591e-06	-1.55518	-1.41671
151721822	chr1:151721822:A:G	1.55027e-06	-1.3607	-1.3079	4.08846e-06	-1.45939	-1.11445
151722150	chr1:151722150:G:A	7.08521e-06	-1.09731e-10	-1.14901	1.63414e-05	-1.09731e-10	-1.18831
151722519	chr1:151722519:C:T	1.359e-06	-1.52519	-1.27508	2.89401e-06	-1.53901	-1.38036
151722795	chr1:151722795:T:C	1.53883e-06	-1.55962	-1.11638	3.16161e-06	-1.54986	-1.28106
151723077	chr1:151723077:A:G	9.4825e-05	1.44501	-4.15888e-10	0.000240787	1.50191	-4.15888e-10
151723428	chr1:151723428:G:A	1.56815e-06	-1.56015	-1.09697	3.19204e-06	-1.55267	-1.26868
151723591	chr1:151723591:C:T	5.342e-06	-1.09731e-10	-1.43142	1.27784e-05	-1.09731e-10	-1.43425
151724399	chr1:151724399:G:A	7.2932e-06	-1.09731e-10	-1.12008	2.35212e-05	-1.09731e-10	-0.824106
151724823	chr1:151724823:G:A	5.6834e-06	-1.09731e-10	-1.36947	1.37499e-05	-1.09731e-10	-1.36098
151724891	chr1:151724891:C:T	8.02448e-06	-1.09731e-10	-1.02453	1.48783e-05	-1.09731e-10	-1.2821
151725369	chr1:151725369:C:T	8.12716e-06	-1.09731e-10	-1.01181	1.49943e-05	-1.09731e-10	-1.27434
151725674	chr1:151725674:T:C	1.67251e-05	-1.09731e-10	-0.29011	4.52217e-05	-1.09731e-10	-0.170429
151726314	chr1:151726314:C:T	0.000161177	-1.09731e-10	1.97548	0.000663799	-1.09731e-10	2.51597
151726317	chr1:151726317:C:G	6.37621e-06	-0.654696	-0.599754	1.22189e-05	-0.756525	-0.722501
151726353	chr1:151726353:G:A	8.01136e-06	-1.02616	-4.15888e-10	2.02991e-05	-0.971432	-4.15888e-10
151726940	chr1:151726940:C:T	5.64931e-06	-0.653325	-0.722165	1.0956e-05	-0.754753	-0.83337
151726997	chr1:151726997:T:C	1.99162e-06	-1.56019	-0.857886	7.8808e-06	-1.55317	-0.36441
151727017	chr1:151727017:C:T	5.53731e-06	-1.09731e-10	-1.39551	1.33661e-05	-1.09731e-10	-1.38929
151727605	chr1:151727605:C:T	0.000114868	-1.09731e-10	1.63676	0.000457841	-1.09731e-10	2.14452
151727738	chr1:151727738:T:C	5.85485e-06	-0.699807	-0.639947	2.18418e-05	-0.822804	-0.0753786
151727751	chr1:151727751:G:A	6.6229e-06	-0.554586	-0.661903	1.12877e-05	-0.643568	-0.914723
151728045	chr1:151728045:A:T	0.000111937	-1.09731e-10	1.61091	0.000396072	-1.09731e-10	1.99959
151728047	chr1:151728047:G:C	5.17424e-06	-0.686106	-0.777225	1.01111e-05	-0.784919	-0.883457
151728734	chr1:151728734:A:G	6.85178e-05	2.26836	-1.14829	0.000167923	2.23288	-1.09138
151728743	chr1:151728743:C:G	5.57666e-06	-1.09731e-10	-1.38843	1.27858e-05	-1.09731e-10	-1.43367
151728869	chr1:151728869:A:G	5.52889e-06	-0.58833	-0.808707	9.7128e-06	-0.674312	-1.03425
151728990	chr1:151728990:A:C	5.55701e-06	-1.39196	-4.15888e-10	1.31836e-05	-1.40303	-4.15888e-10
151729587	chr1:151729587:A:G	2.05954e-06	-1.4781	-0.906441	6.28714e-06	-1.46209	-0.681408
151729689	chr1:151729689:G:A	5.34198e-06	-1.09731e-10	-1.43143	1.27785e-05	-1.09731e-10	-1.43424
151730234	chr1:151730234:G:A	5.43101e-06	-1.09731e-10	-1.4149	1.30744e-05	-1.09731e-10	-1.41135
151730511	chr1:151730511:C:T	7.17273e-06	-1.13674	-4.15888e-10	1.47733e-05	-1.28919	-4.15888e-10
151730721	chr1:151730721:A:G	6.23077e-06	-1.09731e-10	-1.27752	3.53998e-05	-1.09731e-10	-0.415301
151730806	chr1:151730806:T:C	5.62705e-06	-1.09731e-10	-1.37944	1.3254e-05	-1.09731e-10	-1.3977
151730998	chr1:151730998:A:G	6.43562e-06	-0.514759	-0.730417	1.25739e-05	-0.61427	-0.836116
151731012	chr1:151731012:G:A	5.99275e-06	-1.09731e-10	-1.31647	1.61743e-05	-1.09731e-10	-1.19858
151731167	chr1:151731167:C:T	5.55438e-06	-1.09731e-10	-1.39244	1.27813e-05	-1.09731e-10	-1.43402
151731303	chr1:151731303:T:C	8.49924e-06	-1.09731e-10	-0.967046	1.5376e-05	-1.09731e-10	-1.2492
151731612	chr1:151731612:G:A	3.90831e-05	1.91109	-1.35242	0.000139925	1.85728	-0.898181
151731735	chr1:151731735:C:G	0.000270947	2.74104	-0.246141	0.000690723	2.68979	-0.134058
151732339	chr1:151732339:G:A	5.43357e-06	-1.09731e-10	-1.41443	1.28686e-05	-1.09731e-10	-1.42722
151732464	chr1:151732464:G:C	5.34124e-06	-1.09731e-10	-1.43157	1.34905e-05	-1.09731e-10	-1.38002
151732547	chr1:151732547:G:A	3.90873e-05	-1.09731e-10	0.558773	9.8883e-05	-1.09731e-10	0.611931
151733759	chr1:151733759:G:A	5.94353e-06	-1.09731e-10	-1.32472	1.84761e-05	-1.09731e-10	-1.06553
151733765	chr1:151733765:C:T	1.89638e-05	-0.16449	-4.15888e-10	4.36209e-05	-0.20647	-4.15888e-10
151733950	chr1:151733950:G:A	1.47316e-06	-1.52924	-1.19038	3.91686e-06	-1.50364	-1.11308
151734126	chr1:151734126:G:A	4.978e-05	1.29711	-0.496521	0.000134169	1.33105	-0.413951
151734728	chr1:151734728:C:T	1.79067e-06	-1.52435	-1.00009	5.88188e-06	-1.50198	-0.708151
151735209	chr1:151735209:GTCTAGCTGGACTGGTC:G	5.8718e-06	-1.09731e-10	-1.33686	1.4606e-05	-1.09731e-10	-1.30057
151735289	chr1:151735289:G:A	5.58998e-06	-1.09731e-10	-1.38605	1.29343e-05	-1.09731e-10	-1.42212
151735444	chr1:151735444:G:A	6.28916e-06	-1.09731e-10	-1.2682	3.56493e-05	-1.09731e-10	-0.408277
151736089	chr1:151736089:C:T	6.0937e-06	-1.09731e-10	-1.29977	1.40503e-05	-1.09731e-10	-1.33936
151736724	chr1:151736724:G:A	5.58701e-06	-1.09731e-10	-1.38658	1.30242e-05	-1.09731e-10	-1.4152
151736992	chr1:151736992:G:A	9.25227e-06	-1.09731e-10	-0.882155	1.8247e-05	-1.09731e-10	-1.07801
151737562	chr1:151737562:T:C	2.47188e-06	-1.49199	-0.710052	4.28543e-06	-1.41783	-1.10895
151737649	chr1:151737649:T:C	7.97217e-06	-1.09731e-10	-1.03107	1.98796e-05	-1.09731e-10	-0.992315
151737764	chr1:151737764:C:G	1.94992e-06	-1.54254	-0.896692	6.53576e-06	-1.52586	-0.57886
151738183	chr1:151738183:C:T	5.53501e-06	-1.09731e-10	-1.39593	1.937e-05	-1.09731e-10	-1.01828
151738451	chr1:151738451:A:G	2.44677e-06	-0.784316	-1.42794	5.30791e-06	-0.891082	-1.42173
151738548	chr1:151738548:T:A	8.76111e-06	-0.9367	-4.15888e-10	2.03332e-05	-0.969752	-4.15888e-10
151740577	chr1:151740577:G:A	1.83571e-05	-1.09731e-10	-0.197004	5.8797e-05	-1.09731e-10	0.0920831
151740831	chr1:151740831:T:A	1.18216e-05	-1.09731e-10	-0.637098	3.02111e-05	-1.09731e-10	-0.573799
151740865	chr1:151740865:T:TCTTA	3.68178e-06	-1.53324	-0.27039	1.19485e-05	-1.48285	-0.0185558
151741204	chr1:151741204:T:G	1.86367e-06	-1.05047	-1.434	4.07407e-06	-1.14344	-1.43393
151741300	chr1:151741300:C:T	1.11084e-05	-1.09731e-10	-0.699322	3.4474e-05	-1.09731e-10	-0.441801
151741912	chr1:151741912:G:A	5.94612e-06	-1.09731e-10	-1.32428	1.62431e-05	-1.09731e-10	-1.19434
151742803	chr1:151742803:C:T	4.65874e-06	-0.807159	-0.761118	8.63419e-06	-0.770937	-1.05534
151742896	chr1:151742896:C:CA	1.67626e-06	-1.16422	-1.42623	3.61183e-06	-1.26729	-1.4305
151743007	chr1:151743007:T:A	5.65313e-06	-1.09731e-10	-1.37481	1.39252e-05	-1.09731e-10	-1.34831
151743268	chr1:151743268:A:G	9.18537e-06	-1.09731e-10	-0.889412	2.31897e-05	-1.09731e-10	-0.8383
151743554	chr1:151743554:G:C	0.000104915	0.950121	0.596003	0.000223452	0.82289	0.604301
151744035	chr1:151744035:T:C	6.4726e-06	-1.09731e-10	-1.23944	3.64996e-05	-1.09731e-10	-0.384705
151744235	chr1:151744235:A:T	3.44632e-06	-1.54545	-0.324262	1.10738e-05	-1.50355	-0.0738748
151745160	chr1:151745160:T:C	8.60569e-06	-1.09731e-10	-0.954599	1.9541e-05	-1.09731e-10	-1.00949
151746001	chr1:151746001:T:C	6.20336e-06	-1.28193	-4.15888e-10	1.3516e-05	-1.37813	-4.15888e-10
151746712	chr1:151746712:G:T	9.42648e-06	-1.09731e-10	-0.863501	2.41613e-05	-1.09731e-10	-0.797254
151746733	chr1:151746733:G:A	0.000197516	2.1788	-4.15888e-10	0.000348107	1.8705	-4.15888e-10
151747064	chr1:151747064:C:T	9.06238e-06	-1.09731e-10	-0.902892	2.27439e-05	-1.09731e-10	-0.857709
151747065	chr1:151747065:G:A	6.08393e-06	-1.09731e-10	-1.30137	1.3986e-05	-1.09731e-10	-1.34395
151747262	chr1:151747262:C:T	3.59644e-05	1.10047	-0.62496	8.09564e-05	0.978042	-0.566138
151747489	chr1:151747489:TG:T	6.46573e-06	-1.09731e-10	-1.24051	1.63825e-05	-1.09731e-10	-1.18579
151747582	chr1:151747582:T:C	0.000101236	0.907498	0.602932	0.000216498	0.782559	0.613017
151747732	chr1:151747732:G:A	6.8189e-06	-1.09731e-10	-1.18733	1.54134e-05	-1.09731e-10	-1.24677
151747743	chr1:151747743:G:A	5.37854e-06	-1.09731e-10	-1.42461	1.27845e-05	-1.09731e-10	-1.43378
151747986	chr1:151747986:G:A	6.82784e-06	-1.09731e-10	-1.18602	1.62245e-05	-1.09731e-10	-1.19549
151748514	chr1:151748514:A:G	9.20916e-06	-1.09731e-10	-0.886825	1.76212e-05	-1.09731e-10	-1.1129
151748551	chr1:151748551:C:A	5.91623e-06	-1.09731e-10	-1.32932	1.61263e-05	-1.09731e-10	-1.20155
151748751	chr1:151748751:C:T	6.27202e-06	-1.09731e-10	-1.27092	1.2841e-05	-1.09731e-10	-1.42937
151749540	chr1:151749540:G:C	5.32939e-06	-1.09731e-10	-1.43379	1.42903e-05	-1.09731e-10	-1.32243
151750467	chr1:151750467:C:T	5.43866e-06	-1.09731e-10	-1.41349	1.46952e-05	-1.09731e-10	-1.29449
151750554	chr1:151750554:G:A	1.66487e-06	-1.18333	-1.41395	3.57955e-06	-1.28404	-1.42274
151750874	chr1:151750874:A:T	9.08696e-06	-1.09731e-10	-0.900183	2.27964e-05	-1.09731e-10	-0.855407
151751260	chr1:151751260:C:T	4.49427e-05	-1.09731e-10	0.698365	0.000118902	-1.09731e-10	0.796295
151751397	chr1:151751397:C:T	6.40165e-06	-1.09731e-10	-1.25047	1.44275e-05	-1.09731e-10	-1.31287
151751670	chr1:151751670:C:T	1.37292e-06	-1.5482	-1.24188	2.91519e-06	-1.55678	-1.35529
151751764	chr1:151751764:T:C	1.39686e-06	-1.54494	-1.22786	2.94651e-06	-1.55499	-1.3464
151751803	chr1:151751803:A:G	1.73737e-06	-1.4951	-1.05955	5.5492e-06	-1.46367	-0.804686
151752060	chr1:151752060:C:T	5.50487e-06	-1.09731e-10	-1.40139	1.43402e-05	-1.09731e-10	-1.31894
151752123	chr1:151752123:G:A	5.49782e-06	-1.09731e-10	-1.40267	1.43759e-05	-1.09731e-10	-1.31645
151752193	chr1:151752193:T:G	9.93928e-06	0.616547	-1.42708	2.26847e-05	0.524017	-1.38433
151752883	chr1:151752883:A:G	8.61328e-06	-0.882744	-0.0709739	1.56914e-05	-0.836414	-0.392481
151753278	chr1:151753278:C:T	1.3153e-06	-1.55073	-1.28223	2.84446e-06	-1.55807	-1.37856
151753302	chr1:151753302:A:G	9.10068e-06	-1.09731e-10	-0.898675	2.28329e-05	-1.09731e-10	-0.853804
151753342	chr1:151753342:G:A	8.36424e-06	0.447088	-1.43015	1.63792e-05	0.200081	-1.38608
151754016	chr1:151754016:C:G	5.25782e-06	-1.44731	-4.15888e-10	1.15397e-05	-1.53621	-4.15888e-10
151755029	chr1:151755029:G:C	0.000112319	1.02583	0.588492	0.000240442	0.898582	0.601889
151755206	chr1:151755206:G:C	5.4537e-06	-1.09731e-10	-1.41073	1.64641e-05	-1.09731e-10	-1.18083
151755345	chr1:151755345:G:A	5.40691e-06	-1.09731e-10	-1.41934	1.27785e-05	-1.09731e-10	-1.43425
151755461	chr1:151755461:A:T	5.37408e-06	-1.09731e-10	-1.42544	1.27903e-05	-1.09731e-10	-1.43332
151755509	chr1:151755509:T:C	6.31096e-06	-1.09731e-10	-1.26474	1.56052e-05	-1.09731e-10	-1.23441
151755746	chr1:151755746:A:G	5.83651e-06	-1.09731e-10	-1.34289	2.90262e-05	-1.09731e-10	-0.613809
151755878	chr1:151755878:T:C	1.32483e-06	-1.54601	-1.27973	2.85634e-06	-1.55561	-1.37685
151756280	chr1:151756280:C:T	1.36772e-06	-1.52893	-1.26494	2.91835e-06	-1.54434	-1.36666
151756339	chr1:151756339:A:G	6.19392e-06	-1.09731e-10	-1.28346	1.28742e-05	-1.09731e-10	-1.42678
151756725	chr1:151756725:A:G	1.77072e-06	-1.52616	-1.00948	5.70417e-06	-1.50281	-0.737997
151757013	chr1:151757013:T:A	1.36194e-06	-1.53609	-1.26202	2.9097e-06	-1.54946	-1.36449
151757183	chr1:151757183:A:G	5.94792e-06	-1.09731e-10	-1.32398	3.07252e-05	-1.09731e-10	-0.556923
151757566	chr1:151757566:G:A	6.28338e-06	-1.09731e-10	-1.26912	1.55191e-05	-1.09731e-10	-1.23993
151757586	chr1:151757586:A:G	1.3721e-06	-1.5359	-1.25478	2.92479e-06	-1.54913	-1.35965
151757893	chr1:151757893:G:A	9.67846e-06	-0.871837	0.0347174	1.74001e-05	-0.825937	-0.299596
151758534	chr1:151758534:A:G	6.51031e-06	-1.09731e-10	-1.23364	1.83407e-05	-1.09731e-10	-1.07288
151759134	chr1:151759134:T:C	1.16396e-05	-0.652612	-4.15888e-10	2.51478e-05	-0.757237	-4.15888e-10
151759379	chr1:151759379:T:TA	5.53346e-06	-1.09731e-10	-1.39621	1.27836e-05	-1.09731e-10	-1.43384
151759584	chr1:151759584:A:G	1.34049e-06	-1.54249	-1.2715	2.87728e-06	-1.55357	-1.37159
151760076	chr1:151760076:T:C	1.31578e-05	-1.09731e-10	-0.530008	3.80661e-05	-1.09731e-10	-0.342683
151760224	chr1:151760224:A:G	1.41921e-06	-1.53821	-1.21871	2.98276e-06	-1.55087	-1.33829
151760439	chr1:151760439:C:T	1.34448e-06	-1.5358	-1.27521	2.8883e-06	-1.54908	-1.37226
151760549	chr1:151760549:T:C	1.38929e-06	-1.54858	-1.22965	2.98991e-06	-1.55671	-1.33006
151760662	chr1:151760662:T:C	5.53113e-06	-1.09731e-10	-1.39663	1.27827e-05	-1.09731e-10	-1.43392
151760859	chr1:151760859:T:G	1.33172e-06	-1.54534	-1.27521	2.86728e-06	-1.55527	-1.37337
151761121	chr1:151761121:T:C	7.17045e-05	-1.09731e-10	1.16553	0.000177599	-1.09731e-10	1.19752
151761398	chr1:151761398:C:G	3.05158e-05	0.318218	-0.00699672	5.33963e-05	0.166677	-0.170942
151761660	chr1:151761660:G:A	5.43095e-06	-1.09731e-10	-1.41491	1.47452e-05	-1.09731e-10	-1.29109
151762075	chr1:151762075:CAAAT:C	6.40174e-06	-1.09731e-10	-1.25045	3.54958e-05	-1.09731e-10	-0.412593
151762214	chr1:151762214:G:C	2.77771e-05	0.186254	0.0309366	5.17559e-05	0.0457095	-0.0811784
151762509	chr1:151762509:T:C	1.04718e-05	-1.09731e-10	-0.758341	1.93635e-05	-1.09731e-10	-1.01862
151762798	chr1:151762798:T:G	5.74176e-06	-1.09731e-10	-1.35926	1.32515e-05	-1.09731e-10	-1.3979
151762965	chr1:151762965:G:A	3.64306e-05	1.12042	-0.632032	7.56548e-05	0.944716	-0.600542
151763069	chr1:151763069:A:G	5.73887e-06	-1.09731e-10	-1.35976	1.65431e-05	-1.09731e-10	-1.17604
151763100	chr1:151763100:T:C	3.9351e-06	-1.53471	-0.202379	1.27079e-05	-1.4852	0.0454153
151763587	chr1:151763587:G:A	5.57755e-06	-1.38827	-4.15888e-10	1.29582e-05	-1.42028	-4.15888e-10
151763761	chr1:151763761:GCTAA:G	5.14272e-06	-1.46944	-4.15888e-10	1.23338e-05	-1.46966	-4.15888e-10
151763792	chr1:151763792:CTG:C	1.35069e-06	-1.46894	-1.33747	2.94109e-06	-1.50063	-1.40259
151763980	chr1:151763980:A:G	4.10726e-06	-1.49859	-0.195681	1.35309e-05	-1.42804	0.0510056
151764873	chr1:151764873:T:A	1.02568e-05	-0.297304	-0.481778	2.33316e-05	-0.0833635	-0.748835
151764911	chr1:151764911:A:G	1.31139e-05	-1.09731e-10	-0.533354	4.64636e-05	-1.09731e-10	-0.143338
151765207	chr1:151765207:G:A	1.08089e-05	-1.09731e-10	-0.726652	2.72001e-05	-1.09731e-10	-0.678787
151765480	chr1:151765480:T:C	2.79712e-05	-1.09731e-10	0.224152	8.64676e-05	-1.09731e-10	0.477763
151765481	chr1:151765481:AT:A	5.33446e-06	-1.09731e-10	-1.43284	1.27816e-05	-1.09731e-10	-1.434
151765791	chr1:151765791:C:T	5.36994e-06	-1.09731e-10	-1.42621	1.27918e-05	-1.09731e-10	-1.43321
151765927	chr1:151765927:G:A	2.11639e-06	-1.03919	-1.31812	5.26409e-06	-0.891579	-1.42952
151766133	chr1:151766133:G:C	8.42365e-06	-1.09731e-10	-0.97598	2.05918e-05	-1.09731e-10	-0.957114
151767399	chr1:151767399:A:C	5.30797e-05	-1.09731e-10	0.864772	0.000269543	-1.09731e-10	1.61472
151767699	chr1:151767699:C:T	2.11879e-05	-1.09731e-10	-0.0535928	5.487e-05	-1.09731e-10	0.0229593
151767897	chr1:151767897:T:C	6.17985e-06	-1.09731e-10	-1.28573	1.38536e-05	-1.09731e-10	-1.35346
151768977	chr1:151768977:G:A	3.85986e-06	-0.707687	-1.04871	9.56349e-06	-0.63149	-1.09256
151769194	chr1:151769194:T:G	2.23116e-05	-1.09731e-10	-0.00191723	3.88298e-05	-1.09731e-10	-0.32282
151769219	chr1:151769219:C:G	1.20797e-06	-1.49287	-1.42521	3.00831e-06	-1.47323	-1.4074
151769226	chr1:151769226:A:G	1.52565e-05	-1.09731e-10	-0.382018	2.82871e-05	-1.09731e-10	-0.639601
151769525	chr1:151769525:T:C	1.23906e-06	-1.54151	-1.35116	3.13911e-06	-1.52994	-1.30812
151769766	chr1:151769766:G:A	5.49395e-06	-1.09731e-10	-1.40338	1.28418e-05	-1.09731e-10	-1.4293
151769857	chr1:151769857:G:A	1.85519e-06	-1.2794	-1.20964	4.04083e-06	-1.15505	-1.43051
151769908	chr1:151769908:A:G	6.34862e-06	-1.32705	0.068262	2.26021e-05	-1.38267	0.518708
151769933	chr1:151769933:A:G	2.47744e-06	-0.793512	-1.40628	6.1576e-06	-0.732762	-1.43156
151770018	chr1:151770018:A:G	1.17621e-06	-1.5468	-1.39793	2.93735e-06	-1.53663	-1.36787
151770089	chr1:151770089:GGGAGACCATGGGGAGACGGAGAC:G	1.12922e-06	-1.56019	-1.4253	2.74869e-06	-1.55914	-1.41174
151770213	chr1:151770213:T:C	5.3792e-06	-1.09731e-10	-1.42448	1.30391e-05	-1.09731e-10	-1.41405
151770285	chr1:151770285:T:G	6.33744e-06	-1.09731e-10	-1.26055	1.86617e-05	-1.09731e-10	-1.05553
151770667	chr1:151770667:C:T	1.16466e-06	-1.52618	-1.42842	2.85688e-06	-1.50966	-1.42261
151770742	chr1:151770742:T:C	2.12138e-05	-1.09731e-10	-0.0523727	3.71552e-05	-1.09731e-10	-0.366903
151771259	chr1:151771259:A:C	5.57144e-06	-1.09731e-10	-1.38937	1.31005e-05	-1.09731e-10	-1.40936
151771394	chr1:151771394:TA:T	1.17564e-06	-1.51625	-1.42896	2.88906e-06	-1.49769	-1.42339
151771603	chr1:151771603:G:A	5.32695e-06	-1.09731e-10	-1.43424	1.3128e-05	-1.09731e-10	-1.40726
151771692	chr1:151771692:T:C	2.20515e-06	-1.17795	-1.13828	4.74562e-06	-1.02722	-1.39756
151772281	chr1:151772281:A:AGAGAT	2.20465e-05	-1.09731e-10	-0.0138714	3.84658e-05	-1.09731e-10	-0.332238
151772382	chr1:151772382:G:A	1.38706e-06	-1.35466	-1.42517	3.60044e-06	-1.3891	-1.31186
151772452	chr1:151772452:T:C	1.15665e-06	-1.53085	-1.43065	2.83135e-06	-1.51531	-1.42595
151773049	chr1:151773049:T:C	5.56709e-06	-1.09731e-10	-1.39015	1.31055e-05	-1.09731e-10	-1.40898
151773347	chr1:151773347:T:G	9.19756e-06	-1.09731e-10	-0.888085	2.36099e-05	-1.09731e-10	-0.820341
151773603	chr1:151773603:A:T	2.26558e-06	-1.18842	-1.10078	4.75765e-06	-1.03898	-1.38327
151773726	chr1:151773726:T:A	2.32871e-06	-1.15153	-1.11018	4.95101e-06	-0.995501	-1.38692
151773759	chr1:151773759:C:T	1.17791e-06	-1.51216	-1.43112	2.89417e-06	-1.49263	-1.42668
151773986	chr1:151773986:G:C	5.57865e-06	-1.09731e-10	-1.38808	1.31138e-05	-1.09731e-10	-1.40834
151774567	chr1:151774567:C:T	1.16182e-06	-1.52745	-1.42959	2.84834e-06	-1.51063	-1.42464
151775257	chr1:151775257:C:T	1.17338e-06	-1.51505	-1.43208	2.88086e-06	-1.49559	-1.42833
151775323	chr1:151775323:G:A	4.55432e-06	-0.936835	-0.654113	1.0612e-05	-0.877424	-0.742595
151775494	chr1:151775494:A:G	2.25038e-06	-1.53378	-0.762148	4.85872e-06	-1.55352	-0.847712
```
