## Supplementary material for "Characterization of shared and ancestry-specific signals driving complex traits using multi-ancestry fine-mapping": susiex_nc3.cs80.cs

```
CS_ID	SNP	BP	REF_ALLELE	ALT_ALLELE	REF_FRQ	BETA	SE	-LOG10P	CS_PIP	OVRL_PIP
1	chr1:150925201:A:T	150925201	T,T	A,A	1,1	-inf,-inf	inf,inf	4.0247,2.5031	0.0394565	0.039497
1	chr1:151007805:T:C	151007805	C,C	T,T	1,1	-inf,-inf	inf,inf	5.48582,0.161748	0.032488	0.0338475
1	chr1:150906625:A:G	150906625	G,G	A,A	1,1	-inf,-inf	inf,inf	3.66441,2.6763	0.0294882	0.0295221
1	chr1:150917167:T:C	150917167	C,C	T,T	1,1	-inf,-inf	inf,inf	3.62838,2.56275	0.0218839	0.0219154
1	chr1:150917013:C:T	150917013	T,T	C,C	1,1	-inf,-inf	inf,inf	3.4832,2.66806	0.0212924	0.0213225
1	chr1:150897974:T:C	150897974	C,C	T,T	1,1	-inf,-inf	inf,inf	3.64629,2.5227	0.0204116	0.0204428
1	chr1:150921184:C:A	150921184	A,A	C,C	1,1	-inf,-inf	inf,inf	3.62701,2.5297	0.0202848	0.0203158
1	chr1:150916621:A:G	150916621	G,G	A,A	1,1	-inf,-inf	inf,inf	3.54114,2.59831	0.020263	0.0202933
1	chr1:150951298:T:A	150951298	A,A	T,T	1,1	-inf,-inf	inf,inf	3.55804,2.56471	0.0195304	0.0195606
1	chr1:150919533:C:T	150919533	T,T	C,C	1,1	-inf,-inf	inf,inf	3.54454,2.55684	0.0185567	0.0185863
1	chr1:150945608:C:T	150945608	T,T	C,C	1,1	-inf,-inf	inf,inf	3.44502,2.58931	0.0166232	0.0166515
1	chr1:150930758:G:C	150930758	C,C	G,G	1,1	-inf,-inf	inf,inf	3.51636,2.50701	0.0158628	0.0158913
1	chr1:150943399:G:A	150943399	A,A	G,G	1,1	-inf,-inf	inf,inf	3.52324,2.49226	0.0155396	0.015568
1	chr1:150950036:C:T	150950036	T,T	C,C	1,1	-inf,-inf	inf,inf	3.56605,2.45569	0.0155125	0.0155414
1	chr1:150937187:AAAAAAAAAAAG:A	150937187	A,A	AAAAAAAAAAAG,AAAAAAAAAAAG	1,1	-inf,-inf	inf,inf	3.34977,2.61793	0.015487	0.0155141
1	chr1:150974014:G:A	150974014	A,A	G,G	1,1	-inf,-inf	inf,inf	4.36959,1.65362	0.0138758	0.0139242
1	chr1:150891637:T:G	150891637	G,G	T,T	1,1	-inf,-inf	inf,inf	3.50461,2.4589	0.0138087	0.0138364
1	chr1:150958986:G:A	150958986	A,A	G,G	1,1	-inf,-inf	inf,inf	3.48843,2.45538	0.0134621	0.0134895
1	chr1:150887579:A:G	150887579	G,G	A,A	1,1	-inf,-inf	inf,inf	3.40709,2.45047	0.0114441	0.01147
1	chr1:150887710:G:A	150887710	A,A	G,G	1,1	-inf,-inf	inf,inf	3.38481,2.42038	0.0103123	0.0103376
1	chr1:150965185:A:G	150965185	G,G	A,A	1,1	-inf,-inf	inf,inf	3.54717,2.30782	0.0100898	0.0101171
1	chr1:150737309:C:G	150737309	G,G	C,C	1,1	-inf,-inf	inf,inf	2.21345,3.3309	0.00905079	0.00907923
1	chr1:150735120:G:A	150735120	A,A	G,G	1,1	-inf,-inf	inf,inf	2.22089,3.30683	0.00870858	0.0087366
1	chr1:150740450:G:A	150740450	A,A	G,G	1,1	-inf,-inf	inf,inf	2.18634,3.32777	0.00860356	0.00863172
1	chr1:150750368:A:G	150750368	G,G	A,A	1,1	-inf,-inf	inf,inf	2.20967,3.28337	0.00805756	0.00808502
1	chr1:150736653:T:A	150736653	A,A	T,T	1,1	-inf,-inf	inf,inf	2.21246,3.26392	0.00782286	0.00784993
1	chr1:150730558:CAGA:C	150730558	C,C	CAGA,CAGA	1,1	-inf,-inf	inf,inf	2.10483,3.31472	0.00736504	0.00739257
1	chr1:150888217:TTA:T	150888217	T,T	TTA,TTA	1,1	-inf,-inf	inf,inf	3.33553,2.29247	0.00730577	0.00732966
1	chr1:150655997:C:T	150655997	T,T	C,C	1,1	-inf,-inf	inf,inf	1.90986,3.33869	0.0057725	0.00579985
1	chr1:150650144:T:A	150650144	A,A	T,T	1,1	-inf,-inf	inf,inf	1.98799,3.25933	0.0054664	0.00549241
1	chr1:150687069:G:A	150687069	A,A	G,G	1,1	-inf,-inf	inf,inf	1.94224,3.28749	0.00543624	0.00546265
1	chr1:150660871:C:T	150660871	T,T	C,C	1,1	-inf,-inf	inf,inf	1.94351,3.28712	0.00542924	0.00545563
1	chr1:150653964:T:C	150653964	C,C	T,T	1,1	-inf,-inf	inf,inf	1.95136,3.27762	0.00537934	0.00540561
1	chr1:150794488:T:C	150794488	C,C	T,T	1,1	-inf,-inf	inf,inf	2.69712,2.75255	0.00534777	0.00536917
1	chr1:150666096:T:G	150666096	G,G	T,T	1,1	-inf,-inf	inf,inf	1.91828,3.28595	0.00520352	0.0052298
1	chr1:150686245:T:C	150686245	C,C	T,T	1,1	-inf,-inf	inf,inf	1.9068,3.29209	0.00517863	0.00520499
1	chr1:150658581:A:G	150658581	G,G	A,A	1,1	-inf,-inf	inf,inf	1.95209,3.25949	0.00517528	0.00520114
1	chr1:150698008:T:G	150698008	G,G	T,T	1,1	-inf,-inf	inf,inf	1.91291,3.26284	0.00491413	0.00493993
1	chr1:150687353:G:A	150687353	A,A	G,G	1,1	-inf,-inf	inf,inf	1.90092,3.25413	0.00472235	0.00474795
1	chr1:150902144:G:A	150902144	A,A	G,G	1,1	-inf,-inf	inf,inf	3.64521,1.75116	0.004564	0.00459038
1	chr1:150706434:T:C	150706434	C,C	T,T	1,1	-inf,-inf	inf,inf	1.9303,3.19892	0.00439624	0.0044209
1	chr1:150853934:G:A	150853934	A,A	G,G	1,1	-inf,-inf	inf,inf	2.99279,2.42112	0.00433338	0.00435381
1	chr1:150839236:T:C	150839236	C,C	T,T	1,1	-inf,-inf	inf,inf	3.03672,2.37144	0.00427384	0.00429484
1	chr1:150868590:G:A	150868590	A,A	G,G	1,1	-inf,-inf	inf,inf	3.09634,2.3271	0.00424312	0.00426383
1	chr1:150914276:C:T	150914276	T,T	C,C	1,1	-inf,-inf	inf,inf	3.70085,1.66691	0.00422549	0.00425244
1	chr1:150837443:T:C	150837443	C,C	T,T	1,1	-inf,-inf	inf,inf	3.0226,2.39586	0.00414634	0.00416709
1	chr1:150703007:C:T	150703007	T,T	C,C	1,1	-inf,-inf	inf,inf	1.93113,3.14547	0.00391856	0.00394229
1	chr1:150967882:C:T	150967882	T,T	C,C	1,1	-inf,-inf	inf,inf	3.67501,1.64771	0.00387602	0.00390246
1	chr1:150893284:A:G	150893284	G,G	A,A	1,1	-inf,-inf	inf,inf	3.65254,1.66028	0.00378996	0.00381592
1	chr1:150919768:A:G	150919768	G,G	A,A	1,1	-inf,-inf	inf,inf	3.68527,1.62415	0.00374189	0.00376832
1	chr1:150863190:C:T	150863190	T,T	C,C	1,1	-inf,-inf	inf,inf	3.0964,2.26832	0.0037272	0.00374739
1	chr1:150967881:G:T	150967881	T,T	G,G	1,1	-inf,-inf	inf,inf	3.6738,1.62606	0.00369054	0.00371685
1	chr1:150723213:A:T	150723213	T,T	A,A	1,1	-inf,-inf	inf,inf	1.52809,3.3406	0.00363798	0.00366565
1	chr1:150967268:C:A	150967268	A,A	C,C	1,1	-inf,-inf	inf,inf	3.68545,1.60654	0.00360869	0.00363512
1	chr1:150727110:T:C	150727110	C,C	T,T	1,1	-inf,-inf	inf,inf	1.62277,3.26889	0.0036029	0.00362889
1	chr1:150846994:A:G	150846994	G,G	A,A	1,1	-inf,-inf	inf,inf	3.06862,2.2804	0.00358855	0.00360851
1	chr1:150931883:T:C	150931883	C,C	T,T	1,1	inf,-inf	inf,inf	0.370532,4.33614	0.00358837	0.029618
1	chr1:150759142:T:C	150759142	C,C	T,T	1,1	-inf,-inf	inf,inf	2.57207,2.65017	0.00349299	0.0035123
1	chr1:150774833:A:G	150774833	G,G	A,A	1,1	-inf,-inf	inf,inf	2.66467,2.57831	0.00341279	0.00343195
1	chr1:150676773:G:A	150676773	A,A	G,G	1,1	-inf,-inf	inf,inf	1.50885,3.33047	0.00339736	0.00342484
1	chr1:150933616:ATC:A	150933616	A,A	ATC,ATC	1,1	-inf,-inf	inf,inf	3.62923,1.62148	0.00336998	0.00339538
1	chr1:150801063:T:TA	150801063	TA,TA	T,T	1,1	-inf,-inf	inf,inf	2.62859,2.59748	0.00334974	0.00336882
1	chr1:150723181:T:C	150723181	C,C	T,T	1,1	-inf,-inf	inf,inf	1.54131,3.29103	0.00333501	0.00336161
1	chr1:150723416:C:T	150723416	T,T	C,C	1,1	-inf,-inf	inf,inf	1.51415,3.30805	0.0033207	0.00334774
1	chr1:150723453:A:G	150723453	G,G	A,A	1,1	-inf,-inf	inf,inf	1.5166,3.29837	0.00326303	0.00328986
1	chr1:150722301:A:G	150722301	G,G	A,A	1,1	-inf,-inf	inf,inf	1.42246,3.35712	0.00323175	0.00326044
1	chr1:150723489:G:A	150723489	A,A	G,G	1,1	-inf,-inf	inf,inf	1.51563,3.29161	0.00321069	0.00323739
1	chr1:150739420:A:T	150739420	T,T	A,A	1,1	-inf,-inf	inf,inf	1.57706,3.24645	0.00319137	0.00321688
1	chr1:150677789:T:C	150677789	C,C	T,T	1,1	-inf,-inf	inf,inf	1.3733,3.3738	0.00314303	0.00317239
1	chr1:150733279:G:A	150733279	A,A	G,G	1,1	-inf,-inf	inf,inf	1.58418,3.23606	0.00313349	0.00315884
1	chr1:150776310:A:G	150776310	G,G	A,A	1,1	-inf,-inf	inf,inf	2.66418,2.5361	0.00311506	0.00313378
1	chr1:150765724:A:G	150765724	G,G	A,A	1,1	-inf,-inf	inf,inf	2.55693,2.60519	0.003086	0.0031047
1	chr1:150801989:A:G	150801989	G,G	A,A	1,1	-inf,-inf	inf,inf	2.28104,2.73544	0.0029664	0.00298602
1	chr1:150790663:G:A	150790663	A,A	G,G	1,1	-inf,-inf	inf,inf	2.73677,2.4425	0.00291619	0.00293474
1	chr1:150828179:A:G	150828179	G,G	A,A	1,1	-inf,-inf	inf,inf	3.02365,2.21587	0.00289069	0.00290972
1	chr1:150651625:A:G	150651625	G,G	A,A	1,1	-inf,-inf	inf,inf	1.28123,3.35941	0.00282974	0.00286023
1	chr1:150648093:C:G	150648093	G,G	C,C	1,1	-inf,-inf	inf,inf	1.36408,3.31305	0.00275489	0.00278291
1	chr1:150650745:C:T	150650745	T,T	C,C	1,1	-inf,-inf	inf,inf	1.41092,3.28634	0.00274012	0.0027673
1	chr1:150674482:C:T	150674482	T,T	C,C	1,1	-inf,-inf	inf,inf	1.35873,3.31593	0.00270875	0.00273691
1	chr1:150650809:T:G	150650809	G,G	T,T	1,1	-inf,-inf	inf,inf	1.42756,3.26256	0.00266502	0.00269161
1	chr1:150960025:A:G	150960025	G,G	A,A	1,1	-inf,-inf	inf,inf	3.53426,1.58874	0.00264494	0.00266858
1	chr1:150653553:C:T	150653553	T,T	C,C	1,1	-inf,-inf	inf,inf	1.39594,3.27863	0.00263887	0.00266597
1	chr1:150658519:G:A	150658519	A,A	G,G	1,1	-inf,-inf	inf,inf	1.39968,3.27601	0.00263824	0.00266526
1	chr1:150830520:T:C	150830520	C,C	T,T	1,1	-inf,-inf	inf,inf	2.81489,2.33022	0.00263624	0.00265431
1	chr1:150642391:TCC:T	150642391	T,T	TCC,TCC	1,1	-inf,-inf	inf,inf	1.95994,2.92296	0.00263347	0.00265651
1	chr1:150755063:G:A	150755063	A,A	G,G	1,1	-inf,-inf	inf,inf	2.43974,2.63661	0.00261778	0.00263616
1	chr1:150650300:AG:A	150650300	A,A	AG,AG	1,1	-inf,-inf	inf,inf	1.42145,3.25176	0.00257676	0.00260316
1	chr1:150704986:G:A	150704986	A,A	G,G	1,1	-inf,-inf	inf,inf	1.38949,3.27027	0.00257646	0.00260343
1	chr1:150659846:T:C	150659846	C,C	T,T	1,1	-inf,-inf	inf,inf	1.37128,3.28104	0.00256497	0.0025923
1	chr1:150663335:C:T	150663335	T,T	C,C	1,1	-inf,-inf	inf,inf	1.34389,3.29812	0.00254904	0.00257692
1	chr1:150707639:C:T	150707639	T,T	C,C	1,1	-inf,-inf	inf,inf	1.37383,3.26864	0.00254841	0.00257538
1	chr1:150686129:TC:T	150686129	T,T	TC,TC	1,1	-inf,-inf	inf,inf	1.35989,3.28613	0.00254548	0.00257298
1	chr1:150679726:A:G	150679726	G,G	A,A	1,1	-inf,-inf	inf,inf	1.36495,3.28143	0.00253848	0.00256585
1	chr1:150965488:AAGG:A	150965488	A,A	AAGG,AAGG	1,1	-inf,-inf	inf,inf	3.49726,1.59253	0.00253776	0.00256099
1	chr1:150683831:A:G	150683831	G,G	A,A	1,1	-inf,-inf	inf,inf	1.25254,3.35021	0.0025159	0.00254582
1	chr1:150662898:G:C	150662898	C,C	G,G	1,1	-inf,-inf	inf,inf	1.34307,3.28768	0.0024944	0.00252208
1	chr1:150853035:C:T	150853035	T,T	C,C	1,1	-inf,-inf	inf,inf	2.83405,2.28966	0.00247638	0.00249426
1	chr1:150754853:C:T	150754853	T,T	C,C	1,1	-inf,-inf	inf,inf	2.48263,2.57259	0.00245776	0.00247571
1	chr1:150678479:T:C	150678479	C,C	T,T	1,1	-inf,-inf	inf,inf	1.34979,3.27105	0.00242774	0.00245502
1	chr1:150667999:G:A	150667999	A,A	G,G	1,1	-inf,-inf	inf,inf	1.33827,3.2774	0.00242355	0.00245105
1	chr1:150694321:G:A	150694321	A,A	G,G	1,1	-inf,-inf	inf,inf	1.3665,3.25791	0.00241979	0.00244667
1	chr1:150656676:C:T	150656676	T,T	C,C	1,1	-inf,-inf	inf,inf	1.36291,3.26007	0.00241584	0.00244277
1	chr1:150663393:G:A	150663393	A,A	G,G	1,1	-inf,-inf	inf,inf	1.36747,3.25703	0.00241474	0.00244157
1	chr1:150683210:C:T	150683210	T,T	C,C	1,1	-inf,-inf	inf,inf	1.36554,3.25254	0.00238507	0.00241183
1	chr1:150835814:GTACAGA:G	150835814	G,G	GTACAGA,GTACAGA	1,1	-inf,-inf	inf,inf	2.80257,2.29171	0.00238453	0.00240225
1	chr1:150704787:G:A	150704787	A,A	G,G	1,1	-inf,-inf	inf,inf	1.38369,3.23802	0.00237708	0.00240343
1	chr1:150757803:A:G	150757803	G,G	A,A	1,1	-inf,-inf	inf,inf	2.55038,2.49216	0.00237031	0.00238797
1	chr1:150701857:C:T	150701857	T,T	C,C	1,1	-inf,-inf	inf,inf	1.35901,3.25184	0.00235946	0.00238625
1	chr1:150686495:C:T	150686495	T,T	C,C	1,1	-inf,-inf	inf,inf	1.35453,3.25439	0.00235755	0.00238443
1	chr1:150707654:A:G	150707654	G,G	A,A	1,1	-inf,-inf	inf,inf	1.37932,3.23587	0.00235042	0.00237675
1	chr1:150697476:C:T	150697476	T,T	C,C	1,1	-inf,-inf	inf,inf	1.38572,3.23136	0.0023492	0.0023754
1	chr1:150671863:A:T	150671863	T,T	A,A	1,1	-inf,-inf	inf,inf	1.42262,3.20196	0.00232569	0.0023511
1	chr1:150675322:T:C	150675322	C,C	T,T	1,1	-inf,-inf	inf,inf	1.35566,3.24316	0.00230568	0.00233233
1	chr1:150681174:T:C	150681174	C,C	T,T	1,1	-inf,-inf	inf,inf	1.35846,3.24116	0.00230383	0.00233042
1	chr1:150709639:A:G	150709639	G,G	A,A	1,1	-inf,-inf	inf,inf	1.36133,3.23847	0.00230213	0.00232864
1	chr1:150699747:G:T	150699747	T,T	G,G	1,1	-inf,-inf	inf,inf	1.40956,3.20492	0.00229846	0.00232403
1	chr1:150690055:C:T	150690055	T,T	C,C	1,1	-inf,-inf	inf,inf	1.3725,3.23017	0.00229685	0.00232312
1	chr1:150854355:T:C	150854355	C,C	T,T	1,1	-inf,-inf	inf,inf	3.0309,2.1006	0.00229621	0.00231453
1	chr1:150692574:G:A	150692574	A,A	G,G	1,1	-inf,-inf	inf,inf	1.36497,3.23291	0.00228368	0.00231004
1	chr1:150761960:A:G	150761960	G,G	A,A	1,1	-inf,-inf	inf,inf	2.58261,2.45276	0.00228049	0.00229797
1	chr1:150674207:AT:A	150674207	A,A	AT,AT	1,1	-inf,-inf	inf,inf	1.36526,3.23014	0.00227063	0.00229695
1	chr1:150684805:T:C	150684805	C,C	T,T	1,1	-inf,-inf	inf,inf	1.35052,3.23778	0.00226192	0.00228849
1	chr1:150682945:T:C	150682945	C,C	T,T	1,1	-inf,-inf	inf,inf	1.33392,3.24731	0.00225379	0.00228068
1	chr1:150681319:C:T	150681319	T,T	C,C	1,1	-inf,-inf	inf,inf	1.34379,3.23772	0.00223498	0.00226162
1	chr1:150670553:T:C	150670553	C,C	T,T	1,1	-inf,-inf	inf,inf	1.35215,3.22875	0.00222404	0.00225042
1	chr1:150699154:T:C	150699154	C,C	T,T	1,1	-inf,-inf	inf,inf	1.34307,3.22749	0.00218923	0.00221566
1	chr1:150676704:C:G	150676704	G,G	C,C	1,1	-inf,-inf	inf,inf	1.68939,3.05485	0.00218835	0.00221027
1	chr1:150687936:C:T	150687936	T,T	C,C	1,1	-inf,-inf	inf,inf	1.36054,3.21538	0.00218819	0.00221424
1	chr1:150713623:A:G	150713623	G,G	A,A	1,1	-inf,-inf	inf,inf	1.37458,3.20595	0.00218753	0.00221331
1	chr1:150698767:AC:A	150698767	A,A	AC,AC	1,1	-inf,-inf	inf,inf	1.37637,3.2052	0.00218695	0.00221272
1	chr1:150691601:C:T	150691601	T,T	C,C	1,1	-inf,-inf	inf,inf	1.36089,3.21526	0.00218681	0.00221286
1	chr1:150716739:A:G	150716739	G,G	A,A	1,1	-inf,-inf	inf,inf	1.47319,3.13663	0.00218289	0.00220691
1	chr1:150712679:A:G	150712679	G,G	A,A	1,1	-inf,-inf	inf,inf	1.39475,3.19023	0.00217668	0.00220203
1	chr1:150705595:G:T	150705595	T,T	G,G	1,1	-inf,-inf	inf,inf	1.37861,3.20044	0.00217379	0.00219943
1	chr1:150688516:C:T	150688516	T,T	C,C	1,1	-inf,-inf	inf,inf	1.35941,3.20965	0.00215711	0.00218306
1	chr1:150794346:G:A	150794346	A,A	G,G	1,1	-inf,-inf	inf,inf	2.37793,3.17908	0.00215433	0.00221136
1	chr1:150701577:T:G	150701577	G,G	T,T	1,1	-inf,-inf	inf,inf	1.3482,3.21133	0.00212683	0.00215289
1	chr1:150677038:C:T	150677038	T,T	C,C	1,1	-inf,-inf	inf,inf	1.3543,3.20208	0.00210787	0.00213372
1	chr1:150710539:C:T	150710539	T,T	C,C	1,1	-inf,-inf	inf,inf	1.36141,3.19576	0.00209849	0.00212415
1	chr1:150702777:T:C	150702777	C,C	T,T	1,1	-inf,-inf	inf,inf	1.34021,3.20786	0.00208841	0.00211447
1	chr1:150710775:G:A	150710775	A,A	G,G	1,1	-inf,-inf	inf,inf	1.35271,3.19478	0.00207175	0.00209746
1	chr1:150753762:C:T	150753762	T,T	C,C	1,1	-inf,-inf	inf,inf	2.46703,2.50493	0.00206206	0.00207932
1	chr1:150825272:T:C	150825272	C,C	T,T	1,1	-inf,-inf	inf,inf	2.91657,2.13361	0.00205491	0.00207246
2	chr1:151315154:T:A	151315154	A,A	T,T	1,1	inf,inf	inf,inf	4.48286,2.12509	0.192837	0.192868
2	chr1:151315696:G:A	151315696	A,A	G,G	1,1	inf,inf	inf,inf	4.33206,2.17936	0.162779	0.16281
2	chr1:151308519:T:C	151308519	C,C	T,T	1,1	inf,inf	inf,inf	4.25993,2.0398	0.103838	0.103866
2	chr1:151350751:T:C	151350751	C,C	T,T	1,1	inf,inf	inf,inf	4.57871,1.55278	0.086096	0.0861303
2	chr1:151299975:T:C	151299975	C,C	T,T	1,1	inf,inf	inf,inf	4.15433,1.96153	0.0716575	0.0716838
2	chr1:151302889:C:T	151302889	T,T	C,C	1,1	inf,inf	inf,inf	4.92131,1.62209	0.066937	0.0671954
2	chr1:151365312:A:G	151365312	G,G	A,A	1,1	inf,inf	inf,inf	4.42871,1.30114	0.0321887	0.0322189
2	chr1:151257954:G:A	151257954	A,A	G,G	1,1	inf,inf	inf,inf	3.89085,1.48101	0.0118418	0.0125881
2	chr1:151297394:TAC:T	151297394	T,T	TAC,TAC	1,1	inf,inf	inf,inf	4.26269,0.481365	0.00319718	0.00321681
2	chr1:149909098:C:T	149909098	T,T	C,C	1,1	-inf,-inf	inf,inf	4.0059,0.843622	0.00277242	0.00964757
2	chr1:151338378:A:G	151338378	G,G	A,A	1,1	inf,inf	inf,inf	4.10915,0.656997	0.00267658	0.00269692
2	chr1:151341298:A:G	151341298	G,G	A,A	1,1	inf,inf	inf,inf	4.48584,0.03676	0.00237979	0.00240996
2	chr1:151348851:G:A	151348851	A,A	G,G	1,1	inf,-inf	inf,inf	4.51544,0.000274409	0.00237159	0.00240422
2	chr1:150931883:T:C	150931883	C,C	T,T	1,1	inf,-inf	inf,inf	0.370532,4.33614	0.0021084	0.029618
2	chr1:149934520:T:C	149934520	C,C	T,T	1,1	inf,inf	inf,inf	2.1747,1.92814	0.00190075	0.00278501
2	chr1:151317948:T:A	151317948	A,A	T,T	1,1	inf,inf	inf,inf	3.706,0.844271	0.00174706	0.00176464
2	chr1:150252706:G:A	150252706	A,A	G,G	1,1	inf,inf	inf,inf	3.70743,0.665434	0.0016506	0.00385666
2	chr1:151718672:C:T	151718672	T,T	C,C	1,1	inf,inf	inf,inf	3.21721,0.760768	0.00150844	0.00592452
2	chr1:151227038:A:G	151227038	G,G	A,A	1,1	inf,inf	inf,inf	2.83691,1.45106	0.0014049	0.00157769
2	chr1:151356318:T:A	151356318	A,A	T,T	1,1	inf,inf	inf,inf	3.71583,0.542835	0.00135482	0.00137035
2	chr1:149904818:A:T	149904818	T,T	A,A	1,1	-inf,-inf	inf,inf	3.48215,1.07194	0.00130844	0.00524211
2	chr1:149955122:A:C	149955122	C,C	A,A	1,1	inf,inf	inf,inf	1.96599,1.95118	0.00130415	0.0019553
2	chr1:150249265:C:T	150249265	T,T	C,C	1,1	inf,inf	inf,inf	3.58465,0.643921	0.00123356	0.00293733
2	chr1:150269940:G:A	150269940	A,A	G,G	1,1	inf,inf	inf,inf	3.58667,0.628633	0.00121756	0.00291199
2	chr1:151331495:TA:T	151331495	T,T	TA,TA	1,1	inf,inf	inf,inf	4.10729,0.0433548	0.00121283	0.00123836
2	chr1:150249338:T:C	150249338	C,C	T,T	1,1	inf,inf	inf,inf	3.55388,0.637798	0.00115116	0.00274852
2	chr1:150248681:C:T	150248681	T,T	C,C	1,1	inf,inf	inf,inf	3.57612,0.608598	0.00115012	0.00276054
2	chr1:150266299:T:C	150266299	C,C	T,T	1,1	inf,inf	inf,inf	3.57884,0.599846	0.00114861	0.00276212
2	chr1:150243993:G:A	150243993	A,A	G,G	1,1	inf,inf	inf,inf	3.58128,0.579843	0.00111207	0.00270245
2	chr1:150555109:C:A	150555109	A,NA	C,NA	1,NA	-inf,NA	inf,NA	2.68117,NA	0.00104847	0.00396204
2	chr1:151131516:G:C	151131516	C,C	G,G	1,1	inf,-inf	inf,inf	0.0399789,4.29408	0.0010409	0.00990863
2	chr1:151462683:A:G	151462683	NA,G	NA,A	NA,1	NA,inf	NA,inf	NA,2.56343	0.0009814	0.00336777
2	chr1:151322585:A:G	151322585	G,G	A,A	1,1	inf,inf	inf,inf	3.86753,0.283388	0.000956916	0.000972771
2	chr1:150023307:G:A	150023307	A,A	G,G	1,1	inf,inf	inf,inf	1.84642,1.91108	0.000948834	0.00145783
2	chr1:151717223:G:A	151717223	NA,A	NA,G	NA,1	NA,-inf	NA,inf	NA,2.57552	0.000936133	0.00389347
2	chr1:150356993:T:A	150356993	A,NA	T,NA	1,NA	-inf,NA	inf,NA	3.01298,NA	0.000919108	0.00294557
2	chr1:150384462:T:C	150384462	C,NA	T,NA	1,NA	-inf,NA	inf,NA	2.97664,NA	0.000852294	0.00279619
2	chr1:150658834:T:C	150658834	C,C	T,T	1,1	inf,inf	inf,inf	1.77659,3.10695	0.000837886	0.0046597
2	chr1:151299306:A:C	151299306	C,C	A,A	1,1	inf,inf	inf,inf	3.83554,0.122414	0.000815449	0.000832849
2	chr1:151362964:C:T	151362964	T,T	C,C	1,1	inf,inf	inf,inf	3.8035,0.204983	0.000811283	0.00082957
2	chr1:151275522:C:T	151275522	T,T	C,C	1,1	inf,inf	inf,inf	3.80273,0.185493	0.000809948	0.000826003
2	chr1:150139816:C:T	150139816	T,T	C,C	1,1	inf,inf	inf,inf	2.49805,1.6195	0.000809443	0.00265646
2	chr1:151486964:T:C	151486964	NA,C	NA,T	NA,1	NA,-inf	NA,inf	NA,2.52414	0.000783919	0.00322467
2	chr1:151283612:C:G	151283612	G,G	C,C	1,1	inf,inf	inf,inf	3.74393,0.20157	0.000760942	0.000776345
2	chr1:149911259:G:T	149911259	T,T	G,G	1,1	inf,inf	inf,inf	3.40052,0.759552	0.000759804	0.00192266
2	chr1:150669683:C:T	150669683	T,T	C,C	1,1	inf,inf	inf,inf	1.73462,3.06814	0.00073497	0.00404771
2	chr1:151278361:A:T	151278361	T,T	A,A	1,1	inf,inf	inf,inf	3.51737,0.478842	0.000703873	0.000717299
2	chr1:150947366:C:T	150947366	T,T	C,C	1,1	-inf,inf	inf,inf	2.634,1.53961	0.00066092	0.00280848
2	chr1:151281565:T:C	151281565	C,C	T,T	1,1	inf,inf	inf,inf	2.30492,1.80539	0.000660062	0.000717345
2	chr1:149910407:A:G	149910407	G,G	A,A	1,1	inf,inf	inf,inf	3.37696,0.681041	0.000655379	0.00167459
2	chr1:151731735:C:G	151731735	G,G	C,C	1,1	inf,inf	inf,inf	2.6368,0.982491	0.000641229	0.0026592
2	chr1:150719933:G:A	150719933	A,A	G,G	1,1	inf,inf	inf,inf	1.78663,2.93089	0.000620351	0.00345822
2	chr1:150723524:A:C	150723524	C,C	A,A	1,1	inf,inf	inf,inf	1.73935,2.96629	0.000615435	0.00339517
2	chr1:150723615:C:T	150723615	T,T	C,C	1,1	inf,inf	inf,inf	1.73919,2.96372	0.000612584	0.00337901
2	chr1:150657925:T:G	150657925	G,G	T,T	1,1	inf,inf	inf,inf	1.727,2.96881	0.000608665	0.00335236
2	chr1:150661996:A:G	150661996	G,G	A,A	1,1	inf,inf	inf,inf	1.70189,2.98739	0.000606768	0.00332632
2	chr1:151273765:C:G	151273765	G,G	C,C	1,1	inf,inf	inf,inf	2.60862,1.35781	0.000603597	0.000625841
2	chr1:150688401:CT:C	150688401	C,C	CT,CT	1,1	inf,inf	inf,inf	1.76211,2.9324	0.000600455	0.00333549
2	chr1:151726314:C:T	151726314	NA,T	NA,C	NA,1	NA,-inf	NA,inf	NA,2.30075	0.000581929	0.00226516
2	chr1:150710680:T:C	150710680	C,C	T,T	1,1	inf,inf	inf,inf	1.77022,2.8985	0.000571701	0.00318132
2	chr1:151310543:T:C	151310543	C,C	T,T	1,1	inf,inf	inf,inf	3.6298,0.133227	0.000547261	0.000563043
2	chr1:151746733:G:A	151746733	A,NA	G,NA	1,NA	-inf,NA	inf,NA	2.32208,NA	0.0005397	0.00175246
2	chr1:151318767:G:A	151318767	A,A	G,G	1,1	inf,inf	inf,inf	3.62853,0.112833	0.000529784	0.000545931
2	chr1:151534201:C:T	151534201	NA,T	NA,C	NA,1	NA,-inf	NA,inf	NA,2.3359	0.000527188	0.00226812
2	chr1:151536795:G:A	151536795	NA,A	NA,G	NA,1	NA,-inf	NA,inf	NA,2.3362	0.000526667	0.00226826
2	chr1:151171581:C:T	151171581	T,T	C,C	1,1	inf,inf	inf,inf	2.65257,0.972327	0.00052479	0.000626487
2	chr1:150667602:T:A	150667602	A,A	T,T	1,1	inf,inf	inf,inf	1.66253,2.92837	0.000516483	0.00281156
2	chr1:151489267:A:G	151489267	G,NA	A,NA	1,NA	-inf,NA	inf,NA	2.42213,NA	0.000503362	0.00201994
2	chr1:149926074:T:G	149926074	G,G	T,T	1,1	inf,inf	inf,inf	3.2215,0.694863	0.000494942	0.00127845
2	chr1:150664976:T:A	150664976	A,A	T,T	1,1	inf,inf	inf,inf	1.72013,2.84508	0.000483795	0.00267299
2	chr1:151341903:T:C	151341903	C,C	T,T	1,1	inf,inf	inf,inf	2.43362,1.50551	0.000483582	0.000527623
2	chr1:151716211:A:C	151716211	NA,C	NA,A	NA,1	NA,-inf	NA,inf	NA,2.23329	0.000465641	0.0018918
2	chr1:149936281:A:G	149936281	G,NA	A,NA	1,NA	-inf,NA	inf,NA	2.40407,NA	0.000465495	0.00243504
2	chr1:151277945:A:G	151277945	G,G	A,A	1,1	inf,inf	inf,inf	3.52496,0.168155	0.000459902	0.000474355
2	chr1:151692667:TA:T	151692667	T,NA	TA,NA	1,NA	inf,NA	inf,NA	3.70043,NA	0.000454769	0.0925072
2	chr1:150786251:C:T	150786251	T,T	C,C	1,1	inf,inf	inf,inf	1.80497,2.73872	0.000452937	0.0025252
2	chr1:151681404:G:A	151681404	A,NA	G,NA	1,NA	inf,NA	inf,NA	3.69863,NA	0.000452412	0.0905301
2	chr1:151719220:C:T	151719220	NA,T	NA,C	NA,1	NA,-inf	NA,inf	NA,2.16564	0.000445185	0.00174804
2	chr1:151527607:C:A	151527607	NA,A	NA,C	NA,1	NA,inf	NA,inf	NA,1.89694	0.000435724	0.00119716
2	chr1:151007805:T:C	151007805	C,C	T,T	1,1	-inf,-inf	inf,inf	5.48582,0.161748	0.000421845	0.0338475
2	chr1:151712272:G:A	151712272	NA,A	NA,G	NA,1	NA,-inf	NA,inf	NA,2.18163	0.000418723	0.00169985
2	chr1:150786128:G:A	150786128	A,A	G,G	1,1	inf,inf	inf,inf	1.79706,2.68657	0.000408467	0.00227605
2	chr1:150824494:C:T	150824494	T,T	C,C	1,1	inf,inf	inf,inf	1.66218,2.80149	0.000406327	0.00220612
2	chr1:151718009:G:A	151718009	NA,A	NA,G	NA,1	NA,-inf	NA,inf	NA,2.11637	0.000405083	0.00159402
2	chr1:151727605:C:T	151727605	NA,T	NA,C	NA,1	NA,-inf	NA,inf	NA,2.11885	0.000403616	0.0015889
2	chr1:150761603:T:C	150761603	C,C	T,T	1,1	inf,inf	inf,inf	1.77841,2.69148	0.000401077	0.00222721
2	chr1:150754918:G:A	150754918	A,A	G,G	1,1	inf,inf	inf,inf	1.76188,2.70191	0.000398829	0.00220535
3	chr1:151692667:TA:T	151692667	T,NA	TA,NA	1,NA	inf,NA	inf,NA	3.70043,NA	0.0919342	0.0925072
3	chr1:151681404:G:A	151681404	A,NA	G,NA	1,NA	inf,NA	inf,NA	3.69863,NA	0.0899635	0.0905301
3	chr1:151556198:A:G	151556198	G,NA	A,NA	1,NA	inf,NA	inf,NA	3.4999,NA	0.0739104	0.0743874
3	chr1:151497839:C:T	151497839	T,NA	C,NA	1,NA	inf,NA	inf,NA	3.10557,NA	0.0320271	0.0323402
3	chr1:151530128:G:A	151530128	A,NA	G,NA	1,NA	inf,NA	inf,NA	3.13282,NA	0.0316649	0.0319573
3	chr1:151493544:G:C	151493544	C,NA	G,NA	1,NA	inf,NA	inf,NA	3.02889,NA	0.0279282	0.0282181
3	chr1:150931883:T:C	150931883	C,C	T,T	1,1	inf,-inf	inf,inf	0.370532,4.33614	0.0240657	0.029618
3	chr1:151131516:G:C	151131516	C,C	G,G	1,1	inf,-inf	inf,inf	0.0399789,4.29408	0.00728774	0.00990863
3	chr1:149909098:C:T	149909098	T,T	C,C	1,1	-inf,-inf	inf,inf	4.0059,0.843622	0.00563898	0.00964757
3	chr1:151718672:C:T	151718672	T,T	C,C	1,1	inf,inf	inf,inf	3.21721,0.760768	0.00387231	0.00592452
3	chr1:149904818:A:T	149904818	T,T	A,A	1,1	-inf,-inf	inf,inf	3.48215,1.07194	0.00319042	0.00524211
3	chr1:151717223:G:A	151717223	NA,A	NA,G	NA,1	NA,-inf	NA,inf	NA,2.57552	0.00269691	0.00389347
3	chr1:150829796:AT:A	150829796	A,A	AT,AT	1,1	inf,-inf	inf,inf	0.565892,2.20597	0.0023978	0.00257223
3	chr1:150658834:T:C	150658834	C,C	T,T	1,1	inf,inf	inf,inf	1.77659,3.10695	0.00222507	0.0046597
3	chr1:151486964:T:C	151486964	NA,C	NA,T	NA,1	NA,-inf	NA,inf	NA,2.52414	0.00218921	0.00322467
3	chr1:151462683:A:G	151462683	NA,G	NA,A	NA,1	NA,inf	NA,inf	NA,2.56343	0.00218672	0.00336777
3	chr1:150555109:C:A	150555109	A,NA	C,NA	1,NA	-inf,NA	inf,NA	2.68117,NA	0.00205894	0.00396204
3	chr1:150669683:C:T	150669683	T,T	C,C	1,1	inf,inf	inf,inf	1.73462,3.06814	0.00195021	0.00404771
3	chr1:150252706:G:A	150252706	A,A	G,G	1,1	inf,inf	inf,inf	3.70743,0.665434	0.00188748	0.00385666
3	chr1:150356993:T:A	150356993	A,NA	T,NA	1,NA	-inf,NA	inf,NA	3.01298,NA	0.0018407	0.00294557
3	chr1:149936281:A:G	149936281	G,NA	A,NA	1,NA	-inf,NA	inf,NA	2.40407,NA	0.001776	0.00243504
3	chr1:151731735:C:G	151731735	G,G	C,C	1,1	inf,inf	inf,inf	2.6368,0.982491	0.00176502	0.0026592
3	chr1:150384462:T:C	150384462	C,NA	T,NA	1,NA	-inf,NA	inf,NA	2.97664,NA	0.00176357	0.00279619
3	chr1:150947366:C:T	150947366	T,T	C,C	1,1	-inf,inf	inf,inf	2.634,1.53961	0.00172787	0.00280848
3	chr1:150719933:G:A	150719933	A,A	G,G	1,1	inf,inf	inf,inf	1.78663,2.93089	0.00166306	0.00345822
3	chr1:150723524:A:C	150723524	C,C	A,A	1,1	inf,inf	inf,inf	1.73935,2.96629	0.0016406	0.00339517
3	chr1:150723615:C:T	150723615	T,T	C,C	1,1	inf,inf	inf,inf	1.73919,2.96372	0.00163308	0.00337901
3	chr1:150657925:T:G	150657925	G,G	T,T	1,1	inf,inf	inf,inf	1.727,2.96881	0.00162383	0.00335236
3	chr1:150661996:A:G	150661996	G,G	A,A	1,1	inf,inf	inf,inf	1.70189,2.98739	0.00161688	0.00332632
3	chr1:150688401:CT:C	150688401	C,C	CT,CT	1,1	inf,inf	inf,inf	1.76211,2.9324	0.00161043	0.00333549
3	chr1:150921112:G:A	150921112	A,A	G,G	1,1	inf,-inf	inf,inf	0.20682,2.72831	0.00159258	0.00179486
3	chr1:150139816:C:T	150139816	T,T	C,C	1,1	inf,inf	inf,inf	2.49805,1.6195	0.00156852	0.00265646
3	chr1:151536795:G:A	151536795	NA,A	NA,G	NA,1	NA,-inf	NA,inf	NA,2.3362	0.00155636	0.00226826
3	chr1:151534201:C:T	151534201	NA,T	NA,C	NA,1	NA,-inf	NA,inf	NA,2.3359	0.00155602	0.00226812
3	chr1:151726314:C:T	151726314	NA,T	NA,C	NA,1	NA,-inf	NA,inf	NA,2.30075	0.00154092	0.00226516
3	chr1:150710680:T:C	150710680	C,C	T,T	1,1	inf,inf	inf,inf	1.77022,2.8985	0.00153578	0.00318132
3	chr1:150249265:C:T	150249265	T,T	C,C	1,1	inf,inf	inf,inf	3.58465,0.643921	0.00145535	0.00293733
3	chr1:150269940:G:A	150269940	A,A	G,G	1,1	inf,inf	inf,inf	3.58667,0.628633	0.00144794	0.00291199
3	chr1:150667602:T:A	150667602	A,A	T,T	1,1	inf,inf	inf,inf	1.66253,2.92837	0.00137876	0.00281156
3	chr1:150266299:T:C	150266299	C,C	T,T	1,1	inf,inf	inf,inf	3.57884,0.599846	0.0013782	0.00276212
3	chr1:150248681:C:T	150248681	T,T	C,C	1,1	inf,inf	inf,inf	3.57612,0.608598	0.00137487	0.00276054
3	chr1:149999759:G:A	149999759	A,NA	G,NA	1,NA	-inf,NA	inf,NA	2.27655,NA	0.00137331	0.00188925
3	chr1:150249338:T:C	150249338	C,C	T,T	1,1	inf,inf	inf,inf	3.55388,0.637798	0.00136429	0.00274852
3	chr1:150243993:G:A	150243993	A,A	G,G	1,1	inf,inf	inf,inf	3.58128,0.579843	0.0013571	0.00270245
3	chr1:150664976:T:A	150664976	A,A	T,T	1,1	inf,inf	inf,inf	1.72013,2.84508	0.00130406	0.00267299
3	chr1:151716211:A:C	151716211	NA,C	NA,A	NA,1	NA,-inf	NA,inf	NA,2.23329	0.00129599	0.0018918
3	chr1:151489267:A:G	151489267	G,NA	A,NA	1,NA	-inf,NA	inf,NA	2.42213,NA	0.00123017	0.00201994
3	chr1:149886002:GCA:G	149886002	G,NA	GCA,NA	1,NA	-inf,NA	inf,NA	2.40451,NA	0.00122524	0.00175005
3	chr1:150786251:C:T	150786251	T,T	C,C	1,1	inf,inf	inf,inf	1.80497,2.73872	0.00121945	0.0025252
3	chr1:149939797:C:T	149939797	T,NA	C,NA	1,NA	-inf,NA	inf,NA	2.38975,NA	0.0012005	0.00171079
3	chr1:149947825:T:C	149947825	C,NA	T,NA	1,NA	-inf,NA	inf,NA	2.31434,NA	0.00119705	0.00167645
3	chr1:151719220:C:T	151719220	NA,T	NA,C	NA,1	NA,-inf	NA,inf	NA,2.16564	0.00119131	0.00174804
3	chr1:151712272:G:A	151712272	NA,A	NA,G	NA,1	NA,-inf	NA,inf	NA,2.18163	0.00116314	0.00169985
3	chr1:151476948:T:C	151476948	C,C	T,T	1,1	inf,inf	inf,inf	2.30247,0.317524	0.00112848	0.00124991
3	chr1:151475031:T:C	151475031	C,C	T,T	1,1	inf,inf	inf,inf	2.30728,0.301779	0.00112	0.00124001
3	chr1:150786128:G:A	150786128	A,A	G,G	1,1	inf,inf	inf,inf	1.79706,2.68657	0.00110288	0.00227605
3	chr1:151718009:G:A	151718009	NA,A	NA,G	NA,1	NA,-inf	NA,inf	NA,2.11637	0.00108695	0.00159402
3	chr1:151727605:C:T	151727605	NA,T	NA,C	NA,1	NA,-inf	NA,inf	NA,2.11885	0.00108288	0.0015889
3	chr1:150761603:T:C	150761603	C,C	T,T	1,1	inf,inf	inf,inf	1.77841,2.69148	0.00108242	0.00222721
3	chr1:150824494:C:T	150824494	T,T	C,C	1,1	inf,inf	inf,inf	1.66218,2.80149	0.0010812	0.00220612
3	chr1:150754918:G:A	150754918	A,A	G,G	1,1	inf,inf	inf,inf	1.76188,2.70191	0.00107414	0.00220535
3	chr1:151718010:C:A	151718010	NA,A	NA,C	NA,1	NA,-inf	NA,inf	NA,2.10711	0.00106695	0.00156471
3	chr1:150876205:G:C	150876205	C,C	G,G	1,1	inf,inf	inf,inf	1.63745,2.80104	0.00105855	0.00214217
3	chr1:150015766:T:C	150015766	C,NA	T,NA	1,NA	-inf,NA	inf,NA	2.14301,NA	0.00104468	0.00143789
3	chr1:150636412:G:A	150636412	A,A	G,G	1,1	inf,inf	inf,inf	1.43001,2.95065	0.00103916	0.00204668
3	chr1:150638869:C:G	150638869	G,G	C,C	1,1	inf,inf	inf,inf	1.41401,2.95753	0.00102455	0.00201571
3	chr1:150840382:A:T	150840382	T,T	A,A	1,1	inf,inf	inf,inf	1.67622,2.75256	0.00102448	0.00208367
3	chr1:149983321:G:A	149983321	A,NA	G,NA	1,NA	-inf,NA	inf,NA	2.29001,NA	0.000996277	0.00141957
3	chr1:150597492:T:C	150597492	C,C	T,T	1,1	inf,inf	inf,inf	1.3693,2.96139	0.000983983	0.00191741
3	chr1:151007805:T:C	151007805	C,C	T,T	1,1	-inf,-inf	inf,inf	5.48582,0.161748	0.000983651	0.0338475
3	chr1:151728045:A:T	151728045	NA,T	NA,A	NA,1	NA,-inf	NA,inf	NA,2.08509	0.000982585	0.00143065
3	chr1:151721185:C:A	151721185	A,A	C,C	1,1	inf,inf	inf,inf	2.37503,0.943103	0.000981024	0.0014785
3	chr1:150770298:G:A	150770298	A,A	G,G	1,1	inf,inf	inf,inf	1.73524,2.67118	0.000976472	0.00199667
3	chr1:150808106:T:C	150808106	C,C	T,T	1,1	inf,inf	inf,inf	1.63554,2.7557	0.000972976	0.00196609
3	chr1:149911259:G:T	149911259	T,T	G,G	1,1	inf,inf	inf,inf	3.40052,0.759552	0.000962657	0.00192266
3	chr1:150766081:T:A	150766081	A,A	T,T	1,1	inf,inf	inf,inf	1.7662,2.61566	0.000943135	0.00193167
3	chr1:151720435:A:G	151720435	G,G	A,A	1,1	inf,inf	inf,inf	2.44681,0.828226	0.000923817	0.00139596
3	chr1:150021952:T:C	150021952	C,NA	T,NA	1,NA	-inf,NA	inf,NA	2.08219,NA	0.000905879	0.00125622
3	chr1:151486642:A:G	151486642	NA,G	NA,A	NA,1	NA,-inf	NA,inf	NA,2.06523	0.000903016	0.00133631
3	chr1:151746733:G:A	151746733	A,NA	G,NA	1,NA	-inf,NA	inf,NA	2.32208,NA	0.000900783	0.00175246
3	chr1:149669861:T:A	149669861	NA,A	NA,T	NA,1	NA,-inf	NA,inf	NA,1.99335	0.000879407	0.00127824
3	chr1:149792781:AG:A	149792781	A,NA	AG,NA	1,NA	inf,NA	inf,NA	1.93841,NA	0.00086215	0.00121239
3	chr1:149910407:A:G	149910407	G,G	A,A	1,1	inf,inf	inf,inf	3.37696,0.681041	0.000845865	0.00167459
3	chr1:150594385:C:T	150594385	T,T	C,C	1,1	inf,inf	inf,inf	1.48123,2.74917	0.00079465	0.00156278
3	chr1:150963804:C:G	150963804	G,NA	C,NA	1,NA	-inf,NA	inf,NA	1.46076,NA	0.000790201	0.000998237
3	chr1:150613840:A:G	150613840	G,G	A,A	1,1	inf,inf	inf,inf	1.30925,2.8845	0.000790139	0.00152293
3	chr1:150734318:C:T	150734318	T,T	C,C	1,1	inf,inf	inf,inf	1.67137,2.58891	0.000785356	0.00157909
3	chr1:149934520:T:C	149934520	C,C	T,T	1,1	inf,inf	inf,inf	2.1747,1.92814	0.000751012	0.00278501
3	chr1:151708139:A:G	151708139	NA,G	NA,A	NA,1	NA,-inf	NA,inf	NA,1.88664	0.000732898	0.00104573
3	chr1:151527607:C:A	151527607	NA,A	NA,C	NA,1	NA,inf	NA,inf	NA,1.89694	0.000712735	0.00119716
3	chr1:151561188:C:T	151561188	NA,T	NA,C	NA,1	NA,-inf	NA,inf	NA,1.72681	0.000706641	0.00100487
3	chr1:151556930:C:T	151556930	NA,T	NA,C	NA,1	NA,-inf	NA,inf	NA,1.71452	0.000692689	0.000984011
3	chr1:151650604:A:T	151650604	NA,T	NA,A	NA,1	NA,-inf	NA,inf	NA,1.9729	0.000684488	0.00112141
3	chr1:151755029:G:C	151755029	C,C	G,G	1,1	inf,inf	inf,inf	1.75236,1.41214	0.000678263	0.00102811
3	chr1:150022022:G:A	150022022	A,NA	G,NA	1,NA	-inf,NA	inf,NA	1.43187,NA	0.000675015	0.000847288
3	chr1:150142353:C:G	150142353	NA,G	NA,C	NA,1	NA,-inf	NA,inf	NA,2.05541	0.000673726	0.00102783
3	chr1:151663307:C:T	151663307	NA,T	NA,C	NA,1	NA,-inf	NA,inf	NA,1.80664	0.000657472	0.000946539
3	chr1:149926074:T:G	149926074	G,G	T,T	1,1	inf,inf	inf,inf	3.2215,0.694863	0.000650785	0.00127845
3	chr1:150614137:C:T	150614137	T,NA	C,NA	1,NA	inf,NA	inf,NA	2.17824,NA	0.00063684	0.000962681
3	chr1:151743554:G:C	151743554	C,C	G,G	1,1	inf,inf	inf,inf	1.71164,1.4137	0.00063589	0.000961555
3	chr1:151535467:T:G	151535467	NA,G	NA,T	NA,1	NA,-inf	NA,inf	NA,1.85943	0.000627824	0.000921349
3	chr1:149917937:A:G	149917937	G,G	A,A	1,1	inf,inf	inf,inf	3.3,0.382572	0.000625559	0.00113396
3	chr1:151403108:T:C	151403108	C,C	T,T	1,1	inf,inf	inf,inf	1.6435,0.87319	0.000620236	0.000702622
3	chr1:149979873:A:G	149979873	G,G	A,A	1,1	inf,inf	inf,inf	3.339,0.0750371	0.000619838	0.00106164
3	chr1:151767399:A:C	151767399	NA,C	NA,A	NA,1	NA,inf	NA,inf	NA,1.72255	0.000617302	0.000935154
3	chr1:151747582:T:C	151747582	C,C	T,T	1,1	inf,inf	inf,inf	1.68919,1.41877	0.000614986	0.000929979
3	chr1:149996770:A:G	149996770	G,G	A,A	1,1	inf,inf	inf,inf	3.3296,0.102875	0.000612024	0.00104774
3	chr1:151723077:A:G	151723077	G,NA	A,NA	1,NA	inf,NA	inf,NA	2.01846,NA	0.000611577	0.000942827
3	chr1:149998149:C:G	149998149	G,G	C,C	1,1	inf,inf	inf,inf	3.32237,0.126171	0.000607834	0.00104112
3	chr1:149994213:GTAT:G	149994213	G,G	GTAT,GTAT	1,1	inf,inf	inf,inf	3.32598,0.0746539	0.000607372	0.00103822
3	chr1:150396737:A:G	150396737	G,NA	A,NA	1,NA	-inf,NA	inf,NA	2.16992,NA	0.000606465	0.000917117
3	chr1:149983683:C:T	149983683	T,NA	C,NA	1,NA	inf,NA	inf,NA	1.46511,NA	0.000591736	0.000714525
3	chr1:149981610:CCAAA:C	149981610	C,C	CCAAA,CCAAA	1,1	inf,-inf	inf,inf	3.26915,0.16594	0.000588939	0.00101066
3	chr1:150005521:T:TCA	150005521	TCA,TCA	T,T	1,1	inf,inf	inf,inf	3.3056,0.0928292	0.000586339	0.00100232
3	chr1:150008180:C:T	150008180	T,NA	C,NA	1,NA	inf,NA	inf,NA	1.461,NA	0.000584458	0.000705924
3	chr1:151431440:G:T	151431440	NA,T	NA,G	NA,1	NA,inf	NA,inf	NA,1.85271	0.000581892	0.000875099
3	chr1:151257954:G:A	151257954	A,A	G,G	1,1	inf,inf	inf,inf	3.89085,1.48101	0.000577554	0.0125881
3	chr1:150593045:T:A	150593045	A,NA	T,NA	1,NA	inf,NA	inf,NA	2.10187,NA	0.000569243	0.000860901
3	chr1:150830551:C:T	150830551	T,NA	C,NA	1,NA	-inf,NA	inf,NA	1.30986,NA	0.00056922	0.000722096
3	chr1:149978479:A:T	149978479	T,NA	A,NA	1,NA	inf,NA	inf,NA	1.44763,NA	0.000568762	0.000687598
3	chr1:151636115:C:A	151636115	A,NA	C,NA	1,NA	inf,NA	inf,NA	1.87358,NA	0.000567791	0.000853062
3	chr1:151761121:T:C	151761121	NA,C	NA,T	NA,1	NA,-inf	NA,inf	NA,1.73459	0.000563634	0.00080189
3	chr1:149955122:A:C	149955122	C,C	A,A	1,1	inf,inf	inf,inf	1.96599,1.95118	0.000555239	0.0019553
3	chr1:151417210:C:T	151417210	NA,T	NA,C	NA,1	NA,inf	NA,inf	NA,1.83182	0.000552874	0.000828014
3	chr1:149999138:A:G	149999138	G,G	A,A	1,1	inf,inf	inf,inf	3.27229,0.0743176	0.000551106	0.00094068
3	chr1:151297187:T:A	151297187	NA,A	NA,T	NA,1	NA,-inf	NA,inf	NA,2.10945	0.000548744	0.000906078
3	chr1:151696219:C:T	151696219	NA,T	NA,C	NA,1	NA,-inf	NA,inf	NA,1.8072	0.000546032	0.000802588
3	chr1:151594606:G:A	151594606	NA,A	NA,G	NA,1	NA,-inf	NA,inf	NA,1.71082	0.000542263	0.000778053
3	chr1:151679228:G:T	151679228	NA,T	NA,G	NA,1	NA,-inf	NA,inf	NA,1.79828	0.000541099	0.000794743
3	chr1:150040220:G:T	150040220	T,NA	G,NA	1,NA	-inf,NA	inf,NA	1.93001,NA	0.000539588	0.00100818
3	chr1:150215416:A:T	150215416	T,NA	A,NA	1,NA	-inf,NA	inf,NA	1.98278,NA	0.000537084	0.000832479
3	chr1:150573610:T:C	150573610	C,C	T,T	1,1	inf,inf	inf,inf	1.86186,2.21327	0.000534453	0.00107328
3	chr1:151708476:A:G	151708476	G,NA	A,NA	1,NA	inf,NA	inf,NA	1.83495,NA	0.000531758	0.000797179
3	chr1:149977058:C:T	149977058	T,T	C,C	1,1	inf,inf	inf,inf	3.24593,0.0843671	0.000527298	0.000899793
3	chr1:150496071:G:T	150496071	T,NA	G,NA	1,NA	inf,NA	inf,NA	2.21149,NA	0.000520802	0.000883965
3	chr1:150898628:C:T	150898628	T,T	C,C	1,1	inf,inf	inf,inf	1.14655,2.7738	0.000508368	0.000957723
3	chr1:151450465:G:A	151450465	NA,A	NA,G	NA,1	NA,inf	NA,inf	NA,1.78556	0.000506989	0.000759591
3	chr1:151419474:C:T	151419474	NA,T	NA,C	NA,1	NA,inf	NA,inf	NA,1.77468	0.000501335	0.000749343
3	chr1:151409401:GTC:G	151409401	NA,G	NA,GTC	NA,1	NA,inf	NA,inf	NA,1.77244	0.000498576	0.000745375
3	chr1:149990645:T:A	149990645	A,NA	T,NA	1,NA	inf,NA	inf,NA	1.38637,NA	0.000496821	0.000603002
3	chr1:149930696:A:G	149930696	G,G	A,A	1,1	inf,inf	inf,inf	3.28894,0.130456	0.000492388	0.000892772
3	chr1:149927993:A:G	149927993	G,G	A,A	1,1	inf,inf	inf,inf	3.24395,0.262424	0.000485967	0.000888516
3	chr1:151702183:T:C	151702183	NA,C	NA,T	NA,1	NA,-inf	NA,inf	NA,1.64424	0.000485146	0.00069759
3	chr1:151667025:G:A	151667025	NA,A	NA,G	NA,1	NA,-inf	NA,inf	NA,1.66029	0.000483401	0.000697764
3	chr1:150157141:A:G	150157141	G,G	A,A	1,1	inf,inf	inf,inf	1.55228,1.86886	0.000482435	0.000818
3	chr1:151441314:C:T	151441314	NA,T	NA,C	NA,1	NA,inf	NA,inf	NA,1.75569	0.000481564	0.000720026
3	chr1:150062769:A:G	150062769	G,NA	A,NA	1,NA	-inf,NA	inf,NA	1.86506,NA	0.000478475	0.00089083
3	chr1:151408844:GA:G	151408844	NA,G	NA,GA	NA,1	NA,inf	NA,inf	NA,1.74685	0.000475807	0.000710905
3	chr1:149928718:T:C	149928718	C,C	T,T	1,1	inf,inf	inf,inf	3.25727,0.177425	0.000475119	0.000862548
3	chr1:150882291:T:C	150882291	C,C	T,T	1,1	inf,inf	inf,inf	1.07888,2.77937	0.000473684	0.00088202
3	chr1:150349092:C:G	150349092	G,NA	C,NA	1,NA	-inf,NA	inf,NA	2.02894,NA	0.000473152	0.000712782
3	chr1:149925636:T:A	149925636	A,A	T,T	1,1	inf,-inf	inf,inf	3.16385,0.215261	0.000473013	0.000833448
3	chr1:149924521:A:G	149924521	G,G	A,A	1,1	inf,inf	inf,inf	3.19659,0.346159	0.000472159	0.00086732
3	chr1:150984471:C:T	150984471	T,T	C,C	1,1	inf,inf	inf,inf	1.14878,2.68009	0.000470373	0.000871375
3	chr1:149925031:C:T	149925031	T,T	C,C	1,1	inf,-inf	inf,inf	3.15492,0.210734	0.000466854	0.000821975
3	chr1:151415032:C:T	151415032	NA,T	NA,C	NA,1	NA,inf	NA,inf	NA,1.73498	0.000465069	0.000695703
3	chr1:151422741:G:A	151422741	NA,A	NA,G	NA,1	NA,inf	NA,inf	NA,1.73372	0.000464732	0.000694149
3	chr1:151643662:T:A	151643662	NA,A	NA,T	NA,1	NA,-inf	NA,inf	NA,1.71569	0.000462141	0.000678479
3	chr1:151497535:T:A	151497535	A,NA	T,NA	1,NA	-inf,NA	inf,NA	1.88383,NA	0.000457439	0.000727764
3	chr1:149677451:A:G	149677451	G,G	A,A	1,1	-inf,inf	inf,inf	2.24026,0.744039	0.000457247	0.000818962
3	chr1:151616678:A:G	151616678	NA,G	NA,A	NA,1	NA,-inf	NA,inf	NA,1.61264	0.000457206	0.00065741
3	chr1:149907953:C:T	149907953	NA,T	NA,C	NA,1	NA,-inf	NA,inf	NA,1.90553	0.000455914	0.000716412
3	chr1:150620915:T:G	150620915	G,G	T,T	1,1	inf,-inf	inf,inf	1.14021,0.572727	0.000454489	0.000498231
3	chr1:151294266:G:A	151294266	NA,A	NA,G	NA,1	NA,-inf	NA,inf	NA,1.99707	0.000453206	0.000743876
3	chr1:151595958:G:A	151595958	NA,A	NA,G	NA,1	NA,-inf	NA,inf	NA,1.62616	0.000447625	0.000645437
3	chr1:151728734:A:G	151728734	G,G	A,A	1,1	inf,inf	inf,inf	2.3993,0.389298	0.000441322	0.000666158
3	chr1:151492435:T:C	151492435	NA,C	NA,T	NA,1	NA,inf	NA,inf	NA,1.58053	0.000440021	0.000709243
3	chr1:151435643:C:T	151435643	NA,T	NA,C	NA,1	NA,inf	NA,inf	NA,1.69953	0.000435075	0.00065052
3	chr1:150023307:G:A	150023307	A,A	G,G	1,1	inf,inf	inf,inf	1.84642,1.91108	0.000434925	0.00145783
3	chr1:150820686:A:T	150820686	T,NA	A,NA	1,NA	-inf,NA	inf,NA	1.1971,NA	0.000432277	0.000552606
3	chr1:150965192:A:G	150965192	G,G	A,A	1,1	inf,inf	inf,inf	1.01298,2.74639	0.000431964	0.000790446
3	chr1:151394018:A:C	151394018	NA,C	NA,A	NA,1	NA,inf	NA,inf	NA,1.70094	0.000429843	0.000658228
3	chr1:151388983:A:G	151388983	NA,G	NA,A	NA,1	NA,inf	NA,inf	NA,1.58833	0.000425685	0.000606976
3	chr1:149931106:G:T	149931106	T,T	G,G	1,1	inf,inf	inf,inf	3.17942,0.227078	0.000425205	0.000773617
3	chr1:149961082:T:C	149961082	C,C	T,T	1,1	inf,inf	inf,inf	3.13563,0.0649601	0.000422974	0.00072188
3	chr1:149924963:G:A	149924963	A,A	G,G	1,1	inf,-inf	inf,inf	3.11304,0.18067	0.000420781	0.000739431
3	chr1:149696127:A:G	149696127	NA,G	NA,A	NA,1	NA,-inf	NA,inf	NA,1.68097	0.000416467	0.000616101
3	chr1:151417144:A:C	151417144	NA,C	NA,A	NA,1	NA,inf	NA,inf	NA,1.67378	0.000416444	0.000621292
3	chr1:149892939:C:T	149892939	T,T	C,C	1,1	inf,inf	inf,inf	3.01129,0.623275	0.000416069	0.000810233
3	chr1:151442448:A:G	151442448	G,G	A,A	1,1	-inf,inf	inf,inf	1.65243,0.667038	0.00041588	0.000491014
3	chr1:149908723:T:C	149908723	C,C	T,T	1,1	inf,inf	inf,inf	2.86304,0.393543	0.000415177	0.000676895
3	chr1:150180245:C:T	150180245	NA,T	NA,C	NA,1	NA,inf	NA,inf	NA,1.32426	0.000407856	0.000544037
3	chr1:151399214:C:T	151399214	NA,T	NA,C	NA,1	NA,inf	NA,inf	NA,1.65951	0.000407202	0.000607428
3	chr1:149661100:T:C	149661100	NA,C	NA,T	NA,1	NA,inf	NA,inf	NA,1.54676	0.000407186	0.000570833
3	chr1:150373611:A:C	150373611	C,NA	A,NA	1,NA	inf,NA	inf,NA	2.32792,NA	0.00040688	0.000711619
3	chr1:151445614:TA:T	151445614	NA,T	NA,TA	NA,1	NA,inf	NA,inf	NA,1.74142	0.000403545	0.00079118
3	chr1:151399662:G:A	151399662	NA,A	NA,G	NA,1	NA,inf	NA,inf	NA,1.64783	0.000398532	0.000594399
3	chr1:149889648:T:C	149889648	C,C	T,T	1,1	inf,inf	inf,inf	2.93455,0.654186	0.000394309	0.000761146
3	chr1:150170042:A:G	150170042	NA,G	NA,A	NA,1	NA,inf	NA,inf	NA,1.30706	0.000391681	0.000523029
3	chr1:150179676:G:A	150179676	NA,A	NA,G	NA,1	NA,inf	NA,inf	NA,1.32321	0.000390792	0.000524681
3	chr1:151397783:C:T	151397783	NA,T	NA,C	NA,1	NA,inf	NA,inf	NA,1.63719	0.000390635	0.000582469
3	chr1:151628596:C:T	151628596	NA,T	NA,C	NA,1	NA,-inf	NA,inf	NA,1.61877	0.000389161	0.000570525
3	chr1:150039120:T:C	150039120	C,NA	T,NA	1,NA	-inf,NA	inf,NA	2.54352,NA	0.000387208	0.000734151
3	chr1:151413383:C:T	151413383	NA,T	NA,C	NA,1	NA,inf	NA,inf	NA,1.5689	0.000381366	0.000559054
3	chr1:150003123:G:A	150003123	A,A	G,G	1,1	inf,inf	inf,inf	3.1062,0.350502	0.000380833	0.000706448
3	chr1:150010529:C:T	150010529	T,T	C,C	1,1	inf,inf	inf,inf	2.92931,0.633647	0.000376999	0.000692348
3	chr1:151417914:T:C	151417914	NA,C	NA,T	NA,1	NA,inf	NA,inf	NA,1.60197	0.000376623	0.000558693
3	chr1:149885170:C:T	149885170	T,T	C,C	1,1	inf,inf	inf,inf	2.90066,0.658967	0.00037562	0.000722812
3	chr1:151184587:TTTC:T	151184587	NA,T	NA,TTTC	NA,1	NA,inf	NA,inf	NA,1.47297	0.000372864	0.000508163
3	chr1:150186449:G:A	150186449	A,NA	G,NA	1,NA	inf,NA	inf,NA	1.78148,NA	0.000372144	0.000543919
3	chr1:149665528:T:A	149665528	NA,A	NA,T	NA,1	NA,-inf	NA,inf	NA,1.74016	0.00036988	0.000566083
3	chr1:149958452:C:T	149958452	T,T	C,C	1,1	inf,inf	inf,inf	3.1004,0.342075	0.000368108	0.000685225
3	chr1:150123635:G:A	150123635	A,A	G,G	1,1	inf,inf	inf,inf	1.48466,1.76821	0.000367738	0.000619925
3	chr1:149914248:G:A	149914248	A,A	G,G	1,1	inf,-inf	inf,inf	2.88946,0.119256	0.00036568	0.000598592
3	chr1:149949936:C:T	149949936	T,T	C,C	1,1	inf,inf	inf,inf	3.07855,0.350644	0.000363574	0.000673775
3	chr1:150000020:T:G	150000020	G,G	T,T	1,1	inf,inf	inf,inf	3.08392,0.32912	0.000361345	0.000667483
3	chr1:150170219:T:C	150170219	NA,C	NA,T	NA,1	NA,inf	NA,inf	NA,1.27103	0.000360254	0.000482129
3	chr1:149919827:C:T	149919827	T,T	C,C	1,1	inf,inf	inf,inf	2.99801,0.495825	0.000360083	0.000682497
3	chr1:150121510:T:C	150121510	C,C	T,T	1,1	inf,inf	inf,inf	1.50466,1.7396	0.000359355	0.000605778
3	chr1:149882598:G:A	149882598	A,A	G,G	1,1	inf,inf	inf,inf	2.87324,0.658967	0.000358671	0.000689008
3	chr1:150013128:A:G	150013128	G,G	A,A	1,1	inf,inf	inf,inf	2.92864,0.592978	0.000358346	0.000655702
3	chr1:150015469:C:T	150015469	T,T	C,C	1,1	inf,-inf	inf,inf	2.97352,0.165697	0.000358324	0.000596332
3	chr1:150170189:T:C	150170189	NA,C	NA,T	NA,1	NA,inf	NA,inf	NA,1.26713	0.000357304	0.000478226
3	chr1:150323285:T:G	150323285	G,NA	T,NA	1,NA	inf,NA	inf,NA	2.22389,NA	0.000356352	0.000613863
3	chr1:151359931:C:T	151359931	T,NA	C,NA	1,NA	inf,NA	inf,NA	2.02536,NA	0.000355297	0.000620682
3	chr1:151398671:G:A	151398671	NA,A	NA,G	NA,1	NA,inf	NA,inf	NA,1.58373	0.000355207	0.000529627
3	chr1:150020930:C:T	150020930	T,T	C,C	1,1	inf,inf	inf,inf	2.93842,0.564397	0.000353566	0.000645369
3	chr1:149989663:C:T	149989663	T,T	C,C	1,1	inf,inf	inf,inf	3.06051,0.362327	0.000353028	0.000655218
3	chr1:150021432:C:A	150021432	A,A	C,C	1,1	inf,inf	inf,inf	2.91986,0.592424	0.000352731	0.000645122
3	chr1:149884800:C:T	149884800	T,T	C,C	1,1	inf,inf	inf,inf	2.86127,0.658967	0.000351636	0.000674871
3	chr1:149919476:G:C	149919476	C,C	G,G	1,1	inf,inf	inf,inf	3.09607,0.10423	0.000351369	0.000628947
3	chr1:149984312:G:T	149984312	T,T	G,G	1,1	inf,inf	inf,inf	3.05805,0.351245	0.000351229	0.000650212
3	chr1:149999266:C:T	149999266	T,T	C,C	1,1	inf,inf	inf,inf	3.05626,0.350644	0.000350308	0.000647953
3	chr1:149911236:C:T	149911236	NA,T	NA,C	NA,1	NA,-inf	NA,inf	NA,1.46531	0.000348527	0.000506611
3	chr1:150947434:C:T	150947434	T,T	C,C	1,1	inf,inf	inf,inf	1.00971,2.62373	0.000347391	0.000633519
3	chr1:151550924:C:T	151550924	NA,T	NA,C	NA,1	NA,-inf	NA,inf	NA,1.55176	0.000346143	0.000510866
3	chr1:149995346:G:A	149995346	A,A	G,G	1,1	inf,inf	inf,inf	3.04735,0.351751	0.000345031	0.000637921
3	chr1:149922553:A:C	149922553	C,C	A,A	1,1	inf,-inf	inf,inf	2.89495,0.115296	0.000343772	0.000575068
3	chr1:149953068:T:A	149953068	A,A	T,T	1,1	inf,inf	inf,inf	3.05256,0.274539	0.00034346	0.00062099
3	chr1:149899449:G:A	149899449	A,A	G,G	1,1	inf,inf	inf,inf	2.86327,0.641029	0.000341909	0.000655677
3	chr1:151490547:G:A	151490547	NA,A	NA,G	NA,1	NA,inf	NA,inf	NA,1.36788	0.000340185	0.00048939
3	chr1:149996385:A:AC	149996385	NA,AC	NA,A	NA,1	NA,inf	NA,inf	NA,1.25663	0.000339715	0.000465036
3	chr1:151734126:G:A	151734126	A,A	G,G	1,1	inf,inf	inf,inf	1.92932,0.820195	0.000339564	0.000511505
3	chr1:151391723:G:A	151391723	NA,A	NA,G	NA,1	NA,inf	NA,inf	NA,1.57257	0.000339095	0.000516378
3	chr1:149899450:C:T	149899450	T,T	C,C	1,1	inf,inf	inf,inf	2.85434,0.641029	0.000336817	0.000645534
3	chr1:149957076:C:G	149957076	G,G	C,C	1,1	inf,inf	inf,inf	3.03303,0.350777	0.000336516	0.000622006
3	chr1:151279854:T:C	151279854	NA,C	NA,T	NA,1	NA,inf	NA,inf	NA,1.39409	0.000336316	0.000456538
3	chr1:149876917:C:G	149876917	G,G	C,C	1,1	inf,inf	inf,inf	2.82865,0.659951	0.000333566	0.000638862
3	chr1:150020318:T:C	150020318	C,C	T,T	1,1	inf,inf	inf,inf	2.88608,0.591881	0.000333232	0.000608278
3	chr1:150021984:C:T	150021984	T,T	C,C	1,1	inf,inf	inf,inf	3.00624,0.105836	0.000333017	0.000565336
3	chr1:150171091:C:T	150171091	NA,T	NA,C	NA,1	NA,inf	NA,inf	NA,1.23058	0.00033266	0.000445707
3	chr1:150206839:A:G	150206839	G,G	A,A	1,1	inf,inf	inf,inf	2.67834,0.765095	0.000331589	0.000645545
3	chr1:150321271:C:A	150321271	A,NA	C,NA	1,NA	-inf,NA	inf,NA	1.72256,NA	0.000330958	0.000483819
3	chr1:151617889:T:G	151617889	NA,G	NA,T	NA,1	NA,-inf	NA,inf	NA,1.53151	0.000330849	0.000484547
3	chr1:150020634:T:C	150020634	C,C	T,T	1,1	inf,inf	inf,inf	2.88075,0.593323	0.00033077	0.000603701
3	chr1:150175740:T:C	150175740	C,C	T,T	1,1	inf,inf	inf,inf	2.78661,0.381345	0.000329969	0.000577109
3	chr1:149881539:G:C	149881539	C,C	G,G	1,1	inf,inf	inf,inf	2.79848,0.695011	0.00032985	0.000633157
3	chr1:150956282:A:G	150956282	G,G	A,A	1,1	inf,inf	inf,inf	0.914793,2.64671	0.000326124	0.000586342
3	chr1:150024008:C:T	150024008	T,T	C,C	1,1	inf,inf	inf,inf	2.87317,0.57231	0.000325911	0.000590487
3	chr1:150959797:C:T	150959797	T,T	C,C	1,1	inf,inf	inf,inf	0.987909,2.59849	0.000324813	0.000589721
3	chr1:151420468:C:T	151420468	NA,T	NA,C	NA,1	NA,inf	NA,inf	NA,1.89146	0.000323366	0.00054865
3	chr1:150860506:G:A	150860506	A,NA	G,NA	1,NA	inf,NA	inf,NA	1.78814,NA	0.000323009	0.00048258
3	chr1:150024021:A:C	150024021	C,C	A,A	1,1	inf,inf	inf,inf	2.98808,0.0916223	0.000321842	0.00054535
3	chr1:149897345:C:T	149897345	T,T	C,C	1,1	inf,inf	inf,inf	2.83547,0.625757	0.000321463	0.000613567
3	chr1:150013507:A:G	150013507	G,G	A,A	1,1	inf,inf	inf,inf	2.86624,0.571555	0.000320823	0.00058115
3	chr1:149890279:T:C	149890279	C,C	T,T	1,1	inf,inf	inf,inf	2.81656,0.641197	0.000317756	0.00060658
3	chr1:151751260:C:T	151751260	NA,T	NA,C	NA,1	NA,-inf	NA,inf	NA,1.56949	0.00031738	0.000474544
3	chr1:149890981:A:G	149890981	G,G	A,A	1,1	inf,inf	inf,inf	2.81016,0.640362	0.000313839	0.000598858
3	chr1:149931717:G:A	149931717	A,A	G,G	1,1	inf,inf	inf,inf	3.01757,0.0758387	0.000313823	0.000559801
3	chr1:151731612:G:A	151731612	A,A	G,G	1,1	inf,inf	inf,inf	2.20489,0.299403	0.000312934	0.000486056
3	chr1:149897913:G:A	149897913	A,A	G,G	1,1	inf,inf	inf,inf	2.85726,0.566963	0.000311734	0.000591365
3	chr1:149957333:G:A	149957333	A,A	G,G	1,1	inf,inf	inf,inf	2.96869,0.381506	0.000310142	0.000572918
3	chr1:150020326:A:G	150020326	G,G	A,A	1,1	inf,inf	inf,inf	2.84899,0.579629	0.000309174	0.000562533
3	chr1:149887025:G:A	149887025	A,NA	G,NA	1,NA	inf,NA	inf,NA	1.03334,NA	0.00030844	0.000360057
3	chr1:150348371:C:T	150348371	T,NA	C,NA	1,NA	-inf,NA	inf,NA	1.86311,NA	0.00030625	0.000452023
3	chr1:149895297:C:T	149895297	T,T	C,C	1,1	inf,inf	inf,inf	2.76625,0.685192	0.000305246	0.000583557
3	chr1:151276380:C:T	151276380	NA,T	NA,C	NA,1	NA,inf	NA,inf	NA,1.36739	0.000304043	0.000491394
3	chr1:151732547:G:A	151732547	NA,A	NA,G	NA,1	NA,-inf	NA,inf	NA,1.42534	0.000303859	0.000435817
3	chr1:149890210:C:T	149890210	T,T	C,C	1,1	inf,inf	inf,inf	2.78749,0.641197	0.000302789	0.000576834
3	chr1:149975878:G:A	149975878	A,A	G,G	1,1	inf,inf	inf,inf	2.98691,0.300558	0.000302015	0.000552811
3	chr1:150198578:T:C	150198578	C,C	T,T	1,1	inf,inf	inf,inf	2.61853,0.764403	0.000300765	0.000582255
3	chr1:149895122:A:G	149895122	G,G	A,A	1,1	inf,inf	inf,inf	2.77708,0.643239	0.000298286	0.000567867
3	chr1:150317248:T:C	150317248	C,C	T,T	1,1	inf,inf	inf,inf	2.39462,0.655415	0.00029814	0.000438024
3	chr1:149879391:G:T	149879391	T,T	G,G	1,1	inf,inf	inf,inf	2.75972,0.659194	0.000297122	0.000566319
3	chr1:149950245:G:A	149950245	A,NA	G,NA	1,NA	-inf,NA	inf,NA	2.32858,NA	0.000296569	0.000554818
3	chr1:150539777:G:C	150539777	C,C	G,G	1,1	inf,inf	inf,inf	2.87243,0.541745	0.000295417	0.000586778
3	chr1:151559266:T:A	151559266	NA,A	NA,T	NA,1	NA,-inf	NA,inf	NA,1.4289	0.000294672	0.00043636
3	chr1:150509779:A:G	150509779	G,G	A,A	1,1	inf,inf	inf,inf	2.47961,1.20116	0.000294345	0.000676693
3	chr1:149663994:T:C	149663994	NA,C	NA,T	NA,1	NA,-inf	NA,inf	NA,1.41089	0.000293749	0.000426732
3	chr1:150217327:AAAG:A	150217327	A,A	AAAG,AAAG	1,1	inf,inf	inf,inf	2.56107,0.820585	0.000292769	0.00056898
3	chr1:150431669:CAG:C	150431669	C,C	CAG,CAG	1,1	-inf,inf	inf,inf	2.17886,0.0416509	0.000292698	0.000388585
3	chr1:150213149:G:A	150213149	A,A	G,G	1,1	inf,inf	inf,inf	2.59795,0.765025	0.000290511	0.000561867
3	chr1:150572465:C:G	150572465	G,G	C,C	1,1	inf,inf	inf,inf	1.55262,2.09729	0.000289175	0.000553378
3	chr1:150201526:T:G	150201526	G,G	T,T	1,1	inf,inf	inf,inf	2.59584,0.764762	0.00028909	0.000559125
3	chr1:149935366:G:A	149935366	A,NA	G,NA	1,NA	-inf,NA	inf,NA	2.29702,NA	0.000285125	0.000531032
3	chr1:150024516:CCTT:C	150024516	C,C	CCTT,CCTT	1,1	inf,inf	inf,inf	2.8091,0.548687	0.000284982	0.000513744
3	chr1:149953262:C:A	149953262	A,A	C,C	1,1	inf,inf	inf,inf	2.92215,0.369325	0.000284351	0.000522959
3	chr1:150086491:G:T	150086491	T,NA	G,NA	1,NA	inf,NA	inf,NA	2.07878,NA	0.000283408	0.000494843
3	chr1:150212504:C:T	150212504	T,T	C,C	1,1	inf,inf	inf,inf	2.58266,0.764307	0.000282904	0.000546489
3	chr1:150001774:T:C	150001774	NA,C	NA,T	NA,1	NA,-inf	NA,inf	NA,1.42536	0.000280188	0.000420551
3	chr1:151482856:C:T	151482856	NA,T	NA,C	NA,1	NA,inf	NA,inf	NA,1.33764	0.000278561	0.000388081
3	chr1:150237901:T:C	150237901	C,C	T,T	1,1	inf,inf	inf,inf	2.51564,0.837681	0.000277285	0.000538375
3	chr1:151548227:C:A	151548227	NA,A	NA,C	NA,1	NA,inf	NA,inf	NA,1.37554	0.000277101	0.000396778
3	chr1:151069164:T:C	151069164	C,NA	T,NA	1,NA	inf,NA	inf,NA	1.86626,NA	0.000276877	0.000469871
3	chr1:150022161:G:A	150022161	A,A	G,G	1,1	inf,inf	inf,inf	2.77519,0.571628	0.000276569	0.0004984
3	chr1:150851918:C:T	150851918	T,NA	C,NA	1,NA	inf,NA	inf,NA	1.70049,NA	0.00027648	0.000412723
3	chr1:150169035:G:A	150169035	A,NA	G,NA	1,NA	inf,NA	inf,NA	1.61175,NA	0.00027647	0.000403225
3	chr1:149971229:G:A	149971229	A,A	G,G	1,1	inf,inf	inf,inf	2.9057,0.303358	0.000276458	0.00049582
3	chr1:150535215:A:AGGG	150535215	AGGG,AGGG	A,A	1,1	-inf,inf	inf,inf	2.09826,0.349066	0.000274403	0.00036823
3	chr1:149956202:T:C	149956202	C,C	T,T	1,1	inf,inf	inf,inf	2.90554,0.291826	0.0002734	0.000490066
3	chr1:150971887:A:G	150971887	G,NA	A,NA	1,NA	inf,NA	inf,NA	1.69963,NA	0.000273237	0.000409449
3	chr1:149932582:A:C	149932582	C,C	A,A	1,1	inf,inf	inf,inf	2.89174,0.38183	0.000272896	0.00050216
3	chr1:151327826:A:G	151327826	NA,G	NA,A	NA,1	NA,inf	NA,inf	NA,1.273	0.000271729	0.000369115
3	chr1:151340440:G:A	151340440	NA,A	NA,G	NA,1	NA,inf	NA,inf	NA,1.2899	0.000271331	0.000370023
3	chr1:150817440:G:A	150817440	A,NA	G,NA	1,NA	inf,NA	inf,NA	1.68334,NA	0.000270175	0.000402839
3	chr1:150974911:G:C	150974911	C,NA	G,NA	1,NA	inf,NA	inf,NA	1.69683,NA	0.000270077	0.000405236
3	chr1:150563873:A:G	150563873	G,G	A,A	1,1	inf,inf	inf,inf	1.5105,2.09815	0.000269707	0.000518094
3	chr1:151260966:C:T	151260966	NA,T	NA,C	NA,1	NA,inf	NA,inf	NA,1.25157	0.000269074	0.000421905
3	chr1:150457996:G:A	150457996	A,A	G,G	1,1	-inf,-inf	inf,inf	2.2737,0.832828	0.000267536	0.000400269
3	chr1:150216310:T:C	150216310	C,C	T,T	1,1	inf,-inf	inf,inf	1.38262,1.31798	0.000267489	0.000403993
3	chr1:150824206:G:T	150824206	T,NA	G,NA	1,NA	inf,NA	inf,NA	1.67733,NA	0.000267453	0.000398715
3	chr1:150025630:C:G	150025630	G,G	C,C	1,1	inf,inf	inf,inf	2.78757,0.518706	0.000266771	0.00047895
3	chr1:151081773:T:C	151081773	C,NA	T,NA	1,NA	-inf,NA	inf,NA	1.00442,NA	0.000266584	0.000340559
3	chr1:150843772:C:A	150843772	A,NA	C,NA	1,NA	inf,NA	inf,NA	1.67394,NA	0.000265922	0.000396425
3	chr1:150382982:C:T	150382982	T,NA	C,NA	1,NA	inf,NA	inf,NA	1.60124,NA	0.000264327	0.000386872
3	chr1:150105722:T:A	150105722	NA,A	NA,T	NA,1	NA,inf	NA,inf	NA,1.09793	0.000263209	0.000346957
3	chr1:150123670:T:C	150123670	NA,C	NA,T	NA,1	NA,inf	NA,inf	NA,1.04477	0.000262075	0.000343057
3	chr1:149812969:CAT:C	149812969	NA,C	NA,CAT	NA,1	NA,-inf	NA,inf	NA,1.33979	0.000261686	0.000380737
3	chr1:150836912:C:T	150836912	T,NA	C,NA	1,NA	inf,NA	inf,NA	1.66263,NA	0.000260888	0.000388826
3	chr1:150317313:A:T	150317313	NA,T	NA,A	NA,1	NA,-inf	NA,inf	NA,1.42714	0.000260504	0.000392807
3	chr1:151702447:C:G	151702447	NA,G	NA,C	NA,1	NA,-inf	NA,inf	NA,1.30344	0.00025934	0.000380614
3	chr1:150834258:T:A	150834258	A,NA	T,NA	1,NA	inf,NA	inf,NA	1.65574,NA	0.000257894	0.000384322
3	chr1:149875751:C:T	149875751	T,T	C,C	1,1	inf,inf	inf,inf	2.85222,0.0921336	0.000257485	0.000446841
3	chr1:150982762:G:GA	150982762	GA,NA	G,NA	1,NA	inf,NA	inf,NA	1.6698,NA	0.000257259	0.000386239
3	chr1:150170994:T:C	150170994	C,C	T,T	1,1	inf,inf	inf,inf	2.60237,0.419896	0.000257144	0.000444076
3	chr1:150222586:T:A	150222586	A,A	T,T	1,1	inf,inf	inf,inf	2.49452,0.802005	0.000256903	0.000494802
3	chr1:150874443:G:T	150874443	T,NA	G,NA	1,NA	inf,NA	inf,NA	1.65062,NA	0.000256329	0.000381603
3	chr1:150273667:T:C	150273667	C,C	T,T	1,1	inf,inf	inf,inf	2.53122,0.68193	0.000254718	0.00047733
3	chr1:150172305:C:CA	150172305	CA,CA	C,C	1,1	inf,inf	inf,inf	2.60069,0.412542	0.000253664	0.000438186
3	chr1:150170954:T:C	150170954	C,C	T,T	1,1	inf,inf	inf,inf	2.59523,0.416094	0.000252716	0.000436321
3	chr1:149937602:G:A	149937602	A,A	G,G	1,1	inf,inf	inf,inf	2.86523,0.329997	0.000251015	0.000457771
3	chr1:150835563:C:T	150835563	T,NA	C,NA	1,NA	inf,NA	inf,NA	1.63717,NA	0.000250526	0.000372763
3	chr1:150461343:A:G	150461343	G,G	A,A	1,1	-inf,-inf	inf,inf	2.27802,0.781034	0.000250236	0.000374418
3	chr1:150076793:A:T	150076793	T,T	A,A	1,1	inf,inf	inf,inf	2.3146,0.702254	0.000249759	0.000418434
3	chr1:150138272:A:T	150138272	T,T	A,A	1,1	inf,inf	inf,inf	1.55396,1.43783	0.000249486	0.000406786
3	chr1:150600628:C:T	150600628	T,NA	C,NA	1,NA	-inf,NA	inf,NA	0.945694,NA	0.000249466	0.00032243
3	chr1:149908803:A:G	149908803	G,G	A,A	1,1	inf,inf	inf,inf	2.79742,0.254248	0.000248687	0.000433131
3	chr1:150820312:T:C	150820312	C,NA	T,NA	1,NA	inf,NA	inf,NA	1.63392,NA	0.000248603	0.000370303
3	chr1:149892716:G:A	149892716	A,A	G,G	1,1	inf,inf	inf,inf	2.79885,0.42785	0.000248056	0.000461512
3	chr1:150837275:GAAT:G	150837275	G,NA	GAAT,NA	1,NA	inf,NA	inf,NA	1.63248,NA	0.000247945	0.000369328
3	chr1:149790028:T:C	149790028	C,C	T,T	1,1	-inf,-inf	inf,inf	2.03329,0.457756	0.00024783	0.000423272
3	chr1:150278580:G:A	150278580	A,A	G,G	1,1	inf,inf	inf,inf	2.511,0.684761	0.000247801	0.000463557
3	chr1:150817388:A:C	150817388	C,NA	A,NA	1,NA	inf,NA	inf,NA	1.63087,NA	0.000247266	0.000368308
3	chr1:150238755:G:A	150238755	A,A	G,G	1,1	inf,inf	inf,inf	2.40533,0.915852	0.000247251	0.000486011
3	chr1:151474629:T:C	151474629	NA,C	NA,T	NA,1	NA,inf	NA,inf	NA,1.36792	0.000246333	0.000372739
3	chr1:150462155:A:G	150462155	G,G	A,A	1,1	-inf,-inf	inf,inf	2.2663,0.779313	0.000245947	0.000367479
3	chr1:149935279:CA:C	149935279	C,C	CA,CA	1,1	inf,-inf	inf,inf	2.83487,0.13893	0.000245819	0.000424214
3	chr1:151408251:A:G	151408251	G,G	A,A	1,1	-inf,-inf	inf,inf	1.17296,1.28022	0.000245567	0.000362039
3	chr1:150577050:C:A	150577050	A,NA	C,NA	1,NA	inf,NA	inf,NA	1.60126,NA	0.000244801	0.000362264
3	chr1:151058533:G:C	151058533	C,NA	G,NA	1,NA	-inf,NA	inf,NA	0.963255,NA	0.000243858	0.000312231
3	chr1:150239543:C:T	150239543	T,T	C,C	1,1	inf,inf	inf,inf	2.47579,0.790851	0.000243777	0.000469121
3	chr1:149646587:T:C	149646587	NA,C	NA,T	NA,1	NA,-inf	NA,inf	NA,1.21813	0.000243344	0.000348601
3	chr1:151274861:T:A	151274861	NA,A	NA,T	NA,1	NA,inf	NA,inf	NA,1.24155	0.000243144	0.000332431
3	chr1:150279504:G:A	150279504	A,A	G,G	1,1	inf,inf	inf,inf	2.50105,0.681885	0.000242602	0.000453421
3	chr1:151394042:G:A	151394042	NA,A	NA,G	NA,1	NA,-inf	NA,inf	NA,1.36558	0.000242332	0.000353946
3	chr1:151695605:T:G	151695605	NA,G	NA,T	NA,1	NA,-inf	NA,inf	NA,1.26515	0.000241587	0.000355065
3	chr1:151481028:G:C	151481028	NA,C	NA,G	NA,1	NA,inf	NA,inf	NA,1.27346	0.000241419	0.000404732
3	chr1:151119390:C:T	151119390	T,NA	C,NA	1,NA	-inf,NA	inf,NA	0.958819,NA	0.00024112	0.000308874
3	chr1:150181024:AAC:A	150181024	NA,A	NA,AAC	NA,1	NA,inf	NA,inf	NA,1.19819	0.000240266	0.000339722
3	chr1:150956095:A:AAAAAAT	150956095	AAAAAAT,NA	A,NA	1,NA	inf,NA	inf,NA	1.6223,NA	0.000239534	0.000358698
3	chr1:150462701:G:A	150462701	A,A	G,G	1,1	-inf,-inf	inf,inf	2.25811,0.775653	0.000238574	0.000357446
3	chr1:149934274:T:G	149934274	G,G	T,T	1,1	inf,inf	inf,inf	2.83003,0.341558	0.000238109	0.000434289
3	chr1:150381800:G:A	150381800	A,A	G,G	1,1	-inf,inf	inf,inf	2.46826,0.037619	0.000237188	0.00037117
3	chr1:150143220:A:T	150143220	T,T	A,A	1,1	inf,inf	inf,inf	2.08121,1.02424	0.000236805	0.000404289
3	chr1:150856671:G:A	150856671	A,NA	G,NA	1,NA	inf,NA	inf,NA	1.60247,NA	0.000235727	0.000350941
3	chr1:151301766:T:C	151301766	NA,C	NA,T	NA,1	NA,inf	NA,inf	NA,1.19691	0.000234939	0.000319718
3	chr1:151510338:A:G	151510338	NA,G	NA,A	NA,1	NA,-inf	NA,inf	NA,1.30453	0.000234781	0.000349052
3	chr1:151400203:A:G	151400203	NA,G	NA,A	NA,1	NA,inf	NA,inf	NA,1.27076	0.000234496	0.000329449
3	chr1:151541037:C:A	151541037	A,A	C,C	1,1	inf,inf	inf,inf	1.69516,1.34556	0.00023386	0.000463703
3	chr1:150450529:C:T	150450529	T,T	C,C	1,1	inf,inf	inf,inf	2.58978,0.676446	0.000232149	0.000449831
3	chr1:150565449:C:T	150565449	T,NA	C,NA	1,NA	inf,NA	inf,NA	1.56874,NA	0.00023154	0.000342521
3	chr1:151476662:G:A	151476662	NA,A	NA,G	NA,1	NA,inf	NA,inf	NA,1.38321	0.000231342	0.000359796
3	chr1:150587820:A:G	150587820	G,G	A,A	1,1	inf,inf	inf,inf	2.3192,0.180586	0.000231277	0.000343452
3	chr1:150384535:G:A	150384535	A,A	G,G	1,1	-inf,-inf	inf,inf	2.48352,0.348278	0.000230807	0.000346508
3	chr1:151324687:G:A	151324687	NA,A	NA,G	NA,1	NA,inf	NA,inf	NA,1.1588	0.000230495	0.000312705
3	chr1:149935383:A:G	149935383	G,G	A,A	1,1	inf,inf	inf,inf	2.80999,0.341787	0.000230257	0.000419469
3	chr1:150614599:C:A	150614599	A,A	C,C	1,1	inf,inf	inf,inf	2.30912,0.256465	0.000229857	0.000342434
3	chr1:149946438:C:T	149946438	T,T	C,C	1,1	inf,inf	inf,inf	2.81133,0.336166	0.000229854	0.0004176
3	chr1:151297344:T:C	151297344	NA,C	NA,T	NA,1	NA,inf	NA,inf	NA,1.18603	0.000229562	0.000312606
3	chr1:150575006:CCA:C	150575006	C,NA	CCA,NA	1,NA	inf,NA	inf,NA	1.56237,NA	0.000229147	0.000338963
3	chr1:150686594:G:A	150686594	A,NA	G,NA	1,NA	inf,NA	inf,NA	1.56189,NA	0.000228615	0.00033834
3	chr1:150506429:G:A	150506429	NA,A	NA,G	NA,1	NA,-inf	NA,inf	NA,1.41411	0.000228473	0.000345057
3	chr1:151557373:TAATCATCA:T	151557373	T,T	TAATCATCA,TAATCATCA	1,1	inf,inf	inf,inf	1.80421,0.758799	0.000227931	0.000376433
3	chr1:150616912:C:T	150616912	T,NA	C,NA	1,NA	inf,NA	inf,NA	1.56068,NA	0.000227234	0.000336645
3	chr1:150880587:G:A	150880587	A,NA	G,NA	1,NA	inf,NA	inf,NA	1.58853,NA	0.000225927	0.000337743
3	chr1:151180461:CAG:C	151180461	NA,C	NA,CAG	NA,1	NA,inf	NA,inf	NA,1.21068	0.000225039	0.000308734
3	chr1:150231314:A:G	150231314	G,G	A,A	1,1	inf,-inf	inf,inf	1.285,1.16841	0.000224828	0.00033266
3	chr1:149642508:A:G	149642508	G,G	A,A	1,1	inf,inf	inf,inf	0.517602,2.05673	0.0002248	0.000368918
3	chr1:151426844:TA:T	151426844	NA,T	NA,TA	NA,1	NA,-inf	NA,inf	NA,1.32255	0.000224792	0.000328037
3	chr1:151502405:A:G	151502405	NA,G	NA,A	NA,1	NA,-inf	NA,inf	NA,1.10876	0.000223936	0.000317136
3	chr1:151664470:A:G	151664470	NA,G	NA,A	NA,1	NA,-inf	NA,inf	NA,1.33922	0.000223264	0.000345431
3	chr1:150025836:C:A	150025836	NA,A	NA,C	NA,1	NA,-inf	NA,inf	NA,1.29682	0.000223232	0.00032798
3	chr1:151473832:T:A	151473832	NA,A	NA,T	NA,1	NA,inf	NA,inf	NA,1.19847	0.000222826	0.000333561
3	chr1:151765480:T:C	151765480	NA,C	NA,T	NA,1	NA,-inf	NA,inf	NA,1.33431	0.00022275	0.000329335
3	chr1:149935365:C:T	149935365	T,T	C,C	1,1	inf,inf	inf,inf	2.80389,0.306094	0.000222683	0.000403581
3	chr1:151105330:CAT:C	151105330	C,NA	CAT,NA	1,NA	-inf,NA	inf,NA	0.920921,NA	0.000222157	0.000285224
3	chr1:150809592:G:C	150809592	C,NA	G,NA	1,NA	inf,NA	inf,NA	1.61018,NA	0.0002217	0.000333176
3	chr1:150598624:G:C	150598624	NA,C	NA,G	NA,1	NA,-inf	NA,inf	NA,1.16503	0.000221335	0.000323004
3	chr1:151684598:T:C	151684598	NA,C	NA,T	NA,1	NA,-inf	NA,inf	NA,1.33279	0.00022083	0.000341539
3	chr1:151502204:G:A	151502204	NA,A	NA,G	NA,1	NA,-inf	NA,inf	NA,1.10125	0.000220736	0.000312622
3	chr1:150967407:A:G	150967407	G,NA	A,NA	1,NA	inf,NA	inf,NA	1.56851,NA	0.000219398	0.000327816
3	chr1:150044427:C:T	150044427	NA,T	NA,C	NA,1	NA,-inf	NA,inf	NA,1.43338	0.000219374	0.000328166
3	chr1:150072779:A:T	150072779	NA,T	NA,A	NA,1	NA,-inf	NA,inf	NA,1.43214	0.000218812	0.000327334
3	chr1:150115687:A:G	150115687	NA,G	NA,A	NA,1	NA,-inf	NA,inf	NA,1.43179	0.000218793	0.000327283
3	chr1:150358169:A:G	150358169	G,NA	A,NA	1,NA	inf,NA	inf,NA	1.4892,NA	0.000217663	0.000318379
3	chr1:150485075:A:G	150485075	NA,G	NA,A	NA,1	NA,inf	NA,inf	NA,1.32711	0.000217573	0.000313666
3	chr1:150232628:T:A	150232628	A,A	T,T	1,1	inf,inf	inf,inf	2.39064,0.802418	0.000217225	0.00041511
3	chr1:150919425:G:A	150919425	A,NA	G,NA	1,NA	inf,NA	inf,NA	1.56241,NA	0.000216884	0.000324112
3	chr1:150310350:G:A	150310350	A,A	G,G	1,1	inf,inf	inf,inf	2.20788,0.680201	0.000216824	0.000319189
3	chr1:151747262:C:T	151747262	T,T	C,C	1,1	inf,inf	inf,inf	1.79417,0.741653	0.00021653	0.000333927
3	chr1:150198258:C:T	150198258	NA,T	NA,C	NA,1	NA,-inf	NA,inf	NA,1.28005	0.000216028	0.000318331
3	chr1:151027030:C:A	151027030	NA,A	NA,C	NA,1	NA,inf	NA,inf	NA,1.33875	0.000215974	0.00031423
3	chr1:151492809:A:G	151492809	NA,G	NA,A	NA,1	NA,inf	NA,inf	NA,1.12409	0.000215921	0.000313095
3	chr1:150572593:A:G	150572593	G,NA	A,NA	1,NA	inf,NA	inf,NA	1.526,NA	0.000215527	0.000318605
3	chr1:151686178:A:G	151686178	NA,G	NA,A	NA,1	NA,-inf	NA,inf	NA,1.31862	0.000215497	0.000333073
3	chr1:150156231:T:C	150156231	C,C	T,T	1,1	inf,inf	inf,inf	1.54596,1.3666	0.000215231	0.000350957
3	chr1:151762965:G:A	151762965	A,A	G,G	1,1	inf,inf	inf,inf	1.7851,0.726299	0.000215204	0.000327738
3	chr1:150162894:C:T	150162894	T,NA	C,NA	1,NA	-inf,NA	inf,NA	2.04502,NA	0.000214698	0.000380169
3	chr1:150431836:A:T	150431836	T,NA	A,NA	1,NA	inf,NA	inf,NA	1.48108,NA	0.000214548	0.000313808
3	chr1:150189898:C:T	150189898	T,T	C,C	1,1	inf,-inf	inf,inf	2.21358,0.715695	0.000213458	0.000363741
3	chr1:150104499:G:A	150104499	A,A	G,G	1,1	inf,inf	inf,inf	2.3908,0.569822	0.000212932	0.000358758
3	chr1:149903054:G:A	149903054	A,A	G,G	1,1	inf,inf	inf,inf	2.63927,0.310645	0.000212898	0.00036445
3	chr1:151550387:C:T	151550387	T,NA	C,NA	1,NA	inf,NA	inf,NA	1.20396,NA	0.000211834	0.000290676
3	chr1:150431860:C:CA	150431860	NA,CA	NA,C	NA,1	NA,-inf	NA,inf	NA,1.36847	0.000211438	0.000319071
3	chr1:150632073:G:A	150632073	A,NA	G,NA	1,NA	inf,NA	inf,NA	1.51491,NA	0.000211111	0.000312104
3	chr1:150310476:G:A	150310476	A,A	G,G	1,1	inf,inf	inf,inf	2.17651,0.700069	0.000211095	0.000310639
3	chr1:150938861:C:T	150938861	T,NA	C,NA	1,NA	inf,NA	inf,NA	1.56517,NA	0.000210836	0.000316382
3	chr1:150578448:T:C	150578448	C,NA	T,NA	1,NA	inf,NA	inf,NA	1.51174,NA	0.000210739	0.00031137
3	chr1:151416003:CAGG:C	151416003	NA,C	NA,CAGG	NA,1	NA,-inf	NA,inf	NA,1.14037	0.000210657	0.000302359
3	chr1:150967832:G:A	150967832	A,NA	G,NA	1,NA	inf,NA	inf,NA	1.54297,NA	0.00021028	0.000314044
3	chr1:150906726:C:CT	150906726	CT,NA	C,NA	1,NA	inf,NA	inf,NA	1.54231,NA	0.000209857	0.000313465
3	chr1:150906728:C:A	150906728	A,NA	C,NA	1,NA	inf,NA	inf,NA	1.54212,NA	0.00020979	0.000313363
3	chr1:150233374:T:C	150233374	C,C	T,T	1,1	inf,-inf	inf,inf	1.35064,1.19304	0.000209699	0.000321552
3	chr1:150396201:T:G	150396201	G,G	T,T	1,1	-inf,-inf	inf,inf	2.44538,0.0999823	0.000209157	0.000306017
3	chr1:151365427:G:A	151365427	NA,A	NA,G	NA,1	NA,-inf	NA,inf	NA,1.59008	0.000209123	0.000341039
3	chr1:150913859:T:C	150913859	C,NA	T,NA	1,NA	inf,NA	inf,NA	1.53914,NA	0.000208761	0.000311807
3	chr1:150935634:T:G	150935634	G,NA	T,NA	1,NA	inf,NA	inf,NA	1.53792,NA	0.000208452	0.000311292
3	chr1:150902592:T:TG	150902592	TG,NA	T,NA	1,NA	inf,NA	inf,NA	1.53651,NA	0.000207845	0.000310424
3	chr1:151245811:T:C	151245811	NA,C	NA,T	NA,1	NA,inf	NA,inf	NA,1.1543	0.00020747	0.000284085
3	chr1:150291412:A:G	150291412	G,G	A,A	1,1	inf,inf	inf,inf	2.44582,0.62843	0.000207437	0.000383783
3	chr1:151315039:C:T	151315039	NA,T	NA,C	NA,1	NA,inf	NA,inf	NA,1.08932	0.000207002	0.00028043
3	chr1:150198337:A:G	150198337	G,G	A,A	1,1	inf,-inf	inf,inf	1.34325,1.17043	0.000206847	0.000307871
3	chr1:150135348:T:C	150135348	C,C	T,T	1,1	inf,inf	inf,inf	1.46081,1.41	0.0002066	0.000334681
3	chr1:151511743:A:C	151511743	NA,C	NA,A	NA,1	NA,inf	NA,inf	NA,1.45548	0.000206206	0.000338094
3	chr1:150210766:G:A	150210766	A,A	G,G	1,1	inf,-inf	inf,inf	1.38463,1.12591	0.0002061	0.000305581
3	chr1:151000931:G:A	151000931	A,A	G,G	1,1	inf,inf	inf,inf	0.837239,2.14151	0.000205919	0.000336843
3	chr1:150987874:A:C	150987874	C,C	A,A	1,1	-inf,inf	inf,inf	2.86647,0.995816	0.000204949	0.000861706
3	chr1:149807812:GAAGA:G	149807812	NA,G	NA,GAAGA	NA,1	NA,-inf	NA,inf	NA,1.21296	0.000204758	0.000298135
3	chr1:151521122:A:G	151521122	NA,G	NA,A	NA,1	NA,-inf	NA,inf	NA,1.15941	0.000204722	0.000289747
3	chr1:150883602:CAT:C	150883602	C,NA	CAT,NA	1,NA	inf,NA	inf,NA	1.51612,NA	0.000204514	0.000304065
3	chr1:150881425:G:A	150881425	A,NA	G,NA	1,NA	inf,NA	inf,NA	1.52294,NA	0.000204485	0.000304736
3	chr1:150176924:C:T	150176924	NA,T	NA,C	NA,1	NA,-inf	NA,inf	NA,1.44494	0.000204331	0.000314515
3	chr1:151522854:C:T	151522854	NA,T	NA,C	NA,1	NA,inf	NA,inf	NA,1.13939	0.000203856	0.000285214
3	chr1:150065773:AG:A	150065773	A,NA	AG,NA	1,NA	inf,NA	inf,NA	1.86068,NA	0.000203845	0.000349124
3	chr1:150104549:A:G	150104549	G,G	A,A	1,1	inf,inf	inf,inf	2.34256,0.589854	0.00020329	0.000341013
3	chr1:150608398:T:C	150608398	NA,C	NA,T	NA,1	NA,-inf	NA,inf	NA,1.11867	0.000203183	0.000296301
3	chr1:150129733:T:C	150129733	NA,C	NA,T	NA,1	NA,-inf	NA,inf	NA,1.18658	0.0002028	0.000297885
3	chr1:151711786:T:C	151711786	NA,C	NA,T	NA,1	NA,-inf	NA,inf	NA,1.19455	0.000202595	0.000296213
3	chr1:150405112:GT:G	150405112	G,NA	GT,NA	1,NA	inf,NA	inf,NA	1.44657,NA	0.00020238	0.000295908
3	chr1:150713839:C:T	150713839	T,NA	C,NA	1,NA	inf,NA	inf,NA	1.48954,NA	0.000202231	0.00029898
3	chr1:150661357:A:G	150661357	NA,G	NA,A	NA,1	NA,-inf	NA,inf	NA,0.825592	0.000202219	0.000295162
3	chr1:150971397:C:G	150971397	G,NA	C,NA	1,NA	inf,NA	inf,NA	1.51823,NA	0.000201787	0.000301195
3	chr1:151623319:T:G	151623319	NA,G	NA,T	NA,1	NA,-inf	NA,inf	NA,1.28029	0.000201704	0.000311044
3	chr1:150447420:C:T	150447420	T,T	C,C	1,1	-inf,-inf	inf,inf	2.3908,0.373331	0.000201448	0.000301987
3	chr1:150955066:A:G	150955066	G,NA	A,NA	1,NA	inf,NA	inf,NA	1.5165,NA	0.000201246	0.000300375
3	chr1:151160789:T:A	151160789	NA,A	NA,T	NA,1	NA,-inf	NA,inf	NA,1.5787	0.00020107	0.000320465
3	chr1:150964598:G:A	150964598	A,NA	G,NA	1,NA	inf,NA	inf,NA	1.51553,NA	0.000201045	0.000300034
3	chr1:150194223:A:G	150194223	G,G	A,A	1,1	inf,-inf	inf,inf	1.26015,1.25245	0.000200738	0.000301777
3	chr1:150963370:C:T	150963370	T,NA	C,NA	1,NA	inf,NA	inf,NA	1.51579,NA	0.000200729	0.000299663
3	chr1:150644560:C:T	150644560	T,NA	C,NA	1,NA	inf,NA	inf,NA	1.48487,NA	0.000200418	0.000296388
3	chr1:150297029:C:T	150297029	T,T	C,C	1,1	inf,inf	inf,inf	2.35077,0.125651	0.000200311	0.000288321
3	chr1:151218621:A:G	151218621	NA,G	NA,A	NA,1	NA,inf	NA,inf	NA,1.13362	0.000199961	0.000273901
3	chr1:150920388:A:G	150920388	G,NA	A,NA	1,NA	inf,NA	inf,NA	1.51262,NA	0.000199825	0.00029828
3	chr1:150904460:A:G	150904460	G,NA	A,NA	1,NA	inf,NA	inf,NA	1.51155,NA	0.000199471	0.000297744
3	chr1:150718381:A:T	150718381	T,NA	A,NA	1,NA	inf,NA	inf,NA	1.48102,NA	0.000199431	0.000294815
3	chr1:150886927:C:G	150886927	G,NA	C,NA	1,NA	inf,NA	inf,NA	1.5067,NA	0.000199244	0.000296889
3	chr1:150405484:G:A	150405484	A,A	G,G	1,1	-inf,-inf	inf,inf	2.40908,0.326569	0.000198942	0.000298352
3	chr1:150900883:A:C	150900883	C,NA	A,NA	1,NA	inf,NA	inf,NA	1.50996,NA	0.000198931	0.00029693
3	chr1:151396999:G:A	151396999	NA,A	NA,G	NA,1	NA,inf	NA,inf	NA,1.25296	0.000198845	0.000291912
3	chr1:149803750:T:A	149803750	NA,A	NA,T	NA,1	NA,-inf	NA,inf	NA,1.25777	0.000198761	0.000296005
3	chr1:151239523:T:C	151239523	NA,C	NA,T	NA,1	NA,inf	NA,inf	NA,1.13257	0.000198584	0.000272214
3	chr1:151432732:C:T	151432732	T,T	C,C	1,1	-inf,-inf	inf,inf	1.11853,1.21245	0.000198347	0.000291955
3	chr1:149910739:C:A	149910739	A,NA	C,NA	1,NA	inf,NA	inf,NA	1.55791,NA	0.000198068	0.000318816
3	chr1:150955984:C:G	150955984	G,NA	C,NA	1,NA	inf,NA	inf,NA	1.5043,NA	0.000197874	0.000295145
3	chr1:150236492:C:G	150236492	G,G	C,C	1,1	inf,-inf	inf,inf	1.29137,1.08729	0.000197699	0.000291622
3	chr1:151237542:C:G	151237542	NA,G	NA,C	NA,1	NA,inf	NA,inf	NA,1.1273	0.000197658	0.000270794
3	chr1:150642200:C:A	150642200	A,NA	C,NA	1,NA	inf,NA	inf,NA	1.47586,NA	0.00019738	0.000291687
3	chr1:151238071:CCTT:C	151238071	NA,C	NA,CCTT	NA,1	NA,inf	NA,inf	NA,1.12617	0.00019725	0.000270243
3	chr1:150307489:A:T	150307489	T,NA	A,NA	1,NA	inf,NA	inf,NA	1.23567,NA	0.000197012	0.000276627
3	chr1:150894357:G:A	150894357	A,NA	G,NA	1,NA	inf,NA	inf,NA	1.5039,NA	0.00019698	0.000293978
3	chr1:151229528:A:G	151229528	NA,G	NA,A	NA,1	NA,inf	NA,inf	NA,1.12769	0.000196894	0.000269914
3	chr1:150642199:A:G	150642199	G,NA	A,NA	1,NA	inf,NA	inf,NA	1.47415,NA	0.00019681	0.000290838
3	chr1:151239522:C:G	151239522	NA,G	NA,C	NA,1	NA,inf	NA,inf	NA,1.12451	0.000196694	0.000269485
3	chr1:151226118:T:C	151226118	NA,C	NA,T	NA,1	NA,inf	NA,inf	NA,1.12335	0.000196654	0.000269318
3	chr1:149912127:A:G	149912127	G,NA	A,NA	1,NA	inf,NA	inf,NA	1.07809,NA	0.000196378	0.000276233
3	chr1:151009453:C:T	151009453	T,NA	C,NA	1,NA	inf,NA	inf,NA	1.50434,NA	0.00019626	0.000293785
3	chr1:151009519:C:T	151009519	T,NA	C,NA	1,NA	inf,NA	inf,NA	1.50408,NA	0.00019618	0.000293661
3	chr1:151564790:C:T	151564790	T,NA	C,NA	1,NA	-inf,NA	inf,NA	1.24517,NA	0.000196134	0.000278623
3	chr1:151009481:C:CTAA	151009481	CTAA,NA	C,NA	1,NA	inf,NA	inf,NA	1.50375,NA	0.000196074	0.000293501
3	chr1:150928198:T:C	150928198	C,NA	T,NA	1,NA	inf,NA	inf,NA	1.49957,NA	0.000195709	0.000292005
3	chr1:150214094:AG:A	150214094	A,A	AG,AG	1,1	inf,-inf	inf,inf	1.33706,1.15352	0.000195477	0.000290856
3	chr1:150069001:A:G	150069001	NA,G	NA,A	NA,1	NA,-inf	NA,inf	NA,1.17082	0.000195227	0.000286518
3	chr1:150333392:A:C	150333392	C,C	A,A	1,1	inf,inf	inf,inf	2.39479,0.333744	0.000195147	0.000292661
3	chr1:149891133:T:TG	149891133	TG,TG	T,T	1,1	inf,inf	inf,inf	2.46808,0.423447	0.000195098	0.000326147
3	chr1:150997091:A:G	150997091	NA,G	NA,A	NA,1	NA,inf	NA,inf	NA,1.08064	0.000195085	0.000292947
3	chr1:150069702:C:T	150069702	T,NA	C,NA	1,NA	inf,NA	inf,NA	1.57858,NA	0.000194731	0.000312773
3	chr1:151231112:C:T	151231112	NA,T	NA,C	NA,1	NA,inf	NA,inf	NA,1.11808	0.00019448	0.000266471
3	chr1:150905977:G:A	150905977	A,NA	G,NA	1,NA	inf,NA	inf,NA	1.49536,NA	0.000194475	0.000290123
3	chr1:150995712:A:G	150995712	NA,G	NA,A	NA,1	NA,inf	NA,inf	NA,1.07872	0.000194472	0.000291998
3	chr1:150682009:T:C	150682009	C,NA	T,NA	1,NA	inf,NA	inf,NA	1.4656,NA	0.000194375	0.000287166
3	chr1:151068968:T:G	151068968	NA,G	NA,T	NA,1	NA,inf	NA,inf	NA,1.39203	0.000194312	0.000295744
3	chr1:150390492:C:T	150390492	T,T	C,C	1,1	-inf,-inf	inf,inf	2.37553,0.360089	0.00019429	0.000290999
3	chr1:150904561:T:C	150904561	C,NA	T,NA	1,NA	inf,NA	inf,NA	1.4947,NA	0.000194127	0.000289646
3	chr1:150537483:G:A	150537483	A,A	G,G	1,1	inf,inf	inf,inf	2.64418,0.139485	0.000194086	0.00034141
3	chr1:151201365:T:C	151201365	NA,C	NA,T	NA,1	NA,inf	NA,inf	NA,1.11644	0.000193841	0.00026562
3	chr1:151206845:C:T	151206845	NA,T	NA,C	NA,1	NA,inf	NA,inf	NA,1.11646	0.00019375	0.000265515
3	chr1:150468949:GCC:G	150468949	G,G	GCC,GCC	1,1	inf,inf	inf,inf	2.35769,0.17237	0.000193341	0.000280377
3	chr1:150581922:G:A	150581922	A,NA	G,NA	1,NA	-inf,NA	inf,NA	1.92808,NA	0.000193156	0.000325481
3	chr1:151514855:A:C	151514855	NA,C	NA,A	NA,1	NA,-inf	NA,inf	NA,1.19651	0.000192806	0.000285832
3	chr1:150473343:A:G	150473343	G,G	A,A	1,1	-inf,-inf	inf,inf	2.31976,0.224404	0.000192675	0.000277791
3	chr1:151216626:TTTCTC:T	151216626	NA,T	NA,TTTCTC	NA,1	NA,inf	NA,inf	NA,1.11252	0.000192442	0.000263735
3	chr1:150092596:G:A	150092596	NA,A	NA,G	NA,1	NA,inf	NA,inf	NA,0.786353	0.000192278	0.000257793
3	chr1:150352392:G:A	150352392	A,A	G,G	1,1	-inf,-inf	inf,inf	2.38392,0.335156	0.000192049	0.00028806
3	chr1:150631108:G:A	150631108	A,NA	G,NA	1,NA	inf,NA	inf,NA	1.46527,NA	0.000191931	0.000283937
3	chr1:151204615:C:T	151204615	NA,T	NA,C	NA,1	NA,inf	NA,inf	NA,1.11074	0.000191834	0.000262909
3	chr1:151225051:C:A	151225051	NA,A	NA,C	NA,1	NA,inf	NA,inf	NA,1.11076	0.000191818	0.000262891
3	chr1:151202091:ACT:A	151202091	NA,A	NA,ACT	NA,1	NA,inf	NA,inf	NA,1.11064	0.000191801	0.000262864
3	chr1:151214265:T:C	151214265	NA,C	NA,T	NA,1	NA,inf	NA,inf	NA,1.11033	0.000191706	0.000262734
3	chr1:151204076:T:C	151204076	NA,C	NA,T	NA,1	NA,inf	NA,inf	NA,1.11027	0.00019169	0.00026271
3	chr1:151204512:C:T	151204512	NA,T	NA,C	NA,1	NA,inf	NA,inf	NA,1.11019	0.00019164	0.000262646
3	chr1:151228522:A:G	151228522	NA,G	NA,A	NA,1	NA,inf	NA,inf	NA,1.11022	0.000191634	0.000262641
3	chr1:151220770:C:T	151220770	NA,T	NA,C	NA,1	NA,inf	NA,inf	NA,1.11003	0.000191599	0.000262589
3	chr1:151539213:T:C	151539213	C,NA	T,NA	1,NA	inf,NA	inf,NA	1.14825,NA	0.000191441	0.000262942
3	chr1:151220819:C:T	151220819	NA,T	NA,C	NA,1	NA,inf	NA,inf	NA,1.10946	0.00019138	0.000262297
3	chr1:150154778:A:AT	150154778	NA,AT	NA,A	NA,1	NA,inf	NA,inf	NA,0.896743	0.000191275	0.000252387
3	chr1:150624550:G:C	150624550	C,NA	G,NA	1,NA	inf,NA	inf,NA	1.45574,NA	0.000191271	0.000282577
3	chr1:151224785:A:G	151224785	NA,G	NA,A	NA,1	NA,inf	NA,inf	NA,1.109	0.000191228	0.000262088
3	chr1:150494587:A:G	150494587	G,G	A,A	1,1	-inf,-inf	inf,inf	2.22587,0.65716	0.000191109	0.000286719
3	chr1:151221923:G:A	151221923	NA,A	NA,G	NA,1	NA,inf	NA,inf	NA,1.10851	0.000191064	0.000261865
3	chr1:150474982:T:G	150474982	G,NA	T,NA	1,NA	-inf,NA	inf,NA	1.51895,NA	0.000190938	0.000286667
3	chr1:150134065:G:T	150134065	T,T	G,G	1,1	inf,inf	inf,inf	1.43587,1.38988	0.000190934	0.000309149
3	chr1:150382206:T:C	150382206	C,C	T,T	1,1	-inf,-inf	inf,inf	2.38457,0.329018	0.000190876	0.000286218
3	chr1:150909826:C:T	150909826	T,NA	C,NA	1,NA	inf,NA	inf,NA	1.48415,NA	0.000190755	0.000284563
3	chr1:150326856:G:A	150326856	A,NA	G,NA	1,NA	-inf,NA	inf,NA	1.44952,NA	0.000190673	0.000285393
3	chr1:151201780:T:G	151201780	NA,G	NA,T	NA,1	NA,inf	NA,inf	NA,1.10599	0.000190335	0.000260851
3	chr1:151229051:C:T	151229051	NA,T	NA,C	NA,1	NA,inf	NA,inf	NA,1.10395	0.000189527	0.00025978
3	chr1:151529432:G:A	151529432	NA,A	NA,G	NA,1	NA,inf	NA,inf	NA,0.917311	0.000189474	0.00025779
3	chr1:151005704:C:T	151005704	T,NA	C,NA	1,NA	inf,NA	inf,NA	1.48373,NA	0.000189437	0.000283492
3	chr1:149652859:T:C	149652859	C,C	T,T	1,1	inf,inf	inf,inf	0.963544,1.51486	0.000189426	0.00029753
3	chr1:150702218:A:G	150702218	G,NA	A,NA	1,NA	inf,NA	inf,NA	1.44965,NA	0.000189311	0.000279703
3	chr1:150029006:T:TTTTG	150029006	TTTTG,TTTTG	T,T	1,1	inf,inf	inf,inf	2.11814,0.864267	0.000189272	0.000320286
3	chr1:151225642:G:A	151225642	NA,A	NA,G	NA,1	NA,inf	NA,inf	NA,1.10319	0.000189253	0.000259409
3	chr1:150759822:G:C	150759822	C,NA	G,NA	1,NA	inf,NA	inf,NA	1.44945,NA	0.000189094	0.000279397
3	chr1:150537927:A:G	150537927	G,G	A,A	1,1	inf,inf	inf,inf	2.55117,0.268978	0.000189092	0.000331835
3	chr1:150674587:G:A	150674587	A,NA	G,NA	1,NA	inf,NA	inf,NA	1.44899,NA	0.000189026	0.000279292
3	chr1:150598103:G:T	150598103	T,NA	G,NA	1,NA	inf,NA	inf,NA	1.46789,NA	0.00018873	0.000280138
3	chr1:150785422:T:C	150785422	C,NA	T,NA	1,NA	inf,NA	inf,NA	1.44843,NA	0.000188598	0.000278703
3	chr1:150718080:A:G	150718080	G,NA	A,NA	1,NA	inf,NA	inf,NA	1.44747,NA	0.000188568	0.000278606
3	chr1:151260104:G:A	151260104	NA,A	NA,G	NA,1	NA,inf	NA,inf	NA,1.10439	0.000188473	0.000258567
3	chr1:150402949:CAA:C	150402949	C,C	CAA,CAA	1,1	-inf,-inf	inf,inf	2.37798,0.32649	0.000188406	0.000282451
3	chr1:149895465:T:C	149895465	C,C	T,T	1,1	inf,inf	inf,inf	2.43731,0.429587	0.000188328	0.000313926
3	chr1:151003648:C:A	151003648	A,NA	C,NA	1,NA	inf,NA	inf,NA	1.47874,NA	0.000188309	0.000281636
3	chr1:151296104:G:C	151296104	NA,C	NA,G	NA,1	NA,inf	NA,inf	NA,1.03844	0.000188299	0.000255417
3	chr1:150383807:C:G	150383807	G,NA	C,NA	1,NA	-inf,NA	inf,NA	1.45465,NA	0.000188287	0.000282854
3	chr1:150396103:G:A	150396103	A,A	G,G	1,1	-inf,-inf	inf,inf	2.3721,0.338634	0.000188216	0.000282202
3	chr1:151618258:A:G	151618258	NA,G	NA,A	NA,1	NA,-inf	NA,inf	NA,1.23948	0.000188161	0.000289521
3	chr1:150782889:A:AAAAG	150782889	AAAAG,NA	A,NA	1,NA	inf,NA	inf,NA	1.44512,NA	0.000187571	0.000277168
3	chr1:151344670:G:T	151344670	NA,T	NA,G	NA,1	NA,inf	NA,inf	NA,1.07568	0.000187467	0.000256031
3	chr1:151242869:T:C	151242869	C,NA	T,NA	1,NA	-inf,NA	inf,NA	1.2263,NA	0.000187459	0.000307041
3	chr1:151333567:G:A	151333567	NA,A	NA,G	NA,1	NA,inf	NA,inf	NA,1.03579	0.000187387	0.000254209
3	chr1:151266912:A:G	151266912	NA,G	NA,A	NA,1	NA,inf	NA,inf	NA,1.09849	0.000187255	0.000256771
3	chr1:150902556:G:A	150902556	A,NA	G,NA	1,NA	inf,NA	inf,NA	1.47286,NA	0.000187169	0.000279156
3	chr1:151558159:G:C	151558159	NA,C	NA,G	NA,1	NA,inf	NA,inf	NA,1.11645	0.00018706	0.000261478
3	chr1:150042218:G:C	150042218	NA,C	NA,G	NA,1	NA,-inf	NA,inf	NA,1.28141	0.000186979	0.000278184
3	chr1:151245681:G:A	151245681	NA,A	NA,G	NA,1	NA,inf	NA,inf	NA,1.09895	0.000186935	0.000256425
3	chr1:150598979:G:T	150598979	T,NA	G,NA	1,NA	inf,NA	inf,NA	1.44023,NA	0.000186398	0.000275294
3	chr1:150158245:A:G	150158245	NA,G	NA,A	NA,1	NA,-inf	NA,inf	NA,1.39011	0.000186366	0.000286305
3	chr1:151178691:TAAAC:T	151178691	NA,T	NA,TAAAC	NA,1	NA,inf	NA,inf	NA,1.10322	0.000186326	0.000255972
3	chr1:151180406:T:C	151180406	NA,C	NA,T	NA,1	NA,inf	NA,inf	NA,1.1006	0.000186256	0.000255708
3	chr1:150884625:G:C	150884625	C,NA	G,NA	1,NA	inf,NA	inf,NA	1.46637,NA	0.000186118	0.000277191
3	chr1:151302889:C:T	151302889	T,T	C,C	1,1	inf,inf	inf,inf	4.92131,1.62209	0.000186019	0.0671954
3	chr1:149818527:T:C	149818527	NA,C	NA,T	NA,1	NA,-inf	NA,inf	NA,1.1522	0.000185676	0.000270044
3	chr1:151188974:C:T	151188974	NA,T	NA,C	NA,1	NA,-inf	NA,inf	NA,1.39577	0.000185595	0.000296376
3	chr1:150143798:A:G	150143798	G,G	A,A	1,1	inf,inf	inf,inf	2.41198,0.434322	0.000185507	0.000314381
3	chr1:150320113:C:T	150320113	T,NA	C,NA	1,NA	inf,NA	inf,NA	1.57351,NA	0.000185442	0.000299781
3	chr1:150604120:A:G	150604120	G,NA	A,NA	1,NA	inf,NA	inf,NA	1.43681,NA	0.000185437	0.000273839
3	chr1:151253347:C:T	151253347	NA,T	NA,C	NA,1	NA,inf	NA,inf	NA,1.09432	0.000185373	0.000254311
3	chr1:150788711:C:T	150788711	T,NA	C,NA	1,NA	inf,NA	inf,NA	1.43753,NA	0.000185355	0.000273837
3	chr1:150128162:C:T	150128162	NA,T	NA,C	NA,1	NA,-inf	NA,inf	NA,1.34363	0.000185153	0.000277031
3	chr1:151609406:C:T	151609406	NA,T	NA,C	NA,1	NA,inf	NA,inf	NA,1.16191	0.000185078	0.000261572
3	chr1:150767005:T:C	150767005	C,NA	T,NA	1,NA	inf,NA	inf,NA	1.43689,NA	0.000185009	0.000273346
3	chr1:151483047:C:G	151483047	NA,G	NA,C	NA,1	NA,inf	NA,inf	NA,1.24381	0.000184578	0.000279495
3	chr1:150157249:C:T	150157249	NA,T	NA,C	NA,1	NA,inf	NA,inf	NA,0.851423	0.000184552	0.000242568
3	chr1:149893929:A:G	149893929	G,G	A,A	1,1	inf,inf	inf,inf	2.42857,0.426235	0.00018451	0.000307601
3	chr1:150794197:A:G	150794197	G,NA	A,NA	1,NA	inf,NA	inf,NA	1.4352,NA	0.000184509	0.000272593
3	chr1:150648999:CCT:C	150648999	C,NA	CCT,NA	1,NA	inf,NA	inf,NA	1.43405,NA	0.000184507	0.000272536
3	chr1:151184617:G:A	151184617	NA,A	NA,G	NA,1	NA,inf	NA,inf	NA,1.09531	0.000184487	0.000253311
3	chr1:151171484:A:G	151171484	NA,G	NA,A	NA,1	NA,inf	NA,inf	NA,1.09526	0.000184442	0.000253254
3	chr1:151187653:T:C	151187653	NA,C	NA,T	NA,1	NA,inf	NA,inf	NA,1.09526	0.000184442	0.000253254
3	chr1:151173300:C:A	151173300	NA,A	NA,C	NA,1	NA,inf	NA,inf	NA,1.09526	0.000184442	0.000253254
3	chr1:151175034:G:A	151175034	NA,A	NA,G	NA,1	NA,inf	NA,inf	NA,1.09526	0.000184442	0.000253254
3	chr1:150658112:G:A	150658112	A,NA	G,NA	1,NA	inf,NA	inf,NA	1.43384,NA	0.000184324	0.000272275
3	chr1:150787113:C:T	150787113	T,NA	C,NA	1,NA	inf,NA	inf,NA	1.43442,NA	0.000184283	0.000272261
3	chr1:150497846:C:A	150497846	A,A	C,C	1,1	-inf,-inf	inf,inf	2.1908,0.677683	0.000184278	0.000276507
3	chr1:151247461:T:C	151247461	NA,C	NA,T	NA,1	NA,inf	NA,inf	NA,1.09126	0.000184081	0.000252612
3	chr1:150887277:A:G	150887277	G,NA	A,NA	1,NA	inf,NA	inf,NA	1.45838,NA	0.000184023	0.000273931
3	chr1:151181946:T:C	151181946	NA,C	NA,T	NA,1	NA,inf	NA,inf	NA,1.0934	0.000183816	0.000252406
3	chr1:151183730:G:A	151183730	NA,A	NA,G	NA,1	NA,inf	NA,inf	NA,1.09306	0.000183738	0.000252294
3	chr1:151191201:T:C	151191201	NA,C	NA,T	NA,1	NA,inf	NA,inf	NA,1.09241	0.000183677	0.000252176
3	chr1:151192304:C:T	151192304	NA,T	NA,C	NA,1	NA,inf	NA,inf	NA,1.09241	0.000183677	0.000252176
3	chr1:150656929:T:G	150656929	G,NA	T,NA	1,NA	inf,NA	inf,NA	1.42988,NA	0.000183238	0.000270543
3	chr1:150795869:G:A	150795869	A,NA	G,NA	1,NA	inf,NA	inf,NA	1.4296,NA	0.000183047	0.000270415
3	chr1:150741891:G:C	150741891	C,NA	G,NA	1,NA	inf,NA	inf,NA	1.42693,NA	0.000182826	0.000269797
3	chr1:151003737:A:G	151003737	NA,G	NA,A	NA,1	NA,inf	NA,inf	NA,0.671543	0.000182599	0.000265662
3	chr1:150032175:T:G	150032175	G,G	T,T	1,1	inf,inf	inf,inf	2.07032,0.88912	0.000182583	0.000307949
3	chr1:151712850:A:G	151712850	NA,G	NA,A	NA,1	NA,-inf	NA,inf	NA,1.09223	0.000182581	0.000258412
3	chr1:151200657:C:T	151200657	NA,T	NA,C	NA,1	NA,inf	NA,inf	NA,1.08623	0.000182447	0.000250394
3	chr1:150203286:T:G	150203286	NA,G	NA,T	NA,1	NA,-inf	NA,inf	NA,1.1828	0.000182346	0.000268285
3	chr1:150352381:G:A	150352381	A,A	G,G	1,1	-inf,-inf	inf,inf	2.35376,0.33236	0.000182342	0.00027308
3	chr1:150360479:A:T	150360479	T,T	A,A	1,1	-inf,-inf	inf,inf	2.34452,0.354201	0.000182095	0.000272899
3	chr1:150368354:G:A	150368354	NA,A	NA,G	NA,1	NA,inf	NA,inf	NA,1.22465	0.000181936	0.000262202
3	chr1:150761855:G:A	150761855	A,NA	G,NA	1,NA	inf,NA	inf,NA	1.42594,NA	0.000181701	0.000268408
3	chr1:151173942:A:G	151173942	NA,G	NA,A	NA,1	NA,inf	NA,inf	NA,1.08804	0.000181569	0.000249383
3	chr1:150754561:G:A	150754561	A,NA	G,NA	1,NA	inf,NA	inf,NA	1.42463,NA	0.000181312	0.000267827
3	chr1:150696435:CT:C	150696435	C,NA	CT,NA	1,NA	inf,NA	inf,NA	1.42327,NA	0.000181176	0.000267576
3	chr1:149901603:T:G	149901603	G,G	T,T	1,1	inf,inf	inf,inf	2.5296,0.333329	0.000180925	0.000308071
3	chr1:150596987:A:G	150596987	G,NA	A,NA	1,NA	inf,NA	inf,NA	1.42172,NA	0.000180866	0.000267023
3	chr1:149909311:A:G	149909311	G,G	A,A	1,1	inf,inf	inf,inf	2.43977,0.0020133	0.000180785	0.000290864
3	chr1:150936895:C:T	150936895	T,NA	C,NA	1,NA	inf,NA	inf,NA	1.44335,NA	0.000180751	0.000268754
3	chr1:150367784:G:A	150367784	A,A	G,G	1,1	-inf,-inf	inf,inf	2.34014,0.355002	0.000180517	0.000270577
3	chr1:150639911:C:G	150639911	G,NA	C,NA	1,NA	inf,NA	inf,NA	1.42094,NA	0.000180403	0.000266386
3	chr1:150637645:G:T	150637645	T,NA	G,NA	1,NA	inf,NA	inf,NA	1.42042,NA	0.000180254	0.000266163
3	chr1:150134884:T:C	150134884	NA,C	NA,T	NA,1	NA,-inf	NA,inf	NA,1.32448	0.000180015	0.000269128
3	chr1:150650441:AG:A	150650441	A,NA	AG,NA	1,NA	inf,NA	inf,NA	1.41898,NA	0.000180014	0.000265801
3	chr1:150692382:G:T	150692382	T,NA	G,NA	1,NA	inf,NA	inf,NA	1.41913,NA	0.000179968	0.000265759
3	chr1:150786278:C:T	150786278	T,NA	C,NA	1,NA	inf,NA	inf,NA	1.4191,NA	0.000179622	0.000265341
3	chr1:150696025:A:C	150696025	C,NA	A,NA	1,NA	inf,NA	inf,NA	1.41769,NA	0.000179547	0.000265129
3	chr1:150415909:A:G	150415909	G,G	A,A	1,1	-inf,-inf	inf,inf	2.35083,0.328286	0.00017954	0.000269065
3	chr1:150781129:G:A	150781129	A,NA	G,NA	1,NA	inf,NA	inf,NA	1.41839,NA	0.000179469	0.000265078
3	chr1:150680425:A:C	150680425	C,NA	A,NA	1,NA	inf,NA	inf,NA	1.41744,NA	0.000179466	0.00026501
3	chr1:150435344:C:T	150435344	T,T	C,C	1,1	-inf,-inf	inf,inf	2.32447,0.372545	0.000179279	0.000268574
3	chr1:150695902:T:C	150695902	C,NA	T,NA	1,NA	inf,NA	inf,NA	1.41659,NA	0.000179224	0.000264646
3	chr1:150597031:C:T	150597031	T,NA	C,NA	1,NA	inf,NA	inf,NA	1.41538,NA	0.000179006	0.000264246
3	chr1:150597538:C:G	150597538	G,NA	C,NA	1,NA	inf,NA	inf,NA	1.41422,NA	0.000178701	0.000263783
3	chr1:150438502:G:A	150438502	A,A	G,G	1,1	-inf,-inf	inf,inf	2.3229,0.372162	0.000178564	0.000267537
3	chr1:150735307:T:C	150735307	C,NA	T,NA	1,NA	inf,NA	inf,NA	1.41273,NA	0.000177986	0.000262843
3	chr1:150730815:T:C	150730815	C,NA	T,NA	1,NA	inf,NA	inf,NA	1.41239,NA	0.0001778	0.000262564
3	chr1:150016458:T:C	150016458	C,NA	T,NA	1,NA	inf,NA	inf,NA	1.02157,NA	0.000177655	0.000256072
3	chr1:151001474:A:G	151001474	G,NA	A,NA	1,NA	inf,NA	inf,NA	1.44394,NA	0.000177624	0.000265499
3	chr1:150737810:A:G	150737810	G,NA	A,NA	1,NA	inf,NA	inf,NA	1.4116,NA	0.000177563	0.000262212
3	chr1:150433973:A:C	150433973	C,C	A,A	1,1	-inf,-inf	inf,inf	2.32192,0.363832	0.000177283	0.00026553
3	chr1:150181070:C:G	150181070	NA,G	NA,C	NA,1	NA,-inf	NA,inf	NA,1.25469	0.000177273	0.000263384
3	chr1:150292510:C:T	150292510	T,T	C,C	1,1	inf,inf	inf,inf	2.33125,0.655111	0.000177008	0.000325765
3	chr1:149936721:G:A	149936721	A,NA	G,NA	1,NA	-inf,NA	inf,NA	1.38985,NA	0.000176668	0.000344015
3	chr1:150021079:T:G	150021079	NA,G	NA,T	NA,1	NA,-inf	NA,inf	NA,1.16435	0.00017646	0.000258994
3	chr1:150619972:A:G	150619972	G,NA	A,NA	1,NA	inf,NA	inf,NA	1.40565,NA	0.000176221	0.000260083
3	chr1:150498003:T:G	150498003	G,G	T,T	1,1	-inf,-inf	inf,inf	2.18949,0.641069	0.000176149	0.00026428
3	chr1:150339472:T:C	150339472	C,C	T,T	1,1	-inf,inf	inf,inf	2.39423,0.106407	0.000176137	0.000263175
3	chr1:151390107:C:T	151390107	NA,T	NA,C	NA,1	NA,inf	NA,inf	NA,1.14574	0.000176074	0.000287128
3	chr1:151390005:A:T	151390005	NA,T	NA,A	NA,1	NA,inf	NA,inf	NA,1.10994	0.000175862	0.00024733
3	chr1:150739081:T:C	150739081	C,NA	T,NA	1,NA	inf,NA	inf,NA	1.40569,NA	0.000175845	0.00025966
3	chr1:151433213:A:G	151433213	NA,G	NA,A	NA,1	NA,-inf	NA,inf	NA,1.17931	0.000175843	0.000256285
3	chr1:149900191:G:A	149900191	NA,A	NA,G	NA,1	NA,-inf	NA,inf	NA,1.23051	0.000175817	0.000262887
3	chr1:150633947:T:C	150633947	C,NA	T,NA	1,NA	inf,NA	inf,NA	1.40507,NA	0.000175747	0.000259443
3	chr1:150425782:A:G	150425782	G,G	A,A	1,1	-inf,-inf	inf,inf	2.33552,0.32955	0.000175732	0.000263146
3	chr1:150293137:CTAAG:C	150293137	C,C	CTAAG,CTAAG	1,1	inf,inf	inf,inf	2.34617,0.624799	0.000175572	0.00032214
3	chr1:150016073:G:T	150016073	NA,T	NA,G	NA,1	NA,-inf	NA,inf	NA,1.16152	0.000175284	0.000257315
3	chr1:150635336:G:T	150635336	T,NA	G,NA	1,NA	inf,NA	inf,NA	1.40304,NA	0.000175194	0.000258601
3	chr1:151605724:A:G	151605724	NA,G	NA,A	NA,1	NA,-inf	NA,inf	NA,1.18926	0.000175155	0.000259112
3	chr1:150352527:TG:T	150352527	T,T	TG,TG	1,1	-inf,-inf	inf,inf	2.33465,0.3234	0.000175135	0.000262198
3	chr1:151440704:A:G	151440704	G,G	A,A	1,1	-inf,-inf	inf,inf	1.11925,1.1443	0.000174842	0.000257553
3	chr1:150086981:G:A	150086981	NA,A	NA,G	NA,1	NA,inf	NA,inf	NA,1.15837	0.000174621	0.000251912
3	chr1:149727258:C:A	149727258	A,NA	C,NA	1,NA	inf,NA	inf,NA	1.29841,NA	0.000174596	0.000269852
3	chr1:149999563:T:C	149999563	NA,C	NA,T	NA,1	NA,-inf	NA,inf	NA,1.15916	0.000174595	0.000256292
3	chr1:151671961:T:G	151671961	NA,G	NA,T	NA,1	NA,inf	NA,inf	NA,1.07338	0.000174457	0.000252323
3	chr1:150633948:T:A	150633948	A,NA	T,NA	1,NA	inf,NA	inf,NA	1.40038,NA	0.000174414	0.00025745
3	chr1:151267244:G:A	151267244	NA,A	NA,G	NA,1	NA,inf	NA,inf	NA,1.05903	0.000174395	0.000239348
3	chr1:150611363:T:C	150611363	C,NA	T,NA	1,NA	inf,NA	inf,NA	1.39918,NA	0.000174365	0.000257314
3	chr1:151256939:A:G	151256939	NA,G	NA,A	NA,1	NA,inf	NA,inf	NA,1.05855	0.000174324	0.000239207
3	chr1:151163256:T:C	151163256	NA,C	NA,T	NA,1	NA,-inf	NA,inf	NA,1.48674	0.00017432	0.00027651
3	chr1:150029138:G:C	150029138	NA,C	NA,G	NA,1	NA,-inf	NA,inf	NA,1.23621	0.000174288	0.000258781
3	chr1:150322682:T:G	150322682	G,G	T,T	1,1	inf,inf	inf,inf	2.32884,0.333772	0.000174275	0.00026107
3	chr1:151239666:T:TA	151239666	NA,TA	NA,T	NA,1	NA,inf	NA,inf	NA,1.0573	0.000174273	0.000239119
3	chr1:150029941:A:G	150029941	G,G	A,A	1,1	inf,inf	inf,inf	2.04053,0.887977	0.000174033	0.000292871
3	chr1:151259032:A:G	151259032	NA,G	NA,A	NA,1	NA,inf	NA,inf	NA,1.05746	0.000173865	0.000238636
3	chr1:150168076:G:A	150168076	NA,A	NA,G	NA,1	NA,-inf	NA,inf	NA,1.24257	0.000173822	0.000258245
3	chr1:151428466:A:C	151428466	NA,C	NA,A	NA,1	NA,inf	NA,inf	NA,1.0418	0.000173732	0.000248205
3	chr1:151237098:G:A	151237098	NA,A	NA,G	NA,1	NA,inf	NA,inf	NA,1.05811	0.000173691	0.000238478
3	chr1:151226644:T:C	151226644	NA,C	NA,T	NA,1	NA,inf	NA,inf	NA,1.05699	0.000173622	0.000238309
3	chr1:150771197:T:TC	150771197	TC,NA	T,NA	1,NA	inf,NA	inf,NA	1.39729,NA	0.000173387	0.00025598
3	chr1:151219820:A:G	151219820	NA,G	NA,A	NA,1	NA,inf	NA,inf	NA,1.05563	0.000173381	0.000237931
3	chr1:151258856:A:G	151258856	NA,G	NA,A	NA,1	NA,inf	NA,inf	NA,1.05589	0.000173375	0.000237973
3	chr1:150136324:T:C	150136324	C,C	T,T	1,1	inf,inf	inf,inf	1.34489,1.40835	0.000173231	0.000278839
3	chr1:151219990:G:T	151219990	T,T	G,G	1,1	-inf,-inf	inf,inf	0.845172,2.56713	0.000173198	0.000324594
3	chr1:150640035:T:C	150640035	C,NA	T,NA	1,NA	inf,NA	inf,NA	1.3957,NA	0.000173089	0.000255465
3	chr1:150491061:AAAAC:A	150491061	A,A	AAAAC,AAAAC	1,1	-inf,-inf	inf,inf	2.14598,0.68681	0.000173005	0.000259468
3	chr1:150420354:A:G	150420354	G,G	A,A	1,1	-inf,-inf	inf,inf	2.3163,0.349999	0.000172946	0.000258968
3	chr1:150704723:G:A	150704723	A,NA	G,NA	1,NA	inf,NA	inf,NA	1.39494,NA	0.000172932	0.000255279
3	chr1:151494340:A:G	151494340	NA,G	NA,A	NA,1	NA,-inf	NA,inf	NA,1.11756	0.00017291	0.00025602
3	chr1:150434964:T:C	150434964	C,C	T,T	1,1	-inf,-inf	inf,inf	2.2396,0.151315	0.000172852	0.000262075
3	chr1:150765619:A:G	150765619	G,NA	A,NA	1,NA	inf,NA	inf,NA	1.39519,NA	0.000172764	0.000255058
3	chr1:150632482:A:G	150632482	G,NA	A,NA	1,NA	inf,NA	inf,NA	1.39421,NA	0.000172672	0.000254842
3	chr1:151267413:G:A	151267413	NA,A	NA,G	NA,1	NA,inf	NA,inf	NA,1.0533	0.000172609	0.000236929
3	chr1:151257049:G:A	151257049	NA,A	NA,G	NA,1	NA,inf	NA,inf	NA,1.0533	0.000172609	0.000236929
3	chr1:150671333:ATTTAAAC:A	150671333	A,NA	ATTTAAAC,NA	1,NA	inf,NA	inf,NA	1.3936,NA	0.000172572	0.000254727
3	chr1:151259382:CACTCAAA:C	151259382	NA,C	NA,CACTCAAA	NA,1	NA,inf	NA,inf	NA,1.05303	0.000172534	0.000236826
3	chr1:150043159:G:T	150043159	NA,T	NA,G	NA,1	NA,inf	NA,inf	NA,0.835793	0.000172517	0.000234318
3	chr1:150787807:C:T	150787807	T,NA	C,NA	1,NA	inf,NA	inf,NA	1.39322,NA	0.000172374	0.000254456
3	chr1:151194896:T:G	151194896	NA,G	NA,T	NA,1	NA,inf	NA,inf	NA,1.05601	0.000172363	0.000236783
3	chr1:150639904:C:T	150639904	T,NA	C,NA	1,NA	inf,NA	inf,NA	1.39251,NA	0.000172187	0.00025412
3	chr1:150034094:CATG:C	150034094	NA,C	NA,CATG	NA,1	NA,inf	NA,inf	NA,0.83615	0.000171911	0.00022737
3	chr1:151252454:C:G	151252454	NA,G	NA,C	NA,1	NA,inf	NA,inf	NA,1.04932	0.000171696	0.000235637
3	chr1:150630209:G:A	150630209	A,NA	G,NA	1,NA	inf,NA	inf,NA	1.39057,NA	0.000171644	0.000253308
3	chr1:151267555:GTC:G	151267555	NA,G	NA,GTC	NA,1	NA,inf	NA,inf	NA,1.0499	0.00017157	0.000235519
3	chr1:150494917:C:A	150494917	A,A	C,C	1,1	-inf,-inf	inf,inf	2.16567,0.653381	0.000171505	0.000257249
3	chr1:149941557:C:T	149941557	NA,T	NA,C	NA,1	NA,-inf	NA,inf	NA,1.31942	0.000171292	0.000258412
3	chr1:150167508:G:A	150167508	NA,A	NA,G	NA,1	NA,-inf	NA,inf	NA,1.10043	0.000171273	0.000250949
3	chr1:150457849:T:G	150457849	G,G	T,T	1,1	-inf,-inf	inf,inf	2.29089,0.168659	0.00017113	0.000248155
3	chr1:150215622:G:T	150215622	NA,T	NA,G	NA,1	NA,-inf	NA,inf	NA,1.04833	0.000171123	0.000252337
3	chr1:151241117:A:G	151241117	NA,G	NA,A	NA,1	NA,inf	NA,inf	NA,1.0475	0.0001711	0.000234835
3	chr1:150631267:A:G	150631267	G,NA	A,NA	1,NA	inf,NA	inf,NA	1.38863,NA	0.000171097	0.000252495
3	chr1:151564957:A:G	151564957	G,G	A,A	1,1	inf,inf	inf,inf	1.69066,0.697764	0.000171065	0.000280044
3	chr1:151576701:C:T	151576701	NA,T	NA,C	NA,1	NA,-inf	NA,inf	NA,1.13372	0.000171009	0.000249774
3	chr1:150434823:T:C	150434823	C,C	T,T	1,1	inf,inf	inf,inf	2.44371,0.643635	0.000170853	0.000327506
3	chr1:150743192:G:T	150743192	T,NA	G,NA	1,NA	inf,NA	inf,NA	1.38803,NA	0.000170837	0.000252165
3	chr1:150436857:A:ATC	150436857	NA,ATC	NA,A	NA,1	NA,inf	NA,inf	NA,1.18525	0.000170745	0.000245801
3	chr1:150956002:G:C	150956002	C,NA	G,NA	1,NA	inf,NA	inf,NA	1.41301,NA	0.000170689	0.000254096
3	chr1:150558844:G:A	150558844	NA,A	NA,G	NA,1	NA,-inf	NA,inf	NA,0.835737	0.000170561	0.000233426
3	chr1:150641010:A:G	150641010	G,NA	A,NA	1,NA	inf,NA	inf,NA	1.38816,NA	0.000170503	0.000251741
3	chr1:151465114:C:A	151465114	A,A	C,C	1,1	-inf,inf	inf,inf	0.168099,1.85974	0.000170498	0.000255964
3	chr1:150438836:T:C	150438836	C,C	T,T	1,1	-inf,-inf	inf,inf	2.27946,0.181225	0.000170245	0.000246532
3	chr1:151250691:A:C	151250691	NA,C	NA,A	NA,1	NA,inf	NA,inf	NA,1.04399	0.000170075	0.00023344
3	chr1:151761398:C:G	151761398	G,G	C,C	1,1	inf,inf	inf,inf	1.35228,1.04953	0.000169746	0.000254907
3	chr1:150001421:C:T	150001421	T,NA	C,NA	1,NA	-inf,NA	inf,NA	1.36406,NA	0.000169578	0.000328284
3	chr1:151243039:T:C	151243039	NA,C	NA,T	NA,1	NA,inf	NA,inf	NA,1.04217	0.00016952	0.000232689
3	chr1:150998768:A:T	150998768	T,NA	A,NA	1,NA	inf,NA	inf,NA	1.4154,NA	0.000169482	0.000253178
3	chr1:150114133:C:T	150114133	NA,T	NA,C	NA,1	NA,-inf	NA,inf	NA,1.21942	0.000169105	0.000251044
3	chr1:150041001:C:T	150041001	NA,T	NA,C	NA,1	NA,inf	NA,inf	NA,0.826724	0.000169065	0.000229756
3	chr1:150745913:A:G	150745913	G,NA	A,NA	1,NA	inf,NA	inf,NA	1.38139,NA	0.000168996	0.000249421
3	chr1:150063016:GACTTAT:G	150063016	NA,G	NA,GACTTAT	NA,1	NA,inf	NA,inf	NA,0.805459	0.000168962	0.000220519
3	chr1:151170425:C:T	151170425	NA,T	NA,C	NA,1	NA,inf	NA,inf	NA,1.04651	0.000168954	0.000232269
3	chr1:150404501:C:T	150404501	T,T	C,C	1,1	-inf,-inf	inf,inf	2.32138,0.105856	0.000168684	0.000246462
3	chr1:150498002:C:A	150498002	A,A	C,C	1,1	-inf,-inf	inf,inf	2.16412,0.639888	0.000168591	0.000252822
3	chr1:150895642:C:T	150895642	T,NA	C,NA	1,NA	inf,NA	inf,NA	1.41046,NA	0.000168587	0.000251303
3	chr1:151179683:G:A	151179683	NA,A	NA,G	NA,1	NA,inf	NA,inf	NA,1.04476	0.00016856	0.000231699
3	chr1:150375777:T:G	150375777	G,G	T,T	1,1	-inf,-inf	inf,inf	2.29047,0.369231	0.00016823	0.000251863
3	chr1:150598980:C:G	150598980	G,NA	C,NA	1,NA	inf,NA	inf,NA	1.37862,NA	0.000168204	0.000248216
3	chr1:150731739:T:C	150731739	C,NA	T,NA	1,NA	inf,NA	inf,NA	1.37856,NA	0.000168189	0.000248232
3	chr1:151172415:C:T	151172415	T,T	C,C	1,1	-inf,-inf	inf,inf	0.822371,2.55083	0.000168093	0.000311693
3	chr1:150633699:A:G	150633699	G,NA	A,NA	1,NA	inf,NA	inf,NA	1.37817,NA	0.000168038	0.000248007
3	chr1:150612486:G:A	150612486	A,NA	G,NA	1,NA	inf,NA	inf,NA	1.37877,NA	0.000167948	0.000247889
3	chr1:150302181:A:G	150302181	G,G	A,A	1,1	inf,inf	inf,inf	2.31501,0.626002	0.000167907	0.000307271
3	chr1:151667386:G:C	151667386	NA,C	NA,G	NA,1	NA,inf	NA,inf	NA,1.05033	0.000167847	0.000242626
3	chr1:150464446:A:G	150464446	G,NA	A,NA	1,NA	-inf,NA	inf,NA	0.815652,NA	0.000167689	0.000219531
3	chr1:149889399:A:G	149889399	NA,G	NA,A	NA,1	NA,-inf	NA,inf	NA,1.06127	0.000167671	0.000242472
3	chr1:150685994:C:T	150685994	T,NA	C,NA	1,NA	inf,NA	inf,NA	1.3716,NA	0.000167641	0.0002472
3	chr1:150653885:C:T	150653885	T,NA	C,NA	1,NA	inf,NA	inf,NA	1.37592,NA	0.000167631	0.000247364
3	chr1:150059181:G:A	150059181	NA,A	NA,G	NA,1	NA,-inf	NA,inf	NA,1.21281	0.000167025	0.000248013
3	chr1:151272216:T:C	151272216	NA,C	NA,T	NA,1	NA,inf	NA,inf	NA,1.03382	0.000167008	0.000229294
3	chr1:150534494:A:G	150534494	NA,G	NA,A	NA,1	NA,inf	NA,inf	NA,1.11815	0.000166982	0.000238015
3	chr1:151125502:A:G	151125502	NA,G	NA,A	NA,1	NA,inf	NA,inf	NA,1.2973	0.00016643	0.000252736
3	chr1:150211089:AG:A	150211089	A,NA	AG,NA	1,NA	inf,NA	inf,NA	1.24708,NA	0.000166419	0.000248839
3	chr1:150372038:C:T	150372038	T,T	C,C	1,1	-inf,-inf	inf,inf	2.2974,0.343983	0.000166321	0.000249082
3	chr1:150150549:G:A	150150549	NA,A	NA,G	NA,1	NA,-inf	NA,inf	NA,1.31341	0.000166303	0.000252138
3	chr1:150043510:G:T	150043510	T,T	G,G	1,1	inf,inf	inf,inf	2.1725,0.703559	0.000166249	0.000281031
3	chr1:150655017:C:T	150655017	T,NA	C,NA	1,NA	inf,NA	inf,NA	1.37065,NA	0.00016622	0.000245294
3	chr1:150213602:A:G	150213602	G,NA	A,NA	1,NA	inf,NA	inf,NA	1.49319,NA	0.000166052	0.00026643
3	chr1:150084111:A:C	150084111	NA,C	NA,A	NA,1	NA,-inf	NA,inf	NA,1.20714	0.000165997	0.000246332
3	chr1:151501748:C:T	151501748	NA,T	NA,C	NA,1	NA,inf	NA,inf	NA,1.21308	0.000165715	0.000268546
3	chr1:150480820:C:T	150480820	T,T	C,C	1,1	-inf,-inf	inf,inf	2.34035,0.252632	0.000165712	0.00024857
3	chr1:150067046:G:A	150067046	NA,A	NA,G	NA,1	NA,-inf	NA,inf	NA,1.20491	0.000165635	0.0002457
3	chr1:150091151:C:T	150091151	NA,T	NA,C	NA,1	NA,-inf	NA,inf	NA,1.2054	0.000165531	0.000245629
3	chr1:150086750:T:C	150086750	NA,C	NA,T	NA,1	NA,-inf	NA,inf	NA,1.20542	0.000165531	0.000245628
3	chr1:151346542:A:C	151346542	NA,C	NA,A	NA,1	NA,inf	NA,inf	NA,1.00605	0.000165526	0.000226402
3	chr1:150108261:C:T	150108261	NA,T	NA,C	NA,1	NA,-inf	NA,inf	NA,1.20529	0.000165499	0.00024558
3	chr1:151250361:G:A	151250361	NA,A	NA,G	NA,1	NA,inf	NA,inf	NA,1.02792	0.00016538	0.000227053
3	chr1:150014252:TAGTC:T	150014252	NA,T	NA,TAGTC	NA,1	NA,-inf	NA,inf	NA,1.13036	0.000165171	0.000242656
3	chr1:150406683:G:A	150406683	A,A	G,G	1,1	-inf,-inf	inf,inf	2.30869,0.107022	0.000165155	0.000241247
3	chr1:150519175:G:A	150519175	NA,A	NA,G	NA,1	NA,-inf	NA,inf	NA,1.08984	0.000165097	0.000242848
3	chr1:150037761:T:C	150037761	NA,C	NA,T	NA,1	NA,-inf	NA,inf	NA,1.20394	0.000165076	0.000244928
3	chr1:150115486:T:G	150115486	NA,G	NA,T	NA,1	NA,inf	NA,inf	NA,0.83264	0.000164969	0.000218494
3	chr1:149780046:C:A	149780046	NA,A	NA,C	NA,1	NA,inf	NA,inf	NA,1.06099	0.000164868	0.000230777
3	chr1:150131878:G:A	150131878	A,A	G,G	1,1	inf,inf	inf,inf	1.44998,1.29236	0.000164613	0.000265683
3	chr1:150500355:C:T	150500355	T,NA	C,NA	1,NA	inf,NA	inf,NA	1.51814,NA	0.000164501	0.000266439
3	chr1:150036820:T:C	150036820	C,C	T,T	1,1	inf,inf	inf,inf	2.16173,0.706294	0.000164397	0.000277603
3	chr1:151197398:G:C	151197398	NA,C	NA,G	NA,1	NA,inf	NA,inf	NA,1.02481	0.000164328	0.000225649
3	chr1:150421758:C:G	150421758	G,G	C,C	1,1	inf,inf	inf,inf	2.38969,0.659231	0.000164328	0.000312872
3	chr1:150258957:G:GGGCA	150258957	NA,GGGCA	NA,G	NA,1	NA,inf	NA,inf	NA,1.05005	0.000164241	0.000231157
3	chr1:150599621:C:T	150599621	T,NA	C,NA	1,NA	inf,NA	inf,NA	1.36396,NA	0.000164223	0.000242275
3	chr1:151028615:G:C	151028615	NA,C	NA,G	NA,1	NA,inf	NA,inf	NA,1.09741	0.000164083	0.000229948
3	chr1:150031134:G:T	150031134	NA,T	NA,G	NA,1	NA,inf	NA,inf	NA,0.812281	0.000164032	0.00021721
3	chr1:150479422:A:T	150479422	T,T	A,A	1,1	-inf,-inf	inf,inf	2.32336,0.27742	0.000164026	0.000245736
3	chr1:150399633:T:A	150399633	A,A	T,T	1,1	-inf,-inf	inf,inf	2.3146,0.0887683	0.000163987	0.000240093
3	chr1:150318594:G:C	150318594	C,C	G,G	1,1	inf,inf	inf,inf	2.24737,0.112939	0.000163817	0.000235998
3	chr1:150116984:T:C	150116984	NA,C	NA,T	NA,1	NA,inf	NA,inf	NA,0.828514	0.00016378	0.000216947
3	chr1:150440123:T:A	150440123	A,A	T,T	1,1	inf,inf	inf,inf	2.39784,0.641687	0.000163354	0.000310425
3	chr1:150117463:A:G	150117463	NA,G	NA,A	NA,1	NA,inf	NA,inf	NA,0.827794	0.000163308	0.000216366
3	chr1:151263724:G:A	151263724	NA,A	NA,G	NA,1	NA,inf	NA,inf	NA,1.022	0.00016328	0.000224225
3	chr1:150426055:G:A	150426055	A,A	G,G	1,1	-inf,-inf	inf,inf	2.29636,0.322007	0.00016317	0.000244226
3	chr1:150012289:G:A	150012289	NA,A	NA,G	NA,1	NA,-inf	NA,inf	NA,1.12918	0.000163031	0.000239435
3	chr1:150136456:A:G	150136456	NA,G	NA,A	NA,1	NA,inf	NA,inf	NA,0.825752	0.0001628	0.000215681
3	chr1:150120287:G:A	150120287	NA,A	NA,G	NA,1	NA,inf	NA,inf	NA,0.825151	0.000162539	0.000215364
3	chr1:150129635:C:G	150129635	NA,G	NA,C	NA,1	NA,-inf	NA,inf	NA,1.20382	0.000162332	0.000241256
3	chr1:150493477:T:G	150493477	G,G	T,T	1,1	-inf,-inf	inf,inf	2.29215,0.127983	0.000162203	0.000236841
3	chr1:150158667:T:C	150158667	NA,C	NA,T	NA,1	NA,inf	NA,inf	NA,0.818129	0.000162062	0.000214943
3	chr1:150108025:T:C	150108025	NA,C	NA,T	NA,1	NA,inf	NA,inf	NA,0.823281	0.000162049	0.000214718
3	chr1:150578851:G:A	150578851	A,NA	G,NA	1,NA	inf,NA	inf,NA	1.53107,NA	0.000161883	0.000263386
3	chr1:151466001:C:G	151466001	G,G	C,C	1,1	-inf,-inf	inf,inf	1.05689,1.15943	0.000161843	0.000237832
3	chr1:150383149:A:G	150383149	G,G	A,A	1,1	inf,inf	inf,inf	2.39946,0.633525	0.000161639	0.000307272
3	chr1:150434967:G:A	150434967	A,A	G,G	1,1	-inf,inf	inf,inf	2.34771,0.0542585	0.000161586	0.000240601
3	chr1:151295967:C:T	151295967	T,NA	C,NA	1,NA	-inf,NA	inf,NA	0.758637,NA	0.000161576	0.000208167
3	chr1:150123845:A:G	150123845	NA,G	NA,A	NA,1	NA,inf	NA,inf	NA,0.821653	0.000161458	0.000213965
3	chr1:150239384:A:G	150239384	G,G	A,A	1,1	inf,-inf	inf,inf	1.47652,0.654884	0.00016142	0.000219321
3	chr1:150627373:C:T	150627373	T,NA	C,NA	1,NA	-inf,NA	inf,NA	1.87901,NA	0.000161156	0.000276406
3	chr1:150320705:G:A	150320705	A,A	G,G	1,1	inf,inf	inf,inf	2.24774,0.0924671	0.000161089	0.000232577
3	chr1:150480436:T:A	150480436	A,A	T,T	1,1	-inf,-inf	inf,inf	2.31968,0.262539	0.000160784	0.000241195
3	chr1:151546694:A:G	151546694	G,NA	A,NA	1,NA	-inf,NA	inf,NA	1.13399,NA	0.000160769	0.000228499
3	chr1:151712594:A:G	151712594	NA,G	NA,A	NA,1	NA,-inf	NA,inf	NA,1.01529	0.000160749	0.000227245
3	chr1:151130606:T:C	151130606	C,NA	T,NA	1,NA	-inf,NA	inf,NA	1.37089,NA	0.000160606	0.000238632
3	chr1:150080955:T:C	150080955	NA,C	NA,T	NA,1	NA,-inf	NA,inf	NA,1.18449	0.000160551	0.000238212
3	chr1:150794992:G:A	150794992	A,NA	G,NA	1,NA	inf,NA	inf,NA	1.35268,NA	0.000160506	0.000237055
3	chr1:150171514:C:T	150171514	NA,T	NA,C	NA,1	NA,inf	NA,inf	NA,0.977066	0.000160338	0.000227287
3	chr1:150037869:A:G	150037869	G,G	A,A	1,1	inf,inf	inf,inf	2.14868,0.704327	0.000160333	0.000270564
3	chr1:150920394:C:A	150920394	A,NA	C,NA	1,NA	-inf,NA	inf,NA	0.727052,NA	0.000160285	0.000206252
3	chr1:150058803:C:A	150058803	NA,A	NA,C	NA,1	NA,-inf	NA,inf	NA,1.18566	0.000160178	0.000237561
3	chr1:150455314:C:T	150455314	T,T	C,C	1,1	-inf,-inf	inf,inf	2.24766,0.174678	0.000159978	0.000231735
3	chr1:150039105:CTT:C	150039105	NA,C	NA,CTT	NA,1	NA,-inf	NA,inf	NA,1.18487	0.000159971	0.000237253
3	chr1:151762214:G:C	151762214	C,C	G,G	1,1	inf,inf	inf,inf	1.28211,1.08716	0.000159666	0.000240046
3	chr1:151378327:A:G	151378327	NA,G	NA,A	NA,1	NA,inf	NA,inf	NA,1.01562	0.000159591	0.000243841
3	chr1:150401800:C:T	150401800	T,T	C,C	1,1	-inf,-inf	inf,inf	2.28124,0.325114	0.000159344	0.000238549
3	chr1:150054572:C:A	150054572	NA,A	NA,C	NA,1	NA,-inf	NA,inf	NA,1.18204	0.000159239	0.000236149
3	chr1:150057587:C:T	150057587	NA,T	NA,C	NA,1	NA,-inf	NA,inf	NA,1.18204	0.000159239	0.000236149
3	chr1:151740577:G:A	151740577	NA,A	NA,G	NA,1	NA,-inf	NA,inf	NA,1.06875	0.000159115	0.000234583
3	chr1:150088206:C:T	150088206	NA,T	NA,C	NA,1	NA,-inf	NA,inf	NA,1.1812	0.000159042	0.000235875
3	chr1:151003857:C:T	151003857	T,NA	C,NA	1,NA	inf,NA	inf,NA	1.37434,NA	0.000159021	0.000237225
3	chr1:150111114:A:G	150111114	NA,G	NA,A	NA,1	NA,-inf	NA,inf	NA,1.18067	0.000159011	0.000235831
3	chr1:151276659:T:A	151276659	NA,A	NA,T	NA,1	NA,inf	NA,inf	NA,0.975406	0.000158941	0.000217136
3	chr1:150091377:G:T	150091377	T,T	G,G	1,1	-inf,inf	inf,inf	1.53419,0.91447	0.000158919	0.00024725
3	chr1:151553088:G:T	151553088	T,NA	G,NA	1,NA	-inf,NA	inf,NA	1.12666,NA	0.000158848	0.000225554
3	chr1:150121068:T:C	150121068	NA,C	NA,T	NA,1	NA,inf	NA,inf	NA,0.812833	0.000158777	0.000210495
3	chr1:150408080:TTTA:T	150408080	T,T	TTTA,TTTA	1,1	inf,inf	inf,inf	2.38952,0.628947	0.00015874	0.000301094
3	chr1:150043548:T:C	150043548	NA,C	NA,T	NA,1	NA,-inf	NA,inf	NA,1.17977	0.000158634	0.000235244
3	chr1:150041585:C:T	150041585	NA,T	NA,C	NA,1	NA,-inf	NA,inf	NA,1.17839	0.000158277	0.000234704
3	chr1:150628946:A:T	150628946	T,NA	A,NA	1,NA	inf,NA	inf,NA	1.34024,NA	0.000158109	0.000233134
3	chr1:151461092:T:A	151461092	NA,A	NA,T	NA,1	NA,inf	NA,inf	NA,1.30295	0.000157803	0.000264452
3	chr1:150127347:C:T	150127347	NA,T	NA,C	NA,1	NA,inf	NA,inf	NA,0.78803	0.000157699	0.000208793
3	chr1:150474922:A:G	150474922	G,G	A,A	1,1	-inf,-inf	inf,inf	2.21918,0.20455	0.000157598	0.000227634
3	chr1:150453748:T:C	150453748	C,C	T,T	1,1	-inf,-inf	inf,inf	2.2419,0.167883	0.000157194	0.000227823
3	chr1:150055877:C:T	150055877	NA,T	NA,C	NA,1	NA,-inf	NA,inf	NA,1.17218	0.000156681	0.000232304
3	chr1:150336447:A:G	150336447	G,G	A,A	1,1	inf,inf	inf,inf	2.37973,0.626589	0.000156356	0.000295857
3	chr1:150509802:G:T	150509802	NA,T	NA,G	NA,1	NA,-inf	NA,inf	NA,1.05814	0.000156273	0.000229652
3	chr1:150596273:C:T	150596273	T,NA	C,NA	1,NA	inf,NA	inf,NA	1.50929,NA	0.000156184	0.000253849
3	chr1:151558861:T:C	151558861	C,C	T,T	1,1	inf,inf	inf,inf	1.7944,0.504255	0.000156123	0.000258209
3	chr1:151197832:G:A	151197832	NA,A	NA,G	NA,1	NA,inf	NA,inf	NA,0.996475	0.000155639	0.000213995
3	chr1:150293284:T:C	150293284	C,C	T,T	1,1	inf,inf	inf,inf	1.78567,0.261968	0.000155366	0.000204589
3	chr1:150363697:G:A	150363697	A,A	G,G	1,1	-inf,-inf	inf,inf	2.2776,0.0975078	0.000155042	0.000226663
3	chr1:150105216:A:G	150105216	G,NA	A,NA	1,NA	inf,NA	inf,NA	1.43315,NA	0.000154657	0.000246223
3	chr1:150357880:G:T	150357880	T,T	G,G	1,1	-inf,-inf	inf,inf	2.25355,0.344686	0.000154586	0.000231299
3	chr1:150378625:A:G	150378625	G,G	A,A	1,1	-inf,-inf	inf,inf	2.26632,0.113662	0.000154476	0.000225373
3	chr1:150416916:A:T	150416916	T,T	A,A	1,1	-inf,-inf	inf,inf	2.20165,0.440914	0.000154416	0.000231151
3	chr1:150100388:A:T	150100388	NA,T	NA,A	NA,1	NA,-inf	NA,inf	NA,1.16257	0.000154327	0.000228801
3	chr1:150083425:C:T	150083425	NA,T	NA,C	NA,1	NA,-inf	NA,inf	NA,1.16249	0.000154258	0.000228679
3	chr1:150095062:T:C	150095062	NA,C	NA,T	NA,1	NA,-inf	NA,inf	NA,1.1619	0.000154156	0.000228542
3	chr1:150350056:C:T	150350056	T,T	C,C	1,1	-inf,-inf	inf,inf	2.27355,0.296045	0.000154148	0.000230581
3	chr1:150038443:G:A	150038443	NA,A	NA,G	NA,1	NA,-inf	NA,inf	NA,1.16198	0.000154096	0.000228414
3	chr1:150412189:G:C	150412189	C,C	G,G	1,1	-inf,-inf	inf,inf	2.25963,0.121719	0.000154038	0.000224395
3	chr1:151373473:T:A	151373473	A,NA	T,NA	1,NA	inf,NA	inf,NA	1.34745,NA	0.000153977	0.000241592
3	chr1:150325734:G:A	150325734	A,A	G,G	1,1	inf,inf	inf,inf	2.35553,0.645091	0.000153945	0.000291096
3	chr1:150103251:C:T	150103251	NA,T	NA,C	NA,1	NA,-inf	NA,inf	NA,1.16045	0.000153792	0.000227996
3	chr1:150317053:G:A	150317053	A,A	G,G	1,1	inf,inf	inf,inf	2.20999,0.113476	0.000153726	0.000221357
3	chr1:150989622:C:T	150989622	T,NA	C,NA	1,NA	inf,NA	inf,NA	1.35311,NA	0.000153616	0.000228902
3	chr1:149925212:A:G	149925212	NA,G	NA,A	NA,1	NA,-inf	NA,inf	NA,1.09476	0.000153466	0.000225619
3	chr1:150538184:C:T	150538184	T,T	C,C	1,1	-inf,inf	inf,inf	0.851069,1.05217	0.000153349	0.000192175
3	chr1:151159898:C:T	151159898	NA,T	NA,C	NA,1	NA,inf	NA,inf	NA,1.31394	0.000153234	0.000240492
3	chr1:150052044:A:G	150052044	NA,G	NA,A	NA,1	NA,-inf	NA,inf	NA,1.15931	0.00015323	0.000227161
3	chr1:149791461:AAAG:A	149791461	NA,A	NA,AAAG	NA,1	NA,inf	NA,inf	NA,1.03046	0.000153012	0.000214997
3	chr1:151304886:G:T	151304886	NA,T	NA,G	NA,1	NA,-inf	NA,inf	NA,1.02165	0.000152778	0.000226502
3	chr1:151128974:G:A	151128974	NA,A	NA,G	NA,1	NA,inf	NA,inf	NA,1.24865	0.000152757	0.000231878
3	chr1:151108298:T:C	151108298	NA,C	NA,T	NA,1	NA,inf	NA,inf	NA,1.25584	0.000152717	0.000232961
3	chr1:150102297:C:A	150102297	NA,A	NA,C	NA,1	NA,-inf	NA,inf	NA,1.15717	0.000152498	0.000226376
3	chr1:150143625:G:GCCCTACATT	150143625	NA,GCCCTACATT	NA,G	NA,1	NA,inf	NA,inf	NA,0.792104	0.000152436	0.000202312
3	chr1:151769194:T:G	151769194	NA,G	NA,T	NA,1	NA,-inf	NA,inf	NA,0.983464	0.000152315	0.000213375
3	chr1:151370461:C:G	151370461	NA,G	NA,C	NA,1	NA,-inf	NA,inf	NA,1.15457	0.000152295	0.000231745
3	chr1:151219640:T:G	151219640	NA,G	NA,T	NA,1	NA,inf	NA,inf	NA,0.971233	0.000152263	0.000208926
3	chr1:151229440:A:C	151229440	NA,C	NA,A	NA,1	NA,inf	NA,inf	NA,0.970443	0.000152041	0.000208625
3	chr1:151733765:C:T	151733765	T,NA	C,NA	1,NA	-inf,NA	inf,NA	1.02989,NA	0.000152024	0.000211114
3	chr1:151368643:G:T	151368643	NA,T	NA,G	NA,1	NA,-inf	NA,inf	NA,1.13386	0.000151967	0.000230509
3	chr1:151508553:C:G	151508553	NA,G	NA,C	NA,1	NA,inf	NA,inf	NA,0.938584	0.000151801	0.000219192
3	chr1:149901624:GCCTC:G	149901624	G,G	GCCTC,GCCTC	1,1	inf,inf	inf,inf	2.44918,0.288705	0.000151724	0.000257145
3	chr1:151232883:A:G	151232883	NA,G	NA,A	NA,1	NA,inf	NA,inf	NA,0.967876	0.000151337	0.000207677
3	chr1:151220423:T:C	151220423	NA,C	NA,T	NA,1	NA,inf	NA,inf	NA,0.967102	0.000151113	0.000207377
3	chr1:151207610:T:C	151207610	NA,C	NA,T	NA,1	NA,inf	NA,inf	NA,0.966394	0.000150998	0.000207203
3	chr1:151213643:A:G	151213643	NA,G	NA,A	NA,1	NA,inf	NA,inf	NA,0.966336	0.000150919	0.000207112
3	chr1:151680921:T:G	151680921	NA,G	NA,T	NA,1	NA,-inf	NA,inf	NA,1.10571	0.000150868	0.000222485
3	chr1:151049760:G:C	151049760	NA,C	NA,G	NA,1	NA,inf	NA,inf	NA,1.23854	0.000150857	0.000228737
3	chr1:150389538:A:G	150389538	G,G	A,A	1,1	inf,inf	inf,inf	2.35888,0.626989	0.000150832	0.00028534
3	chr1:151772281:A:AGAGAT	151772281	NA,AGAGAT	NA,A	NA,1	NA,-inf	NA,inf	NA,0.977582	0.000150587	0.000211011
3	chr1:150101689:G:A	150101689	NA,A	NA,G	NA,1	NA,-inf	NA,inf	NA,1.14768	0.000150537	0.000223117
3	chr1:150415453:C:T	150415453	T,T	C,C	1,1	-inf,-inf	inf,inf	2.25263,0.110582	0.000150399	0.000219408
3	chr1:150527631:G:A	150527631	A,A	G,G	1,1	inf,inf	inf,inf	2.3623,0.628414	0.000150344	0.000285438
3	chr1:150577994:G:A	150577994	NA,A	NA,G	NA,1	NA,inf	NA,inf	NA,1.59482	0.000150299	0.000252565
3	chr1:151292483:C:T	151292483	NA,T	NA,C	NA,1	NA,inf	NA,inf	NA,0.95884	0.000150044	0.000205977
3	chr1:151767699:C:T	151767699	NA,T	NA,C	NA,1	NA,-inf	NA,inf	NA,1.14818	0.000149925	0.000224363
3	chr1:150391971:G:A	150391971	A,A	G,G	1,1	inf,inf	inf,inf	2.35331,0.628098	0.000149697	0.000283072
3	chr1:150582208:C:T	150582208	NA,T	NA,C	NA,1	NA,-inf	NA,inf	NA,1.81027	0.000149538	0.000286633
3	chr1:150049635:T:C	150049635	NA,C	NA,T	NA,1	NA,inf	NA,inf	NA,0.751252	0.00014952	0.000197969
3	chr1:151552082:T:C	151552082	C,C	T,T	1,1	-inf,-inf	inf,inf	1.48061,0.737021	0.000149454	0.00023318
3	chr1:150526282:G:A	150526282	A,A	G,G	1,1	inf,inf	inf,inf	2.33805,0.658357	0.000149432	0.000283462
3	chr1:150306656:C:T	150306656	T,T	C,C	1,1	inf,inf	inf,inf	2.25222,0.613333	0.000149354	0.000271704
3	chr1:151373605:G:A	151373605	A,NA	G,NA	1,NA	-inf,NA	inf,NA	1.001,NA	0.000149251	0.000210772
3	chr1:151554560:C:T	151554560	T,T	C,C	1,1	inf,inf	inf,inf	1.70034,0.500178	0.000149121	0.000248364
3	chr1:151114342:CATAATAAATAAATAAAT:C	151114342	NA,C	NA,CATAATAAATAAATAAAT	NA,1	NA,inf	NA,inf	NA,1.23809	0.000149112	0.000227282
3	chr1:150336486:G:T	150336486	T,T	G,G	1,1	inf,inf	inf,inf	2.34828,0.628619	0.000149071	0.000281408
3	chr1:150365846:C:T	150365846	T,T	C,C	1,1	-inf,inf	inf,inf	2.30009,0.092429	0.000149068	0.000222368
3	chr1:150043479:T:C	150043479	NA,C	NA,T	NA,1	NA,-inf	NA,inf	NA,1.14128	0.000148949	0.000220687
3	chr1:150349475:C:T	150349475	T,T	C,C	1,1	-inf,-inf	inf,inf	2.26355,0.0789915	0.000148936	0.000218222
3	chr1:150589567:A:C	150589567	C,NA	A,NA	1,NA	inf,NA	inf,NA	1.47731,NA	0.000148791	0.000241257
3	chr1:150489325:A:G	150489325	G,G	A,A	1,1	inf,inf	inf,inf	2.36329,0.612803	0.000148719	0.000281414
3	chr1:150501877:A:T	150501877	NA,T	NA,A	NA,1	NA,-inf	NA,inf	NA,1.19473	0.000148456	0.000220153
3	chr1:150408303:T:C	150408303	C,C	T,T	1,1	-inf,-inf	inf,inf	2.24683,0.0952722	0.000148425	0.000216598
3	chr1:150605471:T:TG	150605471	TG,TG	T,T	1,1	inf,inf	inf,inf	0.389918,2.01011	0.000148402	0.000225547
3	chr1:150304444:A:G	150304444	G,G	A,A	1,1	inf,inf	inf,inf	2.17607,0.134181	0.000148375	0.000213126
3	chr1:150195677:G:T	150195677	NA,T	NA,G	NA,1	NA,-inf	NA,inf	NA,1.15151	0.000148046	0.000227584
3	chr1:150430903:G:C	150430903	C,C	G,G	1,1	inf,inf	inf,inf	2.34309,0.633018	0.000147976	0.00027978
3	chr1:151610845:C:G	151610845	NA,G	NA,C	NA,1	NA,-inf	NA,inf	NA,0.997335	0.000147918	0.000211832
3	chr1:150423354:T:G	150423354	G,G	T,T	1,1	inf,inf	inf,inf	2.34656,0.627087	0.000147869	0.000279453
3	chr1:150488379:T:G	150488379	G,G	T,T	1,1	-inf,-inf	inf,inf	2.23852,0.125683	0.000147503	0.000215284
3	chr1:150448615:A:G	150448615	G,G	A,A	1,1	inf,inf	inf,inf	2.33117,0.643258	0.000147444	0.000278555
3	chr1:151458228:A:G	151458228	G,G	A,A	1,1	-inf,inf	inf,inf	0.177252,1.77382	0.000147358	0.000219734
3	chr1:150394111:C:T	150394111	T,T	C,C	1,1	-inf,-inf	inf,inf	2.20753,0.165233	0.000147267	0.000213552
3	chr1:151556767:C:T	151556767	NA,T	NA,C	NA,1	NA,inf	NA,inf	NA,0.943449	0.000146979	0.000212662
3	chr1:150025150:G:A	150025150	NA,A	NA,G	NA,1	NA,inf	NA,inf	NA,0.86475	0.000146881	0.000199044
3	chr1:150378451:C:T	150378451	T,T	C,C	1,1	inf,inf	inf,inf	2.31552,0.662753	0.000146755	0.000277801
3	chr1:150787397:C:T	150787397	T,NA	C,NA	1,NA	inf,NA	inf,NA	1.27838,NA	0.000146565	0.000214906
3	chr1:150300385:T:C	150300385	C,C	T,T	1,1	inf,inf	inf,inf	2.22002,0.641996	0.000146464	0.000266829
3	chr1:151569050:G:A	151569050	NA,A	NA,G	NA,1	NA,inf	NA,inf	NA,1.02201	0.000146401	0.000206817
3	chr1:151491601:T:C	151491601	NA,C	NA,T	NA,1	NA,inf	NA,inf	NA,0.997831	0.000146381	0.000227269
3	chr1:150598977:A:G	150598977	G,NA	A,NA	1,NA	inf,NA	inf,NA	1.28728,NA	0.000146279	0.000215514
3	chr1:150479387:T:C	150479387	C,C	T,T	1,1	-inf,-inf	inf,inf	2.22758,0.13456	0.000146216	0.000213052
3	chr1:150402697:T:C	150402697	C,C	T,T	1,1	inf,inf	inf,inf	2.33768,0.629285	0.000146133	0.000276058
3	chr1:151203364:G:A	151203364	NA,A	NA,G	NA,1	NA,inf	NA,inf	NA,0.948108	0.000146087	0.000200581
3	chr1:150118566:T:C	150118566	NA,C	NA,T	NA,1	NA,inf	NA,inf	NA,0.770027	0.000146072	0.000194095
3	chr1:150587420:G:A	150587420	NA,A	NA,G	NA,1	NA,-inf	NA,inf	NA,1.79233	0.00014603	0.000278808
3	chr1:150605323:C:T	150605323	NA,T	NA,C	NA,1	NA,-inf	NA,inf	NA,1.79666	0.000145853	0.000279563
3	chr1:151561845:G:A	151561845	A,NA	G,NA	1,NA	-inf,NA	inf,NA	1.29206,NA	0.000145812	0.000231575
3	chr1:150380574:C:T	150380574	T,T	C,C	1,1	inf,inf	inf,inf	2.33976,0.624073	0.000145759	0.000275218
3	chr1:150782006:C:G	150782006	NA,G	NA,C	NA,1	NA,-inf	NA,inf	NA,1.81906	0.000145543	0.000266058
3	chr1:150678105:G:A	150678105	A,NA	G,NA	1,NA	inf,NA	inf,NA	1.46453,NA	0.000145293	0.000235602
3	chr1:150491855:C:G	150491855	G,G	C,C	1,1	inf,inf	inf,inf	2.33149,0.634567	0.000145202	0.000274644
3	chr1:150333991:T:C	150333991	C,C	T,T	1,1	inf,inf	inf,inf	2.33477,0.624919	0.000145168	0.000273616
3	chr1:151770742:T:C	151770742	NA,C	NA,T	NA,1	NA,-inf	NA,inf	NA,0.956345	0.000145154	0.00020343
3	chr1:150730920:CTG:C	150730920	NA,C	NA,CTG	NA,1	NA,-inf	NA,inf	NA,1.7357	0.000145103	0.000254368
3	chr1:150660957:C:T	150660957	T,NA	C,NA	1,NA	inf,NA	inf,NA	1.28872,NA	0.000144858	0.000213634
3	chr1:150655044:A:T	150655044	T,NA	A,NA	1,NA	inf,NA	inf,NA	1.46292,NA	0.000144827	0.000234856
3	chr1:150300200:G:A	150300200	A,A	G,G	1,1	inf,inf	inf,inf	2.24113,0.602259	0.000144758	0.00026295
3	chr1:151227038:A:G	151227038	G,G	A,A	1,1	inf,inf	inf,inf	2.83691,1.45106	0.000144237	0.00157769
3	chr1:150335561:G:A	150335561	A,A	G,G	1,1	inf,inf	inf,inf	2.32549,0.627437	0.00014356	0.000270455
3	chr1:150390880:A:G	150390880	G,G	A,A	1,1	inf,inf	inf,inf	2.33028,0.622107	0.000143534	0.000270636
3	chr1:150836960:G:A	150836960	A,NA	G,NA	1,NA	inf,NA	inf,NA	1.45906,NA	0.000143407	0.00023268
3	chr1:149897798:A:G	149897798	G,G	A,A	1,1	inf,-inf	inf,inf	2.29481,0.1511	0.000142937	0.000229715
3	chr1:151478728:A:C	151478728	NA,C	NA,A	NA,1	NA,inf	NA,inf	NA,0.975272	0.00014286	0.000220164
3	chr1:150224529:G:A	150224529	A,NA	G,NA	1,NA	-inf,NA	inf,NA	1.03895,NA	0.000142744	0.000209809
3	chr1:150359880:CAT:C	150359880	C,C	CAT,CAT	1,1	inf,inf	inf,inf	2.34081,0.604025	0.000142504	0.000268344
3	chr1:150429495:C:T	150429495	T,T	C,C	1,1	inf,inf	inf,inf	2.32225,0.62691	0.000142207	0.000268205
3	chr1:150761136:G:A	150761136	A,NA	G,NA	1,NA	inf,NA	inf,NA	1.27825,NA	0.000142089	0.000209547
3	chr1:150352755:A:G	150352755	G,G	A,A	1,1	inf,inf	inf,inf	2.31988,0.625402	0.000141983	0.000267275
3	chr1:150363058:A:G	150363058	G,G	A,A	1,1	inf,inf	inf,inf	2.31627,0.629992	0.000141933	0.000267252
3	chr1:150246477:A:T	150246477	NA,T	NA,A	NA,1	NA,inf	NA,inf	NA,0.967287	0.00014191	0.00019996
3	chr1:151700303:A:G	151700303	NA,G	NA,A	NA,1	NA,-inf	NA,inf	NA,0.96387	0.000141749	0.000205402
3	chr1:150489397:G:T	150489397	T,T	G,G	1,1	inf,inf	inf,inf	2.31344,0.638659	0.000141533	0.000267523
3	chr1:150111937:T:A	150111937	NA,A	NA,T	NA,1	NA,-inf	NA,inf	NA,1.23201	0.000141303	0.000216329
3	chr1:150525662:C:T	150525662	T,T	C,C	1,1	inf,inf	inf,inf	2.30664,0.648063	0.000141282	0.000267307
3	chr1:151372750:G:A	151372750	NA,A	NA,G	NA,1	NA,-inf	NA,inf	NA,0.982079	0.000141157	0.000203821
3	chr1:150363060:A:G	150363060	G,G	A,A	1,1	inf,inf	inf,inf	2.3154,0.625697	0.000141015	0.000265362
3	chr1:151725674:T:C	151725674	NA,C	NA,T	NA,1	NA,-inf	NA,inf	NA,0.945819	0.000140798	0.000201263
3	chr1:150203495:A:G	150203495	G,G	A,A	1,1	inf,-inf	inf,inf	1.27541,0.797456	0.000140797	0.000189082
3	chr1:150127653:AGTT:A	150127653	NA,A	NA,AGTT	NA,1	NA,-inf	NA,inf	NA,1.11601	0.000140731	0.000208719
3	chr1:151504836:G:A	151504836	NA,A	NA,G	NA,1	NA,inf	NA,inf	NA,1.21338	0.000140675	0.000231936
3	chr1:151504268:A:T	151504268	T,NA	A,NA	1,NA	inf,NA	inf,NA	1.179,NA	0.000140249	0.000209686
3	chr1:150347416:T:C	150347416	C,C	T,T	1,1	inf,inf	inf,inf	2.31382,0.622082	0.000140008	0.00026335
3	chr1:150386948:C:T	150386948	T,T	C,C	1,1	inf,inf	inf,inf	2.31181,0.627426	0.000139925	0.000263753
3	chr1:151669841:A:G	151669841	NA,G	NA,A	NA,1	NA,inf	NA,inf	NA,0.946491	0.00013988	0.000201095
3	chr1:150526080:T:G	150526080	G,G	T,T	1,1	inf,inf	inf,inf	2.25264,0.709751	0.000139727	0.000264963
3	chr1:150377386:G:A	150377386	A,A	G,G	1,1	inf,inf	inf,inf	2.3094,0.62802	0.000139721	0.000263249
3	chr1:151379408:G:A	151379408	NA,A	NA,G	NA,1	NA,inf	NA,inf	NA,1.02443	0.000139701	0.000210189
3	chr1:151426224:T:C	151426224	NA,C	NA,T	NA,1	NA,inf	NA,inf	NA,0.732677	0.00013954	0.000186266
3	chr1:150764614:C:T	150764614	T,NA	C,NA	1,NA	inf,NA	inf,NA	1.44042,NA	0.000139532	0.000226191
3	chr1:150134975:G:A	150134975	A,A	G,G	1,1	inf,inf	inf,inf	1.44178,1.19045	0.000139319	0.000221518
3	chr1:149781411:T:C	149781411	NA,C	NA,T	NA,1	NA,-inf	NA,inf	NA,0.807467	0.000139305	0.000195115
3	chr1:150580737:T:A	150580737	NA,A	NA,T	NA,1	NA,-inf	NA,inf	NA,1.75283	0.000139151	0.000263268
3	chr1:150427667:C:T	150427667	T,T	C,C	1,1	inf,inf	inf,inf	0.837599,0.214934	0.000139099	0.000159825
3	chr1:150145822:G:A	150145822	NA,A	NA,G	NA,1	NA,-inf	NA,inf	NA,1.16666	0.00013895	0.0002071
3	chr1:150346940:A:T	150346940	NA,T	NA,A	NA,1	NA,-inf	NA,inf	NA,1.24814	0.000138833	0.000216147
3	chr1:150102413:T:G	150102413	G,G	T,T	1,1	inf,inf	inf,inf	1.44225,1.20264	0.000138667	0.000223959
3	chr1:151489544:G:T	151489544	NA,T	NA,G	NA,1	NA,inf	NA,inf	NA,0.96446	0.0001383	0.000214167
3	chr1:150791824:G:A	150791824	A,NA	G,NA	1,NA	inf,NA	inf,NA	1.25087,NA	0.000137691	0.000202359
3	chr1:150323845:T:C	150323845	C,C	T,T	1,1	inf,inf	inf,inf	2.18296,0.328121	0.000137317	0.000205042
3	chr1:151259450:T:C	151259450	NA,C	NA,T	NA,1	NA,inf	NA,inf	NA,0.912992	0.000137107	0.000188466
3	chr1:149846617:T:TA	149846617	TA,TA	T,T	1,1	inf,inf	inf,inf	2.33992,0.515316	0.000137041	0.000250922
3	chr1:149845941:T:C	149845941	C,C	T,T	1,1	inf,inf	inf,inf	2.33958,0.515163	0.000137004	0.000250812
3	chr1:151488622:T:C	151488622	NA,C	NA,T	NA,1	NA,inf	NA,inf	NA,0.959573	0.000136919	0.000212075
3	chr1:150146177:T:C	150146177	NA,C	NA,T	NA,1	NA,inf	NA,inf	NA,0.729473	0.000136916	0.000181958
3	chr1:150093282:T:A	150093282	A,A	T,T	1,1	inf,inf	inf,inf	1.41458,1.22087	0.000136752	0.000220957
3	chr1:150156437:T:C	150156437	NA,C	NA,T	NA,1	NA,-inf	NA,inf	NA,1.1008	0.000136676	0.00020269
3	chr1:150090550:C:A	150090550	A,A	C,C	1,1	inf,inf	inf,inf	2.4219,0.155783	0.000136651	0.000235221
3	chr1:151400294:A:G	151400294	NA,G	NA,A	NA,1	NA,inf	NA,inf	NA,1.0207	0.000136602	0.000222293
3	chr1:150498948:G:A	150498948	NA,A	NA,G	NA,1	NA,-inf	NA,inf	NA,0.921631	0.000136549	0.000198689
3	chr1:150457468:A:G	150457468	G,G	A,A	1,1	inf,inf	inf,inf	2.28561,0.637829	0.000136361	0.000256485
3	chr1:150558827:G:A	150558827	NA,A	NA,G	NA,1	NA,-inf	NA,inf	NA,0.5698	0.000136359	0.000177445
3	chr1:150369381:C:T	150369381	NA,T	NA,C	NA,1	NA,-inf	NA,inf	NA,0.975995	0.000136117	0.000199933
3	chr1:150500423:CT:C	150500423	C,C	CT,CT	1,1	inf,inf	inf,inf	2.30926,0.608791	0.000136071	0.00025595
3	chr1:151499557:A:C	151499557	NA,C	NA,A	NA,1	NA,inf	NA,inf	NA,0.956098	0.000135854	0.000191554
3	chr1:149807329:C:A	149807329	A,A	C,C	1,1	inf,-inf	inf,inf	1.14563,1.24026	0.000135788	0.000217338
3	chr1:150358756:A:G	150358756	G,G	A,A	1,1	inf,inf	inf,inf	2.29146,0.625156	0.000135672	0.000254788
3	chr1:151457142:T:C	151457142	C,C	T,T	1,1	-inf,-inf	inf,inf	1.03717,1.08396	0.000135464	0.000199328
3	chr1:151241883:G:A	151241883	NA,A	NA,G	NA,1	NA,inf	NA,inf	NA,0.904715	0.000135348	0.000186046
3	chr1:149630031:C:T	149630031	NA,T	NA,C	NA,1	NA,inf	NA,inf	NA,0.887771	0.000135276	0.000191951
3	chr1:151270989:G:T	151270989	NA,T	NA,G	NA,1	NA,-inf	NA,inf	NA,1.19719	0.000135222	0.000212131
3	chr1:151249968:T:C	151249968	NA,C	NA,T	NA,1	NA,inf	NA,inf	NA,0.903489	0.000135058	0.000185653
3	chr1:149745548:G:A	149745548	NA,A	NA,G	NA,1	NA,-inf	NA,inf	NA,1.06997	0.000135048	0.000196835
3	chr1:150115706:G:T	150115706	T,T	G,G	1,1	inf,inf	inf,inf	1.42888,1.2002	0.000134866	0.000217923
3	chr1:151284131:G:A	151284131	NA,A	NA,G	NA,1	NA,-inf	NA,inf	NA,0.948514	0.000134804	0.000199461
3	chr1:149631582:A:G	149631582	G,G	A,A	1,1	-inf,inf	inf,inf	0.137839,1.89628	0.000134752	0.000204122
3	chr1:150104955:T:C	150104955	C,C	T,T	1,1	inf,inf	inf,inf	1.42516,1.20261	0.000134681	0.0002176
3	chr1:150148889:C:T	150148889	T,NA	C,NA	1,NA	inf,NA	inf,NA	1.34299,NA	0.000134583	0.000213034
3	chr1:151245726:T:G	151245726	NA,G	NA,T	NA,1	NA,inf	NA,inf	NA,0.900931	0.00013446	0.000184843
3	chr1:150291891:G:T	150291891	T,T	G,G	1,1	inf,inf	inf,inf	2.32439,0.359147	0.000134377	0.000225868
3	chr1:151493002:T:A	151493002	NA,A	NA,T	NA,1	NA,inf	NA,inf	NA,0.973641	0.000134242	0.000208552
3	chr1:151157351:G:A	151157351	A,NA	G,NA	1,NA	-inf,NA	inf,NA	0.628563,NA	0.00013419	0.000173974
3	chr1:151597624:G:A	151597624	NA,A	NA,G	NA,1	NA,inf	NA,inf	NA,0.966005	0.000134061	0.000189268
3	chr1:150152425:T:C	150152425	C,C	T,T	1,1	inf,inf	inf,inf	2.23306,0.410942	0.000133846	0.000224927
3	chr1:150586710:T:C	150586710	NA,C	NA,T	NA,1	NA,-inf	NA,inf	NA,1.74456	0.000133655	0.000256496
3	chr1:149654376:C:T	149654376	NA,T	NA,C	NA,1	NA,-inf	NA,inf	NA,0.933491	0.000133616	0.000194245
3	chr1:150606260:T:C	150606260	NA,C	NA,T	NA,1	NA,-inf	NA,inf	NA,1.72875	0.0001336	0.00025238
3	chr1:151698210:C:G	151698210	NA,G	NA,C	NA,1	NA,-inf	NA,inf	NA,0.926892	0.000133566	0.000193403
3	chr1:150806925:G:A	150806925	A,A	G,G	1,1	inf,inf	inf,inf	0.0841692,2.46734	0.000133458	0.000229714
3	chr1:151260725:T:C	151260725	NA,C	NA,T	NA,1	NA,inf	NA,inf	NA,0.897041	0.000133314	0.000183331
3	chr1:150140337:C:G	150140337	NA,G	NA,C	NA,1	NA,inf	NA,inf	NA,0.690608	0.000132995	0.000176505
3	chr1:150644885:A:G	150644885	NA,G	NA,A	NA,1	NA,-inf	NA,inf	NA,1.78251	0.000132771	0.000262775
3	chr1:150382102:G:A	150382102	A,A	G,G	1,1	inf,inf	inf,inf	2.37827,0.47568	0.000132746	0.000246784
3	chr1:150364813:G:T	150364813	T,T	G,G	1,1	inf,inf	inf,inf	2.27479,0.629183	0.000132649	0.000248919
3	chr1:150069550:G:A	150069550	NA,A	NA,G	NA,1	NA,inf	NA,inf	NA,0.684037	0.000132637	0.00017582
3	chr1:151036496:G:A	151036496	NA,A	NA,G	NA,1	NA,inf	NA,inf	NA,0.537451	0.000132477	0.000175729
3	chr1:150116837:G:T	150116837	T,T	G,G	1,1	inf,inf	inf,inf	1.41877,1.19622	0.000132002	0.000213138
3	chr1:149786201:CTA:C	149786201	NA,C	NA,CTA	NA,1	NA,inf	NA,inf	NA,1.01992	0.000131949	0.000189392
3	chr1:150196726:A:T	150196726	T,T	A,A	1,1	inf,-inf	inf,inf	0.966052,1.11336	0.000131801	0.000183412
3	chr1:150242419:A:C	150242419	NA,C	NA,A	NA,1	NA,inf	NA,inf	NA,0.92054	0.000131602	0.000185366
3	chr1:149896184:C:CT	149896184	NA,CT	NA,C	NA,1	NA,-inf	NA,inf	NA,0.922543	0.00013145	0.000186833
3	chr1:151035878:C:T	151035878	T,NA	C,NA	1,NA	-inf,NA	inf,NA	1.26535,NA	0.000131364	0.000195586
3	chr1:149845471:T:C	149845471	C,C	T,T	1,1	inf,inf	inf,inf	2.31375,0.515363	0.000131305	0.000239977
3	chr1:151114117:C:T	151114117	NA,T	NA,C	NA,1	NA,-inf	NA,inf	NA,1.31546	0.000131253	0.000207057
3	chr1:151586040:AAT:A	151586040	A,NA	AAT,NA	1,NA	inf,NA	inf,NA	1.15301,NA	0.000131163	0.0001998
3	chr1:150596494:G:C	150596494	NA,C	NA,G	NA,1	NA,-inf	NA,inf	NA,1.71495	0.000131127	0.000247135
3	chr1:150491112:A:G	150491112	NA,G	NA,A	NA,1	NA,-inf	NA,inf	NA,0.896548	0.000130978	0.000190472
3	chr1:151538633:T:C	151538633	C,C	T,T	1,1	-inf,inf	inf,inf	1.67419,0.381263	0.000130924	0.000187815
3	chr1:150578943:T:C	150578943	NA,C	NA,T	NA,1	NA,inf	NA,inf	NA,1.49049	0.000130729	0.000217057
3	chr1:150906291:C:T	150906291	T,NA	C,NA	1,NA	-inf,NA	inf,NA	1.75048,NA	0.000130571	0.000222116
3	chr1:151346466:G:A	151346466	NA,A	NA,G	NA,1	NA,inf	NA,inf	NA,0.842532	0.000130529	0.00017832
3	chr1:151469271:A:T	151469271	T,NA	A,NA	1,NA	inf,NA	inf,NA	1.31487,NA	0.000130286	0.000210202
3	chr1:150541361:G:T	150541361	NA,T	NA,G	NA,1	NA,-inf	NA,inf	NA,0.759232	0.000130256	0.000180554
3	chr1:149935860:T:G	149935860	NA,G	NA,T	NA,1	NA,inf	NA,inf	NA,0.799518	0.000130136	0.000176827
3	chr1:150493530:G:A	150493530	NA,A	NA,G	NA,1	NA,-inf	NA,inf	NA,1.34454	0.000129712	0.000209591
3	chr1:150701405:G:A	150701405	NA,A	NA,G	NA,1	NA,-inf	NA,inf	NA,1.75245	0.000129667	0.000253264
3	chr1:150538157:C:A	150538157	A,A	C,C	1,1	-inf,-inf	inf,inf	2.14742,0.181432	0.000129472	0.000188755
3	chr1:150495634:TCCAC:T	150495634	T,T	TCCAC,TCCAC	1,1	-inf,-inf	inf,inf	2.16505,0.119419	0.000129323	0.000188703
3	chr1:150206225:T:C	150206225	NA,C	NA,T	NA,1	NA,-inf	NA,inf	NA,0.881829	0.000128798	0.000189016
3	chr1:150234352:A:C	150234352	C,C	A,A	1,1	inf,-inf	inf,inf	1.44581,0.49226	0.000128794	0.000174799
3	chr1:151009144:C:T	151009144	NA,T	NA,C	NA,1	NA,inf	NA,inf	NA,0.514243	0.000128633	0.000186203
3	chr1:150048087:C:T	150048087	NA,T	NA,C	NA,1	NA,inf	NA,inf	NA,0.674888	0.000128611	0.000170773
3	chr1:150588390:G:A	150588390	NA,A	NA,G	NA,1	NA,-inf	NA,inf	NA,1.69183	0.00012854	0.000240091
3	chr1:150118417:T:G	150118417	NA,G	NA,T	NA,1	NA,inf	NA,inf	NA,1.0643	0.000128291	0.000186634
3	chr1:150593089:G:A	150593089	NA,A	NA,G	NA,1	NA,-inf	NA,inf	NA,1.68828	0.000128164	0.000239352
3	chr1:150633635:G:A	150633635	A,NA	G,NA	1,NA	-inf,NA	inf,NA	0.550372,NA	0.000127596	0.000163647
3	chr1:150475973:CACAG:C	150475973	C,NA	CACAG,NA	1,NA	-inf,NA	inf,NA	1.13364,NA	0.000127544	0.000184356
3	chr1:149888769:A:G	149888769	NA,G	NA,A	NA,1	NA,inf	NA,inf	NA,0.742023	0.00012725	0.000176003
3	chr1:150500305:A:G	150500305	G,G	A,A	1,1	-inf,-inf	inf,inf	2.0315,0.535353	0.000127004	0.000188016
3	chr1:151567004:G:A	151567004	NA,A	NA,G	NA,1	NA,inf	NA,inf	NA,0.928192	0.000126729	0.000178773
3	chr1:150348095:C:T	150348095	T,T	C,C	1,1	-inf,-inf	inf,inf	2.16529,0.0858085	0.0001266	0.0001851
3	chr1:150289680:C:T	150289680	T,T	C,C	1,1	inf,inf	inf,inf	2.27647,0.394781	0.00012646	0.00021278
3	chr1:150158787:G:GC	150158787	GC,GC	G,G	1,1	inf,inf	inf,inf	2.14049,0.480246	0.000126456	0.000210809
3	chr1:151158275:A:G	151158275	NA,G	NA,A	NA,1	NA,inf	NA,inf	NA,0.937625	0.00012634	0.000177061
3	chr1:150158788:G:T	150158788	T,T	G,G	1,1	inf,inf	inf,inf	2.14499,0.474228	0.000126244	0.00021059
3	chr1:150348094:G:C	150348094	C,C	G,G	1,1	-inf,-inf	inf,inf	2.16746,0.0785538	0.000126203	0.00018472
3	chr1:150571513:A:G	150571513	NA,G	NA,A	NA,1	NA,inf	NA,inf	NA,1.46359	0.000126175	0.000208984
3	chr1:151151494:C:T	151151494	T,T	C,C	1,1	-inf,inf	inf,inf	0.80927,1.34836	0.000125943	0.000185107
3	chr1:149992150:G:A	149992150	NA,A	NA,G	NA,1	NA,inf	NA,inf	NA,0.783214	0.000125937	0.000171264
3	chr1:150391863:G:A	150391863	NA,A	NA,G	NA,1	NA,-inf	NA,inf	NA,0.875064	0.000125814	0.000182984
3	chr1:149777898:TTC:T	149777898	NA,T	NA,TTC	NA,1	NA,-inf	NA,inf	NA,0.750203	0.000125806	0.00017629
3	chr1:151008984:A:G	151008984	G,G	A,A	1,1	inf,-inf	inf,inf	1.93437,0.584212	0.000125561	0.000196247
3	chr1:150399824:A:G	150399824	NA,G	NA,A	NA,1	NA,-inf	NA,inf	NA,0.873166	0.000125408	0.000182386
3	chr1:149789380:G:A	149789380	A,NA	G,NA	1,NA	inf,NA	inf,NA	1.46187,NA	0.000125359	0.000200955
3	chr1:150453465:T:C	150453465	C,C	T,T	1,1	inf,inf	inf,inf	0.822317,0.169099	0.00012516	0.000143942
3	chr1:150005769:T:C	150005769	NA,C	NA,T	NA,1	NA,inf	NA,inf	NA,0.779458	0.000125139	0.000170209
3	chr1:151200592:C:T	151200592	NA,T	NA,C	NA,1	NA,-inf	NA,inf	NA,1.13545	0.000124788	0.000203045
3	chr1:150534145:A:G	150534145	G,G	A,A	1,1	inf,inf	inf,inf	2.22855,0.654914	0.000124566	0.000235181
3	chr1:150365526:C:G	150365526	G,G	C,C	1,1	inf,inf	inf,inf	0.838706,0.135582	0.000124422	0.000142877
3	chr1:150157804:T:C	150157804	C,C	T,T	1,1	inf,inf	inf,inf	2.14568,0.463328	0.000124359	0.000207585
3	chr1:150714905:C:T	150714905	NA,T	NA,C	NA,1	NA,-inf	NA,inf	NA,1.718	0.000124312	0.000240789
3	chr1:150453647:C:T	150453647	T,T	C,C	1,1	inf,inf	inf,inf	2.03446,0.596746	0.000124303	0.000228044
3	chr1:150354979:G:A	150354979	A,A	G,G	1,1	inf,inf	inf,inf	2.28765,0.553701	0.000124202	0.000231407
3	chr1:150413913:G:A	150413913	A,NA	G,NA	1,NA	-inf,NA	inf,NA	1.10451,NA	0.000123955	0.000178365
3	chr1:150292294:T:C	150292294	C,C	T,T	1,1	inf,inf	inf,inf	1.64523,0.25974	0.000123913	0.000162715
3	chr1:149744012:T:C	149744012	NA,C	NA,T	NA,1	NA,inf	NA,inf	NA,0.984214	0.00012347	0.000190358
3	chr1:150003022:G:A	150003022	NA,A	NA,G	NA,1	NA,inf	NA,inf	NA,0.77169	0.000123349	0.000167819
3	chr1:150108545:A:C	150108545	C,C	A,A	1,1	inf,inf	inf,inf	2.17643,0.409071	0.000123217	0.000205383
3	chr1:150719670:A:G	150719670	NA,G	NA,A	NA,1	NA,-inf	NA,inf	NA,1.70895	0.000122908	0.000237589
3	chr1:150086641:T:C	150086641	C,C	T,T	1,1	inf,inf	inf,inf	1.36987,1.19537	0.000122897	0.000197778
3	chr1:151486980:A:G	151486980	NA,G	NA,A	NA,1	NA,-inf	NA,inf	NA,0.870456	0.00012289	0.000180762
3	chr1:149658089:C:A	149658089	NA,A	NA,C	NA,1	NA,inf	NA,inf	NA,0.869727	0.000122711	0.000172475
3	chr1:150322649:C:T	150322649	NA,T	NA,C	NA,1	NA,-inf	NA,inf	NA,1.30012	0.000122478	0.000196993
3	chr1:150132457:A:G	150132457	NA,G	NA,A	NA,1	NA,inf	NA,inf	NA,0.64806	0.000122383	0.000162866
3	chr1:150989258:C:T	150989258	NA,T	NA,C	NA,1	NA,inf	NA,inf	NA,1.0226	0.000122242	0.000177583
3	chr1:151088947:C:T	151088947	T,NA	C,NA	1,NA	inf,NA	inf,NA	1.38168,NA	0.000122155	0.000203461
3	chr1:150149704:C:T	150149704	NA,T	NA,C	NA,1	NA,inf	NA,inf	NA,0.642711	0.000121961	0.000162191
3	chr1:151195038:C:T	151195038	NA,T	NA,C	NA,1	NA,-inf	NA,inf	NA,1.12837	0.00012196	0.000191118
3	chr1:151167346:A:G	151167346	NA,G	NA,A	NA,1	NA,inf	NA,inf	NA,0.793399	0.000121474	0.000167632
3	chr1:150166585:A:T	150166585	T,T	A,A	1,1	inf,inf	inf,inf	2.33646,0.172065	0.000121452	0.000206763
3	chr1:151486274:A:G	151486274	NA,G	NA,A	NA,1	NA,inf	NA,inf	NA,0.883651	0.000121441	0.000186967
3	chr1:151355149:C:T	151355149	NA,T	NA,C	NA,1	NA,-inf	NA,inf	NA,1.15331	0.000121406	0.00019415
3	chr1:151188907:T:C	151188907	C,NA	T,NA	1,NA	-inf,NA	inf,NA	0.624183,NA	0.000121296	0.000157872
3	chr1:151495584:G:T	151495584	NA,T	NA,G	NA,1	NA,inf	NA,inf	NA,1.0698	0.000121129	0.000193015
3	chr1:150115396:G:A	150115396	NA,A	NA,G	NA,1	NA,inf	NA,inf	NA,0.642799	0.000121062	0.000161175
3	chr1:150136973:A:G	150136973	NA,G	NA,A	NA,1	NA,inf	NA,inf	NA,0.641769	0.000121051	0.000161124
3	chr1:150115023:AAAGT:A	150115023	NA,A	NA,AAAGT	NA,1	NA,inf	NA,inf	NA,0.642581	0.000121022	0.000161123
3	chr1:150548307:G:A	150548307	NA,A	NA,G	NA,1	NA,inf	NA,inf	NA,1.36426	0.000120947	0.000194169
3	chr1:150110352:T:G	150110352	NA,G	NA,T	NA,1	NA,inf	NA,inf	NA,0.641701	0.000120894	0.000160948
3	chr1:150144095:T:C	150144095	NA,C	NA,T	NA,1	NA,-inf	NA,inf	NA,1.19801	0.000120766	0.000194834
3	chr1:150105387:A:C	150105387	NA,C	NA,A	NA,1	NA,inf	NA,inf	NA,0.641242	0.000120765	0.000160783
3	chr1:149933961:A:G	149933961	NA,G	NA,A	NA,1	NA,inf	NA,inf	NA,0.756451	0.000120695	0.000164209
3	chr1:150355753:T:C	150355753	NA,C	NA,T	NA,1	NA,-inf	NA,inf	NA,0.849686	0.000120587	0.00017527
3	chr1:151470383:C:T	151470383	T,T	C,C	1,1	-inf,inf	inf,inf	0.228345,1.64059	0.000120401	0.000179691
3	chr1:150079983:C:T	150079983	NA,T	NA,C	NA,1	NA,inf	NA,inf	NA,0.639473	0.000120372	0.000160278
3	chr1:150105239:T:C	150105239	NA,C	NA,T	NA,1	NA,inf	NA,inf	NA,0.639494	0.0001203	0.000160196
3	chr1:150099519:A:AC	150099519	NA,AC	NA,A	NA,1	NA,inf	NA,inf	NA,0.63843	0.00012003	0.000159841
3	chr1:149635466:G:A	149635466	NA,A	NA,G	NA,1	NA,inf	NA,inf	NA,0.944739	0.000119792	0.000171242
3	chr1:150117390:C:T	150117390	NA,T	NA,C	NA,1	NA,inf	NA,inf	NA,0.637454	0.000119785	0.000159533
3	chr1:150115836:G:A	150115836	NA,A	NA,G	NA,1	NA,inf	NA,inf	NA,0.636973	0.000119768	0.000159496
3	chr1:150108756:C:T	150108756	NA,T	NA,C	NA,1	NA,inf	NA,inf	NA,0.639007	0.000119744	0.000159526
3	chr1:150756152:C:T	150756152	NA,T	NA,C	NA,1	NA,-inf	NA,inf	NA,1.6848	0.000119702	0.000230354
3	chr1:151764911:A:G	151764911	NA,G	NA,A	NA,1	NA,-inf	NA,inf	NA,0.895931	0.000119414	0.000176955
3	chr1:151485162:G:T	151485162	NA,T	NA,G	NA,1	NA,inf	NA,inf	NA,1.01584	0.000119408	0.000185646
3	chr1:150115057:G:A	150115057	NA,A	NA,G	NA,1	NA,inf	NA,inf	NA,0.635613	0.000119393	0.000159025
3	chr1:150077384:A:G	150077384	NA,G	NA,A	NA,1	NA,inf	NA,inf	NA,0.63514	0.000119379	0.000158998
3	chr1:150448159:A:C	150448159	NA,C	NA,A	NA,1	NA,inf	NA,inf	NA,1.06946	0.000118895	0.000178381
3	chr1:151473864:A:G	151473864	NA,G	NA,A	NA,1	NA,inf	NA,inf	NA,0.88837	0.000118893	0.000167657
3	chr1:151394973:A:G	151394973	NA,G	NA,A	NA,1	NA,inf	NA,inf	NA,0.949908	0.000118638	0.000191301
3	chr1:150320623:G:A	150320623	A,A	G,G	1,1	-inf,-inf	inf,inf	1.28622,0.278085	0.000118348	0.000158337
3	chr1:150133608:G:A	150133608	NA,A	NA,G	NA,1	NA,inf	NA,inf	NA,0.98526	0.000118314	0.000170818
3	chr1:149967322:C:T	149967322	T,NA	C,NA	1,NA	inf,NA	inf,NA	1.21308,NA	0.000118277	0.000185174
3	chr1:150130079:G:A	150130079	NA,A	NA,G	NA,1	NA,inf	NA,inf	NA,0.630687	0.000118266	0.000157573
3	chr1:151558287:A:G	151558287	NA,G	NA,A	NA,1	NA,inf	NA,inf	NA,0.873596	0.000118265	0.000166703
3	chr1:150148231:T:G	150148231	NA,G	NA,T	NA,1	NA,inf	NA,inf	NA,0.628833	0.000118013	0.000157225
3	chr1:150087965:T:G	150087965	NA,G	NA,T	NA,1	NA,inf	NA,inf	NA,0.629205	0.000118001	0.000157219
3	chr1:149898020:G:A	149898020	A,NA	G,NA	1,NA	inf,NA	inf,NA	0.960296,NA	0.000117986	0.000171805
3	chr1:150061302:C:T	150061302	NA,T	NA,C	NA,1	NA,inf	NA,inf	NA,0.629552	0.000117943	0.000157171
3	chr1:150091777:G:C	150091777	NA,C	NA,G	NA,1	NA,inf	NA,inf	NA,0.628867	0.000117929	0.000157126
3	chr1:150091811:A:G	150091811	NA,G	NA,A	NA,1	NA,inf	NA,inf	NA,0.628765	0.000117906	0.000157097
3	chr1:150087713:C:T	150087713	NA,T	NA,C	NA,1	NA,inf	NA,inf	NA,0.628765	0.000117906	0.000157097
3	chr1:150132203:A:G	150132203	NA,G	NA,A	NA,1	NA,inf	NA,inf	NA,0.629117	0.000117904	0.000157108
3	chr1:150001275:T:C	150001275	NA,C	NA,T	NA,1	NA,inf	NA,inf	NA,0.744695	0.000117888	0.000160506
3	chr1:150116423:T:C	150116423	NA,C	NA,T	NA,1	NA,inf	NA,inf	NA,0.628164	0.000117693	0.000156835
3	chr1:150140852:G:C	150140852	NA,C	NA,G	NA,1	NA,inf	NA,inf	NA,0.627933	0.000117653	0.000156783
3	chr1:150088833:T:C	150088833	NA,C	NA,T	NA,1	NA,inf	NA,inf	NA,0.626858	0.000117486	0.000156555
3	chr1:150076442:C:T	150076442	NA,T	NA,C	NA,1	NA,inf	NA,inf	NA,0.626521	0.000117411	0.000156463
3	chr1:150125153:CAT:C	150125153	NA,C	NA,CAT	NA,1	NA,inf	NA,inf	NA,0.625518	0.000117225	0.000156213
3	chr1:150108983:A:T	150108983	NA,T	NA,A	NA,1	NA,inf	NA,inf	NA,0.625795	0.000117133	0.000156116
3	chr1:150168383:A:G	150168383	NA,G	NA,A	NA,1	NA,-inf	NA,inf	NA,0.983707	0.000117101	0.000173376
3	chr1:151374000:T:C	151374000	C,C	T,T	1,1	-inf,-inf	inf,inf	1.36388,0.50148	0.000117	0.000166866
3	chr1:150091083:A:G	150091083	NA,G	NA,A	NA,1	NA,inf	NA,inf	NA,0.624233	0.000116857	0.00015575
3	chr1:150163824:G:A	150163824	A,NA	G,NA	1,NA	inf,NA	inf,NA	1.12278,NA	0.000116757	0.00017728
3	chr1:150105543:ATAT:A	150105543	NA,A	NA,ATAT	NA,1	NA,inf	NA,inf	NA,0.623664	0.000116678	0.000155526
3	chr1:150115999:C:T	150115999	NA,T	NA,C	NA,1	NA,inf	NA,inf	NA,0.623583	0.00011667	0.000155514
3	chr1:150130789:C:T	150130789	NA,T	NA,C	NA,1	NA,inf	NA,inf	NA,0.623509	0.000116626	0.000155462
3	chr1:150144249:G:A	150144249	NA,A	NA,G	NA,1	NA,inf	NA,inf	NA,0.622079	0.000116468	0.000155236
3	chr1:150122414:C:T	150122414	T,T	C,C	1,1	inf,inf	inf,inf	2.15187,0.712489	0.000116357	0.000227389
3	chr1:150117030:A:G	150117030	NA,G	NA,A	NA,1	NA,inf	NA,inf	NA,0.621986	0.000116344	0.000155091
3	chr1:150051763:T:C	150051763	NA,C	NA,T	NA,1	NA,inf	NA,inf	NA,0.622555	0.000116327	0.000155095
3	chr1:151484769:G:T	151484769	NA,T	NA,G	NA,1	NA,-inf	NA,inf	NA,0.854187	0.000116207	0.000170563
3	chr1:150065636:A:C	150065636	NA,C	NA,A	NA,1	NA,inf	NA,inf	NA,0.621789	0.000116194	0.000154916
3	chr1:150115411:A:G	150115411	NA,G	NA,A	NA,1	NA,inf	NA,inf	NA,0.621115	0.000116107	0.000154791
3	chr1:150123539:T:C	150123539	NA,C	NA,T	NA,1	NA,inf	NA,inf	NA,0.621105	0.000116102	0.000154783
3	chr1:149744033:C:T	149744033	NA,T	NA,C	NA,1	NA,inf	NA,inf	NA,0.947113	0.000116097	0.00017867
3	chr1:150050712:C:T	150050712	NA,T	NA,C	NA,1	NA,inf	NA,inf	NA,0.621199	0.000116068	0.000154755
3	chr1:150131828:A:G	150131828	NA,G	NA,A	NA,1	NA,inf	NA,inf	NA,0.620887	0.000116053	0.000154722
3	chr1:150123456:T:A	150123456	NA,A	NA,T	NA,1	NA,inf	NA,inf	NA,0.620825	0.000116039	0.000154704
3	chr1:150098506:T:C	150098506	NA,C	NA,T	NA,1	NA,inf	NA,inf	NA,0.620825	0.000116039	0.000154704
3	chr1:150116096:C:G	150116096	NA,G	NA,C	NA,1	NA,inf	NA,inf	NA,0.620825	0.000116039	0.000154704
3	chr1:150111394:T:C	150111394	NA,C	NA,T	NA,1	NA,inf	NA,inf	NA,0.620825	0.000116039	0.000154704
3	chr1:150107995:T:C	150107995	NA,C	NA,T	NA,1	NA,inf	NA,inf	NA,0.620825	0.000116039	0.000154704
3	chr1:150130868:A:G	150130868	NA,G	NA,A	NA,1	NA,inf	NA,inf	NA,0.620738	0.000116009	0.000154666
3	chr1:150122527:A:G	150122527	NA,G	NA,A	NA,1	NA,inf	NA,inf	NA,0.620139	0.000115904	0.000154526
3	chr1:151237794:C:G	151237794	NA,G	NA,C	NA,1	NA,-inf	NA,inf	NA,1.09921	0.000115812	0.000180706
3	chr1:150498681:T:A	150498681	A,NA	T,NA	1,NA	-inf,NA	inf,NA	1.25689,NA	0.000115694	0.000175354
3	chr1:150337184:G:A	150337184	NA,A	NA,G	NA,1	NA,-inf	NA,inf	NA,1.26925	0.000115603	0.000185952
3	chr1:150631339:C:T	150631339	T,T	C,C	1,1	inf,inf	inf,inf	1.96372,0.0289192	0.000115424	0.000170492
3	chr1:150112371:C:T	150112371	NA,T	NA,C	NA,1	NA,inf	NA,inf	NA,0.617521	0.000115304	0.000153755
3	chr1:150136530:G:A	150136530	NA,A	NA,G	NA,1	NA,inf	NA,inf	NA,0.617081	0.000115264	0.000153696
3	chr1:149619423:G:A	149619423	NA,A	NA,G	NA,1	NA,inf	NA,inf	NA,0.916232	0.000115205	0.000164529
3	chr1:150108213:T:C	150108213	NA,C	NA,T	NA,1	NA,inf	NA,inf	NA,0.616671	0.000115121	0.000153519
3	chr1:150122236:A:G	150122236	NA,G	NA,A	NA,1	NA,inf	NA,inf	NA,0.616161	0.00011506	0.000153432
3	chr1:150054159:AG:A	150054159	NA,A	NA,AG	NA,1	NA,inf	NA,inf	NA,0.616655	0.000115044	0.000153433
3	chr1:150108204:G:A	150108204	NA,A	NA,G	NA,1	NA,inf	NA,inf	NA,0.616101	0.00011499	0.000153351
3	chr1:151539365:C:G	151539365	NA,G	NA,C	NA,1	NA,inf	NA,inf	NA,0.789703	0.000114839	0.000165628
3	chr1:150525526:T:C	150525526	C,C	T,T	1,1	inf,inf	inf,inf	0.788464,0.157116	0.000114828	0.000132197
3	chr1:151027963:G:A	151027963	A,NA	G,NA	1,NA	-inf,NA	inf,NA	0.687166,NA	0.000114783	0.000153449
3	chr1:150545492:G:T	150545492	T,NA	G,NA	1,NA	-inf,NA	inf,NA	0.507252,NA	0.0001146	0.000147775
3	chr1:150042628:C:T	150042628	T,NA	C,NA	1,NA	inf,NA	inf,NA	1.15224,NA	0.000114553	0.000176388
3	chr1:150161476:A:G	150161476	NA,G	NA,A	NA,1	NA,inf	NA,inf	NA,0.674638	0.000114487	0.000154185
3	chr1:150521449:C:G	150521449	G,G	C,C	1,1	-inf,-inf	inf,inf	1.93292,0.355927	0.000114447	0.000164524
3	chr1:151324379:T:A	151324379	NA,A	NA,T	NA,1	NA,inf	NA,inf	NA,0.868339	0.00011443	0.000160048
3	chr1:150131520:A:T	150131520	NA,T	NA,A	NA,1	NA,inf	NA,inf	NA,0.613251	0.000114346	0.000152523
3	chr1:149800262:T:C	149800262	NA,C	NA,T	NA,1	NA,-inf	NA,inf	NA,0.809159	0.000114336	0.000163922
3	chr1:151399803:C:G	151399803	NA,G	NA,C	NA,1	NA,inf	NA,inf	NA,0.778317	0.00011429	0.000160034
3	chr1:151570827:C:T	151570827	T,NA	C,NA	1,NA	inf,NA	inf,NA	1.02876,NA	0.000114276	0.000169448
3	chr1:150957036:G:T	150957036	NA,T	NA,G	NA,1	NA,-inf	NA,inf	NA,1.10124	0.000114151	0.000175187
3	chr1:150047453:G:A	150047453	NA,A	NA,G	NA,1	NA,inf	NA,inf	NA,0.61235	0.000114124	0.000152247
3	chr1:150503296:A:G	150503296	G,G	A,A	1,1	-inf,-inf	inf,inf	1.95277,0.553451	0.000114075	0.000168827
3	chr1:149601242:T:A	149601242	A,A	T,T	1,1	inf,inf	inf,inf	0.627205,1.58026	0.000113968	0.000172684
3	chr1:151485717:C:T	151485717	NA,T	NA,C	NA,1	NA,inf	NA,inf	NA,0.985649	0.000113964	0.000176589
3	chr1:150072072:C:T	150072072	NA,T	NA,C	NA,1	NA,inf	NA,inf	NA,0.95699	0.000113773	0.000164044
3	chr1:150107669:T:G	150107669	NA,G	NA,T	NA,1	NA,inf	NA,inf	NA,0.60975	0.000113607	0.000151567
3	chr1:150134045:G:A	150134045	NA,A	NA,G	NA,1	NA,inf	NA,inf	NA,0.608918	0.000113422	0.000151332
3	chr1:150107772:A:G	150107772	NA,G	NA,A	NA,1	NA,inf	NA,inf	NA,0.607694	0.000113146	0.000150974
3	chr1:151573207:G:A	151573207	NA,A	NA,G	NA,1	NA,inf	NA,inf	NA,0.875399	0.000113129	0.000165659
3	chr1:150101152:T:C	150101152	C,C	T,T	1,1	inf,inf	inf,inf	2.33065,0.113259	0.000113105	0.00019449
3	chr1:150141358:G:A	150141358	NA,A	NA,G	NA,1	NA,inf	NA,inf	NA,0.607245	0.000113075	0.00015088
3	chr1:151446003:T:C	151446003	NA,C	NA,T	NA,1	NA,-inf	NA,inf	NA,0.972079	0.000113051	0.0001777
3	chr1:150099253:T:C	150099253	NA,C	NA,T	NA,1	NA,inf	NA,inf	NA,0.607123	0.000113036	0.00015083
3	chr1:150139439:G:C	150139439	C,C	G,G	1,1	inf,inf	inf,inf	2.22428,0.272448	0.000112979	0.000190593
3	chr1:150129018:C:T	150129018	T,T	C,C	1,1	inf,inf	inf,inf	2.08959,0.776135	0.000112882	0.000221269
3	chr1:150099414:G:A	150099414	NA,A	NA,G	NA,1	NA,inf	NA,inf	NA,0.605712	0.000112736	0.000150444
3	chr1:150053743:TG:T	150053743	NA,T	NA,TG	NA,1	NA,inf	NA,inf	NA,0.605416	0.000112618	0.000150306
3	chr1:151464532:A:G	151464532	G,G	A,A	1,1	-inf,inf	inf,inf	0.171142,1.62731	0.000112584	0.000167305
3	chr1:150126186:T:C	150126186	NA,C	NA,T	NA,1	NA,inf	NA,inf	NA,0.604796	0.000112513	0.000150161
3	chr1:150114656:G:A	150114656	NA,A	NA,G	NA,1	NA,inf	NA,inf	NA,0.604448	0.00011251	0.000150148
3	chr1:150097196:C:T	150097196	NA,T	NA,C	NA,1	NA,inf	NA,inf	NA,0.603689	0.000112255	0.000149831
3	chr1:150078741:G:A	150078741	NA,A	NA,G	NA,1	NA,inf	NA,inf	NA,0.602981	0.000112205	0.000149756
3	chr1:149677691:G:A	149677691	NA,A	NA,G	NA,1	NA,-inf	NA,inf	NA,0.84169	0.000112204	0.000162949
3	chr1:150063320:G:A	150063320	NA,A	NA,G	NA,1	NA,inf	NA,inf	NA,0.604289	0.000112198	0.000149782
3	chr1:150160979:G:T	150160979	NA,T	NA,G	NA,1	NA,inf	NA,inf	NA,0.607793	0.000112056	0.000149673
3	chr1:151003466:G:A	151003466	NA,A	NA,G	NA,1	NA,inf	NA,inf	NA,0.977304	0.000112023	0.000163295
3	chr1:150126862:A:G	150126862	NA,G	NA,A	NA,1	NA,inf	NA,inf	NA,0.601909	0.000111894	0.00014936
3	chr1:149877879:G:T	149877879	NA,T	NA,G	NA,1	NA,-inf	NA,inf	NA,0.962664	0.000111882	0.000161758
3	chr1:149961655:C:T	149961655	T,NA	C,NA	1,NA	inf,NA	inf,NA	1.17691,NA	0.000111792	0.0001747
3	chr1:149817058:G:A	149817058	A,NA	G,NA	1,NA	inf,NA	inf,NA	1.04259,NA	0.000111786	0.000167479
3	chr1:151677141:A:G	151677141	NA,G	NA,A	NA,1	NA,inf	NA,inf	NA,0.679722	0.000111778	0.000153473
3	chr1:150047725:G:A	150047725	NA,A	NA,G	NA,1	NA,inf	NA,inf	NA,0.600979	0.000111724	0.000149147
3	chr1:150081222:G:A	150081222	NA,A	NA,G	NA,1	NA,inf	NA,inf	NA,0.599722	0.000111657	0.000149034
3	chr1:150114318:G:A	150114318	NA,A	NA,G	NA,1	NA,inf	NA,inf	NA,0.599847	0.000111619	0.000148967
3	chr1:150067240:T:C	150067240	NA,C	NA,T	NA,1	NA,inf	NA,inf	NA,0.599286	0.000111466	0.000148803
3	chr1:151081019:C:T	151081019	NA,T	NA,C	NA,1	NA,inf	NA,inf	NA,1.04878	0.000111351	0.000167948
3	chr1:150063082:G:A	150063082	NA,A	NA,G	NA,1	NA,inf	NA,inf	NA,0.915922	0.000111349	0.000160404
3	chr1:149655926:A:G	149655926	NA,G	NA,A	NA,1	NA,-inf	NA,inf	NA,1.00924	0.000111338	0.000166126
3	chr1:150153839:C:T	150153839	NA,T	NA,C	NA,1	NA,-inf	NA,inf	NA,0.970762	0.000111288	0.000164509
3	chr1:150088622:G:A	150088622	NA,A	NA,G	NA,1	NA,inf	NA,inf	NA,0.912934	0.000111259	0.000160159
3	chr1:151185289:T:C	151185289	C,C	T,T	1,1	inf,inf	inf,inf	0.280611,1.93834	0.00011123	0.000184111
3	chr1:150963335:C:T	150963335	T,NA	C,NA	1,NA	inf,NA	inf,NA	1.288,NA	0.000111182	0.00017831
3	chr1:150308767:A:C	150308767	C,C	A,A	1,1	inf,inf	inf,inf	2.06208,0.0201268	0.000111143	0.000161722
3	chr1:149763063:G:T	149763063	NA,T	NA,G	NA,1	NA,inf	NA,inf	NA,0.764615	0.000111089	0.000154928
3	chr1:151136772:C:A	151136772	NA,A	NA,C	NA,1	NA,inf	NA,inf	NA,1.04305	0.000111073	0.000167974
3	chr1:151529954:C:T	151529954	NA,T	NA,C	NA,1	NA,-inf	NA,inf	NA,0.8166	0.000110829	0.000157074
3	chr1:151003629:T:C	151003629	NA,C	NA,T	NA,1	NA,inf	NA,inf	NA,0.471529	0.000110735	0.000159169
3	chr1:150124311:C:T	150124311	NA,T	NA,C	NA,1	NA,inf	NA,inf	NA,0.595674	0.000110711	0.000147813
3	chr1:150081307:T:C	150081307	C,NA	T,NA	1,NA	-inf,NA	inf,NA	1.75373,NA	0.000110698	0.000197713
3	chr1:150145868:T:G	150145868	NA,G	NA,T	NA,1	NA,inf	NA,inf	NA,0.595304	0.000110571	0.000147644
3	chr1:149908931:A:G	149908931	G,G	A,A	1,1	inf,inf	inf,inf	2.07294,0.205075	0.000110485	0.000170212
3	chr1:150120338:A:G	150120338	NA,G	NA,A	NA,1	NA,inf	NA,inf	NA,0.593655	0.000110144	0.000147104
3	chr1:150460913:C:T	150460913	T,T	C,C	1,1	-inf,-inf	inf,inf	2.03432,0.174141	0.000109942	0.000159061
3	chr1:150053851:T:C	150053851	C,C	T,T	1,1	inf,inf	inf,inf	1.43285,1.07722	0.000109919	0.000176513
3	chr1:151427971:T:C	151427971	NA,C	NA,T	NA,1	NA,inf	NA,inf	NA,0.865497	0.000109705	0.000159129
3	chr1:151426250:A:G	151426250	NA,G	NA,A	NA,1	NA,inf	NA,inf	NA,0.90376	0.000109531	0.000175785
3	chr1:150540299:A:G	150540299	G,NA	A,NA	1,NA	-inf,NA	inf,NA	0.8371,NA	0.000109445	0.000155828
3	chr1:151212578:T:A	151212578	NA,A	NA,T	NA,1	NA,-inf	NA,inf	NA,0.878267	0.000109409	0.000162163
3	chr1:150042504:A:G	150042504	NA,G	NA,A	NA,1	NA,inf	NA,inf	NA,0.589742	0.000109373	0.000146111
3	chr1:150161503:T:C	150161503	NA,C	NA,T	NA,1	NA,inf	NA,inf	NA,0.648383	0.000109216	0.000147269
3	chr1:149626226:A:T	149626226	T,T	A,A	1,1	-inf,inf	inf,inf	0.0380823,1.83715	0.00010917	0.000167494
3	chr1:150538480:G:A	150538480	A,A	G,G	1,1	-inf,-inf	inf,inf	2.09376,0.110122	0.000109089	0.000160067
3	chr1:149790595:CCTT:C	149790595	NA,C	NA,CCTT	NA,1	NA,-inf	NA,inf	NA,0.708139	0.000108764	0.000152704
3	chr1:150877848:C:T	150877848	NA,T	NA,C	NA,1	NA,-inf	NA,inf	NA,0.768437	0.000108574	0.000158198
3	chr1:150357914:G:A	150357914	NA,A	NA,G	NA,1	NA,inf	NA,inf	NA,1.00865	0.000108528	0.000162491
3	chr1:149648813:T:C	149648813	NA,C	NA,T	NA,1	NA,inf	NA,inf	NA,0.776212	0.00010841	0.000151831
3	chr1:150500393:C:A	150500393	A,A	C,C	1,1	-inf,-inf	inf,inf	2.05878,0.0578668	0.00010822	0.000157358
3	chr1:150512511:G:A	150512511	A,A	G,G	1,1	-inf,-inf	inf,inf	2.06053,0.247581	0.000108174	0.000160374
3	chr1:150495277:G:A	150495277	A,A	G,G	1,1	-inf,-inf	inf,inf	2.07115,0.102073	0.000108126	0.000158017
3	chr1:151760076:T:C	151760076	NA,C	NA,T	NA,1	NA,-inf	NA,inf	NA,0.852453	0.000108079	0.000158247
3	chr1:150679016:A:C	150679016	NA,C	NA,A	NA,1	NA,-inf	NA,inf	NA,1.50864	0.000108006	0.000184246
3	chr1:150046015:A:C	150046015	NA,C	NA,A	NA,1	NA,inf	NA,inf	NA,0.894953	0.000107697	0.000155127
3	chr1:151555651:C:T	151555651	T,T	C,C	1,1	-inf,-inf	inf,inf	1.38876,0.624972	0.000107649	0.000166845
3	chr1:149788436:G:A	149788436	NA,A	NA,G	NA,1	NA,-inf	NA,inf	NA,0.735304	0.000107563	0.000151926
3	chr1:150111266:T:C	150111266	NA,C	NA,T	NA,1	NA,inf	NA,inf	NA,0.580936	0.000107514	0.000143711
3	chr1:150047050:G:A	150047050	NA,A	NA,G	NA,1	NA,inf	NA,inf	NA,0.894105	0.000107314	0.000154628
3	chr1:150716120:T:C	150716120	C,NA	T,NA	1,NA	inf,NA	inf,NA	0.218328,NA	0.000107283	0.000127995
3	chr1:151241297:T:C	151241297	NA,C	NA,T	NA,1	NA,inf	NA,inf	NA,0.769512	0.000107203	0.00014794
3	chr1:150043014:TTCAGAA:T	150043014	NA,T	NA,TTCAGAA	NA,1	NA,inf	NA,inf	NA,0.578646	0.000107068	0.000143141
3	chr1:150234030:C:T	150234030	T,T	C,C	1,1	inf,-inf	inf,inf	1.38408,0.444328	0.000107027	0.000145345
3	chr1:150111319:G:A	150111319	NA,A	NA,G	NA,1	NA,inf	NA,inf	NA,0.578779	0.000107022	0.000143082
3	chr1:151769226:A:G	151769226	NA,G	NA,A	NA,1	NA,-inf	NA,inf	NA,0.779075	0.000106829	0.000150193
3	chr1:151165335:G:A	151165335	NA,A	NA,G	NA,1	NA,inf	NA,inf	NA,0.717804	0.000106665	0.000147489
3	chr1:151268554:A:T	151268554	T,NA	A,NA	1,NA	inf,NA	inf,NA	0.808708,NA	0.000106646	0.000148765
3	chr1:150065560:C:T	150065560	T,T	C,C	1,1	inf,inf	inf,inf	1.30513,1.16445	0.000106577	0.000170496
3	chr1:150435436:T:TG	150435436	TG,NA	T,NA	1,NA	-inf,NA	inf,NA	0.583351,NA	0.000106531	0.000140759
3	chr1:149995965:A:G	149995965	G,NA	A,NA	1,NA	inf,NA	inf,NA	1.13801,NA	0.00010648	0.000165767
3	chr1:151030256:C:T	151030256	NA,T	NA,C	NA,1	NA,inf	NA,inf	NA,0.688154	0.000106454	0.000147151
3	chr1:150599581:C:T	150599581	NA,T	NA,C	NA,1	NA,inf	NA,inf	NA,1.33413	0.000106242	0.000173788
3	chr1:151687603:C:G	151687603	NA,G	NA,C	NA,1	NA,inf	NA,inf	NA,0.65239	0.00010615	0.000145931
3	chr1:150979509:G:A	150979509	NA,A	NA,G	NA,1	NA,inf	NA,inf	NA,0.848398	0.00010603	0.000149492
3	chr1:151700084:T:C	151700084	NA,C	NA,T	NA,1	NA,-inf	NA,inf	NA,0.844348	0.000106005	0.000156133
3	chr1:149921816:G:A	149921816	NA,A	NA,G	NA,1	NA,-inf	NA,inf	NA,0.863198	0.00010597	0.000154613
3	chr1:149764906:A:G	149764906	NA,G	NA,A	NA,1	NA,-inf	NA,inf	NA,0.658038	0.000105959	0.000148766
3	chr1:151719730:C:T	151719730	NA,T	NA,C	NA,1	NA,-inf	NA,inf	NA,0.861291	0.000105911	0.000160399
3	chr1:150070694:A:AGC	150070694	NA,AGC	NA,A	NA,1	NA,inf	NA,inf	NA,0.880554	0.000105753	0.000152194
3	chr1:150086466:T:G	150086466	NA,G	NA,T	NA,1	NA,inf	NA,inf	NA,0.880343	0.00010573	0.00015215
3	chr1:149664169:C:G	149664169	NA,G	NA,C	NA,1	NA,inf	NA,inf	NA,0.882351	0.000105363	0.000151403
3	chr1:151570150:T:C	151570150	C,C	T,T	1,1	-inf,inf	inf,inf	0.255212,1.37687	0.000105273	0.000150727
3	chr1:150036121:T:C	150036121	NA,C	NA,T	NA,1	NA,inf	NA,inf	NA,0.569419	0.000105258	0.000140796
3	chr1:150079193:A:G	150079193	NA,G	NA,A	NA,1	NA,inf	NA,inf	NA,0.877911	0.000105247	0.00015148
3	chr1:151527159:C:T	151527159	NA,T	NA,C	NA,1	NA,inf	NA,inf	NA,0.971549	0.00010519	0.000159179
3	chr1:150070000:C:T	150070000	NA,T	NA,C	NA,1	NA,inf	NA,inf	NA,0.877096	0.000105145	0.000151324
3	chr1:151376520:A:G	151376520	G,NA	A,NA	1,NA	inf,NA	inf,NA	1.07163,NA	0.00010504	0.000164623
3	chr1:150027101:C:T	150027101	T,T	C,C	1,1	inf,inf	inf,inf	2.29389,0.172995	0.000105021	0.000176191
3	chr1:150083758:T:G	150083758	NA,G	NA,T	NA,1	NA,inf	NA,inf	NA,0.876175	0.000104988	0.000151099
3	chr1:150068969:T:C	150068969	NA,C	NA,T	NA,1	NA,inf	NA,inf	NA,0.876175	0.000104988	0.000151099
3	chr1:150086178:C:G	150086178	NA,G	NA,C	NA,1	NA,inf	NA,inf	NA,0.876085	0.000104972	0.000151076
3	chr1:150098190:T:C	150098190	NA,C	NA,T	NA,1	NA,inf	NA,inf	NA,0.876012	0.000104963	0.000151062
3	chr1:151613097:C:T	151613097	T,NA	C,NA	1,NA	inf,NA	inf,NA	1.01522,NA	0.000104954	0.000159008
3	chr1:150072109:A:G	150072109	NA,G	NA,A	NA,1	NA,inf	NA,inf	NA,0.875859	0.000104931	0.000151018
3	chr1:150073917:T:A	150073917	NA,A	NA,T	NA,1	NA,inf	NA,inf	NA,0.875471	0.000104875	0.000150935
3	chr1:149978927:T:A	149978927	NA,A	NA,T	NA,1	NA,inf	NA,inf	NA,0.725826	0.000104834	0.000145615
3	chr1:150076219:C:T	150076219	NA,T	NA,C	NA,1	NA,inf	NA,inf	NA,0.874123	0.000104651	0.000150611
3	chr1:150879248:G:A	150879248	A,NA	G,NA	1,NA	inf,NA	inf,NA	0.827296,NA	0.000104594	0.000146885
3	chr1:150373293:C:T	150373293	NA,T	NA,C	NA,1	NA,inf	NA,inf	NA,0.983964	0.000104505	0.000156335
3	chr1:150106100:A:G	150106100	NA,G	NA,A	NA,1	NA,inf	NA,inf	NA,0.872642	0.00010441	0.000150263
3	chr1:149626134:C:T	149626134	T,NA	C,NA	1,NA	inf,NA	inf,NA	1.06427,NA	0.000104409	0.000159698
3	chr1:151699826:C:T	151699826	NA,T	NA,C	NA,1	NA,inf	NA,inf	NA,0.643589	0.000104369	0.000143544
3	chr1:149757951:T:G	149757951	NA,G	NA,T	NA,1	NA,-inf	NA,inf	NA,0.893562	0.000104358	0.000152467
3	chr1:149945134:T:G	149945134	NA,G	NA,T	NA,1	NA,-inf	NA,inf	NA,0.859984	0.000104346	0.000152549
3	chr1:151209688:C:T	151209688	NA,T	NA,C	NA,1	NA,-inf	NA,inf	NA,1.03369	0.000104161	0.000161479
3	chr1:150610430:T:C	150610430	C,NA	T,NA	1,NA	inf,NA	inf,NA	1.23082,NA	0.000104128	0.000168232
3	chr1:150286426:C:G	150286426	G,G	C,C	1,1	inf,-inf	inf,inf	1.59266,0.228507	0.000104084	0.000140751
3	chr1:149946419:G:A	149946419	NA,A	NA,G	NA,1	NA,-inf	NA,inf	NA,0.85829	0.000104066	0.000152141
3	chr1:151025301:T:G	151025301	NA,G	NA,T	NA,1	NA,inf	NA,inf	NA,0.871346	0.000104032	0.000149701
3	chr1:149958165:T:C	149958165	NA,C	NA,T	NA,1	NA,-inf	NA,inf	NA,0.857802	0.000104002	0.000152038
3	chr1:151570676:A:G	151570676	NA,G	NA,A	NA,1	NA,-inf	NA,inf	NA,0.845967	0.000103952	0.000153605
3	chr1:150166494:C:T	150166494	NA,T	NA,C	NA,1	NA,-inf	NA,inf	NA,0.475795	0.000103883	0.000138319
3	chr1:150157902:G:A	150157902	A,NA	G,NA	1,NA	inf,NA	inf,NA	1.41151,NA	0.00010375	0.000166801
3	chr1:149899512:G:T	149899512	T,T	G,G	1,1	inf,-inf	inf,inf	2.12365,0.0924966	0.000103734	0.00016563
3	chr1:150071406:G:A	150071406	A,A	G,G	1,1	inf,inf	inf,inf	2.24947,0.154903	0.000103718	0.000176402
3	chr1:151296616:G:A	151296616	NA,A	NA,G	NA,1	NA,-inf	NA,inf	NA,1.01508	0.000103709	0.000160091
3	chr1:150194971:C:T	150194971	T,T	C,C	1,1	inf,inf	inf,inf	2.23912,0.463066	0.000103445	0.000183918
3	chr1:151453184:T:C	151453184	C,NA	T,NA	1,NA	inf,NA	inf,NA	0.511717,NA	0.000103445	0.000135776
3	chr1:150987110:G:A	150987110	NA,A	NA,G	NA,1	NA,-inf	NA,inf	NA,1.4419	0.000103419	0.000173136
3	chr1:150986835:C:A	150986835	NA,A	NA,C	NA,1	NA,-inf	NA,inf	NA,1.4419	0.000103419	0.000173136
3	chr1:150186473:T:A	150186473	A,A	T,T	1,1	inf,inf	inf,inf	2.17246,0.566255	0.000103406	0.000197131
3	chr1:151468604:A:G	151468604	G,G	A,A	1,1	-inf,inf	inf,inf	0.141262,1.60491	0.000103334	0.000154838
3	chr1:150141312:T:A	150141312	A,A	T,T	1,1	inf,inf	inf,inf	2.07799,0.71003	0.000103307	0.000200447
3	chr1:150040917:C:T	150040917	NA,T	NA,C	NA,1	NA,inf	NA,inf	NA,0.559544	0.0001033	0.000138274
3	chr1:150262955:G:C	150262955	NA,C	NA,G	NA,1	NA,inf	NA,inf	NA,0.781663	0.000103184	0.000145721
3	chr1:149735597:T:A	149735597	A,NA	T,NA	1,NA	inf,NA	inf,NA	1.23892,NA	0.000103132	0.000160692
3	chr1:150977203:T:C	150977203	C,NA	T,NA	1,NA	inf,NA	inf,NA	0.816362,NA	0.000102897	0.00014447
3	chr1:151132670:C:T	151132670	NA,T	NA,C	NA,1	NA,-inf	NA,inf	NA,1.14607	0.000102802	0.000160517
3	chr1:149771610:G:T	149771610	T,NA	G,NA	1,NA	inf,NA	inf,NA	1.31519,NA	0.000102667	0.000162778
3	chr1:151252596:A:G	151252596	NA,G	NA,A	NA,1	NA,inf	NA,inf	NA,0.722438	0.000102667	0.000142156
3	chr1:151664539:G:A	151664539	NA,A	NA,G	NA,1	NA,inf	NA,inf	NA,0.838008	0.000102652	0.000148047
3	chr1:150906173:C:T	150906173	T,NA	C,NA	1,NA	inf,NA	inf,NA	1.46434,NA	0.00010263	0.000170473
3	chr1:150197141:C:T	150197141	NA,T	NA,C	NA,1	NA,-inf	NA,inf	NA,0.872116	0.000102614	0.000154504
3	chr1:151216642:A:G	151216642	NA,G	NA,A	NA,1	NA,-inf	NA,inf	NA,1.02254	0.000102572	0.000158877
3	chr1:151125415:C:T	151125415	T,NA	C,NA	1,NA	inf,NA	inf,NA	0.258984,NA	0.000102505	0.000128008
3	chr1:149646835:T:C	149646835	NA,C	NA,T	NA,1	NA,inf	NA,inf	NA,0.844043	0.0001025	0.000146373
3	chr1:151425584:A:C	151425584	NA,C	NA,A	NA,1	NA,inf	NA,inf	NA,0.821434	0.000102406	0.000148436
3	chr1:149909621:A:C	149909621	C,C	A,A	1,1	inf,inf	inf,inf	2.21627,0.0457792	0.000102279	0.000167206
3	chr1:151540637:G:A	151540637	NA,A	NA,G	NA,1	NA,inf	NA,inf	NA,0.722901	0.000102226	0.000147387
3	chr1:150081004:C:A	150081004	NA,A	NA,C	NA,1	NA,inf	NA,inf	NA,0.859062	0.000102221	0.000147107
3	chr1:151439671:C:T	151439671	NA,T	NA,C	NA,1	NA,inf	NA,inf	NA,0.859163	0.000102217	0.000163315
3	chr1:151541394:GTT:G	151541394	G,NA	GTT,NA	1,NA	-inf,NA	inf,NA	1.15277,NA	0.000101987	0.000158126
3	chr1:151432372:G:A	151432372	NA,A	NA,G	NA,1	NA,inf	NA,inf	NA,0.857756	0.000101951	0.000162838
3	chr1:151541397:T:C	151541397	C,NA	T,NA	1,NA	-inf,NA	inf,NA	1.1517,NA	0.000101827	0.000157869
3	chr1:151399571:C:T	151399571	NA,T	NA,C	NA,1	NA,-inf	NA,inf	NA,0.903691	0.000101575	0.000158844
3	chr1:149817313:T:A	149817313	NA,A	NA,T	NA,1	NA,inf	NA,inf	NA,0.795307	0.00010137	0.000142922
3	chr1:151263618:G:C	151263618	NA,C	NA,G	NA,1	NA,inf	NA,inf	NA,0.794542	0.000101353	0.000141951
3	chr1:151412962:G:T	151412962	NA,T	NA,G	NA,1	NA,inf	NA,inf	NA,0.852214	0.000101234	0.00016166
3	chr1:150573719:G:A	150573719	A,NA	G,NA	1,NA	-inf,NA	inf,NA	0.441159,NA	0.000101146	0.000130907
3	chr1:151371897:C:T	151371897	T,NA	C,NA	1,NA	inf,NA	inf,NA	1.12574,NA	0.000100975	0.000164788
3	chr1:150599462:G:A	150599462	A,NA	G,NA	1,NA	inf,NA	inf,NA	1.2068,NA	0.000100956	0.000162715
3	chr1:150745012:T:C	150745012	C,NA	T,NA	1,NA	inf,NA	inf,NA	1.20781,NA	0.000100799	0.000160223
3	chr1:150077856:A:G	150077856	G,G	A,A	1,1	inf,inf	inf,inf	2.22835,0.160721	0.000100762	0.00017104
3	chr1:150075594:A:C	150075594	NA,C	NA,A	NA,1	NA,inf	NA,inf	NA,0.849738	0.000100742	0.000144965
3	chr1:150763029:G:C	150763029	C,NA	G,NA	1,NA	inf,NA	inf,NA	1.03527,NA	0.000100731	0.000147271
3	chr1:150125477:A:G	150125477	G,G	A,A	1,1	inf,inf	inf,inf	2.05374,0.71997	0.000100672	0.000195136
3	chr1:150662120:G:A	150662120	NA,A	NA,G	NA,1	NA,-inf	NA,inf	NA,0.503579	0.000100501	0.000145012
3	chr1:149597078:AAGTC:A	149597078	NA,A	NA,AAGTC	NA,1	NA,inf	NA,inf	NA,0.839809	0.000100434	0.000143702
3	chr1:149602777:T:A	149602777	NA,A	NA,T	NA,1	NA,inf	NA,inf	NA,0.710539	0.000100414	0.000142508
3	chr1:150177071:C:T	150177071	T,T	C,C	1,1	inf,inf	inf,inf	2.10247,0.652502	0.000100412	0.000192861
3	chr1:150160432:T:C	150160432	C,C	T,T	1,1	inf,inf	inf,inf	2.10257,0.658213	0.000100282	0.000194101
3	chr1:150507997:G:A	150507997	A,NA	G,NA	1,NA	-inf,NA	inf,NA	0.456644,NA	0.000100099	0.000130182
3	chr1:149764711:A:G	149764711	NA,G	NA,A	NA,1	NA,-inf	NA,inf	NA,0.638388	9.99811e-05	0.000140822
3	chr1:149921266:G:T	149921266	NA,T	NA,G	NA,1	NA,-inf	NA,inf	NA,0.824465	9.98822e-05	0.000145621
3	chr1:150515485:C:G	150515485	G,G	C,C	1,1	-inf,-inf	inf,inf	1.96672,0.135199	9.96797e-05	0.000143485
3	chr1:151637693:T:TG	151637693	NA,TG	NA,T	NA,1	NA,-inf	NA,inf	NA,0.804202	9.96685e-05	0.000147131
3	chr1:151066970:T:G	151066970	NA,G	NA,T	NA,1	NA,inf	NA,inf	NA,0.400367	9.965e-05	0.000133571
3	chr1:150162636:A:G	150162636	NA,G	NA,A	NA,1	NA,inf	NA,inf	NA,0.565565	9.94679e-05	0.000133898
3	chr1:150048207:C:T	150048207	NA,T	NA,C	NA,1	NA,inf	NA,inf	NA,0.540945	9.94227e-05	0.00013336
3	chr1:150653302:T:A	150653302	NA,A	NA,T	NA,1	NA,inf	NA,inf	NA,0.885869	9.93256e-05	0.000145105
3	chr1:151686890:T:C	151686890	NA,C	NA,T	NA,1	NA,-inf	NA,inf	NA,0.755299	9.93101e-05	0.000146511
3	chr1:151487681:G:C	151487681	NA,C	NA,G	NA,1	NA,-inf	NA,inf	NA,0.765024	9.92944e-05	0.000144899
3	chr1:150652475:A:G	150652475	NA,G	NA,A	NA,1	NA,inf	NA,inf	NA,1.01777	9.92455e-05	0.000150836
3	chr1:151173719:G:A	151173719	NA,A	NA,G	NA,1	NA,inf	NA,inf	NA,0.781604	9.92087e-05	0.000138994
3	chr1:151207751:T:C	151207751	NA,C	NA,T	NA,1	NA,inf	NA,inf	NA,0.702455	9.90713e-05	0.000137286
3	chr1:151662738:C:T	151662738	NA,T	NA,C	NA,1	NA,-inf	NA,inf	NA,0.795926	9.89654e-05	0.000145085
3	chr1:150160235:A:G	150160235	G,G	A,A	1,1	inf,inf	inf,inf	2.10099,0.644024	9.8708e-05	0.000190534
3	chr1:151442536:C:G	151442536	NA,G	NA,C	NA,1	NA,-inf	NA,inf	NA,0.884009	9.86913e-05	0.00015409
3	chr1:151033430:G:A	151033430	NA,A	NA,G	NA,1	NA,-inf	NA,inf	NA,0.732392	9.85386e-05	0.000143976
3	chr1:151024358:G:A	151024358	NA,A	NA,G	NA,1	NA,inf	NA,inf	NA,0.837159	9.83802e-05	0.000141561
3	chr1:150152141:A:G	150152141	NA,G	NA,A	NA,1	NA,inf	NA,inf	NA,0.867671	9.8351e-05	0.000141809
3	chr1:150118136:T:G	150118136	NA,G	NA,T	NA,1	NA,inf	NA,inf	NA,0.5291	9.82808e-05	0.000131657
3	chr1:151413676:G:T	151413676	NA,T	NA,G	NA,1	NA,inf	NA,inf	NA,0.781351	9.81379e-05	0.000150693
3	chr1:151659926:G:A	151659926	A,NA	G,NA	1,NA	inf,NA	inf,NA	0.93325,NA	9.8044e-05	0.00014506
3	chr1:151368941:G:A	151368941	NA,A	NA,G	NA,1	NA,inf	NA,inf	NA,0.660752	9.8004e-05	0.000136335
3	chr1:150125986:A:G	150125986	G,G	A,A	1,1	inf,inf	inf,inf	2.03399,0.722863	9.78986e-05	0.000189509
3	chr1:151622744:A:G	151622744	NA,G	NA,A	NA,1	NA,inf	NA,inf	NA,0.579579	9.78854e-05	0.000134165
3	chr1:151170747:A:G	151170747	G,NA	A,NA	1,NA	inf,NA	inf,NA	1.18666,NA	9.7882e-05	0.000159401
3	chr1:150147539:T:C	150147539	C,C	T,T	1,1	inf,inf	inf,inf	2.03884,0.713233	9.75221e-05	0.000188614
3	chr1:149736176:T:A	149736176	NA,A	NA,T	NA,1	NA,-inf	NA,inf	NA,0.843202	9.74969e-05	0.000142468
3	chr1:150438583:C:T	150438583	T,T	C,C	1,1	-inf,-inf	inf,inf	2.03936,0.00930217	9.74233e-05	0.000143606
3	chr1:151394798:G:GA	151394798	NA,GA	NA,G	NA,1	NA,inf	NA,inf	NA,0.682906	9.73967e-05	0.000136394
3	chr1:151401676:GCTTACA:G	151401676	NA,G	NA,GCTTACA	NA,1	NA,-inf	NA,inf	NA,0.875569	9.73889e-05	0.000151927
3	chr1:151135701:C:G	151135701	NA,G	NA,C	NA,1	NA,inf	NA,inf	NA,0.782467	9.7326e-05	0.000136864
3	chr1:151572429:T:C	151572429	NA,C	NA,T	NA,1	NA,-inf	NA,inf	NA,0.803868	9.73138e-05	0.000143606
3	chr1:150297686:G:A	150297686	NA,A	NA,G	NA,1	NA,-inf	NA,inf	NA,1.06895	9.7297e-05	0.000148895
3	chr1:151553565:A:G	151553565	NA,G	NA,A	NA,1	NA,inf	NA,inf	NA,0.690971	9.71781e-05	0.000140058
3	chr1:151440240:C:T	151440240	NA,T	NA,C	NA,1	NA,-inf	NA,inf	NA,0.873138	9.7171e-05	0.000151578
3	chr1:149898815:C:T	149898815	T,NA	C,NA	1,NA	-inf,NA	inf,NA	0.625612,NA	9.70074e-05	0.0001316
3	chr1:151432684:C:T	151432684	NA,T	NA,C	NA,1	NA,-inf	NA,inf	NA,0.872897	9.69963e-05	0.000151292
3	chr1:151163342:G:T	151163342	NA,T	NA,G	NA,1	NA,-inf	NA,inf	NA,1.20357	9.68466e-05	0.000168402
3	chr1:151447860:G:A	151447860	NA,A	NA,G	NA,1	NA,inf	NA,inf	NA,0.786837	9.68387e-05	0.00014037
3	chr1:151553181:TC:T	151553181	NA,T	NA,TC	NA,1	NA,inf	NA,inf	NA,0.687405	9.66564e-05	0.000139298
3	chr1:150699767:C:T	150699767	T,NA	C,NA	1,NA	inf,NA	inf,NA	0.784044,NA	9.66246e-05	0.000135868
3	chr1:151741300:C:T	151741300	NA,T	NA,C	NA,1	NA,-inf	NA,inf	NA,0.753414	9.65689e-05	0.000141317
3	chr1:151542127:G:A	151542127	A,A	G,G	1,1	inf,inf	inf,inf	1.54228,0.490357	9.64809e-05	0.000156218
3	chr1:151539511:G:C	151539511	NA,C	NA,G	NA,1	NA,-inf	NA,inf	NA,0.66838	9.63505e-05	0.000136744
3	chr1:151647795:T:C	151647795	NA,C	NA,T	NA,1	NA,-inf	NA,inf	NA,0.781857	9.62532e-05	0.000141984
3	chr1:149636580:G:A	149636580	A,A	G,G	1,1	-inf,inf	inf,inf	1.65715,0.489702	9.61554e-05	0.000183377
3	chr1:149802835:G:A	149802835	NA,A	NA,G	NA,1	NA,-inf	NA,inf	NA,0.848973	9.60749e-05	0.000141109
3	chr1:150643641:C:T	150643641	T,T	C,C	1,1	-inf,inf	inf,inf	0.104924,2.04354	9.60704e-05	0.000149847
3	chr1:151505148:C:T	151505148	NA,T	NA,C	NA,1	NA,-inf	NA,inf	NA,0.780542	9.59533e-05	0.000141634
3	chr1:150703413:CA:C	150703413	NA,C	NA,CA	NA,1	NA,inf	NA,inf	NA,0.195085	9.59274e-05	0.000126278
3	chr1:151145235:C:T	151145235	T,NA	C,NA	1,NA	inf,NA	inf,NA	1.16286,NA	9.5714e-05	0.000152912
3	chr1:150983227:G:A	150983227	NA,A	NA,G	NA,1	NA,-inf	NA,inf	NA,1.40458	9.5679e-05	0.000160405
3	chr1:151216616:C:T	151216616	NA,T	NA,C	NA,1	NA,-inf	NA,inf	NA,0.973884	9.56538e-05	0.000147701
3	chr1:150700913:A:G	150700913	NA,G	NA,A	NA,1	NA,inf	NA,inf	NA,0.193113	9.55854e-05	0.000125851
3	chr1:150071479:A:G	150071479	G,G	A,A	1,1	inf,inf	inf,inf	2.19192,0.16357	9.54162e-05	0.000161487
3	chr1:151532559:G:A	151532559	NA,A	NA,G	NA,1	NA,inf	NA,inf	NA,0.680454	9.53175e-05	0.000137411
3	chr1:150155687:A:T	150155687	NA,T	NA,A	NA,1	NA,inf	NA,inf	NA,0.521416	9.53151e-05	0.000128089
3	chr1:151538804:C:T	151538804	NA,T	NA,C	NA,1	NA,-inf	NA,inf	NA,0.661826	9.53135e-05	0.000135273
3	chr1:151346257:C:T	151346257	NA,T	NA,C	NA,1	NA,-inf	NA,inf	NA,1.24108	9.52964e-05	0.000156909
3	chr1:151436111:C:T	151436111	NA,T	NA,C	NA,1	NA,-inf	NA,inf	NA,0.85996	9.52272e-05	0.000148392
3	chr1:150094433:A:T	150094433	T,T	A,A	1,1	inf,inf	inf,inf	2.04364,0.682426	9.51777e-05	0.000183193
3	chr1:150714053:A:G	150714053	NA,G	NA,A	NA,1	NA,inf	NA,inf	NA,0.788827	9.51429e-05	0.00013451
3	chr1:150504040:G:A	150504040	A,A	G,G	1,1	-inf,-inf	inf,inf	1.9686,0.0833742	9.51423e-05	0.000137692
3	chr1:151072636:A:G	151072636	G,G	A,A	1,1	inf,inf	inf,inf	0.79285,1.79666	9.50442e-05	0.000162897
3	chr1:150222820:A:C	150222820	NA,C	NA,A	NA,1	NA,-inf	NA,inf	NA,0.840978	9.48876e-05	0.000147064
3	chr1:151404772:T:C	151404772	NA,C	NA,T	NA,1	NA,inf	NA,inf	NA,0.811216	9.48865e-05	0.000150834
3	chr1:151112503:G:A	151112503	A,NA	G,NA	1,NA	inf,NA	inf,NA	1.17447,NA	9.46832e-05	0.00015311
3	chr1:150109454:A:G	150109454	G,G	A,A	1,1	inf,inf	inf,inf	2.01083,0.721731	9.45728e-05	0.000182446
3	chr1:151600003:A:G	151600003	NA,G	NA,A	NA,1	NA,-inf	NA,inf	NA,0.746242	9.4568e-05	0.000135194
3	chr1:151445459:T:A	151445459	NA,A	NA,T	NA,1	NA,inf	NA,inf	NA,0.771469	9.44607e-05	0.000136896
3	chr1:150062273:A:C	150062273	NA,C	NA,A	NA,1	NA,inf	NA,inf	NA,0.514183	9.44526e-05	0.000126941
3	chr1:150242452:T:C	150242452	C,NA	T,NA	1,NA	-inf,NA	inf,NA	0.953744,NA	9.44184e-05	0.000157231
3	chr1:150160129:G:A	150160129	A,A	G,G	1,1	inf,inf	inf,inf	2.07079,0.645708	9.44125e-05	0.00018173
3	chr1:151179316:T:C	151179316	NA,C	NA,T	NA,1	NA,inf	NA,inf	NA,0.709105	9.4109e-05	0.000130656
3	chr1:150112490:C:G	150112490	NA,G	NA,C	NA,1	NA,inf	NA,inf	NA,0.839583	9.41008e-05	0.000135673
3	chr1:150301287:A:G	150301287	NA,G	NA,A	NA,1	NA,-inf	NA,inf	NA,1.0429	9.40843e-05	0.000143733
3	chr1:150836773:G:A	150836773	NA,A	NA,G	NA,1	NA,-inf	NA,inf	NA,0.873592	9.39066e-05	0.000143579
3	chr1:150140312:C:T	150140312	T,T	C,C	1,1	inf,inf	inf,inf	1.99355,0.737831	9.3837e-05	0.000181205
3	chr1:149615124:C:T	149615124	T,T	C,C	1,1	-inf,inf	inf,inf	1.29516,0.558773	9.37716e-05	0.000137678
3	chr1:151415364:T:C	151415364	NA,C	NA,T	NA,1	NA,-inf	NA,inf	NA,0.850397	9.37687e-05	0.000145965
3	chr1:150280449:G:A	150280449	NA,A	NA,G	NA,1	NA,inf	NA,inf	NA,0.733401	9.37531e-05	0.000132828
3	chr1:151086720:T:G	151086720	G,NA	T,NA	1,NA	inf,NA	inf,NA	1.15834,NA	9.36975e-05	0.000151794
3	chr1:151683825:C:A	151683825	NA,A	NA,C	NA,1	NA,-inf	NA,inf	NA,0.760521	9.35913e-05	0.000137094
3	chr1:150128121:T:C	150128121	NA,C	NA,T	NA,1	NA,-inf	NA,inf	NA,0.692958	9.34995e-05	0.000135102
3	chr1:151698751:G:A	151698751	NA,A	NA,G	NA,1	NA,-inf	NA,inf	NA,0.717651	9.34648e-05	0.000137706
3	chr1:151453235:G:A	151453235	NA,A	NA,G	NA,1	NA,inf	NA,inf	NA,0.763704	9.34423e-05	0.00013544
3	chr1:150931219:C:T	150931219	T,NA	C,NA	1,NA	inf,NA	inf,NA	1.21267,NA	9.33129e-05	0.000152995
3	chr1:150504585:C:T	150504585	T,T	C,C	1,1	-inf,-inf	inf,inf	1.95976,0.0756472	9.32067e-05	0.000134969
3	chr1:149637939:G:A	149637939	NA,A	NA,G	NA,1	NA,-inf	NA,inf	NA,0.808451	9.31957e-05	0.000135385
3	chr1:150171103:A:G	150171103	G,G	A,A	1,1	inf,inf	inf,inf	2.15154,0.514142	9.31843e-05	0.000176555
3	chr1:150048351:T:C	150048351	NA,C	NA,T	NA,1	NA,inf	NA,inf	NA,0.504892	9.31723e-05	0.000125202
3	chr1:151175044:G:A	151175044	NA,A	NA,G	NA,1	NA,inf	NA,inf	NA,0.702414	9.30981e-05	0.000129277
3	chr1:151241887:T:G	151241887	NA,G	NA,T	NA,1	NA,inf	NA,inf	NA,0.663335	9.28967e-05	0.000128834
3	chr1:150075047:A:G	150075047	G,G	A,A	1,1	inf,inf	inf,inf	2.10259,0.564059	9.28828e-05	0.000175675
3	chr1:150077351:G:A	150077351	NA,A	NA,G	NA,1	NA,inf	NA,inf	NA,0.729662	9.27989e-05	0.000130684
3	chr1:151137261:T:C	151137261	C,C	T,T	1,1	inf,inf	inf,inf	1.71057,0.329436	9.27583e-05	0.000199075
3	chr1:150175253:C:T	150175253	T,T	C,C	1,1	inf,inf	inf,inf	2.08735,0.597079	9.27337e-05	0.000176313
3	chr1:150102647:G:A	150102647	A,A	G,G	1,1	inf,inf	inf,inf	1.99218,0.729399	9.27026e-05	0.00017874
3	chr1:151142993:C:T	151142993	NA,T	NA,C	NA,1	NA,inf	NA,inf	NA,0.747705	9.26633e-05	0.000130275
3	chr1:151511378:A:G	151511378	NA,G	NA,A	NA,1	NA,inf	NA,inf	NA,0.695739	9.266e-05	0.000139385
3	chr1:150118568:G:C	150118568	NA,C	NA,G	NA,1	NA,inf	NA,inf	NA,0.828933	9.26471e-05	0.000133552
3	chr1:149599090:A:T	149599090	T,T	A,A	1,1	-inf,inf	inf,inf	1.69539,0.410865	9.25714e-05	0.000176809
3	chr1:149895679:C:CT	149895679	CT,CT	C,C	1,1	inf,inf	inf,inf	2.03762,0.01092	9.25535e-05	0.000144465
3	chr1:150199776:T:C	150199776	NA,C	NA,T	NA,1	NA,-inf	NA,inf	NA,0.961578	9.23267e-05	0.000140566
3	chr1:150102034:C:T	150102034	T,T	C,C	1,1	inf,inf	inf,inf	2.02819,0.678665	9.22427e-05	0.000177346
3	chr1:151619626:A:G	151619626	NA,G	NA,A	NA,1	NA,-inf	NA,inf	NA,0.743991	9.2241e-05	0.000134845
3	chr1:150031555:G:A	150031555	A,A	G,G	1,1	inf,inf	inf,inf	1.24149,1.14843	9.20278e-05	0.000147155
3	chr1:149636020:T:G	149636020	G,NA	T,NA	1,NA	-inf,NA	inf,NA	0.692292,NA	9.19849e-05	0.000128689
3	chr1:150804928:T:G	150804928	NA,G	NA,T	NA,1	NA,-inf	NA,inf	NA,0.435563	9.1945e-05	0.000132422
3	chr1:151592610:G:A	151592610	NA,A	NA,G	NA,1	NA,-inf	NA,inf	NA,0.786876	9.19321e-05	0.000139854
3	chr1:150118001:C:T	150118001	NA,T	NA,C	NA,1	NA,inf	NA,inf	NA,0.823398	9.19217e-05	0.000132485
3	chr1:151338245:C:G	151338245	NA,G	NA,C	NA,1	NA,-inf	NA,inf	NA,1.20968	9.17772e-05	0.000150728
3	chr1:149629860:G:C	149629860	C,NA	G,NA	1,NA	-inf,NA	inf,NA	0.690843,NA	9.17543e-05	0.000128364
3	chr1:150704492:T:C	150704492	NA,C	NA,T	NA,1	NA,-inf	NA,inf	NA,0.455716	9.17318e-05	0.000132281
3	chr1:151552059:A:G	151552059	G,G	A,A	1,1	inf,inf	inf,inf	1.5466,0.369262	9.15943e-05	0.000151075
3	chr1:149644417:T:C	149644417	NA,C	NA,T	NA,1	NA,inf	NA,inf	NA,0.77457	9.15568e-05	0.000130822
3	chr1:149801833:A:G	149801833	NA,G	NA,A	NA,1	NA,-inf	NA,inf	NA,0.824086	9.15298e-05	0.000135177
3	chr1:149796466:A:G	149796466	NA,G	NA,A	NA,1	NA,-inf	NA,inf	NA,0.789719	9.14843e-05	0.000133521
3	chr1:151026030:C:T	151026030	NA,T	NA,C	NA,1	NA,inf	NA,inf	NA,0.796397	9.14191e-05	0.000131568
3	chr1:149898394:T:G	149898394	G,G	T,T	1,1	inf,-inf	inf,inf	2.05995,0.0831193	9.1414e-05	0.00014552
3	chr1:150518089:G:A	150518089	A,A	G,G	1,1	-inf,-inf	inf,inf	1.92288,0.121677	9.13566e-05	0.000131597
3	chr1:151334454:A:G	151334454	G,NA	A,NA	1,NA	inf,NA	inf,NA	1.20169,NA	9.11466e-05	0.000153443
3	chr1:150121900:A:G	150121900	NA,G	NA,A	NA,1	NA,inf	NA,inf	NA,0.816029	9.10866e-05	0.000131229
3	chr1:150520528:T:C	150520528	C,C	T,T	1,1	-inf,-inf	inf,inf	1.92156,0.119745	9.10235e-05	0.000131134
3	chr1:150048886:T:G	150048886	G,G	T,T	1,1	inf,inf	inf,inf	2.1157,0.278535	9.09799e-05	0.000153687
3	chr1:151368938:C:T	151368938	NA,T	NA,C	NA,1	NA,inf	NA,inf	NA,0.66215	9.08541e-05	0.000127254
3	chr1:151393765:G:A	151393765	NA,A	NA,G	NA,1	NA,inf	NA,inf	NA,0.639676	9.07283e-05	0.000127149
3	chr1:151008749:C:A	151008749	A,NA	C,NA	1,NA	inf,NA	inf,NA	1.13676,NA	9.06593e-05	0.000143649
3	chr1:150379267:A:G	150379267	G,NA	A,NA	1,NA	-inf,NA	inf,NA	1.04007,NA	9.05422e-05	0.000132305
3	chr1:150146987:C:T	150146987	T,T	C,C	1,1	inf,inf	inf,inf	2.01478,0.678517	9.02753e-05	0.000173372
3	chr1:151682545:A:G	151682545	NA,G	NA,A	NA,1	NA,inf	NA,inf	NA,0.559388	9.02357e-05	0.000124459
3	chr1:150544381:A:T	150544381	NA,T	NA,A	NA,1	NA,inf	NA,inf	NA,0.782373	9.01241e-05	0.000129261
3	chr1:151489384:G:A	151489384	NA,A	NA,G	NA,1	NA,inf	NA,inf	NA,0.860875	8.99056e-05	0.00013928
3	chr1:150143308:T:G	150143308	G,G	T,T	1,1	inf,inf	inf,inf	1.98038,0.719596	8.98819e-05	0.000172957
3	chr1:149908385:T:TC	149908385	NA,TC	NA,T	NA,1	NA,inf	NA,inf	NA,0.570936	8.97863e-05	0.000122969
3	chr1:151682045:TTTGCTA:T	151682045	NA,T	NA,TTTGCTA	NA,1	NA,inf	NA,inf	NA,0.652958	8.97745e-05	0.000128702
3	chr1:150136933:C:A	150136933	A,A	C,C	1,1	inf,inf	inf,inf	2.00077,0.691458	8.96949e-05	0.000172299
3	chr1:151111614:T:C	151111614	C,C	T,T	1,1	inf,inf	inf,inf	1.59218,0.598054	8.9668e-05	0.000191403
3	chr1:151664611:G:T	151664611	NA,T	NA,G	NA,1	NA,inf	NA,inf	NA,0.65219	8.96567e-05	0.000128534
3	chr1:151627643:G:A	151627643	NA,A	NA,G	NA,1	NA,inf	NA,inf	NA,0.65212	8.96462e-05	0.000128519
3	chr1:151633215:A:G	151633215	NA,G	NA,A	NA,1	NA,inf	NA,inf	NA,0.651997	8.96343e-05	0.000128501
3	chr1:151100388:T:C	151100388	C,C	T,T	1,1	inf,inf	inf,inf	1.55639,0.639816	8.96145e-05	0.000193232
3	chr1:150986182:G:A	150986182	NA,A	NA,G	NA,1	NA,inf	NA,inf	NA,0.930611	8.95821e-05	0.000135918
3	chr1:149896781:C:T	149896781	T,T	C,C	1,1	inf,-inf	inf,inf	2.01612,0.0669633	8.95566e-05	0.000141056
3	chr1:151679976:G:A	151679976	NA,A	NA,G	NA,1	NA,inf	NA,inf	NA,0.649362	8.95272e-05	0.000129182
3	chr1:150033329:T:A	150033329	NA,A	NA,T	NA,1	NA,-inf	NA,inf	NA,0.699451	8.94495e-05	0.000132669
3	chr1:150041043:C:A	150041043	A,A	C,C	1,1	inf,inf	inf,inf	1.337,1.03532	8.93944e-05	0.000142457
3	chr1:150105152:A:G	150105152	G,G	A,A	1,1	inf,inf	inf,inf	1.98482,0.708371	8.93923e-05	0.000171751
3	chr1:150102833:A:G	150102833	G,G	A,A	1,1	inf,inf	inf,inf	1.98295,0.708542	8.92009e-05	0.000171358
3	chr1:149624440:A:G	149624440	NA,G	NA,A	NA,1	NA,-inf	NA,inf	NA,0.700113	8.91712e-05	0.000128111
3	chr1:150658393:T:C	150658393	NA,C	NA,T	NA,1	NA,-inf	NA,inf	NA,0.440578	8.9139e-05	0.000128517
3	chr1:150185247:G:A	150185247	NA,A	NA,G	NA,1	NA,-inf	NA,inf	NA,0.908475	8.9095e-05	0.000133058
3	chr1:151208983:C:T	151208983	NA,T	NA,C	NA,1	NA,inf	NA,inf	NA,0.716558	8.90215e-05	0.000124989
3	chr1:150107999:C:A	150107999	A,A	C,C	1,1	inf,inf	inf,inf	1.97956,0.711776	8.90014e-05	0.000171005
3	chr1:151524901:C:T	151524901	NA,T	NA,C	NA,1	NA,-inf	NA,inf	NA,0.591133	8.89719e-05	0.000128916
3	chr1:151652868:A:G	151652868	NA,G	NA,A	NA,1	NA,inf	NA,inf	NA,0.645407	8.89561e-05	0.000128353
3	chr1:151333774:C:A	151333774	NA,A	NA,C	NA,1	NA,-inf	NA,inf	NA,0.889329	8.89363e-05	0.000136322
3	chr1:149674880:T:TG	149674880	TG,TG	T,T	1,1	inf,inf	inf,inf	1.10435,0.920024	8.88488e-05	0.000137184
3	chr1:150040941:T:C	150040941	C,C	T,T	1,1	inf,inf	inf,inf	2.12611,0.239154	8.87895e-05	0.00015039
3	chr1:151454846:A:G	151454846	NA,G	NA,A	NA,1	NA,inf	NA,inf	NA,0.729755	8.87846e-05	0.000128597
3	chr1:149636409:A:G	149636409	G,G	A,A	1,1	-inf,inf	inf,inf	1.64384,0.433486	8.87233e-05	0.000165642
3	chr1:150139567:A:G	150139567	G,G	A,A	1,1	inf,inf	inf,inf	1.98373,0.703935	8.86938e-05	0.00017034
3	chr1:151008076:C:T	151008076	NA,T	NA,C	NA,1	NA,inf	NA,inf	NA,0.366251	8.86645e-05	0.000127368
3	chr1:151364832:G:C	151364832	NA,C	NA,G	NA,1	NA,inf	NA,inf	NA,0.648474	8.86204e-05	0.000124093
3	chr1:150947950:G:C	150947950	NA,C	NA,G	NA,1	NA,inf	NA,inf	NA,0.73438	8.85513e-05	0.000125027
3	chr1:151096364:G:A	151096364	A,A	G,G	1,1	inf,inf	inf,inf	1.53183,0.491811	8.85439e-05	0.000250321
3	chr1:151654942:C:T	151654942	NA,T	NA,C	NA,1	NA,inf	NA,inf	NA,0.642576	8.85101e-05	0.000127719
3	chr1:151042249:T:G	151042249	NA,G	NA,T	NA,1	NA,inf	NA,inf	NA,0.868723	8.85033e-05	0.000131758
3	chr1:149610012:T:C	149610012	C,C	T,T	1,1	-inf,inf	inf,inf	0.0411339,1.71978	8.84479e-05	0.000135119
3	chr1:150937406:C:T	150937406	NA,T	NA,C	NA,1	NA,inf	NA,inf	NA,0.733457	8.84215e-05	0.000124846
3	chr1:151281459:T:A	151281459	NA,A	NA,T	NA,1	NA,inf	NA,inf	NA,0.70323	8.83003e-05	0.000123682
3	chr1:151357367:G:A	151357367	NA,A	NA,G	NA,1	NA,-inf	NA,inf	NA,0.883194	8.82951e-05	0.000134144
3	chr1:149616150:G:A	149616150	A,NA	G,NA	1,NA	inf,NA	inf,NA	0.866592,NA	8.82443e-05	0.000133523
3	chr1:150101194:G:A	150101194	A,A	G,G	1,1	inf,inf	inf,inf	1.95873,0.731839	8.81817e-05	0.000169554
3	chr1:151471857:G:A	151471857	A,A	G,G	1,1	-inf,inf	inf,inf	0.16649,1.5189	8.81732e-05	0.000132871
3	chr1:150096033:A:G	150096033	NA,G	NA,A	NA,1	NA,inf	NA,inf	NA,0.795779	8.81512e-05	0.000127023
3	chr1:150271008:A:AT	150271008	NA,AT	NA,A	NA,1	NA,inf	NA,inf	NA,0.683199	8.79357e-05	0.000124357
3	chr1:150713240:T:C	150713240	C,C	T,T	1,1	inf,inf	inf,inf	1.11077,1.75018	8.78996e-05	0.000165708
3	chr1:151025247:G:A	151025247	A,A	G,G	1,1	inf,inf	inf,inf	1.30123,1.81076	8.7882e-05	0.000182616
3	chr1:151260631:G:A	151260631	A,NA	G,NA	1,NA	-inf,NA	inf,NA	0.789261,NA	8.77757e-05	0.000123636
3	chr1:151543892:A:G	151543892	G,G	A,A	1,1	-inf,-inf	inf,inf	1.26185,0.638966	8.77494e-05	0.00013497
3	chr1:149896135:A:G	149896135	NA,G	NA,A	NA,1	NA,-inf	NA,inf	NA,0.952453	8.75468e-05	0.000133864
3	chr1:151149858:T:C	151149858	NA,C	NA,T	NA,1	NA,-inf	NA,inf	NA,0.920189	8.73404e-05	0.000135198
3	chr1:150330968:C:T	150330968	T,T	C,C	1,1	-inf,-inf	inf,inf	1.13617,0.266519	8.73052e-05	0.000116865
3	chr1:151071561:C:T	151071561	T,T	C,C	1,1	inf,inf	inf,inf	1.53432,0.479139	8.7247e-05	0.000243683
3	chr1:151496345:A:G	151496345	NA,G	NA,A	NA,1	NA,-inf	NA,inf	NA,0.530771	8.71747e-05	0.000121131
3	chr1:150036402:G:A	150036402	NA,A	NA,G	NA,1	NA,-inf	NA,inf	NA,0.683847	8.71448e-05	0.000129192
3	chr1:149981477:G:A	149981477	A,NA	G,NA	1,NA	-inf,NA	inf,NA	0.735529,NA	8.71298e-05	0.000125864
3	chr1:151695353:T:C	151695353	NA,C	NA,T	NA,1	NA,-inf	NA,inf	NA,0.723101	8.70922e-05	0.00012873
3	chr1:149807752:C:T	149807752	NA,T	NA,C	NA,1	NA,-inf	NA,inf	NA,0.739988	8.70849e-05	0.000126962
3	chr1:151141931:A:G	151141931	NA,G	NA,A	NA,1	NA,inf	NA,inf	NA,0.63414	8.70166e-05	0.000121482
3	chr1:151358280:C:T	151358280	NA,T	NA,C	NA,1	NA,-inf	NA,inf	NA,0.872317	8.69584e-05	0.000132045
3	chr1:150089887:T:C	150089887	NA,C	NA,T	NA,1	NA,-inf	NA,inf	NA,0.682198	8.67372e-05	0.000128595
3	chr1:149789667:C:T	149789667	NA,T	NA,C	NA,1	NA,-inf	NA,inf	NA,0.573866	8.67365e-05	0.000122013
3	chr1:149718518:G:A	149718518	NA,A	NA,G	NA,1	NA,inf	NA,inf	NA,0.666921	8.67344e-05	0.000122477
3	chr1:150397419:A:G	150397419	G,G	A,A	1,1	inf,inf	inf,inf	2.23601,0.223662	8.6523e-05	0.000150197
3	chr1:150269222:G:A	150269222	NA,A	NA,G	NA,1	NA,inf	NA,inf	NA,0.672623	8.64886e-05	0.000122299
3	chr1:150184358:G:A	150184358	NA,A	NA,G	NA,1	NA,inf	NA,inf	NA,0.480734	8.64028e-05	0.000117815
3	chr1:151565420:T:C	151565420	C,NA	T,NA	1,NA	-inf,NA	inf,NA	0.785223,NA	8.639e-05	0.000123707
3	chr1:149940883:G:A	149940883	NA,A	NA,G	NA,1	NA,inf	NA,inf	NA,0.675719	8.63046e-05	0.000122793
3	chr1:151041481:C:T	151041481	NA,T	NA,C	NA,1	NA,inf	NA,inf	NA,0.850112	8.61144e-05	0.000128125
3	chr1:150223932:A:C	150223932	NA,C	NA,A	NA,1	NA,-inf	NA,inf	NA,0.990203	8.60978e-05	0.000131023
3	chr1:151372643:C:T	151372643	NA,T	NA,C	NA,1	NA,-inf	NA,inf	NA,0.694615	8.60948e-05	0.0001272
3	chr1:151449930:C:A	151449930	NA,A	NA,C	NA,1	NA,-inf	NA,inf	NA,0.791633	8.59575e-05	0.000133164
3	chr1:149976387:G:A	149976387	NA,A	NA,G	NA,1	NA,-inf	NA,inf	NA,0.644163	8.58688e-05	0.000124155
3	chr1:150085074:A:G	150085074	NA,G	NA,A	NA,1	NA,-inf	NA,inf	NA,0.388737	8.57728e-05	0.000115373
3	chr1:150902338:C:T	150902338	NA,T	NA,C	NA,1	NA,-inf	NA,inf	NA,1.31987	8.5765e-05	0.00014259
3	chr1:151554511:C:T	151554511	NA,T	NA,C	NA,1	NA,inf	NA,inf	NA,0.613238	8.55999e-05	0.000123325
3	chr1:151740831:T:A	151740831	NA,A	NA,T	NA,1	NA,-inf	NA,inf	NA,0.790505	8.55592e-05	0.000126784
3	chr1:150459711:G:C	150459711	NA,C	NA,G	NA,1	NA,inf	NA,inf	NA,0.353321	8.55465e-05	0.000116055
3	chr1:151530502:A:G	151530502	NA,G	NA,A	NA,1	NA,inf	NA,inf	NA,0.616118	8.55371e-05	0.000123257
3	chr1:150957210:A:G	150957210	NA,G	NA,A	NA,1	NA,-inf	NA,inf	NA,1.3163	8.55275e-05	0.000142098
3	chr1:151467353:G:T	151467353	NA,T	NA,G	NA,1	NA,inf	NA,inf	NA,0.558066	8.55007e-05	0.000119327
3	chr1:150510879:C:T	150510879	T,T	C,C	1,1	-inf,-inf	inf,inf	1.90967,0.065361	8.53813e-05	0.000123597
3	chr1:150239445:C:T	150239445	NA,T	NA,C	NA,1	NA,-inf	NA,inf	NA,0.97753	8.53205e-05	0.000129628
3	chr1:150532594:G:A	150532594	NA,A	NA,G	NA,1	NA,-inf	NA,inf	NA,0.789935	8.52828e-05	0.000128112
3	chr1:151310065:G:A	151310065	NA,A	NA,G	NA,1	NA,-inf	NA,inf	NA,1.12946	8.52736e-05	0.00013839
3	chr1:151419151:T:G	151419151	NA,G	NA,T	NA,1	NA,-inf	NA,inf	NA,1.03656	8.52273e-05	0.000130412
3	chr1:150595128:C:T	150595128	NA,T	NA,C	NA,1	NA,inf	NA,inf	NA,0.404618	8.521e-05	0.000122729
3	chr1:149843994:A:G	149843994	G,NA	A,NA	1,NA	inf,NA	inf,NA	0.782053,NA	8.50596e-05	0.000123519
3	chr1:149629398:C:T	149629398	T,T	C,C	1,1	-inf,inf	inf,inf	1.66382,0.385296	8.50132e-05	0.000161773
3	chr1:151464367:C:G	151464367	NA,G	NA,C	NA,1	NA,inf	NA,inf	NA,0.554462	8.49806e-05	0.000118618
3	chr1:149801846:T:G	149801846	NA,G	NA,T	NA,1	NA,inf	NA,inf	NA,0.674025	8.49214e-05	0.000120904
3	chr1:151080477:C:G	151080477	G,G	C,C	1,1	inf,inf	inf,inf	1.52527,0.470059	8.48289e-05	0.000235523
3	chr1:150100990:A:G	150100990	NA,G	NA,A	NA,1	NA,-inf	NA,inf	NA,0.665502	8.48278e-05	0.000125588
3	chr1:150067621:A:G	150067621	G,G	A,A	1,1	inf,inf	inf,inf	1.11993,1.17502	8.48078e-05	0.000133945
3	chr1:151223156:C:G	151223156	NA,G	NA,C	NA,1	NA,inf	NA,inf	NA,0.60827	8.47716e-05	0.000117777
3	chr1:150745703:G:A	150745703	NA,A	NA,G	NA,1	NA,-inf	NA,inf	NA,0.412516	8.47076e-05	0.000122147
3	chr1:150910729:T:G	150910729	NA,G	NA,T	NA,1	NA,-inf	NA,inf	NA,1.30703	8.46905e-05	0.000140514
3	chr1:151140967:T:C	151140967	C,NA	T,NA	1,NA	-inf,NA	inf,NA	0.945318,NA	8.46817e-05	0.000123917
3	chr1:150399652:G:A	150399652	A,A	G,G	1,1	-inf,-inf	inf,inf	1.11204,0.275542	8.46526e-05	0.000113224
3	chr1:150564740:G:C	150564740	C,C	G,G	1,1	inf,inf	inf,inf	1.86804,0.88993	8.45284e-05	0.00017516
3	chr1:150124629:C:T	150124629	NA,T	NA,C	NA,1	NA,inf	NA,inf	NA,0.765448	8.4523e-05	0.000121707
3	chr1:150100492:C:T	150100492	T,T	C,C	1,1	inf,inf	inf,inf	1.96038,0.688425	8.4192e-05	0.000160947
3	chr1:150559730:A:C	150559730	NA,C	NA,A	NA,1	NA,inf	NA,inf	NA,0.702227	8.41696e-05	0.000118993
3	chr1:150150331:T:TCCGACGACCCCCG	150150331	NA,TCCGACGACCCCCG	NA,T	NA,1	NA,-inf	NA,inf	NA,0.661689	8.41341e-05	0.000124693
3	chr1:150191129:T:C	150191129	NA,C	NA,T	NA,1	NA,-inf	NA,inf	NA,0.953208	8.41139e-05	0.000151712
3	chr1:150006012:C:T	150006012	T,NA	C,NA	1,NA	inf,NA	inf,NA	0.402818,NA	8.40997e-05	0.000112464
3	chr1:151312153:C:A	151312153	NA,A	NA,C	NA,1	NA,-inf	NA,inf	NA,1.11791	8.40829e-05	0.00013629
3	chr1:150102876:G:A	150102876	A,A	G,G	1,1	inf,inf	inf,inf	1.97122,0.670844	8.38655e-05	0.000160113
3	chr1:151501548:A:G	151501548	NA,G	NA,A	NA,1	NA,inf	NA,inf	NA,0.656885	8.38604e-05	0.000118298
3	chr1:151511203:T:C	151511203	NA,C	NA,T	NA,1	NA,inf	NA,inf	NA,0.656707	8.37923e-05	0.000125934
3	chr1:149751101:T:A	149751101	NA,A	NA,T	NA,1	NA,-inf	NA,inf	NA,0.742646	8.37743e-05	0.000122227
3	chr1:151460986:G:C	151460986	NA,C	NA,G	NA,1	NA,inf	NA,inf	NA,0.545208	8.36621e-05	0.000116805
3	chr1:150176645:GGGTT:G	150176645	G,G	GGGTT,GGGTT	1,1	inf,inf	inf,inf	2.15056,0.242298	8.34398e-05	0.000146467
3	chr1:150113844:G:A	150113844	A,A	G,G	1,1	inf,inf	inf,inf	1.92067,0.734878	8.3339e-05	0.000159878
3	chr1:151052483:C:T	151052483	T,NA	C,NA	1,NA	inf,NA	inf,NA	0.658738,NA	8.33153e-05	0.00011627
3	chr1:150057947:G:A	150057947	A,A	G,G	1,1	inf,inf	inf,inf	2.05982,0.27989	8.32899e-05	0.000140098
3	chr1:151042575:G:A	151042575	NA,A	NA,G	NA,1	NA,inf	NA,inf	NA,0.825678	8.32748e-05	0.000123765
3	chr1:150340073:G:A	150340073	NA,A	NA,G	NA,1	NA,-inf	NA,inf	NA,1.19828	8.31791e-05	0.000133975
3	chr1:151171581:C:T	151171581	T,T	C,C	1,1	inf,inf	inf,inf	2.65257,0.972327	8.31219e-05	0.000626487
3	chr1:151511314:G:A	151511314	NA,A	NA,G	NA,1	NA,inf	NA,inf	NA,0.651919	8.31193e-05	0.000124876
3	chr1:151525008:G:A	151525008	NA,A	NA,G	NA,1	NA,inf	NA,inf	NA,0.583199	8.30495e-05	0.000119011
3	chr1:150051427:C:T	150051427	T,T	C,C	1,1	inf,inf	inf,inf	1.97517,0.391312	8.2805e-05	0.000138515
3	chr1:151597027:A:G	151597027	NA,G	NA,A	NA,1	NA,inf	NA,inf	NA,0.498455	8.27782e-05	0.000114378
3	chr1:150909356:T:A	150909356	NA,A	NA,T	NA,1	NA,-inf	NA,inf	NA,1.28767	8.27134e-05	0.00013693
3	chr1:150182302:C:A	150182302	NA,A	NA,C	NA,1	NA,inf	NA,inf	NA,0.39403	8.26657e-05	0.000111183
3	chr1:151056301:T:C	151056301	NA,C	NA,T	NA,1	NA,-inf	NA,inf	NA,0.871124	8.26474e-05	0.000127086
3	chr1:150957076:C:T	150957076	NA,T	NA,C	NA,1	NA,-inf	NA,inf	NA,0.347653	8.25931e-05	0.00011731
3	chr1:150114423:G:A	150114423	NA,A	NA,G	NA,1	NA,inf	NA,inf	NA,0.548221	8.24769e-05	0.000113438
3	chr1:150539874:GGCAGGCAC:G	150539874	NA,G	NA,GGCAGGCAC	NA,1	NA,inf	NA,inf	NA,0.569434	8.24654e-05	0.000122547
3	chr1:150029512:C:G	150029512	G,G	C,C	1,1	inf,inf	inf,inf	1.39115,0.889848	8.24499e-05	0.000129029
3	chr1:150636366:T:C	150636366	NA,C	NA,T	NA,1	NA,inf	NA,inf	NA,0.690724	8.24392e-05	0.000116582
3	chr1:151453278:G:A	151453278	NA,A	NA,G	NA,1	NA,inf	NA,inf	NA,0.533808	8.22698e-05	0.000114863
3	chr1:151403229:G:T	151403229	NA,T	NA,G	NA,1	NA,inf	NA,inf	NA,0.600327	8.20987e-05	0.000119489
3	chr1:150915011:A:C	150915011	NA,C	NA,A	NA,1	NA,-inf	NA,inf	NA,1.27951	8.20873e-05	0.000135703
3	chr1:149805827:A:G	149805827	G,NA	A,NA	1,NA	inf,NA	inf,NA	0.69032,NA	8.19939e-05	0.000119354
3	chr1:150928359:C:A	150928359	NA,A	NA,C	NA,1	NA,-inf	NA,inf	NA,1.27921	8.19905e-05	0.000135559
3	chr1:151341102:T:G	151341102	NA,G	NA,T	NA,1	NA,-inf	NA,inf	NA,0.947077	8.19855e-05	0.000125681
3	chr1:151126711:TAGAA:T	151126711	T,T	TAGAA,TAGAA	1,1	inf,inf	inf,inf	1.61223,0.200253	8.19036e-05	0.000190466
3	chr1:150078190:A:G	150078190	G,G	A,A	1,1	inf,inf	inf,inf	1.92203,0.711776	8.18893e-05	0.000156352
3	chr1:150131176:C:G	150131176	NA,G	NA,C	NA,1	NA,-inf	NA,inf	NA,0.638048	8.18532e-05	0.000121033
3	chr1:151074166:G:A	151074166	A,A	G,G	1,1	inf,inf	inf,inf	1.45907,0.519613	8.17833e-05	0.000232246
3	chr1:150272023:C:T	150272023	NA,T	NA,C	NA,1	NA,inf	NA,inf	NA,0.637283	8.17592e-05	0.000115672
3	chr1:150086719:G:A	150086719	A,A	G,G	1,1	inf,inf	inf,inf	1.93813,0.689104	8.17232e-05	0.000155844
3	chr1:151628925:GTT:G	151628925	NA,G	NA,GTT	NA,1	NA,inf	NA,inf	NA,0.619845	8.16712e-05	0.000115022
3	chr1:149892109:C:T	149892109	NA,T	NA,C	NA,1	NA,inf	NA,inf	NA,0.580643	8.1632e-05	0.000114016
3	chr1:150798181:C:T	150798181	NA,T	NA,C	NA,1	NA,-inf	NA,inf	NA,1.2666	8.15935e-05	0.00013512
3	chr1:151383070:A:G	151383070	G,G	A,A	1,1	-inf,inf	inf,inf	1.4933,0.619733	8.14875e-05	0.000124077
3	chr1:150245658:C:T	150245658	NA,T	NA,C	NA,1	NA,-inf	NA,inf	NA,0.686886	8.14045e-05	0.000116546
3	chr1:149756984:C:T	149756984	NA,T	NA,C	NA,1	NA,inf	NA,inf	NA,0.633552	8.13399e-05	0.000115082
3	chr1:151511416:G:A	151511416	NA,A	NA,G	NA,1	NA,inf	NA,inf	NA,0.637358	8.13202e-05	0.000122077
3	chr1:150047061:G:A	150047061	A,A	G,G	1,1	inf,inf	inf,inf	1.9514,0.4056	8.12102e-05	0.000135556
3	chr1:151438261:G:A	151438261	NA,A	NA,G	NA,1	NA,inf	NA,inf	NA,0.526877	8.11569e-05	0.000113371
3	chr1:150457798:C:T	150457798	NA,T	NA,C	NA,1	NA,-inf	NA,inf	NA,0.654882	8.11526e-05	0.000118426
3	chr1:150077904:C:T	150077904	T,T	C,C	1,1	inf,inf	inf,inf	1.91603,0.711138	8.10852e-05	0.000154728
3	chr1:150822425:G:A	150822425	NA,A	NA,G	NA,1	NA,-inf	NA,inf	NA,1.26591	8.10208e-05	0.000134374
3	chr1:150275637:T:G	150275637	NA,G	NA,T	NA,1	NA,-inf	NA,inf	NA,1.173	8.10002e-05	0.000129999
3	chr1:151543604:G:A	151543604	A,A	G,G	1,1	inf,inf	inf,inf	1.3762,0.502291	8.0996e-05	0.000133899
3	chr1:150117603:A:T	150117603	NA,T	NA,A	NA,1	NA,inf	NA,inf	NA,0.537438	8.0896e-05	0.000111345
3	chr1:150866995:C:T	150866995	T,NA	C,NA	1,NA	inf,NA	inf,NA	1.10407,NA	8.0842e-05	0.000130847
3	chr1:150458496:C:T	150458496	T,T	C,C	1,1	-inf,-inf	inf,inf	1.13236,0.221497	8.08327e-05	0.0001085
3	chr1:150199504:G:A	150199504	NA,A	NA,G	NA,1	NA,-inf	NA,inf	NA,0.625639	8.07213e-05	0.000120348
3	chr1:150036614:A:G	150036614	G,G	A,A	1,1	inf,inf	inf,inf	2.06139,0.196173	8.06368e-05	0.000135232
3	chr1:151268543:T:A	151268543	NA,A	NA,T	NA,1	NA,inf	NA,inf	NA,0.614884	8.05953e-05	0.000112749
3	chr1:151510378:G:T	151510378	NA,T	NA,G	NA,1	NA,inf	NA,inf	NA,0.630956	8.05943e-05	0.000120922
3	chr1:150506491:CACACACACACACACACACACACACAGTTTCTCTCTGTGGGGTTCTCATTGTTTGTCTTTCTCTGCTTGACTCTAATGTCTCTG:C	150506491	NA,C	NA,CACACACACACACACACACACACACAGTTTCTCTCTGTGGGGTTCTCATTGTTTGTCTTTCTCTGCTTGACTCTAATGTCTCTG	NA,1	NA,inf	NA,inf	NA,0.666894	8.05552e-05	0.000114446
3	chr1:150012357:A:G	150012357	NA,G	NA,A	NA,1	NA,inf	NA,inf	NA,0.715751	8.05516e-05	0.000115836
3	chr1:151566817:T:C	151566817	C,C	T,T	1,1	inf,inf	inf,inf	0.0243286,1.74234	8.04293e-05	0.000132296
3	chr1:149789532:G:T	149789532	NA,T	NA,G	NA,1	NA,inf	NA,inf	NA,0.645499	8.03695e-05	0.000113555
3	chr1:151064516:C:T	151064516	NA,T	NA,C	NA,1	NA,-inf	NA,inf	NA,0.614189	8.03465e-05	0.000119253
3	chr1:150982244:G:A	150982244	A,NA	G,NA	1,NA	inf,NA	inf,NA	1.05136,NA	8.03153e-05	0.000126442
3	chr1:150278123:T:A	150278123	A,A	T,T	1,1	inf,inf	inf,inf	1.42967,0.325815	8.02718e-05	0.000112695
3	chr1:151704415:C:T	151704415	NA,T	NA,C	NA,1	NA,inf	NA,inf	NA,0.666406	8.01528e-05	0.00011514
3	chr1:149775741:T:C	149775741	C,NA	T,NA	1,NA	inf,NA	inf,NA	1.06,NA	8.00174e-05	0.000122054
3	chr1:149750830:T:A	149750830	NA,A	NA,T	NA,1	NA,-inf	NA,inf	NA,0.713769	7.99755e-05	0.000116658
3	chr1:151108604:C:T	151108604	NA,T	NA,C	NA,1	NA,-inf	NA,inf	NA,0.84641	7.98022e-05	0.000122513
3	chr1:151116221:G:A	151116221	A,A	G,G	1,1	inf,inf	inf,inf	1.51433,0.442891	7.97845e-05	0.000216758
3	chr1:151046090:G:A	151046090	NA,A	NA,G	NA,1	NA,inf	NA,inf	NA,0.689545	7.96964e-05	0.000113939
3	chr1:149671661:A:G	149671661	NA,G	NA,A	NA,1	NA,inf	NA,inf	NA,0.651849	7.96933e-05	0.000113157
3	chr1:150450522:C:T	150450522	T,NA	C,NA	1,NA	inf,NA	inf,NA	0.972309,NA	7.9677e-05	0.000123253
3	chr1:150789842:G:C	150789842	NA,C	NA,G	NA,1	NA,inf	NA,inf	NA,0.119624	7.96471e-05	0.000105914
3	chr1:151441947:A:C	151441947	NA,C	NA,A	NA,1	NA,inf	NA,inf	NA,0.514727	7.95416e-05	0.000111154
3	chr1:150045847:C:G	150045847	G,G	C,C	1,1	inf,inf	inf,inf	1.94609,0.394032	7.94076e-05	0.000132537
3	chr1:149798582:C:T	149798582	NA,T	NA,C	NA,1	NA,-inf	NA,inf	NA,0.544101	7.93585e-05	0.000112481
3	chr1:151618473:CT:C	151618473	NA,C	NA,CT	NA,1	NA,inf	NA,inf	NA,0.608505	7.93109e-05	0.000111773
3	chr1:149883893:C:A	149883893	NA,A	NA,C	NA,1	NA,inf	NA,inf	NA,0.56326	7.93063e-05	0.000110837
3	chr1:151645279:T:C	151645279	NA,C	NA,T	NA,1	NA,inf	NA,inf	NA,0.607423	7.9179e-05	0.000111589
3	chr1:151419163:G:A	151419163	NA,A	NA,G	NA,1	NA,inf	NA,inf	NA,0.511499	7.91256e-05	0.000110584
3	chr1:151516306:T:G	151516306	NA,G	NA,T	NA,1	NA,inf	NA,inf	NA,0.472475	7.90744e-05	0.000108925
3	chr1:151064717:C:T	151064717	NA,T	NA,C	NA,1	NA,-inf	NA,inf	NA,0.83926	7.90409e-05	0.000121272
3	chr1:150097525:C:G	150097525	NA,G	NA,C	NA,1	NA,inf	NA,inf	NA,0.633331	7.90184e-05	0.000112233
3	chr1:150863963:T:C	150863963	C,C	T,T	1,1	-inf,-inf	inf,inf	0.403627,1.97723	7.89831e-05	0.000108736
3	chr1:150013190:T:C	150013190	NA,C	NA,T	NA,1	NA,inf	NA,inf	NA,0.701169	7.89377e-05	0.000113486
3	chr1:151428774:A:T	151428774	NA,T	NA,A	NA,1	NA,inf	NA,inf	NA,0.510088	7.89348e-05	0.000110323
3	chr1:150677163:C:T	150677163	NA,T	NA,C	NA,1	NA,inf	NA,inf	NA,1.12602	7.89283e-05	0.000129202
3	chr1:150163093:C:T	150163093	T,T	C,C	1,1	inf,inf	inf,inf	1.9318,0.667619	7.89117e-05	0.000149875
3	chr1:151759134:T:C	151759134	C,NA	T,NA	1,NA	inf,NA	inf,NA	0.784804,NA	7.88908e-05	0.000116129
3	chr1:149788973:G:A	149788973	NA,A	NA,G	NA,1	NA,-inf	NA,inf	NA,0.51375	7.87634e-05	0.000110865
3	chr1:150077980:G:A	150077980	A,A	G,G	1,1	inf,inf	inf,inf	1.89539,0.711776	7.8649e-05	0.000149788
3	chr1:149644058:T:A	149644058	A,A	T,T	1,1	-inf,inf	inf,inf	1.56777,0.449646	7.86311e-05	0.000147342
3	chr1:151101164:A:G	151101164	G,G	A,A	1,1	inf,inf	inf,inf	1.49782,0.616101	7.86139e-05	0.000167079
3	chr1:150336625:G:C	150336625	NA,C	NA,G	NA,1	NA,inf	NA,inf	NA,0.657913	7.85986e-05	0.000111274
3	chr1:150946024:T:C	150946024	NA,C	NA,T	NA,1	NA,-inf	NA,inf	NA,1.24388	7.85899e-05	0.000129396
3	chr1:150509506:C:T	150509506	T,NA	C,NA	1,NA	-inf,NA	inf,NA	0.928027,NA	7.85797e-05	0.00011518
3	chr1:150166518:C:T	150166518	NA,T	NA,C	NA,1	NA,-inf	NA,inf	NA,0.688663	7.84262e-05	0.000114934
3	chr1:150831800:A:C	150831800	NA,C	NA,A	NA,1	NA,inf	NA,inf	NA,1.11444	7.83664e-05	0.000128153
3	chr1:150041494:G:A	150041494	A,A	G,G	1,1	inf,inf	inf,inf	1.9437,0.385534	7.83314e-05	0.000130756
3	chr1:149628712:T:A	149628712	A,A	T,T	1,1	-inf,inf	inf,inf	1.69081,0.27665	7.8312e-05	0.000149368
3	chr1:151652028:C:T	151652028	NA,T	NA,C	NA,1	NA,inf	NA,inf	NA,0.592711	7.83101e-05	0.000110325
3	chr1:151765207:G:A	151765207	NA,A	NA,G	NA,1	NA,-inf	NA,inf	NA,0.726156	7.8304e-05	0.000115597
3	chr1:150071284:C:CT	150071284	NA,CT	NA,C	NA,1	NA,inf	NA,inf	NA,0.517621	7.82924e-05	0.000107867
3	chr1:151094877:A:G	151094877	G,G	A,A	1,1	inf,inf	inf,inf	1.53323,0.57296	7.82593e-05	0.000164436
3	chr1:151458762:G:A	151458762	NA,A	NA,G	NA,1	NA,inf	NA,inf	NA,0.504194	7.82055e-05	0.000109307
3	chr1:150517864:G:C	150517864	NA,C	NA,G	NA,1	NA,inf	NA,inf	NA,0.646844	7.8185e-05	0.000111128
3	chr1:151416026:C:G	151416026	NA,G	NA,C	NA,1	NA,inf	NA,inf	NA,0.503789	7.81544e-05	0.000109247
3	chr1:151194564:C:T	151194564	NA,T	NA,C	NA,1	NA,inf	NA,inf	NA,0.624198	7.81349e-05	0.000109649
3	chr1:150274009:G:A	150274009	NA,A	NA,G	NA,1	NA,-inf	NA,inf	NA,1.14483	7.81046e-05	0.000125052
3	chr1:150255197:C:G	150255197	NA,G	NA,C	NA,1	NA,inf	NA,inf	NA,0.326094	7.80964e-05	0.000104929
3	chr1:151532302:C:T	151532302	T,T	C,C	1,1	-inf,inf	inf,inf	0.495165,1.28624	7.805e-05	0.000120374
3	chr1:151543397:G:A	151543397	A,A	G,G	1,1	inf,inf	inf,inf	1.33551,0.524376	7.80031e-05	0.000128835
3	chr1:150820840:G:A	150820840	NA,A	NA,G	NA,1	NA,inf	NA,inf	NA,0.841301	7.79693e-05	0.000117426
3	chr1:151169727:A:G	151169727	NA,G	NA,A	NA,1	NA,inf	NA,inf	NA,0.568264	7.78464e-05	0.000108553
3	chr1:151027028:C:T	151027028	T,NA	C,NA	1,NA	inf,NA	inf,NA	0.719298,NA	7.77373e-05	0.000111452
3	chr1:151065073:A:G	151065073	NA,G	NA,A	NA,1	NA,-inf	NA,inf	NA,0.582426	7.77003e-05	0.000113008
3	chr1:150454668:C:T	150454668	T,NA	C,NA	1,NA	inf,NA	inf,NA	0.962821,NA	7.75885e-05	0.00012073
3	chr1:151065064:G:A	151065064	NA,A	NA,G	NA,1	NA,-inf	NA,inf	NA,0.580694	7.74918e-05	0.000112701
3	chr1:150537068:A:G	150537068	G,G	A,A	1,1	inf,inf	inf,inf	2.16143,0.257919	7.74861e-05	0.0001317
3	chr1:151169445:T:C	151169445	C,C	T,T	1,1	inf,inf	inf,inf	0.250757,1.8184	7.74767e-05	0.000178538
3	chr1:150666456:T:C	150666456	NA,C	NA,T	NA,1	NA,-inf	NA,inf	NA,0.347331	7.74592e-05	0.000109094
3	chr1:151168562:T:C	151168562	NA,C	NA,T	NA,1	NA,inf	NA,inf	NA,0.562632	7.73127e-05	0.000107799
3	chr1:149638701:T:C	149638701	C,C	T,T	1,1	-inf,inf	inf,inf	1.68582,0.268911	7.72661e-05	0.00014581
3	chr1:150274508:G:C	150274508	NA,C	NA,G	NA,1	NA,-inf	NA,inf	NA,1.13592	7.72546e-05	0.000123577
3	chr1:151451944:A:G	151451944	NA,G	NA,A	NA,1	NA,inf	NA,inf	NA,0.495831	7.71881e-05	0.00010789
3	chr1:151074211:G:A	151074211	NA,A	NA,G	NA,1	NA,-inf	NA,inf	NA,0.823288	7.71818e-05	0.000118375
3	chr1:150497585:C:T	150497585	T,NA	C,NA	1,NA	-inf,NA	inf,NA	0.62923,NA	7.71777e-05	0.000109369
3	chr1:151369550:G:A	151369550	NA,A	NA,G	NA,1	NA,inf	NA,inf	NA,0.569197	7.71635e-05	0.000109488
3	chr1:150132157:A:G	150132157	NA,G	NA,A	NA,1	NA,inf	NA,inf	NA,0.509286	7.71505e-05	0.000106352
3	chr1:149751048:T:C	149751048	NA,C	NA,T	NA,1	NA,-inf	NA,inf	NA,0.685078	7.71269e-05	0.000112389
3	chr1:150043194:T:G	150043194	G,G	T,T	1,1	inf,inf	inf,inf	1.93396,0.38499	7.71206e-05	0.000128623
3	chr1:149750534:A:T	149750534	NA,T	NA,A	NA,1	NA,-inf	NA,inf	NA,0.494443	7.71167e-05	0.00010861
3	chr1:151329299:T:C	151329299	NA,C	NA,T	NA,1	NA,inf	NA,inf	NA,0.614729	7.71133e-05	0.000108217
3	chr1:151131314:T:G	151131314	G,G	T,T	1,1	inf,inf	inf,inf	1.66551,0.251179	7.70778e-05	0.000160268
3	chr1:151746712:G:T	151746712	NA,T	NA,G	NA,1	NA,-inf	NA,inf	NA,0.578601	7.69976e-05	0.000109342
3	chr1:150552402:G:A	150552402	A,NA	G,NA	1,NA	inf,NA	inf,NA	0.690071,NA	7.69596e-05	0.000114244
3	chr1:150537143:G:A	150537143	NA,A	NA,G	NA,1	NA,inf	NA,inf	NA,1.01256	7.69487e-05	0.000120212
3	chr1:151744035:T:C	151744035	NA,C	NA,T	NA,1	NA,inf	NA,inf	NA,0.478728	7.68802e-05	0.000119782
3	chr1:150215040:T:C	150215040	C,C	T,T	1,1	inf,-inf	inf,inf	1.25584,0.343339	7.68791e-05	0.000102461
3	chr1:150560949:T:A	150560949	NA,A	NA,T	NA,1	NA,-inf	NA,inf	NA,1.23919	7.67638e-05	0.000130936
3	chr1:150249249:G:A	150249249	NA,A	NA,G	NA,1	NA,inf	NA,inf	NA,0.316597	7.67246e-05	0.000103179
3	chr1:150800584:C:T	150800584	NA,T	NA,C	NA,1	NA,-inf	NA,inf	NA,0.801802	7.66622e-05	0.000116116
3	chr1:150423984:G:T	150423984	T,NA	G,NA	1,NA	inf,NA	inf,NA	0.903477,NA	7.66449e-05	0.000117951
3	chr1:151625279:G:GTA	151625279	NA,GTA	NA,G	NA,1	NA,inf	NA,inf	NA,0.662668	7.66353e-05	0.000111212
3	chr1:150059051:TTC:T	150059051	NA,T	NA,TTC	NA,1	NA,inf	NA,inf	NA,0.396995	7.65342e-05	0.000103677
3	chr1:150097824:A:G	150097824	NA,G	NA,A	NA,1	NA,inf	NA,inf	NA,0.503726	7.64969e-05	0.000105476
3	chr1:150473038:C:T	150473038	NA,T	NA,C	NA,1	NA,inf	NA,inf	NA,0.639728	7.64593e-05	0.000108271
3	chr1:149815383:AGC:A	149815383	NA,A	NA,AGC	NA,1	NA,-inf	NA,inf	NA,0.652619	7.64275e-05	0.000111324
3	chr1:150974507:C:T	150974507	NA,T	NA,C	NA,1	NA,-inf	NA,inf	NA,0.310137	7.64252e-05	0.000108614
3	chr1:150076834:CATATT:C	150076834	C,NA	CATATT,NA	1,NA	inf,NA	inf,NA	0.926232,NA	7.63707e-05	0.000117844
3	chr1:151113078:T:C	151113078	C,C	T,T	1,1	inf,inf	inf,inf	0.527025,0.930459	7.63658e-05	0.00012765
3	chr1:151493668:G:A	151493668	NA,A	NA,G	NA,1	NA,inf	NA,inf	NA,0.582227	7.63508e-05	0.00010704
3	chr1:151337771:C:T	151337771	NA,T	NA,C	NA,1	NA,-inf	NA,inf	NA,0.778533	7.6331e-05	0.000116717
3	chr1:150515213:G:A	150515213	A,NA	G,NA	1,NA	-inf,NA	inf,NA	0.795202,NA	7.63295e-05	0.000109549
3	chr1:150043833:A:G	150043833	G,G	A,A	1,1	inf,inf	inf,inf	1.9221,0.391104	7.63199e-05	0.000127149
3	chr1:150938917:C:T	150938917	T,NA	C,NA	1,NA	inf,NA	inf,NA	1.00681,NA	7.63173e-05	0.000119484
3	chr1:151139147:G:C	151139147	NA,C	NA,G	NA,1	NA,inf	NA,inf	NA,0.657479	7.62977e-05	0.000109033
3	chr1:151435848:T:C	151435848	NA,C	NA,T	NA,1	NA,inf	NA,inf	NA,0.489826	7.62756e-05	0.000106669
3	chr1:149750959:C:CT	149750959	NA,CT	NA,C	NA,1	NA,-inf	NA,inf	NA,0.677784	7.62671e-05	0.000111136
3	chr1:150501278:A:G	150501278	NA,G	NA,A	NA,1	NA,inf	NA,inf	NA,0.63875	7.62221e-05	0.000107953
3	chr1:151610923:C:T	151610923	NA,T	NA,C	NA,1	NA,inf	NA,inf	NA,0.65788	7.61302e-05	0.000110343
3	chr1:150518823:G:A	150518823	NA,A	NA,G	NA,1	NA,inf	NA,inf	NA,0.786443	7.61007e-05	0.000113267
3	chr1:150041477:C:T	150041477	T,T	C,C	1,1	inf,inf	inf,inf	1.93233,0.376002	7.60882e-05	0.000126923
3	chr1:151081704:G:A	151081704	A,A	G,G	1,1	inf,inf	inf,inf	1.53303,0.237747	7.60564e-05	0.000179145
3	chr1:149909631:C:T	149909631	T,T	C,C	1,1	inf,inf	inf,inf	2.05487,0.0763488	7.6038e-05	0.000124373
3	chr1:150399123:T:C	150399123	NA,C	NA,T	NA,1	NA,-inf	NA,inf	NA,0.699689	7.60109e-05	0.000113614
3	chr1:150635259:G:T	150635259	NA,T	NA,G	NA,1	NA,-inf	NA,inf	NA,1.25943	7.59783e-05	0.000130874
3	chr1:151162485:G:C	151162485	C,C	G,G	1,1	inf,inf	inf,inf	0.764605,1.67292	7.59536e-05	0.000128925
3	chr1:151695242:A:G	151695242	NA,G	NA,A	NA,1	NA,-inf	NA,inf	NA,0.540134	7.5942e-05	0.000109871
3	chr1:151052709:G:A	151052709	NA,A	NA,G	NA,1	NA,-inf	NA,inf	NA,0.823631	7.59305e-05	0.00011435
3	chr1:150152068:A:G	150152068	NA,G	NA,A	NA,1	NA,inf	NA,inf	NA,0.502047	7.59275e-05	0.000104776
3	chr1:150049788:T:C	150049788	NA,C	NA,T	NA,1	NA,inf	NA,inf	NA,0.608294	7.59199e-05	0.00010789
3	chr1:150225941:C:T	150225941	T,NA	C,NA	1,NA	inf,NA	inf,NA	0.223201,NA	7.59013e-05	9.85913e-05
3	chr1:151537550:A:G	151537550	G,G	A,A	1,1	inf,-inf	inf,inf	1.47701,0.185252	7.58434e-05	0.000109503
3	chr1:151014066:G:A	151014066	NA,A	NA,G	NA,1	NA,inf	NA,inf	NA,0.667071	7.58142e-05	0.000108975
3	chr1:150403398:C:T	150403398	NA,T	NA,C	NA,1	NA,-inf	NA,inf	NA,0.957227	7.57661e-05	0.000116193
3	chr1:150996227:A:G	150996227	NA,G	NA,A	NA,1	NA,inf	NA,inf	NA,0.716778	7.57464e-05	0.000110453
3	chr1:150546102:T:G	150546102	NA,G	NA,T	NA,1	NA,inf	NA,inf	NA,1.02185	7.56347e-05	0.000118667
3	chr1:151638413:GTCTC:G	151638413	G,NA	GTCTC,NA	1,NA	inf,NA	inf,NA	0.472542,NA	7.56253e-05	0.000103359
3	chr1:151237650:G:A	151237650	A,A	G,G	1,1	inf,inf	inf,inf	0.765207,2.04658	7.56183e-05	0.000205472
3	chr1:150345082:CAT:C	150345082	C,C	CAT,CAT	1,1	-inf,-inf	inf,inf	1.06994,0.258602	7.55992e-05	0.000101298
3	chr1:151524900:G:A	151524900	NA,A	NA,G	NA,1	NA,inf	NA,inf	NA,0.450524	7.55713e-05	0.000104349
3	chr1:150544583:T:G	150544583	NA,G	NA,T	NA,1	NA,inf	NA,inf	NA,1.00178	7.55687e-05	0.000117874
3	chr1:150662130:G:C	150662130	NA,C	NA,G	NA,1	NA,-inf	NA,inf	NA,0.333819	7.55313e-05	0.000106411
3	chr1:150924077:G:A	150924077	NA,A	NA,G	NA,1	NA,-inf	NA,inf	NA,0.301298	7.55275e-05	0.000107335
3	chr1:150009454:G:T	150009454	NA,T	NA,G	NA,1	NA,inf	NA,inf	NA,0.466354	7.54228e-05	0.000103959
3	chr1:149884184:C:T	149884184	NA,T	NA,C	NA,1	NA,inf	NA,inf	NA,0.530778	7.54214e-05	0.000105491
3	chr1:150532345:G:A	150532345	A,NA	G,NA	1,NA	-inf,NA	inf,NA	0.899798,NA	7.53622e-05	0.000110425
3	chr1:151605237:A:C	151605237	NA,C	NA,A	NA,1	NA,-inf	NA,inf	NA,0.617727	7.5357e-05	0.000109918
3	chr1:150009455:C:T	150009455	NA,T	NA,C	NA,1	NA,inf	NA,inf	NA,0.465656	7.53293e-05	0.000103835
3	chr1:151419807:T:C	151419807	NA,C	NA,T	NA,1	NA,-inf	NA,inf	NA,0.888565	7.53211e-05	0.000115187
3	chr1:151762075:CAAAT:C	151762075	NA,C	NA,CAAAT	NA,1	NA,inf	NA,inf	NA,0.466574	7.52796e-05	0.000117103
3	chr1:150794221:T:C	150794221	NA,C	NA,T	NA,1	NA,inf	NA,inf	NA,0.627801	7.52119e-05	0.000106412
3	chr1:150879319:T:C	150879319	NA,C	NA,T	NA,1	NA,-inf	NA,inf	NA,0.723788	7.51859e-05	0.000113683
3	chr1:151469583:G:A	151469583	NA,A	NA,G	NA,1	NA,inf	NA,inf	NA,0.67171	7.51525e-05	0.000110221
3	chr1:150466528:G:GACAGA	150466528	GACAGA,GACAGA	G,G	1,1	inf,inf	inf,inf	2.30024,0.82495	7.51433e-05	0.000167385
3	chr1:151545306:G:A	151545306	NA,A	NA,G	NA,1	NA,-inf	NA,inf	NA,0.652259	7.51358e-05	0.000111461
3	chr1:150132394:T:A	150132394	NA,A	NA,T	NA,1	NA,inf	NA,inf	NA,0.492198	7.51176e-05	0.000103628
3	chr1:151605235:G:A	151605235	NA,A	NA,G	NA,1	NA,-inf	NA,inf	NA,0.615226	7.50816e-05	0.00010951
3	chr1:151130097:T:A	151130097	NA,A	NA,T	NA,1	NA,inf	NA,inf	NA,0.638123	7.50216e-05	0.000107042
3	chr1:151501620:G:A	151501620	NA,A	NA,G	NA,1	NA,-inf	NA,inf	NA,0.563356	7.49609e-05	0.000106756
3	chr1:150045305:G:A	150045305	A,A	G,G	1,1	inf,inf	inf,inf	1.92124,0.377685	7.49277e-05	0.000124888
3	chr1:150172558:TA:T	150172558	NA,T	NA,TA	NA,1	NA,inf	NA,inf	NA,0.729055	7.49227e-05	0.000109297
3	chr1:151675626:A:G	151675626	NA,G	NA,A	NA,1	NA,inf	NA,inf	NA,0.477943	7.49117e-05	0.000117455
3	chr1:151085224:C:T	151085224	NA,T	NA,C	NA,1	NA,inf	NA,inf	NA,0.636054	7.48753e-05	0.000106812
3	chr1:151431236:CAT:C	151431236	NA,C	NA,CAT	NA,1	NA,-inf	NA,inf	NA,0.882677	7.48327e-05	0.000114404
3	chr1:151458880:GCCGCCGGCCCTTCGCGCGGCTC:G	151458880	NA,G	NA,GCCGCCGGCCCTTCGCGCGGCTC	NA,1	NA,-inf	NA,inf	NA,0.883804	7.47739e-05	0.00011435
3	chr1:151532214:G:A	151532214	A,A	G,G	1,1	inf,inf	inf,inf	1.59272,0.193207	7.47389e-05	0.000121149
3	chr1:151671297:G:A	151671297	NA,A	NA,G	NA,1	NA,inf	NA,inf	NA,0.641893	7.46791e-05	0.000108223
3	chr1:150074061:C:G	150074061	G,G	C,C	1,1	inf,inf	inf,inf	1.88731,0.678234	7.46025e-05	0.000141415
3	chr1:151019112:A:G	151019112	NA,G	NA,A	NA,1	NA,inf	NA,inf	NA,0.654504	7.45843e-05	0.000107164
3	chr1:150031159:T:C	150031159	C,C	T,T	1,1	inf,inf	inf,inf	1.81032,0.521376	7.45807e-05	0.000123485
3	chr1:150059713:A:G	150059713	NA,G	NA,A	NA,1	NA,inf	NA,inf	NA,0.679005	7.458e-05	0.00010735
3	chr1:150288454:A:G	150288454	NA,G	NA,A	NA,1	NA,inf	NA,inf	NA,0.624082	7.45366e-05	0.0001058
3	chr1:150155812:A:G	150155812	NA,G	NA,A	NA,1	NA,inf	NA,inf	NA,0.653052	7.44954e-05	0.000107099
3	chr1:149682536:G:A	149682536	NA,A	NA,G	NA,1	NA,inf	NA,inf	NA,0.502734	7.44893e-05	0.000105408
3	chr1:149719330:A:T	149719330	T,NA	A,NA	1,NA	-inf,NA	inf,NA	0.535229,NA	7.44825e-05	0.00010214
3	chr1:151028770:G:A	151028770	NA,A	NA,G	NA,1	NA,inf	NA,inf	NA,0.705487	7.44407e-05	0.000108477
3	chr1:150046508:G:T	150046508	T,T	G,G	1,1	inf,inf	inf,inf	1.8521,0.719868	7.44153e-05	0.000141573
3	chr1:151420784:G:A	151420784	NA,A	NA,G	NA,1	NA,-inf	NA,inf	NA,0.701476	7.43784e-05	0.000112437
3	chr1:150833320:A:G	150833320	NA,G	NA,A	NA,1	NA,inf	NA,inf	NA,0.620298	7.43662e-05	0.000105228
3	chr1:150559429:C:A	150559429	A,NA	C,NA	1,NA	-inf,NA	inf,NA	0.684457,NA	7.43533e-05	0.000110578
3	chr1:150359102:A:G	150359102	G,NA	A,NA	1,NA	inf,NA	inf,NA	0.914919,NA	7.42281e-05	0.000112906
3	chr1:151665523:G:A	151665523	NA,A	NA,G	NA,1	NA,-inf	NA,inf	NA,0.616963	7.42196e-05	0.000109254
3	chr1:150030335:T:C	150030335	C,C	T,T	1,1	inf,inf	inf,inf	1.819,0.508001	7.41982e-05	0.000122972
3	chr1:151418676:T:A	151418676	NA,A	NA,T	NA,1	NA,-inf	NA,inf	NA,0.699751	7.41527e-05	0.00011209
3	chr1:151630371:A:G	151630371	NA,G	NA,A	NA,1	NA,-inf	NA,inf	NA,0.616306	7.41482e-05	0.000109147
3	chr1:150153845:A:G	150153845	NA,G	NA,A	NA,1	NA,inf	NA,inf	NA,0.590569	7.41154e-05	0.000105307
3	chr1:151664338:G:A	151664338	NA,A	NA,G	NA,1	NA,-inf	NA,inf	NA,0.615934	7.41116e-05	0.00010909
3	chr1:151665314:A:G	151665314	NA,G	NA,A	NA,1	NA,-inf	NA,inf	NA,0.615846	7.4092e-05	0.000109063
3	chr1:149774328:T:C	149774328	NA,C	NA,T	NA,1	NA,inf	NA,inf	NA,0.57057	7.40897e-05	0.000104872
3	chr1:150737175:T:G	150737175	G,NA	T,NA	1,NA	-inf,NA	inf,NA	0.294202,NA	7.40789e-05	9.74129e-05
3	chr1:151118705:A:G	151118705	G,G	A,A	1,1	inf,inf	inf,inf	1.49273,0.580301	7.40604e-05	0.000155476
3	chr1:150043281:A:G	150043281	G,G	A,A	1,1	inf,inf	inf,inf	1.90808,0.384311	7.4039e-05	0.000123255
3	chr1:151064859:A:G	151064859	NA,G	NA,A	NA,1	NA,-inf	NA,inf	NA,0.804396	7.40355e-05	0.000111356
3	chr1:150257508:A:G	150257508	NA,G	NA,A	NA,1	NA,-inf	NA,inf	NA,0.32884	7.40273e-05	0.000101227
3	chr1:151501428:C:T	151501428	NA,T	NA,C	NA,1	NA,inf	NA,inf	NA,0.68421	7.40062e-05	0.000119375
3	chr1:151773347:T:G	151773347	NA,G	NA,T	NA,1	NA,-inf	NA,inf	NA,0.571485	7.4005e-05	0.000105515
3	chr1:150630026:C:A	150630026	A,NA	C,NA	1,NA	-inf,NA	inf,NA	0.749534,NA	7.3993e-05	0.000105844
3	chr1:150039351:A:C	150039351	C,C	A,A	1,1	inf,inf	inf,inf	1.903,0.389299	7.39658e-05	0.000123076
3	chr1:151672877:T:C	151672877	NA,C	NA,T	NA,1	NA,-inf	NA,inf	NA,0.614264	7.39213e-05	0.000108805
3	chr1:149797787:AG:A	149797787	A,A	AG,AG	1,1	inf,inf	inf,inf	1.61762,0.881473	7.38847e-05	0.000131167
3	chr1:151372227:T:C	151372227	C,NA	T,NA	1,NA	-inf,NA	inf,NA	0.720227,NA	7.38782e-05	0.000110217
3	chr1:149886763:G:C	149886763	NA,C	NA,G	NA,1	NA,inf	NA,inf	NA,0.599804	7.38346e-05	0.000105011
3	chr1:150295381:C:T	150295381	T,NA	C,NA	1,NA	-inf,NA	inf,NA	0.880689,NA	7.37825e-05	0.000107978
3	chr1:151190752:A:G	151190752	NA,G	NA,A	NA,1	NA,inf	NA,inf	NA,0.533648	7.37811e-05	0.000103
3	chr1:150041153:A:C	150041153	C,C	A,A	1,1	inf,inf	inf,inf	1.91662,0.370669	7.37624e-05	0.000122938
3	chr1:151642456:C:T	151642456	NA,T	NA,C	NA,1	NA,-inf	NA,inf	NA,0.612495	7.3734e-05	0.000108526
3	chr1:150352665:A:C	150352665	C,NA	A,NA	1,NA	-inf,NA	inf,NA	0.881243,NA	7.3699e-05	0.000107863
3	chr1:151675576:G:C	151675576	NA,C	NA,G	NA,1	NA,inf	NA,inf	NA,0.631525	7.35904e-05	0.000106623
3	chr1:151250585:AAG:A	151250585	A,A	AAG,AAG	1,1	-inf,-inf	inf,inf	0.980071,1.94128	7.35729e-05	0.000136696
3	chr1:151420860:T:C	151420860	NA,C	NA,T	NA,1	NA,-inf	NA,inf	NA,0.868942	7.35206e-05	0.000112276
3	chr1:149879312:T:G	149879312	NA,G	NA,T	NA,1	NA,inf	NA,inf	NA,0.641903	7.35065e-05	0.000105356
3	chr1:151463465:C:T	151463465	T,T	C,C	1,1	inf,-inf	inf,inf	0.139829,1.33148	7.35039e-05	9.86524e-05
3	chr1:149762432:C:T	149762432	T,T	C,C	1,1	inf,inf	inf,inf	1.51943,0.982517	7.34868e-05	0.000129988
3	chr1:150612574:T:C	150612574	NA,C	NA,T	NA,1	NA,inf	NA,inf	NA,0.650556	7.34518e-05	0.000105561
3	chr1:151373398:G:A	151373398	NA,A	NA,G	NA,1	NA,inf	NA,inf	NA,0.520781	7.34217e-05	0.000103021
3	chr1:151431996:C:T	151431996	NA,T	NA,C	NA,1	NA,inf	NA,inf	NA,0.466007	7.33858e-05	0.000102702
3	chr1:151735444:G:A	151735444	NA,A	NA,G	NA,1	NA,inf	NA,inf	NA,0.463508	7.33576e-05	0.000115283
3	chr1:151011165:A:G	151011165	NA,G	NA,A	NA,1	NA,inf	NA,inf	NA,0.665714	7.3284e-05	0.000105696
3	chr1:151637281:C:T	151637281	NA,T	NA,C	NA,1	NA,inf	NA,inf	NA,0.599059	7.32809e-05	0.000105075
3	chr1:149721999:G:T	149721999	NA,T	NA,G	NA,1	NA,inf	NA,inf	NA,0.600545	7.32807e-05	0.000105449
3	chr1:150352663:T:G	150352663	G,NA	T,NA	1,NA	-inf,NA	inf,NA	0.876458,NA	7.32172e-05	0.000107145
3	chr1:150299131:G:A	150299131	NA,A	NA,G	NA,1	NA,-inf	NA,inf	NA,0.677674	7.32044e-05	0.000109293
3	chr1:149984199:C:T	149984199	T,NA	C,NA	1,NA	inf,NA	inf,NA	0.652583,NA	7.31518e-05	0.000107356
3	chr1:150054225:T:C	150054225	C,C	T,T	1,1	inf,inf	inf,inf	1.8763,0.414686	7.31224e-05	0.000121326
3	chr1:150077225:C:T	150077225	NA,T	NA,C	NA,1	NA,-inf	NA,inf	NA,0.540357	7.30417e-05	0.000105349
3	chr1:149636809:T:A	149636809	NA,A	NA,T	NA,1	NA,inf	NA,inf	NA,0.588488	7.30184e-05	0.000103519
3	chr1:150116955:C:T	150116955	T,NA	C,NA	1,NA	inf,NA	inf,NA	0.894136,NA	7.29567e-05	0.000112424
3	chr1:150351522:A:G	150351522	NA,G	NA,A	NA,1	NA,-inf	NA,inf	NA,1.08323	7.29522e-05	0.000115936
3	chr1:150308423:CTG:C	150308423	C,NA	CTG,NA	1,NA	-inf,NA	inf,NA	0.871032,NA	7.29458e-05	0.000106699
3	chr1:151411498:A:T	151411498	NA,T	NA,A	NA,1	NA,-inf	NA,inf	NA,0.860768	7.29071e-05	0.000111276
3	chr1:151019980:C:T	151019980	NA,T	NA,C	NA,1	NA,-inf	NA,inf	NA,1.05732	7.28784e-05	0.000115103
3	chr1:150298242:C:T	150298242	NA,T	NA,C	NA,1	NA,-inf	NA,inf	NA,0.663485	7.28752e-05	0.000108911
3	chr1:149925395:G:A	149925395	A,NA	G,NA	1,NA	-inf,NA	inf,NA	0.630439,NA	7.28329e-05	0.000105172
3	chr1:151549457:A:G	151549457	G,G	A,A	1,1	-inf,-inf	inf,inf	0.619573,1.17588	7.28188e-05	0.000100809
3	chr1:149612944:G:T	149612944	NA,T	NA,G	NA,1	NA,inf	NA,inf	NA,0.542093	7.28167e-05	0.000105087
3	chr1:149890184:G:C	149890184	NA,C	NA,G	NA,1	NA,inf	NA,inf	NA,0.453206	7.27928e-05	0.000100708
```
