## Supplementary material for "Characterization of shared and ancestry-specific signals driving complex traits using multi-ancestry fine-mapping": susiex_nc3.cs80.snp

```
BP	SNP	PIP(CS1)	LogBF(CS1,Pop1)	LogBF(CS1,Pop2)	PIP(CS2)	LogBF(CS2,Pop1)	LogBF(CS2,Pop2)	PIP(CS3)	LogBF(CS3,Pop1)	LogBF(CS3,Pop2)
149591757	chr1:149591757:T:C	5.0065e-06	-1.50849	-4.15888e-10	1.3733e-05	-1.33735	-4.15888e-10	4.14111e-05	-1.43596	-4.15888e-10
149591987	chr1:149591987:A:T	1.18689e-06	-1.55499	-1.3929	2.69434e-06	-1.53611	-1.42989	9.21711e-06	-1.52123	-1.41722
149593034	chr1:149593034:C:T	5.66116e-06	-1.09731e-10	-1.3856	1.30781e-05	-1.09731e-10	-1.38621	4.35842e-05	-1.09731e-10	-1.38482
149594549	chr1:149594549:C:A	5.18896e-06	-1.47269	-4.15888e-10	1.22995e-05	-1.44759	-4.15888e-10	3.85546e-05	-1.50744	-4.15888e-10
149597049	chr1:149597049:G:A	5.46655e-06	-1.09731e-10	-1.42058	1.2976e-05	-1.09731e-10	-1.39405	4.23862e-05	-1.09731e-10	-1.41269
149597078	chr1:149597078:AAGTC:A	1.78268e-05	-1.09731e-10	-0.238522	2.54455e-05	-1.09731e-10	-0.720611	0.000100434	-1.09731e-10	-0.550009
149597451	chr1:149597451:T:C	6.32779e-06	-1.09731e-10	-1.27427	1.78352e-05	-1.09731e-10	-1.07598	4.96442e-05	-1.09731e-10	-1.25463
149599090	chr1:149599090:A:T	2.50593e-05	1.20788	-1.10586	5.91872e-05	1.19773	-1.07418	9.25714e-05	0.461394	-1.09293
149601242	chr1:149601242:T:A	2.18996e-05	-0.970461	0.937704	3.68241e-05	-0.913975	0.562978	0.000113968	-1.06578	0.642179
149601298	chr1:149601298:A:C	5.70545e-06	-1.09731e-10	-1.3778	1.2817e-05	-1.09731e-10	-1.40638	4.31109e-05	-1.09731e-10	-1.39574
149601337	chr1:149601337:C:G	6.7199e-06	-1.09731e-10	-1.21415	1.60941e-05	-1.09731e-10	-1.1787	5.61378e-05	-1.09731e-10	-1.1317
149602777	chr1:149602777:T:A	1.18635e-05	-1.09731e-10	-0.645756	3.02354e-05	-1.09731e-10	-0.548138	0.000100414	-1.09731e-10	-0.550216
149604276	chr1:149604276:A:G	1.29915e-05	-1.16004	0.605108	2.23147e-05	-1.11372	0.261819	7.03985e-05	-1.23781	0.332465
149605901	chr1:149605901:A:G	5.42542e-06	-1.09731e-10	-1.42813	1.24661e-05	-1.09731e-10	-1.43413	4.15865e-05	-1.09731e-10	-1.43174
149606066	chr1:149606066:G:A	5.95578e-06	-1.09731e-10	-1.33486	1.26121e-05	-1.09731e-10	-1.4225	4.31896e-05	-1.09731e-10	-1.39391
149606190	chr1:149606190:G:A	8.36477e-06	-0.995195	-4.15888e-10	1.86225e-05	-1.03278	-4.15888e-10	6.64989e-05	-0.962329	-4.15888e-10
149610012	chr1:149610012:T:C	1.04927e-05	-1.53735	0.768803	3.61828e-05	-1.55138	1.18282	8.84479e-05	-1.50735	0.830252
149610300	chr1:149610300:A:G	5.47826e-06	-1.09731e-10	-1.41844	1.32447e-05	-1.09731e-10	-1.37355	4.30668e-05	-1.09731e-10	-1.39676
149612513	chr1:149612513:C:T	6.51972e-06	-1.24439	-4.15888e-10	1.33521e-05	-1.36548	-4.15888e-10	4.53538e-05	-1.34502	-4.15888e-10
149612944	chr1:149612944:G:T	8.58895e-06	-1.09731e-10	-0.968747	2.36842e-05	-1.09731e-10	-0.792344	7.28167e-05	-1.09731e-10	-0.871569
149613361	chr1:149613361:G:A	5.81588e-06	-1.09731e-10	-1.35863	1.26832e-05	-1.09731e-10	-1.41687	4.32232e-05	-1.09731e-10	-1.39314
149614107	chr1:149614107:G:A	5.482e-06	-1.09731e-10	-1.41775	1.24736e-05	-1.09731e-10	-1.43354	4.15938e-05	-1.09731e-10	-1.43156
149615124	chr1:149615124:C:T	1.74091e-05	0.384668	-0.646901	2.65024e-05	0.363805	-1.04372	9.37716e-05	0.225173	-0.843824
149616150	chr1:149616150:G:A	1.21583e-05	-0.621211	-4.15888e-10	3.31243e-05	-0.456883	-4.15888e-10	8.82443e-05	-0.679404	-4.15888e-10
149617268	chr1:149617268:A:G	2.08373e-06	-1.36725	-1.01781	4.00445e-06	-1.39995	-1.16979	1.59365e-05	-1.30815	-1.08275
149617845	chr1:149617845:T:C	1.71095e-05	0.817643	-1.09723	4.32951e-05	0.879375	-1.06848	7.0538e-05	0.178159	-1.08152
149619018	chr1:149619018:C:T	5.44418e-06	-1.09731e-10	-1.42468	1.38177e-05	-1.09731e-10	-1.3312	4.44025e-05	-1.09731e-10	-1.36622
149619423	chr1:149619423:G:A	2.09472e-05	-1.09731e-10	-0.0772211	2.83829e-05	-1.09731e-10	-0.611361	0.000115205	-1.09731e-10	-0.412797
149620448	chr1:149620448:A:G	8.98116e-06	-1.09731e-10	-0.924095	1.53817e-05	-1.09731e-10	-1.22397	5.68027e-05	-1.09731e-10	-1.11993
149620569	chr1:149620569:C:T	2.6424e-06	-1.25236	-0.895181	6.65954e-06	-1.23618	-0.82492	2.06417e-05	-1.20616	-0.926039
149622992	chr1:149622992:G:T	5.50225e-06	-1.09731e-10	-1.41407	1.24666e-05	-1.09731e-10	-1.4341	4.1735e-05	-1.09731e-10	-1.42817
149624440	chr1:149624440:A:G	1.12154e-05	-1.09731e-10	-0.701932	2.77282e-05	-1.09731e-10	-0.634701	8.91712e-05	-1.09731e-10	-0.668955
149626134	chr1:149626134:C:T	1.6507e-05	-0.315438	-4.15888e-10	3.87883e-05	-0.299032	-4.15888e-10	0.000104409	-0.511193	-4.15888e-10
149626226	chr1:149626226:A:T	1.28949e-05	-1.53926	0.976871	4.54362e-05	-1.55255	1.41171	0.00010917	-1.51082	1.04421
149628367	chr1:149628367:G:C	5.44851e-06	-1.09731e-10	-1.42388	1.28684e-05	-1.09731e-10	-1.40238	4.21886e-05	-1.09731e-10	-1.41736
149628712	chr1:149628712:T:A	2.00934e-05	1.15073	-1.26956	5.09694e-05	1.21185	-1.23777	7.8312e-05	0.458927	-1.25774
149629286	chr1:149629286:A:G	3.32316e-06	-1.1463	-0.77201	5.51589e-06	-1.16777	-1.08175	2.27987e-05	-1.11452	-0.918288
149629398	chr1:149629398:C:T	2.15677e-05	1.09795	-1.14597	5.51994e-05	1.15808	-1.10428	8.50132e-05	0.413639	-1.13035
149629860	chr1:149629860:G:C	1.14639e-05	-0.680017	-4.15888e-10	2.51495e-05	-0.732313	-4.15888e-10	9.17543e-05	-0.640399	-4.15888e-10
149630031	chr1:149630031:C:T	1.576e-05	-1.09731e-10	-0.361748	4.0923e-05	-1.09731e-10	-0.245457	0.000135276	-1.09731e-10	-0.252196
149630999	chr1:149630999:T:G	5.45313e-06	-1.42303	-4.15888e-10	1.34295e-05	-1.35969	-4.15888e-10	4.57106e-05	-1.33718	-4.15888e-10
149631082	chr1:149631082:C:G	5.39019e-06	-1.43464	-4.15888e-10	1.29953e-05	-1.39256	-4.15888e-10	4.29596e-05	-1.39925	-4.15888e-10
149631582	chr1:149631582:A:G	1.54868e-05	-1.46195	1.08271	5.38933e-05	-1.49482	1.52468	0.000134752	-1.40683	1.15076
149632479	chr1:149632479:G:A	7.27132e-06	-1.09731e-10	-1.13529	1.60723e-05	-1.09731e-10	-1.18005	5.27047e-05	-1.09731e-10	-1.19481
149635466	chr1:149635466:G:A	2.20472e-05	-1.09731e-10	-0.0260398	2.94099e-05	-1.09731e-10	-0.575817	0.000119792	-1.09731e-10	-0.373758
149635917	chr1:149635917:A:G	8.96484e-06	-1.09731e-10	-0.925914	1.97868e-05	-1.09731e-10	-0.972134	6.33562e-05	-1.09731e-10	-1.01074
149636020	chr1:149636020:T:G	1.15024e-05	-0.676667	-4.15888e-10	2.52049e-05	-0.730111	-4.15888e-10	9.19849e-05	-0.637889	-4.15888e-10
149636405	chr1:149636405:G:GA	1.66587e-05	0.95413	-1.26042	4.20862e-05	1.01631	-1.23374	6.70306e-05	0.291521	-1.24589
149636409	chr1:149636409:A:G	2.38638e-05	1.03393	-0.980793	5.30633e-05	1.11857	-1.10424	8.87233e-05	0.365704	-1.0397
149636580	chr1:149636580:G:A	2.42177e-05	1.08599	-1.01813	6.3014e-05	1.14439	-0.958178	9.61554e-05	0.402632	-0.99618
149636735	chr1:149636735:C:T	7.68161e-06	-1.09731e-10	-1.08039	1.68642e-05	-1.09731e-10	-1.13196	5.53525e-05	-1.09731e-10	-1.14579
149636776	chr1:149636776:G:A	3.58159e-06	-1.0593	-0.784118	7.88037e-06	-0.962489	-0.930286	2.5135e-05	-1.07352	-0.861734
149636809	chr1:149636809:T:A	1.14021e-05	-1.09731e-10	-0.685425	1.91006e-05	-1.09731e-10	-1.00743	7.30184e-05	-1.09731e-10	-0.868802
149636883	chr1:149636883:A:G	6.22517e-06	-1.09731e-10	-1.29062	1.53248e-05	-1.09731e-10	-1.22768	4.91483e-05	-1.09731e-10	-1.26467
149637868	chr1:149637868:C:T	7.06649e-06	-1.09731e-10	-1.16386	1.56058e-05	-1.09731e-10	-1.20951	5.13376e-05	-1.09731e-10	-1.22109
149637939	chr1:149637939:G:A	1.36617e-05	-1.09731e-10	-0.504626	2.85322e-05	-1.09731e-10	-0.606115	9.31957e-05	-1.09731e-10	-0.624812
149638701	chr1:149638701:T:C	2.06854e-05	1.11469	-1.20449	4.78648e-05	1.20156	-1.29033	7.72661e-05	0.433806	-1.24606
149638746	chr1:149638746:T:C	4.03199e-06	-0.697626	-1.02734	1.02107e-05	-0.369468	-1.26424	2.95978e-05	-0.626777	-1.14504
149639147	chr1:149639147:T:C	7.3255e-06	-1.12786	-4.15888e-10	2.33206e-05	-0.807812	-4.15888e-10	6.75588e-05	-0.946516	-4.15888e-10
149639373	chr1:149639373:A:G	1.09223e-05	-1.09731e-10	-0.728417	1.84389e-05	-1.09731e-10	-1.04269	7.02554e-05	-1.09731e-10	-0.907376
149640986	chr1:149640986:T:C	8.46566e-06	-1.09731e-10	-0.983206	1.66111e-05	-1.09731e-10	-1.14708	5.99908e-05	-1.09731e-10	-1.06532
149641335	chr1:149641335:C:T	8.22478e-06	-1.09731e-10	-1.01207	1.62155e-05	-1.09731e-10	-1.17118	5.85419e-05	-1.09731e-10	-1.08977
149641342	chr1:149641342:C:G	6.84206e-06	-1.09731e-10	-1.19613	1.38203e-05	-1.09731e-10	-1.33101	4.84309e-05	-1.09731e-10	-1.27938
149641403	chr1:149641403:A:G	1.84599e-06	-1.26812	-1.23809	4.5468e-06	-1.24837	-1.19436	1.45774e-05	-1.22477	-1.25527
149641930	chr1:149641930:T:C	2.93626e-06	-0.886943	-1.15514	7.36436e-06	-0.85804	-1.10246	2.36124e-05	-0.822318	-1.17542
149642398	chr1:149642398:C:T	6.03121e-06	-1.32228	-4.15888e-10	1.47534e-05	-1.26567	-4.15888e-10	4.86782e-05	-1.27428	-4.15888e-10
149642508	chr1:149642508:A:G	2.8542e-05	-1.09986	1.33202	0.000115612	-1.09584	1.88894	0.0002248	-1.18943	1.44512
149643601	chr1:149643601:A:G	6.31396e-06	-1.09731e-10	-1.27646	1.48555e-05	-1.09731e-10	-1.25878	4.65842e-05	-1.09731e-10	-1.31825
149643881	chr1:149643881:T:A	4.72369e-06	-1.15765	-0.408985	6.92211e-06	-1.11793	-0.904504	2.66989e-05	-1.22092	-0.653968
149643963	chr1:149643963:A:G	5.45281e-06	-1.34589	-0.0772012	9.50305e-06	-1.33203	-0.373507	3.52856e-05	-1.38728	-0.208761
149644058	chr1:149644058:T:A	1.9591e-05	0.903218	-1.04737	4.91267e-05	0.964487	-1.02724	7.86311e-05	0.245225	-1.03997
149644073	chr1:149644073:A:G	8.47158e-06	-1.08885	0.106339	1.41237e-05	-1.0944	-0.214891	5.01919e-05	-1.16274	-0.080918
149644417	chr1:149644417:T:C	1.63086e-05	-1.09731e-10	-0.327534	2.2961e-05	-1.09731e-10	-0.823352	9.15568e-05	-1.09731e-10	-0.642553
149644634	chr1:149644634:C:T	5.42062e-06	-1.09731e-10	-1.42901	1.25474e-05	-1.09731e-10	-1.42763	4.18072e-05	-1.09731e-10	-1.42644
149644807	chr1:149644807:T:C	5.71434e-06	-1.49896	0.122713	6.82347e-06	-1.51293	-0.523846	3.37901e-05	-1.45811	-0.18123
149645710	chr1:149645710:T:C	1.35567e-06	-1.55978	-1.25515	4.45927e-06	-1.55003	-0.912138	1.11438e-05	-1.54038	-1.20825
149645811	chr1:149645811:T:C	5.84871e-06	-1.09731e-10	-1.353	1.46913e-05	-1.09731e-10	-1.2699	4.69084e-05	-1.09731e-10	-1.31132
149646152	chr1:149646152:G:A	5.42123e-06	-1.09731e-10	-1.4289	1.25018e-05	-1.09731e-10	-1.43128	4.14892e-05	-1.09731e-10	-1.43408
149646214	chr1:149646214:TA:T	7.01156e-06	-1.09731e-10	-1.17166	1.53981e-05	-1.09731e-10	-1.2229	5.07808e-05	-1.09731e-10	-1.23199
149646587	chr1:149646587:T:C	2.60005e-05	-1.09731e-10	0.138893	7.92841e-05	-1.09731e-10	0.415889	0.000243344	-1.09731e-10	0.334964
149646835	chr1:149646835:T:C	1.84222e-05	-1.09731e-10	-0.205665	2.54555e-05	-1.09731e-10	-0.720219	0.0001025	-1.09731e-10	-0.529649
149647029	chr1:149647029:C:T	1.47557e-06	-1.45935	-1.27083	2.9475e-06	-1.47116	-1.40503	1.08414e-05	-1.43311	-1.34303
149647179	chr1:149647179:G:T	6.92704e-06	-1.09731e-10	-1.18379	1.52266e-05	-1.09731e-10	-1.2341	5.02335e-05	-1.09731e-10	-1.24283
149648813	chr1:149648813:T:C	1.59488e-05	-1.09731e-10	-0.349838	2.74778e-05	-1.09731e-10	-0.64377	0.00010841	-1.09731e-10	-0.473594
149652859	chr1:149652859:T:C	2.47964e-05	-0.376538	0.468014	8.33303e-05	-0.364948	0.830611	0.000189426	-0.459566	0.544048
149653548	chr1:149653548:G:C	8.30625e-06	-1.09731e-10	-1.00222	1.79401e-05	-1.09731e-10	-1.07011	5.92806e-05	-1.09731e-10	-1.07723
149654376	chr1:149654376:C:T	1.49431e-05	-1.09731e-10	-0.414976	4.5695e-05	-1.09731e-10	-0.135161	0.000133616	-1.09731e-10	-0.264543
149655765	chr1:149655765:G:A	5.53582e-06	-1.09731e-10	-1.40798	1.4622e-05	-1.09731e-10	-1.27462	4.64528e-05	-1.09731e-10	-1.32108
149655926	chr1:149655926:A:G	1.68183e-05	-1.09731e-10	-0.296757	3.79769e-05	-1.09731e-10	-0.320171	0.000111338	-1.09731e-10	-0.446943
149658089	chr1:149658089:C:A	1.92106e-05	-1.09731e-10	-0.163761	3.05604e-05	-1.09731e-10	-0.537444	0.000122711	-1.09731e-10	-0.349683
149659127	chr1:149659127:A:G	6.01155e-06	-1.09731e-10	-1.32554	1.28821e-05	-1.09731e-10	-1.40131	4.46504e-05	-1.09731e-10	-1.36065
149660671	chr1:149660671:C:T	6.0894e-06	-1.09731e-10	-1.31267	1.35571e-05	-1.09731e-10	-1.35024	4.44456e-05	-1.09731e-10	-1.36525
149660750	chr1:149660750:T:A	5.65359e-06	-1.09731e-10	-1.38693	1.42447e-05	-1.09731e-10	-1.30077	4.48352e-05	-1.09731e-10	-1.35652
149661100	chr1:149661100:T:C	7.06232e-05	-1.09731e-10	1.13813	9.30967e-05	-1.09731e-10	0.576489	0.000407186	-1.09731e-10	0.849757
149662399	chr1:149662399:G:T	8.36018e-06	-1.09731e-10	-0.995744	1.53997e-05	-1.09731e-10	-1.2228	5.66718e-05	-1.09731e-10	-1.12224
149663994	chr1:149663994:T:C	3.66774e-05	-1.09731e-10	0.482936	9.63489e-05	-1.09731e-10	0.610826	0.000293749	-1.09731e-10	0.523211
149664169	chr1:149664169:C:G	1.76796e-05	-1.09731e-10	-0.246812	2.8365e-05	-1.09731e-10	-0.611994	0.000105363	-1.09731e-10	-0.502098
149665528	chr1:149665528:T:A	5.85883e-05	-1.09731e-10	0.951312	0.000137696	-1.09731e-10	0.967896	0.00036988	-1.09731e-10	0.753665
149667304	chr1:149667304:A:T	5.41153e-06	-1.09731e-10	-1.43069	1.2533e-05	-1.09731e-10	-1.42879	4.14885e-05	-1.09731e-10	-1.4341
149668695	chr1:149668695:C:T	5.45753e-06	-1.09731e-10	-1.42223	1.39833e-05	-1.09731e-10	-1.31929	4.47817e-05	-1.09731e-10	-1.35771
149669861	chr1:149669861:T:A	0.000108986	-1.09731e-10	1.57199	0.000290229	-1.09731e-10	1.71352	0.000879407	-1.09731e-10	1.61973
149669984	chr1:149669984:C:T	5.74311e-06	-1.09731e-10	-1.37122	1.24728e-05	-1.09731e-10	-1.4336	4.18049e-05	-1.09731e-10	-1.4265
149670829	chr1:149670829:G:T	6.31248e-06	-1.09731e-10	-1.2767	1.44348e-05	-1.09731e-10	-1.28751	4.8166e-05	-1.09731e-10	-1.28486
149670981	chr1:149670981:C:A	3.00327e-06	-0.64366	-1.37586	6.71052e-06	-0.651149	-1.40232	2.17557e-05	-0.68097	-1.39867
149671501	chr1:149671501:T:C	2.54976e-06	-0.761672	-1.42155	5.87368e-06	-0.754914	-1.43175	1.87105e-05	-0.799548	-1.43088
149671557	chr1:149671557:C:T	7.66139e-06	-1.09731e-10	-1.08303	1.3941e-05	-1.09731e-10	-1.32232	5.02014e-05	-1.09731e-10	-1.24347
149671661	chr1:149671661:A:G	1.40792e-05	-1.09731e-10	-0.474526	1.93871e-05	-1.09731e-10	-0.992544	7.96933e-05	-1.09731e-10	-0.781328
149672491	chr1:149672491:C:T	6.11733e-06	-1.3081	-4.15888e-10	1.50178e-05	-1.24792	-4.15888e-10	5.10112e-05	-1.22747	-4.15888e-10
149672599	chr1:149672599:G:A	5.87628e-06	-1.09731e-10	-1.3483	1.36376e-05	-1.09731e-10	-1.34432	4.74941e-05	-1.09731e-10	-1.29891
149674060	chr1:149674060:G:A	5.3944e-06	-1.09731e-10	-1.43386	1.44003e-05	-1.09731e-10	-1.2899	4.24851e-05	-1.09731e-10	-1.41036
149674572	chr1:149674572:AC:A	1.16597e-06	-1.55849	-1.40718	2.81691e-06	-1.55958	-1.36193	9.20342e-06	-1.56018	-1.37976
149674880	chr1:149674880:T:TG	1.18885e-05	-0.112694	-0.530955	3.6451e-05	-0.119779	-0.241401	8.88488e-05	-0.207513	-0.465064
149677446	chr1:149677446:T:C	5.55867e-06	-1.09731e-10	-1.40387	1.25816e-05	-1.09731e-10	-1.42492	4.24963e-05	-1.09731e-10	-1.4101
149677451	chr1:149677451:A:G	0.000139264	2.0898	-0.27265	0.000222647	2.13857	-0.690126	0.000457247	1.36402	-0.39831
149677691	chr1:149677691:G:A	1.29492e-05	-1.09731e-10	-0.558187	3.78019e-05	-1.09731e-10	-0.32479	0.000112204	-1.09731e-10	-0.439194
149678910	chr1:149678910:A:T	6.28025e-06	-1.28181	-4.15888e-10	1.32469e-05	-1.37338	-4.15888e-10	4.33342e-05	-1.39057	-4.15888e-10
149682536	chr1:149682536:G:A	8.78542e-06	-1.09731e-10	-0.94613	2.21363e-05	-1.09731e-10	-0.859931	7.44893e-05	-1.09731e-10	-0.848858
149683176	chr1:149683176:A:G	1.01614e-05	-1.09731e-10	-0.80063	2.31384e-05	-1.09731e-10	-0.815655	6.97158e-05	-1.09731e-10	-0.915086
149686066	chr1:149686066:CTG:C	5.51251e-06	-1.09731e-10	-1.4122	1.35157e-05	-1.09731e-10	-1.3533	4.34389e-05	-1.09731e-10	-1.38816
149694342	chr1:149694342:T:G	5.8079e-06	-1.09731e-10	-1.36001	1.30768e-05	-1.09731e-10	-1.38631	4.45511e-05	-1.09731e-10	-1.36288
149695128	chr1:149695128:G:A	5.56379e-06	-1.09731e-10	-1.40294	1.26492e-05	-1.09731e-10	-1.41956	4.26765e-05	-1.09731e-10	-1.40586
149695363	chr1:149695363:A:C	6.79384e-06	-1.09731e-10	-1.20321	1.63673e-05	-1.09731e-10	-1.16186	5.57047e-05	-1.09731e-10	-1.13945
149696127	chr1:149696127:A:G	5.69206e-05	-1.09731e-10	0.922434	0.000142805	-1.09731e-10	1.00433	0.000416467	-1.09731e-10	0.872294
149712576	chr1:149712576:G:A	5.53106e-06	-1.40884	-4.15888e-10	1.21661e-05	-1.45849	-4.15888e-10	4.23397e-05	-1.41379	-4.15888e-10
149712859	chr1:149712859:T:C	5.70159e-06	-1.37848	-4.15888e-10	1.24789e-05	-1.43311	-4.15888e-10	4.36241e-05	-1.3839	-4.15888e-10
149713256	chr1:149713256:C:G	9.30177e-06	-1.09731e-10	-0.889019	1.83427e-05	-1.09731e-10	-1.04792	6.63875e-05	-1.09731e-10	-0.964005
149716014	chr1:149716014:A:G	8.58603e-06	-1.09731e-10	-0.969088	1.81058e-05	-1.09731e-10	-1.06092	6.19495e-05	-1.09731e-10	-1.03319
149716451	chr1:149716451:A:G	7.02619e-06	-1.09731e-10	-1.16958	1.45675e-05	-1.09731e-10	-1.27836	5.13052e-05	-1.09731e-10	-1.22172
149718518	chr1:149718518:G:A	1.2358e-05	-1.09731e-10	-0.604923	2.33879e-05	-1.09731e-10	-0.804929	8.67344e-05	-1.09731e-10	-0.696662
149719330	chr1:149719330:A:T	9.82987e-06	-0.833798	-4.15888e-10	1.78298e-05	-1.07628	-4.15888e-10	7.44825e-05	-0.848949	-4.15888e-10
149719332	chr1:149719332:GA:G	6.69824e-06	-1.21738	-4.15888e-10	1.3214e-05	-1.37587	-4.15888e-10	5.10405e-05	-1.22689	-4.15888e-10
149719334	chr1:149719334:A:T	7.00341e-06	-1.17283	-4.15888e-10	1.36595e-05	-1.34271	-4.15888e-10	5.33252e-05	-1.1831	-4.15888e-10
149721608	chr1:149721608:C:T	5.82185e-06	-1.09731e-10	-1.35761	1.25033e-05	-1.09731e-10	-1.43115	4.24971e-05	-1.09731e-10	-1.41008
149721974	chr1:149721974:C:T	9.0639e-06	-1.09731e-10	-0.914924	1.76416e-05	-1.09731e-10	-1.08689	6.37679e-05	-1.09731e-10	-1.00426
149721999	chr1:149721999:G:T	1.00143e-05	-1.09731e-10	-0.815206	2.21564e-05	-1.09731e-10	-0.859025	7.32807e-05	-1.09731e-10	-0.865216
149727258	chr1:149727258:C:A	2.49846e-05	0.0990351	-4.15888e-10	7.02901e-05	0.295481	-4.15888e-10	0.000174596	0.00295921	-4.15888e-10
149727977	chr1:149727977:C:T	6.28183e-06	-1.09731e-10	-1.28156	1.89138e-05	-1.09731e-10	-1.01726	5.74739e-05	-1.09731e-10	-1.10818
149735597	chr1:149735597:T:A	1.66065e-05	-0.309429	-4.15888e-10	4.09602e-05	-0.244548	-4.15888e-10	0.000103132	-0.523503	-4.15888e-10
149736176	chr1:149736176:T:A	1.37592e-05	-1.09731e-10	-0.497517	3.1217e-05	-1.09731e-10	-0.516187	9.74969e-05	-1.09731e-10	-0.579693
149740347	chr1:149740347:A:G	4.98389e-06	-1.51301	-4.15888e-10	1.17025e-05	-1.49735	-4.15888e-10	3.91389e-05	-1.4924	-4.15888e-10
149740348	chr1:149740348:T:A	5.47463e-06	-1.09731e-10	-1.4191	1.24661e-05	-1.09731e-10	-1.43413	4.15092e-05	-1.09731e-10	-1.4336
149740466	chr1:149740466:T:C	5.41697e-06	-1.09731e-10	-1.42969	1.25232e-05	-1.09731e-10	-1.42957	4.14871e-05	-1.09731e-10	-1.43413
149742268	chr1:149742268:T:C	5.47608e-06	-1.09731e-10	-1.41883	1.37093e-05	-1.09731e-10	-1.33907	4.40711e-05	-1.09731e-10	-1.37371
149744012	chr1:149744012:T:C	1.3086e-05	-1.09731e-10	-0.547683	5.38104e-05	-1.09731e-10	0.0283164	0.00012347	-1.09731e-10	-0.343513
149744033	chr1:149744033:C:T	1.23782e-05	-1.09731e-10	-0.603287	5.02026e-05	-1.09731e-10	-0.0410821	0.000116097	-1.09731e-10	-0.405086
149744621	chr1:149744621:A:AG	5.48671e-06	-1.09731e-10	-1.4169	1.36947e-05	-1.09731e-10	-1.34014	4.42273e-05	-1.09731e-10	-1.37017
149744628	chr1:149744628:A:T	2.03193e-06	-1.51998	-0.890254	7.12885e-06	-1.54966	-0.443337	1.77086e-05	-1.55145	-0.734012
149744692	chr1:149744692:C:T	2.07612e-06	-1.50173	-0.886994	7.22544e-06	-1.53948	-0.440058	1.79084e-05	-1.54206	-0.73218
149744819	chr1:149744819:A:G	1.87326e-06	-1.50379	-0.987751	6.28014e-06	-1.54069	-0.579064	1.5952e-05	-1.54323	-0.846697
149745138	chr1:149745138:A:T	4.75817e-06	-1.55936	-4.15888e-10	1.09944e-05	-1.55976	-4.15888e-10	3.66566e-05	-1.55792	-4.15888e-10
149745294	chr1:149745294:T:G	7.13016e-06	-1.09731e-10	-1.15489	2.3083e-05	-1.09731e-10	-0.818055	6.85786e-05	-1.09731e-10	-0.931532
149745509	chr1:149745509:G:A	6.90982e-06	-1.09731e-10	-1.18628	1.52456e-05	-1.09731e-10	-1.23286	5.26135e-05	-1.09731e-10	-1.19654
149745544	chr1:149745544:C:A	1.70136e-06	-1.47259	-1.11521	5.34333e-06	-1.52105	-0.760253	1.40175e-05	-1.52462	-0.99459
149745548	chr1:149745548:G:A	2.18107e-05	-1.09731e-10	-0.0368219	3.99857e-05	-1.09731e-10	-0.268627	0.000135048	-1.09731e-10	-0.253883
149745735	chr1:149745735:G:A	1.86225e-06	-1.45824	-1.0392	6.01228e-06	-1.51117	-0.652178	1.54515e-05	-1.51522	-0.90659
149745924	chr1:149745924:G:C	1.74404e-06	-1.46317	-1.09985	5.49633e-06	-1.51458	-0.738491	1.43534e-05	-1.51846	-0.977068
149746098	chr1:149746098:G:A	5.70242e-06	-1.37833	-4.15888e-10	1.25187e-05	-1.42992	-4.15888e-10	4.13874e-05	-1.43654	-4.15888e-10
149746229	chr1:149746229:A:T	1.42914e-06	-1.52128	-1.24087	4.33947e-06	-1.5502	-0.939198	1.17941e-05	-1.5517	-1.14021
149746256	chr1:149746256:T:G	4.63039e-06	-0.175074	-1.41151	1.08411e-05	-0.148504	-1.4253	3.21618e-05	-0.268794	-1.41994
149746387	chr1:149746387:G:A	5.44567e-06	-1.09731e-10	-1.4244	1.25455e-05	-1.09731e-10	-1.42779	4.14914e-05	-1.09731e-10	-1.43403
149746431	chr1:149746431:C:T	4.76623e-06	-1.55767	-4.15888e-10	1.10159e-05	-1.55781	-4.15888e-10	3.73367e-05	-1.53954	-4.15888e-10
149746542	chr1:149746542:C:T	1.14945e-06	-1.54606	-1.43388	2.89459e-06	-1.51197	-1.38234	9.47978e-06	-1.49866	-1.41169
149746988	chr1:149746988:CAG:C	1.17968e-06	-1.55509	-1.39889	3.16537e-06	-1.53091	-1.27397	1.00757e-05	-1.52002	-1.32936
149747172	chr1:149747172:G:A	5.85938e-06	-1.09731e-10	-1.35118	1.37862e-05	-1.09731e-10	-1.33348	4.60839e-05	-1.09731e-10	-1.32905
149747620	chr1:149747620:C:T	6.46466e-06	-1.09731e-10	-1.25287	1.48165e-05	-1.09731e-10	-1.26141	4.80106e-05	-1.09731e-10	-1.28809
149747624	chr1:149747624:G:C	5.73339e-06	-1.09731e-10	-1.37292	1.50727e-05	-1.09731e-10	-1.24427	4.76654e-05	-1.09731e-10	-1.29531
149747642	chr1:149747642:T:C	5.47299e-06	-1.09731e-10	-1.4194	1.3715e-05	-1.09731e-10	-1.33866	4.40833e-05	-1.09731e-10	-1.37343
149747933	chr1:149747933:C:T	1.24927e-06	-1.47964	-1.41703	3.1383e-06	-1.52707	-1.2864	9.71438e-06	-1.53573	-1.35017
149748349	chr1:149748349:G:T	5.41914e-06	-1.09731e-10	-1.42929	1.26278e-05	-1.09731e-10	-1.42125	4.16054e-05	-1.09731e-10	-1.43128
149750534	chr1:149750534:A:T	8.58366e-06	-1.09731e-10	-0.969363	2.29119e-05	-1.09731e-10	-0.825493	7.71167e-05	-1.09731e-10	-0.814193
149750827	chr1:149750827:A:T	3.81782e-06	-1.50986	-0.269683	1.66194e-05	-1.54516	0.398577	3.58784e-05	-1.54612	-0.0332554
149750830	chr1:149750830:T:A	1.11995e-05	-1.09731e-10	-0.703358	2.54863e-05	-1.09731e-10	-0.719009	7.99755e-05	-1.09731e-10	-0.777793
149750959	chr1:149750959:C:CT	1.06007e-05	-1.09731e-10	-0.758306	2.42707e-05	-1.09731e-10	-0.767881	7.62671e-05	-1.09731e-10	-0.825272
149751048	chr1:149751048:T:C	1.07249e-05	-1.09731e-10	-0.746655	2.45399e-05	-1.09731e-10	-0.75685	7.71269e-05	-1.09731e-10	-0.814062
149751101	chr1:149751101:T:A	1.17158e-05	-1.09731e-10	-0.658288	2.67405e-05	-1.09731e-10	-0.670971	8.37743e-05	-1.09731e-10	-0.731387
149751182	chr1:149751182:T:C	1.56587e-06	-1.44593	-1.22486	3.12901e-06	-1.46326	-1.35318	1.09783e-05	-1.44555	-1.31804
149751838	chr1:149751838:T:C	3.57077e-06	-0.584934	-1.26151	9.72345e-06	-0.583518	-1.09909	3.21796e-05	-0.560326	-1.12786
149751930	chr1:149751930:CT:C	5.44244e-06	-1.09731e-10	-1.425	1.29929e-05	-1.09731e-10	-1.39275	4.26112e-05	-1.09731e-10	-1.4074
149752350	chr1:149752350:C:A	5.47908e-06	-1.09731e-10	-1.41829	1.30097e-05	-1.09731e-10	-1.39146	4.25314e-05	-1.09731e-10	-1.40927
149752362	chr1:149752362:G:C	6.0554e-06	-1.09731e-10	-1.31827	1.35753e-05	-1.09731e-10	-1.3489	4.60541e-05	-1.09731e-10	-1.3297
149752634	chr1:149752634:G:A	5.44521e-06	-1.09731e-10	-1.42449	1.25344e-05	-1.09731e-10	-1.42867	4.14895e-05	-1.09731e-10	-1.43407
149752734	chr1:149752734:G:A	5.65696e-06	-1.38634	-4.15888e-10	1.23889e-05	-1.44035	-4.15888e-10	4.34094e-05	-1.38884	-4.15888e-10
149754082	chr1:149754082:T:C	4.98632e-06	-1.55016	0.03763	1.61727e-05	-1.54788	0.374049	4.10737e-05	-1.5587	0.114552
149756406	chr1:149756406:G:A	4.80055e-06	-1.55049	-4.15888e-10	1.10069e-05	-1.55863	-4.15888e-10	3.65791e-05	-1.56004	-4.15888e-10
149756908	chr1:149756908:C:T	5.64013e-06	-1.09731e-10	-1.38932	1.34638e-05	-1.09731e-10	-1.35714	4.42797e-05	-1.09731e-10	-1.36899
149756984	chr1:149756984:C:T	1.16648e-05	-1.09731e-10	-0.662645	2.20803e-05	-1.09731e-10	-0.862462	8.13399e-05	-1.09731e-10	-0.760877
149757308	chr1:149757308:C:A	5.40708e-06	-1.09731e-10	-1.43151	1.33438e-05	-1.09731e-10	-1.3661	4.27497e-05	-1.09731e-10	-1.40415
149757951	chr1:149757951:T:G	1.4899e-05	-1.09731e-10	-0.417927	3.32154e-05	-1.09731e-10	-0.454135	0.000104358	-1.09731e-10	-0.511689
149758598	chr1:149758598:T:C	8.40287e-06	-1.09731e-10	-0.99065	2.13541e-05	-1.09731e-10	-0.895905	7.26344e-05	-1.09731e-10	-0.874075
149758691	chr1:149758691:T:C	4.90811e-06	-0.117507	-1.41083	1.3124e-05	0.0286321	-1.41134	3.05817e-05	-0.332418	-1.40669
149759595	chr1:149759595:C:T	5.40957e-06	-1.09731e-10	-1.43106	1.25151e-05	-1.09731e-10	-1.43021	4.14869e-05	-1.09731e-10	-1.43414
149760073	chr1:149760073:T:G	1.01165e-05	-0.0630226	-0.742031	3.50782e-05	0.114718	-0.514286	6.03835e-05	-0.28088	-0.777918
149761042	chr1:149761042:T:C	5.5862e-06	-1.09731e-10	-1.39892	1.26757e-05	-1.09731e-10	-1.41746	4.24611e-05	-1.09731e-10	-1.41093
149761283	chr1:149761283:C:T	5.9439e-06	-1.09731e-10	-1.33686	1.28984e-05	-1.09731e-10	-1.40005	4.42722e-05	-1.09731e-10	-1.36916
149761424	chr1:149761424:C:T	7.73009e-06	-0.218953	-0.855151	2.60711e-05	-0.0496494	-0.646673	4.67869e-05	-0.425305	-0.888606
149761827	chr1:149761827:G:T	5.42168e-06	-1.09731e-10	-1.42882	1.24695e-05	-1.09731e-10	-1.43387	4.15512e-05	-1.09731e-10	-1.43259
149762432	chr1:149762432:C:T	1.24019e-05	-0.0243896	-0.576983	4.41035e-05	0.154911	-0.325521	7.34868e-05	-0.245343	-0.617064
149763063	chr1:149763063:G:T	1.52674e-05	-1.09731e-10	-0.393504	2.85764e-05	-1.09731e-10	-0.604568	0.000111089	-1.09731e-10	-0.449181
149764711	chr1:149764711:A:G	1.03906e-05	-1.09731e-10	-0.778318	3.04547e-05	-1.09731e-10	-0.54091	9.99811e-05	-1.09731e-10	-0.554532
149764906	chr1:149764906:A:G	1.07913e-05	-1.09731e-10	-0.740483	3.2021e-05	-1.09731e-10	-0.490759	0.000105959	-1.09731e-10	-0.496462
149765513	chr1:149765513:C:G	1.55775e-06	-1.44879	-1.22719	3.01794e-06	-1.45517	-1.3974	1.10577e-05	-1.37649	-1.3799
149766726	chr1:149766726:G:C	6.51548e-06	-1.09731e-10	-1.24504	2.36322e-05	-1.09731e-10	-0.794541	6.79138e-05	-1.09731e-10	-0.941274
149766771	chr1:149766771:C:T	8.5266e-06	-1.09731e-10	-0.976033	1.59849e-05	-1.09731e-10	-1.1855	5.78274e-05	-1.09731e-10	-1.10205
149767037	chr1:149767037:G:A	2.99602e-06	-0.596385	-1.42555	9.15297e-06	-0.395819	-1.34725	2.80615e-05	-0.414541	-1.41058
149769297	chr1:149769297:T:A	5.15312e-06	-1.47962	-4.15888e-10	1.15427e-05	-1.5111	-4.15888e-10	3.7873e-05	-1.52528	-4.15888e-10
149769298	chr1:149769298:T:G	5.02768e-06	-1.50426	-4.15888e-10	1.13291e-05	-1.52977	-4.15888e-10	3.72922e-05	-1.54073	-4.15888e-10
149771610	chr1:149771610:G:T	1.62342e-05	-0.332105	-4.15888e-10	4.38829e-05	-0.175624	-4.15888e-10	0.000102667	-0.528018	-4.15888e-10
149774246	chr1:149774246:T:C	5.39317e-06	-1.09731e-10	-1.43409	1.36908e-05	-1.09731e-10	-1.34043	4.35117e-05	-1.09731e-10	-1.38648
149774328	chr1:149774328:T:C	1.05406e-05	-1.09731e-10	-0.763993	2.02446e-05	-1.09731e-10	-0.949264	7.40897e-05	-1.09731e-10	-0.854237
149775542	chr1:149775542:T:A	6.41459e-06	-1.09731e-10	-1.26065	1.35435e-05	-1.09731e-10	-1.35124	4.72075e-05	-1.09731e-10	-1.30496
149775741	chr1:149775741:T:C	1.26082e-05	-0.584875	-4.15888e-10	2.94322e-05	-0.57506	-4.15888e-10	8.00174e-05	-0.777269	-4.15888e-10
149776844	chr1:149776844:T:C	8.60633e-06	-1.09731e-10	-0.966726	1.70808e-05	-1.09731e-10	-1.1192	6.14281e-05	-1.09731e-10	-1.04165
149777234	chr1:149777234:TG:T	8.80207e-06	-1.09731e-10	-0.944237	1.61903e-05	-1.09731e-10	-1.17274	5.53938e-05	-1.09731e-10	-1.14505
149777306	chr1:149777306:G:A	5.45962e-06	-1.09731e-10	-1.42185	1.30003e-05	-1.09731e-10	-1.39218	4.20507e-05	-1.09731e-10	-1.42064
149777509	chr1:149777509:T:G	8.52685e-06	-1.09731e-10	-0.976004	2.07629e-05	-1.09731e-10	-0.923983	6.1719e-05	-1.09731e-10	-1.03692
149777550	chr1:149777550:G:A	7.37398e-06	-1.09731e-10	-1.12127	1.5091e-05	-1.09731e-10	-1.24305	5.34055e-05	-1.09731e-10	-1.1816
149777898	chr1:149777898:TTC:T	1.24816e-05	-1.09731e-10	-0.594968	3.8009e-05	-1.09731e-10	-0.319328	0.000125806	-1.09731e-10	-0.324772
149778033	chr1:149778033:C:G	5.39965e-06	-1.09731e-10	-1.43289	1.34809e-05	-1.09731e-10	-1.35588	4.30284e-05	-1.09731e-10	-1.39765
149780046	chr1:149780046:C:A	2.64425e-05	-1.09731e-10	0.155751	3.94788e-05	-1.09731e-10	-0.281385	0.000164868	-1.09731e-10	-0.0543705
149780147	chr1:149780147:C:T	7.19441e-06	-1.14592	-4.15888e-10	1.66729e-05	-1.14337	-4.15888e-10	5.7958e-05	-1.09979	-4.15888e-10
149780181	chr1:149780181:A:G	6.29881e-06	-1.09731e-10	-1.27886	1.33782e-05	-1.09731e-10	-1.36352	4.64882e-05	-1.09731e-10	-1.32032
149780780	chr1:149780780:A:C	6.2024e-06	-1.29429	-4.15888e-10	1.35115e-05	-1.35361	-4.15888e-10	4.36871e-05	-1.38246	-4.15888e-10
149781411	chr1:149781411:T:C	1.36797e-05	-1.09731e-10	-0.503311	4.21382e-05	-1.09731e-10	-0.216195	0.000139305	-1.09731e-10	-0.222847
149781543	chr1:149781543:G:A	1.31143e-05	-0.545519	-4.15888e-10	2.93297e-05	-0.57855	-4.15888e-10	5.76202e-05	-1.10564	-4.15888e-10
149781730	chr1:149781730:A:G	8.85339e-06	-1.09731e-10	-0.938423	1.74175e-05	-1.09731e-10	-1.09967	6.28255e-05	-1.09731e-10	-1.01915
149784623	chr1:149784623:T:C	5.47912e-06	-1.09731e-10	-1.41828	1.25251e-05	-1.09731e-10	-1.42942	4.18131e-05	-1.09731e-10	-1.4263
149786201	chr1:149786201:CTA:C	2.58976e-05	-1.09731e-10	0.134925	3.15544e-05	-1.09731e-10	-0.505436	0.000131949	-1.09731e-10	-0.277102
149786425	chr1:149786425:G:C	7.72113e-06	-1.09731e-10	-1.07526	2.02991e-05	-1.09731e-10	-0.946575	6.05742e-05	-1.09731e-10	-1.05564
149786508	chr1:149786508:G:A	8.26869e-06	-0.109088	-0.89766	2.78652e-05	0.0656374	-0.69541	4.97419e-05	-0.324044	-0.928622
149786772	chr1:149786772:T:A	6.21924e-06	-1.09731e-10	-1.29158	1.58369e-05	-1.09731e-10	-1.19481	4.97251e-05	-1.09731e-10	-1.253
149787421	chr1:149787421:A:G	7.29218e-06	-1.09731e-10	-1.13242	1.89749e-05	-1.09731e-10	-1.01403	5.70966e-05	-1.09731e-10	-1.11477
149787619	chr1:149787619:T:C	6.78879e-06	-1.20395	-4.15888e-10	1.69027e-05	-1.12968	-4.15888e-10	6.23232e-05	-1.02718	-4.15888e-10
149788070	chr1:149788070:T:C	6.51321e-06	-1.24539	-4.15888e-10	1.63884e-05	-1.16058	-4.15888e-10	4.55557e-05	-1.34058	-4.15888e-10
149788259	chr1:149788259:G:A	6.95214e-06	-1.09731e-10	-1.18017	1.7943e-05	-1.09731e-10	-1.06995	5.43961e-05	-1.09731e-10	-1.16322
149788436	chr1:149788436:G:A	1.26007e-05	-1.09731e-10	-0.58547	3.17682e-05	-1.09731e-10	-0.498685	0.000107563	-1.09731e-10	-0.481441
149788668	chr1:149788668:C:T	5.79881e-06	-1.09731e-10	-1.36157	1.28827e-05	-1.09731e-10	-1.40127	4.33159e-05	-1.09731e-10	-1.39099
149788793	chr1:149788793:G:A	6.4439e-06	-1.09731e-10	-1.25609	1.53991e-05	-1.09731e-10	-1.22284	5.27261e-05	-1.09731e-10	-1.1944
149788973	chr1:149788973:G:A	9.02417e-06	-1.09731e-10	-0.919318	2.30803e-05	-1.09731e-10	-0.818169	7.87634e-05	-1.09731e-10	-0.793065
149789005	chr1:149789005:A:G	8.39425e-06	-1.09731e-10	-0.991677	2.23762e-05	-1.09731e-10	-0.849154	6.60447e-05	-1.09731e-10	-0.969181
149789306	chr1:149789306:T:C	9.68952e-06	-0.0642486	-0.78393	3.35327e-05	0.113553	-0.55818	5.83857e-05	-0.282084	-0.810359
149789380	chr1:149789380:G:A	2.02348e-05	-0.111821	-4.15888e-10	5.53717e-05	0.0569182	-4.15888e-10	0.000125359	-0.328332	-4.15888e-10
149789532	chr1:149789532:G:T	1.24115e-05	-1.09731e-10	-0.600598	2.0777e-05	-1.09731e-10	-0.923302	8.03695e-05	-1.09731e-10	-0.772878
149789667	chr1:149789667:C:T	9.85081e-06	-1.09731e-10	-0.83167	2.54294e-05	-1.09731e-10	-0.721245	8.67365e-05	-1.09731e-10	-0.696639
149790028	chr1:149790028:T:C	2.26239e-05	1.18449	-1.18471	0.000152865	1.78267	-0.710269	0.00024783	1.27783	-0.924595
149790595	chr1:149790595:CCTT:C	1.21711e-05	-1.09731e-10	-0.620162	3.17735e-05	-1.09731e-10	-0.498516	0.000108764	-1.09731e-10	-0.470332
149791461	chr1:149791461:AAAG:A	2.32926e-05	-1.09731e-10	0.0289097	3.87029e-05	-1.09731e-10	-0.301236	0.000153012	-1.09731e-10	-0.128998
149791617	chr1:149791617:CTG:C	8.84785e-06	-1.09731e-10	-0.93905	1.73988e-05	-1.09731e-10	-1.10075	6.33066e-05	-1.09731e-10	-1.01152
149792644	chr1:149792644:T:C	6.57457e-06	-1.09731e-10	-1.23601	1.39605e-05	-1.09731e-10	-1.32092	4.85184e-05	-1.09731e-10	-1.27757
149792646	chr1:149792646:C:T	7.3798e-06	-1.09731e-10	-1.12048	1.52892e-05	-1.09731e-10	-1.23	5.3858e-05	-1.09731e-10	-1.17316
149792710	chr1:149792710:C:T	8.28756e-06	-1.09731e-10	-1.00447	1.64837e-05	-1.09731e-10	-1.15478	5.95748e-05	-1.09731e-10	-1.07228
149792781	chr1:149792781:AG:A	0.000110305	1.58403	-4.15888e-10	0.000240267	1.5246	-4.15888e-10	0.00086215	1.59992	-4.15888e-10
149792873	chr1:149792873:CCGAGT:C	5.39329e-06	-1.09731e-10	-1.43407	1.3114e-05	-1.09731e-10	-1.38347	4.18029e-05	-1.09731e-10	-1.42655
149793501	chr1:149793501:G:C	8.85382e-06	-1.09731e-10	-0.938375	1.72976e-05	-1.09731e-10	-1.10658	6.29901e-05	-1.09731e-10	-1.01654
149793992	chr1:149793992:A:C	4.8025e-06	-1.55009	-4.15888e-10	1.10743e-05	-1.55252	-4.15888e-10	3.65736e-05	-1.56019	-4.15888e-10
149794364	chr1:149794364:G:A	8.52336e-06	-0.976413	-4.15888e-10	1.78291e-05	-1.07632	-4.15888e-10	5.87064e-05	-1.08697	-4.15888e-10
149795958	chr1:149795958:G:A	6.84003e-06	-1.09731e-10	-1.19643	1.57872e-05	-1.09731e-10	-1.19795	4.92953e-05	-1.09731e-10	-1.26168
149796466	chr1:149796466:A:G	1.23844e-05	-1.09731e-10	-0.602785	2.96564e-05	-1.09731e-10	-0.567472	9.14843e-05	-1.09731e-10	-0.643346
149796470	chr1:149796470:C:T	5.72605e-06	-1.3742	-4.15888e-10	1.35502e-05	-1.35075	-4.15888e-10	3.93855e-05	-1.48611	-4.15888e-10
149796950	chr1:149796950:T:C	1.20474e-06	-1.55827	-1.37469	2.87867e-06	-1.56005	-1.33977	9.30408e-06	-1.56018	-1.36888
149797787	chr1:149797787:AG:A	1.21714e-05	0.119716	-0.739853	4.51161e-05	0.3189	-0.466811	7.38847e-05	-0.101237	-0.75577
149798582	chr1:149798582:C:T	9.21832e-06	-1.09731e-10	-0.898031	2.3907e-05	-1.09731e-10	-0.782978	7.93585e-05	-1.09731e-10	-0.785538
149800139	chr1:149800139:A:G	6.62123e-06	-1.09731e-10	-1.22894	1.32249e-05	-1.09731e-10	-1.37505	4.49008e-05	-1.09731e-10	-1.35506
149800262	chr1:149800262:T:C	1.32075e-05	-1.09731e-10	-0.538438	3.63848e-05	-1.09731e-10	-0.362998	0.000114336	-1.09731e-10	-0.420374
149800313	chr1:149800313:G:A	1.90068e-06	-1.1262	-1.35081	4.17233e-06	-1.10807	-1.42061	1.23338e-05	-1.24314	-1.40403
149800334	chr1:149800334:G:A	4.48973e-06	-1.55225	-0.0651811	5.83251e-06	-1.54387	-0.64983	2.57094e-05	-1.55808	-0.354574
149800398	chr1:149800398:C:T	6.26941e-06	-0.369505	-0.914036	2.28265e-05	-0.150484	-0.678742	4.09244e-05	-0.522054	-0.925733
149800558	chr1:149800558:G:A	8.01454e-06	-1.09731e-10	-1.03797	1.96383e-05	-1.09731e-10	-0.979669	6.12807e-05	-1.09731e-10	-1.04405
149800575	chr1:149800575:A:G	7.29006e-06	0.160669	-1.29338	2.40272e-05	0.230527	-1.00849	5.18615e-05	0.0346066	-1.24554
149800948	chr1:149800948:T:C	5.93015e-06	-0.114844	-1.22433	2.23788e-05	0.120583	-0.969621	4.04292e-05	-0.275001	-1.18496
149800957	chr1:149800957:A:C	6.52048e-06	-1.09731e-10	-1.24428	1.53804e-05	-1.09731e-10	-1.22406	5.31367e-05	-1.09731e-10	-1.18664
149801833	chr1:149801833:A:G	1.24367e-05	-1.09731e-10	-0.598571	3.1215e-05	-1.09731e-10	-0.516251	9.15298e-05	-1.09731e-10	-0.642849
149801846	chr1:149801846:T:G	1.20526e-05	-1.09731e-10	-0.629942	2.39336e-05	-1.09731e-10	-0.781865	8.49214e-05	-1.09731e-10	-0.717787
149802472	chr1:149802472:T:C	5.75007e-06	-1.09731e-10	-1.37001	1.32128e-05	-1.09731e-10	-1.37597	4.23433e-05	-1.09731e-10	-1.4137
149802563	chr1:149802563:C:T	2.66902e-06	-0.790027	-1.34749	6.26208e-06	-0.866754	-1.25588	1.76734e-05	-0.997187	-1.29027
149802835	chr1:149802835:G:A	1.34476e-05	-1.09731e-10	-0.520422	3.15907e-05	-1.09731e-10	-0.504286	9.60749e-05	-1.09731e-10	-0.594385
149802920	chr1:149802920:C:G	5.39993e-06	-1.09731e-10	-1.43284	1.24785e-05	-1.09731e-10	-1.43315	4.19333e-05	-1.09731e-10	-1.42343
149803255	chr1:149803255:C:G	4.9985e-06	-1.51009	-4.15888e-10	1.14102e-05	-1.52264	-4.15888e-10	3.72991e-05	-1.54054	-4.15888e-10
149803577	chr1:149803577:G:C	2.93873e-06	-0.907165	-1.13408	8.71365e-06	-0.970278	-0.821981	2.21425e-05	-1.09764	-0.964379
149803702	chr1:149803702:A:C	5.39358e-06	-1.09731e-10	-1.43401	1.2467e-05	-1.09731e-10	-1.43407	4.17304e-05	-1.09731e-10	-1.42828
149803750	chr1:149803750:T:A	2.51859e-05	-1.09731e-10	0.107059	7.20796e-05	-1.09731e-10	0.320621	0.000198761	-1.09731e-10	0.132589
149803816	chr1:149803816:A:G	8.43186e-06	0.306454	-1.29366	2.79943e-05	0.53156	-1.15671	5.11309e-05	0.0752805	-1.30041
149804644	chr1:149804644:GT:G	5.73044e-06	-1.09731e-10	-1.37343	1.40154e-05	-1.09731e-10	-1.31699	4.59419e-05	-1.09731e-10	-1.33213
149804985	chr1:149804985:C:T	2.32913e-06	-0.978211	-1.29552	6.16124e-06	-0.871356	-1.26752	2.19594e-05	-0.764054	-1.30626
149805414	chr1:149805414:T:C	6.81073e-06	-1.53297	0.332247	1.54712e-05	-1.55449	0.336325	4.7135e-05	-1.55796	0.251457
149805526	chr1:149805526:C:T	5.9381e-06	-1.09731e-10	-1.33784	1.41146e-05	-1.09731e-10	-1.30994	4.55324e-05	-1.09731e-10	-1.34109
149805827	chr1:149805827:A:G	1.11445e-05	-0.708276	-4.15888e-10	2.62187e-05	-0.690676	-4.15888e-10	8.19939e-05	-0.752868	-4.15888e-10
149806291	chr1:149806291:T:A	1.01723e-05	0.505925	-1.30548	3.16447e-05	0.737641	-1.24022	5.97046e-05	0.250155	-1.32026
149806423	chr1:149806423:C:T	1.02655e-05	0.478922	-1.26936	3.21392e-05	0.708642	-1.19572	6.02309e-05	0.224493	-1.28582
149807173	chr1:149807173:G:A	1.12221e-05	0.590469	-1.29181	3.51476e-05	0.826754	-1.22435	6.54313e-05	0.329414	-1.30793
149807329	chr1:149807329:C:A	1.58897e-05	-0.384823	0.03127	6.56721e-05	-0.482976	0.710501	0.000135788	-0.689751	0.441334
149807433	chr1:149807433:A:T	5.93492e-06	-1.09731e-10	-1.33837	1.32669e-05	-1.09731e-10	-1.37188	4.35334e-05	-1.09731e-10	-1.38599
149807752	chr1:149807752:C:T	1.14168e-05	-1.09731e-10	-0.684138	2.84645e-05	-1.09731e-10	-0.608491	8.70849e-05	-1.09731e-10	-0.69263
149807812	chr1:149807812:GAAGA:G	2.49023e-05	-1.09731e-10	0.095735	6.84957e-05	-1.09731e-10	0.269622	0.000204758	-1.09731e-10	0.162315
149808134	chr1:149808134:GA:G	1.13084e-05	0.539488	-1.23317	3.57928e-05	0.773212	-1.15261	6.60096e-05	0.281708	-1.25142
149808879	chr1:149808879:A:G	5.77189e-06	-1.09731e-10	-1.36622	1.25522e-05	-1.09731e-10	-1.42725	4.27025e-05	-1.09731e-10	-1.40526
149808980	chr1:149808980:A:C	1.04005e-05	0.538913	-1.31628	3.23971e-05	0.773771	-1.25285	6.09724e-05	0.28104	-1.33013
149809178	chr1:149809178:C:CTA	1.0397e-05	0.238711	-1.01642	2.13582e-05	0.145078	-1.04079	7.23698e-05	0.129809	-1.00753
149810428	chr1:149810428:T:C	6.84295e-06	-1.09731e-10	-1.196	1.76036e-05	-1.09731e-10	-1.08905	5.31177e-05	-1.09731e-10	-1.187
149810981	chr1:149810981:T:C	5.78576e-06	-1.09731e-10	-1.36382	1.41612e-05	-1.09731e-10	-1.30664	4.46666e-05	-1.09731e-10	-1.36029
149811112	chr1:149811112:A:G	1.07087e-05	0.531112	-1.27928	3.35669e-05	0.764079	-1.20769	6.26779e-05	0.273696	-1.2952
149811169	chr1:149811169:AG:A	9.77231e-06	0.435726	-1.2754	3.05091e-05	0.663882	-1.20301	5.75586e-05	0.18485	-1.29156
149811508	chr1:149811508:G:C	1.60797e-06	-1.50258	-1.14167	4.38549e-06	-1.43869	-1.04016	1.4442e-05	-1.43355	-1.05583
149812969	chr1:149812969:CAT:C	3.12504e-05	-1.09731e-10	0.322809	8.78341e-05	-1.09731e-10	0.5183	0.000261686	-1.09731e-10	0.407633
149813017	chr1:149813017:G:A	1.02367e-05	0.434174	-1.22742	3.22019e-05	0.661437	-1.14656	6.01411e-05	0.182789	-1.24561
149813484	chr1:149813484:C:T	7.29155e-06	-1.09731e-10	-1.13251	1.87871e-05	-1.09731e-10	-1.02398	5.63727e-05	-1.09731e-10	-1.12753
149813687	chr1:149813687:C:G	5.18955e-06	-1.47258	-4.15888e-10	1.17936e-05	-1.48959	-4.15888e-10	3.82424e-05	-1.51557	-4.15888e-10
149813700	chr1:149813700:G:A	5.14664e-06	-1.48088	-4.15888e-10	1.17773e-05	-1.49097	-4.15888e-10	4.28129e-05	-1.40267	-4.15888e-10
149814341	chr1:149814341:G:A	6.76269e-06	-1.09731e-10	-1.2078	1.71928e-05	-1.09731e-10	-1.11266	5.22493e-05	-1.09731e-10	-1.20349
149815096	chr1:149815096:T:A	4.81001e-06	-1.54852	-4.15888e-10	1.10047e-05	-1.55882	-4.15888e-10	3.65732e-05	-1.5602	-4.15888e-10
149815383	chr1:149815383:AGC:A	9.96714e-06	-1.09731e-10	-0.81993	2.49327e-05	-1.09731e-10	-0.740969	7.64275e-05	-1.09731e-10	-0.82317
149816259	chr1:149816259:T:C	6.32866e-06	-1.27414	-4.15888e-10	1.29337e-05	-1.39731	-4.15888e-10	4.41785e-05	-1.37128	-4.15888e-10
149817058	chr1:149817058:G:A	1.81326e-05	-0.221513	-4.15888e-10	3.75667e-05	-0.33103	-4.15888e-10	0.000111786	-0.442923	-4.15888e-10
149817229	chr1:149817229:A:C	8.22452e-06	-1.55947	0.547362	1.73042e-05	-1.55702	0.450818	5.47068e-05	-1.55024	0.392715
149817313	chr1:149817313:T:A	1.60441e-05	-1.09731e-10	-0.34388	2.55128e-05	-1.09731e-10	-0.71797	0.00010137	-1.09731e-10	-0.540737
149817343	chr1:149817343:A:AG	1.1001e-05	0.548726	-1.26996	3.45884e-05	0.782969	-1.1966	6.39971e-05	0.28574	-1.28641
149817350	chr1:149817350:A:AG	9.82688e-06	0.43698	-1.27108	3.06747e-05	0.664352	-1.19806	5.78572e-05	0.185804	-1.28734
149817374	chr1:149817374:A:C	1.06392e-05	0.519474	-1.27415	3.33501e-05	0.751598	-1.20169	6.23132e-05	0.262857	-1.2902
149817434	chr1:149817434:T:C	9.18461e-06	-1.09731e-10	-0.901695	1.74379e-05	-1.09731e-10	-1.09851	6.30725e-05	-1.09731e-10	-1.01523
149818527	chr1:149818527:T:C	2.24394e-05	-1.09731e-10	-0.0084041	6.19457e-05	-1.09731e-10	0.169109	0.000185676	-1.09731e-10	0.0644873
149819439	chr1:149819439:A:T	5.40848e-06	-1.09731e-10	-1.43126	1.2875e-05	-1.09731e-10	-1.40186	4.21837e-05	-1.09731e-10	-1.41748
149819994	chr1:149819994:CT:C	8.98518e-06	-1.09731e-10	-0.923647	2.18244e-05	-1.09731e-10	-0.87412	6.8281e-05	-1.09731e-10	-0.935881
149821316	chr1:149821316:C:T	1.58584e-06	-1.53948	-1.11863	4.65765e-06	-1.516	-0.902643	1.38359e-05	-1.55904	-0.973204
149843672	chr1:149843672:A:G	6.39651e-06	-1.09731e-10	-1.26347	1.48234e-05	-1.09731e-10	-1.26094	5.3851e-05	-1.09731e-10	-1.17329
149843756	chr1:149843756:A:G	1.25785e-06	-1.48421	-1.40561	3.32472e-06	-1.48729	-1.26847	9.79846e-06	-1.5038	-1.37349
149843969	chr1:149843969:T:C	6.71052e-06	0.0738634	-1.28941	1.81137e-05	-0.00239861	-1.05808	4.00088e-05	-0.291564	-1.17885
149843994	chr1:149843994:A:G	1.32965e-05	-0.531725	-4.15888e-10	2.51669e-05	-0.731621	-4.15888e-10	8.50596e-05	-0.716161	-4.15888e-10
149844173	chr1:149844173:T:C	3.55771e-06	-1.55948	-0.290626	7.12588e-06	-1.55676	-0.436659	2.34591e-05	-1.55013	-0.454126
149844276	chr1:149844276:A:G	5.46344e-06	-1.09731e-10	-1.42115	1.31132e-05	-1.09731e-10	-1.38353	4.26476e-05	-1.09731e-10	-1.40654
149844469	chr1:149844469:T:G	9.77011e-06	0.593584	-1.43348	2.1832e-05	0.501625	-1.3754	4.94704e-05	0.151885	-1.41002
149845471	chr1:149845471:T:C	2.34311e-05	1.22384	-1.189	8.52575e-05	1.5055	-1.01697	0.000131305	0.920241	-1.20223
149845808	chr1:149845808:A:G	5.45808e-06	-1.09731e-10	-1.42213	1.24747e-05	-1.09731e-10	-1.43345	4.16027e-05	-1.09731e-10	-1.43135
149845941	chr1:149845941:T:C	2.44959e-05	1.26851	-1.18923	8.93297e-05	1.55243	-1.01725	0.000137004	0.962969	-1.20247
149846259	chr1:149846259:A:G	5.43452e-06	-1.09731e-10	-1.42645	1.24739e-05	-1.09731e-10	-1.43351	4.14935e-05	-1.09731e-10	-1.43398
149846617	chr1:149846617:T:TA	2.45066e-05	1.26883	-1.18911	8.93916e-05	1.55294	-1.01706	0.000137041	0.963124	-1.20236
149846743	chr1:149846743:T:C	4.76631e-06	-1.55765	-4.15888e-10	1.10005e-05	-1.5592	-4.15888e-10	3.74226e-05	-1.53724	-4.15888e-10
149846994	chr1:149846994:G:A	1.28059e-06	-1.46441	-1.4075	3.09962e-06	-1.53015	-1.29572	9.68911e-06	-1.52747	-1.36104
149847309	chr1:149847309:A:G	5.45836e-06	-1.09731e-10	-1.42208	1.24733e-05	-1.09731e-10	-1.43356	4.16104e-05	-1.09731e-10	-1.43116
149848891	chr1:149848891:G:A	5.42382e-06	-1.09731e-10	-1.42842	1.25186e-05	-1.09731e-10	-1.42993	4.14964e-05	-1.09731e-10	-1.43391
149849089	chr1:149849089:C:G	8.54189e-06	0.451591	-1.42583	1.62857e-05	0.226549	-1.39341	3.36778e-05	-0.225361	-1.41731
149849209	chr1:149849209:T:C	5.39346e-06	-1.09731e-10	-1.43404	1.25693e-05	-1.09731e-10	-1.42589	4.14871e-05	-1.09731e-10	-1.43413
149849452	chr1:149849452:C:T	4.89023e-06	-1.53198	-4.15888e-10	1.10016e-05	-1.55911	-4.15888e-10	3.66388e-05	-1.5584	-4.15888e-10
149849864	chr1:149849864:C:T	6.5943e-06	-1.09731e-10	-1.23302	1.46831e-05	-1.09731e-10	-1.27045	5.43818e-05	-1.09731e-10	-1.16348
149875751	chr1:149875751:C:T	4.97537e-05	2.22179	-1.43393	0.000139658	2.40493	-1.42289	0.000257485	1.82427	-1.43282
149875763	chr1:149875763:C:T	6.12931e-06	-1.09731e-10	-1.30614	1.24757e-05	-1.09731e-10	-1.43337	4.22053e-05	-1.09731e-10	-1.41697
149876424	chr1:149876424:C:A	6.55064e-06	-1.23966	-4.15888e-10	1.48538e-05	-1.2589	-4.15888e-10	4.94042e-05	-1.25948	-4.15888e-10
149876917	chr1:149876917:C:G	6.57268e-05	2.09425	-1.02797	0.000239687	2.34402	-0.82184	0.000333566	1.69984	-1.04951
149877095	chr1:149877095:C:T	6.66927e-06	-1.09731e-10	-1.22171	1.8838e-05	-1.09731e-10	-1.02127	5.71186e-05	-1.09731e-10	-1.11438
149877335	chr1:149877335:C:G	2.48823e-06	-1.48775	-0.719906	5.06492e-06	-1.52694	-0.807873	1.72343e-05	-1.54313	-0.769482
149877621	chr1:149877621:G:A	5.25976e-06	-1.45914	-4.15888e-10	1.44021e-05	-1.28978	-4.15888e-10	4.26019e-05	-1.40761	-4.15888e-10
149877879	chr1:149877879:G:T	1.97508e-05	-1.09731e-10	-0.136029	3.01312e-05	-1.09731e-10	-0.551588	0.000111882	-1.09731e-10	-0.442071
149878371	chr1:149878371:C:T	5.88125e-06	-1.09731e-10	-1.34745	1.28869e-05	-1.09731e-10	-1.40094	4.3291e-05	-1.09731e-10	-1.39157
149878564	chr1:149878564:T:C	5.08289e-06	-1.49334	-4.15888e-10	1.20706e-05	-1.46638	-4.15888e-10	4.15226e-05	-1.43328	-4.15888e-10
149879021	chr1:149879021:C:T	6.59311e-06	-1.09731e-10	-1.2332	1.42214e-05	-1.09731e-10	-1.3024	4.73393e-05	-1.09731e-10	-1.30217
149879180	chr1:149879180:G:A	7.86866e-06	-1.09731e-10	-1.05634	1.3376e-05	-1.09731e-10	-1.36369	4.91447e-05	-1.09731e-10	-1.26474
149879264	chr1:149879264:G:A	5.9863e-06	-1.09731e-10	-1.32975	1.24717e-05	-1.09731e-10	-1.43369	4.18106e-05	-1.09731e-10	-1.42636
149879312	chr1:149879312:T:G	1.31923e-05	-1.09731e-10	-0.539593	1.86603e-05	-1.09731e-10	-1.03075	7.35065e-05	-1.09731e-10	-0.86214
149879333	chr1:149879333:G:A	6.12858e-06	-1.09731e-10	-1.30626	1.29016e-05	-1.09731e-10	-1.3998	4.56056e-05	-1.09731e-10	-1.33948
149879391	chr1:149879391:G:T	5.81587e-05	1.97282	-1.02887	0.000211131	2.21825	-0.822916	0.000297122	1.58502	-1.0504
149879871	chr1:149879871:A:G	6.15039e-06	-1.09731e-10	-1.30271	1.34185e-05	-1.09731e-10	-1.36052	4.52775e-05	-1.09731e-10	-1.3467
149880642	chr1:149880642:A:G	5.66825e-06	-1.09731e-10	-1.38434	1.40637e-05	-1.09731e-10	-1.31355	4.49417e-05	-1.09731e-10	-1.35415
149881178	chr1:149881178:C:T	1.06982e-05	-1.09731e-10	-0.749146	1.65744e-05	-1.09731e-10	-1.14929	6.35581e-05	-1.09731e-10	-1.00756
149881377	chr1:149881377:C:A	2.57812e-06	-0.898179	-1.27398	5.68391e-06	-0.825252	-1.39426	1.92148e-05	-0.847878	-1.35595
149881539	chr1:149881539:G:C	6.49442e-05	2.04123	-0.986922	0.000238478	2.28852	-0.771392	0.00032985	1.64927	-1.01015
149881767	chr1:149881767:G:A	7.8786e-06	-1.09731e-10	-1.05507	1.51679e-05	-1.09731e-10	-1.23797	5.69456e-05	-1.09731e-10	-1.11742
149882095	chr1:149882095:A:G	6.22033e-06	-1.09731e-10	-1.2914	1.30045e-05	-1.09731e-10	-1.39185	4.61913e-05	-1.09731e-10	-1.32672
149882203	chr1:149882203:T:C	7.03406e-06	-1.09731e-10	-1.16846	1.57682e-05	-1.09731e-10	-1.19916	5.66931e-05	-1.09731e-10	-1.12186
149882458	chr1:149882458:G:A	6.20462e-06	-1.09731e-10	-1.29393	1.29868e-05	-1.09731e-10	-1.39321	4.60905e-05	-1.09731e-10	-1.32891
149882598	chr1:149882598:G:A	7.10343e-05	2.17307	-1.02914	0.00025944	2.42464	-0.823259	0.000358671	1.77355	-1.05066
149882774	chr1:149882774:T:C	4.75465e-06	-1.5601	-4.15888e-10	1.09894e-05	-1.56022	-4.15888e-10	3.65729e-05	-1.5602	-4.15888e-10
149882990	chr1:149882990:C:G	5.98977e-06	-1.09731e-10	-1.32917	1.27133e-05	-1.09731e-10	-1.4145	4.45902e-05	-1.09731e-10	-1.362
149883504	chr1:149883504:ATTG:A	8.75132e-06	-1.09731e-10	-0.95002	1.59888e-05	-1.09731e-10	-1.18526	5.8888e-05	-1.09731e-10	-1.08388
149883511	chr1:149883511:T:C	7.04165e-06	-1.09731e-10	-1.16738	1.70107e-05	-1.09731e-10	-1.12331	5.35124e-05	-1.09731e-10	-1.1796
149883746	chr1:149883746:G:A	6.72456e-06	-1.09731e-10	-1.21346	1.67538e-05	-1.09731e-10	-1.13853	6.05824e-05	-1.09731e-10	-1.05551
149883893	chr1:149883893:C:A	1.14388e-05	-1.09731e-10	-0.682217	2.00951e-05	-1.09731e-10	-0.956674	7.93063e-05	-1.09731e-10	-0.786196
149884184	chr1:149884184:C:T	1.08292e-05	-1.09731e-10	-0.73698	1.9243e-05	-1.09731e-10	-1	7.54214e-05	-1.09731e-10	-0.836422
149884354	chr1:149884354:C:T	1.12619e-05	-1.09731e-10	-0.697795	1.6733e-05	-1.09731e-10	-1.13977	6.47555e-05	-1.09731e-10	-0.988894
149884597	chr1:149884597:G:A	6.40565e-06	-1.09731e-10	-1.26204	1.31669e-05	-1.09731e-10	-1.37945	4.71518e-05	-1.09731e-10	-1.30614
149884784	chr1:149884784:T:C	4.80485e-06	-1.5496	-4.15888e-10	1.10504e-05	-1.55468	-4.15888e-10	3.65965e-05	-1.55956	-4.15888e-10
149884800	chr1:149884800:C:T	6.95679e-05	2.15221	-1.02914	0.000253799	2.40265	-0.823259	0.000351636	1.75374	-1.05066
149885170	chr1:149885170:C:T	7.46007e-05	2.22206	-1.02914	0.000272742	2.47464	-0.823259	0.00037562	1.81973	-1.05066
149885263	chr1:149885263:C:T	6.37149e-06	-1.09731e-10	-1.26739	1.31221e-05	-1.09731e-10	-1.38285	4.69249e-05	-1.09731e-10	-1.31096
149886002	chr1:149886002:GCA:G	0.0001784	2.0648	-4.15888e-10	0.000347125	1.89253	-4.15888e-10	0.00122524	1.95137	-4.15888e-10
149886763	chr1:149886763:G:C	1.09288e-05	-1.09731e-10	-0.727827	2.025e-05	-1.09731e-10	-0.948993	7.38346e-05	-1.09731e-10	-0.857685
149886970	chr1:149886970:C:G	6.88834e-06	-1.18939	-4.15888e-10	1.55824e-05	-1.21101	-4.15888e-10	4.56065e-05	-1.33946	-4.15888e-10
149887025	chr1:149887025:G:A	1.42357e-05	-0.463469	-4.15888e-10	3.73979e-05	-0.335534	-4.15888e-10	0.00030844	0.572014	-4.15888e-10
149888769	chr1:149888769:A:G	1.30444e-05	-1.09731e-10	-0.550863	3.57153e-05	-1.09731e-10	-0.38157	0.00012725	-1.09731e-10	-0.313359
149888822	chr1:149888822:C:T	1.49166e-06	-1.28651	-1.43282	3.43572e-06	-1.32179	-1.40113	8.97449e-06	-1.54156	-1.42357
149889399	chr1:149889399:A:G	1.92397e-05	-1.09731e-10	-0.162247	5.55749e-05	-1.09731e-10	0.0605829	0.000167671	-1.09731e-10	-0.0375095
149889648	chr1:149889648:T:C	7.84891e-05	2.27817	-1.03444	0.000288515	2.5367	-0.829103	0.000394309	1.87293	-1.05531
149890184	chr1:149890184:G:C	9.44987e-06	-1.09731e-10	-0.873222	1.84673e-05	-1.09731e-10	-1.04115	7.27928e-05	-1.09731e-10	-0.871897
149890210	chr1:149890210:C:T	5.99025e-05	2.0216	-1.0481	0.000214238	2.26216	-0.852224	0.000302789	1.62591	-1.07238
149890245	chr1:149890245:T:C	7.34473e-06	-1.12524	-4.15888e-10	1.6581e-05	-1.14889	-4.15888e-10	4.79522e-05	-1.28931	-4.15888e-10
149890279	chr1:149890279:T:C	6.30453e-05	2.07273	-1.0481	0.000225884	2.3151	-0.852224	0.000317756	1.67415	-1.07238
149890981	chr1:149890981:A:G	6.22576e-05	2.06112	-1.04906	0.000222865	2.30291	-0.853497	0.000313839	1.66274	-1.07337
149891133	chr1:149891133:T:TG	3.88811e-05	1.56951	-1.02823	9.21975e-05	1.7173	-1.15052	0.000195098	1.21339	-1.0994
149891140	chr1:149891140:A:G	8.48827e-06	-1.09731e-10	-0.980539	2.02869e-05	-1.09731e-10	-0.947175	6.1671e-05	-1.09731e-10	-1.0377
149891682	chr1:149891682:C:T	7.27111e-06	-1.09731e-10	-1.13531	2.14306e-05	-1.09731e-10	-0.892332	6.43172e-05	-1.09731e-10	-0.995686
149892070	chr1:149892070:T:C	7.64444e-06	-1.09731e-10	-1.08525	1.8274e-05	-1.09731e-10	-1.05167	6.50747e-05	-1.09731e-10	-0.983977
149892109	chr1:149892109:C:T	1.1794e-05	-1.09731e-10	-0.651636	2.05928e-05	-1.09731e-10	-0.932209	8.1632e-05	-1.09731e-10	-0.757292
149892716	chr1:149892716:G:A	4.88127e-05	2.0383	-1.26954	0.000164704	2.28033	-1.13332	0.000248056	1.63836	-1.28422
149892939	chr1:149892939:C:T	8.51777e-05	2.39992	-1.0744	0.000309177	2.65559	-0.878827	0.000416069	1.96924	-1.0979
149893559	chr1:149893559:C:T	7.30496e-06	-1.09731e-10	-1.13067	1.29791e-05	-1.09731e-10	-1.39381	4.67656e-05	-1.09731e-10	-1.31437
149893831	chr1:149893831:C:A	1.22368e-05	-1.09731e-10	-0.614772	1.76912e-05	-1.09731e-10	-1.08408	6.91637e-05	-1.09731e-10	-0.923038
149893929	chr1:149893929:A:G	3.64677e-05	1.50326	-1.02605	8.66487e-05	1.65037	-1.14566	0.00018451	1.15431	-1.09612
149894144	chr1:149894144:G:A	6.27503e-06	-1.09731e-10	-1.28265	1.35573e-05	-1.09731e-10	-1.35022	4.86534e-05	-1.09731e-10	-1.27479
149894847	chr1:149894847:C:G	1.25959e-05	-1.09731e-10	-0.585854	1.8072e-05	-1.09731e-10	-1.06278	7.07075e-05	-1.09731e-10	-0.900962
149895122	chr1:149895122:A:G	5.90266e-05	2.00444	-1.04568	0.000210648	2.24234	-0.849301	0.000298286	1.60856	-1.07003
149895203	chr1:149895203:A:G	6.37441e-06	-1.09731e-10	-1.26693	1.3154e-05	-1.09731e-10	-1.38043	4.7084e-05	-1.09731e-10	-1.30758
149895297	chr1:149895297:C:T	6.08254e-05	1.98719	-0.998404	0.000217584	2.22274	-0.797303	0.000305246	1.59216	-1.03056
149895465	chr1:149895465:T:C	3.73051e-05	1.52027	-1.02036	8.83198e-05	1.66548	-1.14167	0.000188328	1.1695	-1.09083
149895471	chr1:149895471:A:G	5.71991e-06	-1.09731e-10	-1.37527	1.3464e-05	-1.09731e-10	-1.35713	4.67215e-05	-1.09731e-10	-1.31531
149895679	chr1:149895679:C:CT	1.77903e-05	1.13568	-1.37625	3.41266e-05	0.972629	-1.3997	9.25535e-05	0.800823	-1.43255
149895938	chr1:149895938:A:G	1.08585e-05	-1.09731e-10	-0.734273	1.63571e-05	-1.09731e-10	-1.16249	6.2803e-05	-1.09731e-10	-1.01951
149896135	chr1:149896135:A:G	1.3548e-05	-1.09731e-10	-0.512986	3.27733e-05	-1.09731e-10	-0.467534	8.75468e-05	-1.09731e-10	-0.68734
149896184	chr1:149896184:C:CT	1.66467e-05	-1.09731e-10	-0.307011	3.87444e-05	-1.09731e-10	-0.300164	0.00013145	-1.09731e-10	-0.280886
149896445	chr1:149896445:C:G	6.07584e-06	-1.09731e-10	-1.3149	1.28121e-05	-1.09731e-10	-1.40676	4.51625e-05	-1.09731e-10	-1.34925
149896781	chr1:149896781:C:T	1.6156e-05	1.08923	-1.42616	3.5349e-05	0.934696	-1.32657	8.95566e-05	0.757376	-1.42202
149897345	chr1:149897345:C:T	6.4016e-05	2.10452	-1.06461	0.000228196	2.34697	-0.873914	0.000321463	1.70153	-1.08816
149897798	chr1:149897798:A:G	2.48277e-05	1.50981	-1.41707	6.19646e-05	1.41691	-1.2475	0.000142937	1.14353	-1.34064
149897913	chr1:149897913:G:A	6.25184e-05	2.14219	-1.12595	0.000217214	2.38715	-0.963415	0.000311734	1.73673	-1.15409
149897928	chr1:149897928:C:T	6.47896e-06	-1.09731e-10	-1.25066	1.30983e-05	-1.09731e-10	-1.38466	4.58285e-05	-1.09731e-10	-1.33461
149898020	chr1:149898020:G:A	1.71493e-05	-0.277269	-4.15888e-10	3.66772e-05	-0.354993	-4.15888e-10	0.000117986	-0.388948	-4.15888e-10
149898212	chr1:149898212:A:C	7.00779e-06	-1.09731e-10	-1.1722	1.63345e-05	-1.09731e-10	-1.16387	5.74814e-05	-1.09731e-10	-1.10805
149898394	chr1:149898394:T:G	1.56911e-05	1.06691	-1.43304	3.842e-05	1.0174	-1.32598	9.1414e-05	0.744921	-1.38904
149898815	chr1:149898815:C:T	1.03645e-05	-0.780836	-4.15888e-10	2.42319e-05	-0.76948	-4.15888e-10	9.70074e-05	-0.584726	-4.15888e-10
149899449	chr1:149899449:G:A	6.82804e-05	2.15265	-1.04826	0.000245612	2.39908	-0.852479	0.000341909	1.74757	-1.07254
149899450	chr1:149899450:C:T	6.72068e-05	2.13681	-1.04826	0.000241631	2.38274	-0.852479	0.000336817	1.73257	-1.07254
149899512	chr1:149899512:G:T	1.77346e-05	1.1885	-1.43221	4.41684e-05	1.12219	-1.29133	0.000103734	0.850382	-1.36807
149899725	chr1:149899725:C:T	4.75596e-06	-1.55982	-4.15888e-10	1.13611e-05	-1.52695	-4.15888e-10	3.73646e-05	-1.53879	-4.15888e-10
149899834	chr1:149899834:C:T	6.59705e-06	-1.09731e-10	-1.2326	1.39256e-05	-1.09731e-10	-1.32342	4.82724e-05	-1.09731e-10	-1.28265
149900191	chr1:149900191:G:A	2.51349e-05	-1.09731e-10	0.105034	6.19517e-05	-1.09731e-10	0.169205	0.000175817	-1.09731e-10	0.00993205
149900302	chr1:149900302:C:A	6.81332e-06	-1.09731e-10	-1.20034	1.46857e-05	-1.09731e-10	-1.27028	4.87599e-05	-1.09731e-10	-1.27261
149901426	chr1:149901426:A:G	5.00724e-06	-1.50834	-4.15888e-10	1.25849e-05	-1.42465	-4.15888e-10	4.00533e-05	-1.4693	-4.15888e-10
149901570	chr1:149901570:G:C	6.3802e-06	-1.09731e-10	-1.26602	1.38469e-05	-1.09731e-10	-1.32909	4.67923e-05	-1.09731e-10	-1.3138
149901603	chr1:149901603:T:G	3.70302e-05	1.66873	-1.17622	9.01421e-05	1.82655	-1.28232	0.000180925	1.3055	-1.26693
149901624	chr1:149901624:GCCTC:G	3.04391e-05	1.52581	-1.22931	7.50006e-05	1.68258	-1.32224	0.000151724	1.17174	-1.3092
149901780	chr1:149901780:C:T	9.9322e-06	-1.09731e-10	-0.823442	1.75504e-05	-1.09731e-10	-1.09207	6.55935e-05	-1.09731e-10	-0.976037
149901848	chr1:149901848:T:G	8.85708e-06	-1.09731e-10	-0.938007	1.44931e-05	-1.09731e-10	-1.28348	5.38934e-05	-1.09731e-10	-1.17251
149902190	chr1:149902190:A:G	5.76851e-06	-1.09731e-10	-1.36681	1.25053e-05	-1.09731e-10	-1.431	4.25592e-05	-1.09731e-10	-1.40862
149902362	chr1:149902362:T:C	5.57703e-06	-1.09731e-10	-1.40057	1.38606e-05	-1.09731e-10	-1.3281	4.42362e-05	-1.09731e-10	-1.36997
149903054	chr1:149903054:G:A	4.36597e-05	1.86092	-1.20372	0.000107929	2.02744	-1.30311	0.000212898	1.4903	-1.289
149903154	chr1:149903154:G:T	6.12687e-06	-1.09731e-10	-1.30654	1.39377e-05	-1.09731e-10	-1.32255	4.38289e-05	-1.09731e-10	-1.37922
149903187	chr1:149903187:G:A	8.71973e-06	-1.09731e-10	-0.953636	2.08716e-05	-1.09731e-10	-0.918762	6.07685e-05	-1.09731e-10	-1.05244
149904818	chr1:149904818:A:T	0.000750795	3.42149	0.0804227	0.00130844	3.6009	-0.381456	0.00319042	3.10892	-0.20053
149905113	chr1:149905113:G:A	4.88485e-06	-1.53309	-4.15888e-10	1.11057e-05	-1.54969	-4.15888e-10	3.69098e-05	-1.55104	-4.15888e-10
149905134	chr1:149905134:G:A	7.34884e-06	-1.09731e-10	-1.12468	1.47555e-05	-1.09731e-10	-1.26553	5.23769e-05	-1.09731e-10	-1.20105
149905486	chr1:149905486:C:T	5.94671e-06	-1.09731e-10	-1.33639	1.35467e-05	-1.09731e-10	-1.351	4.30024e-05	-1.09731e-10	-1.39826
149906597	chr1:149906597:T:TC	8.65681e-06	-1.09731e-10	-0.960877	1.66288e-05	-1.09731e-10	-1.14601	6.04541e-05	-1.09731e-10	-1.05763
149906777	chr1:149906777:G:A	5.55547e-06	-1.09731e-10	-1.40444	1.35261e-05	-1.09731e-10	-1.35253	4.32661e-05	-1.09731e-10	-1.39214
149906855	chr1:149906855:G:A	5.34599e-06	-1.44288	-4.15888e-10	1.22666e-05	-1.45027	-4.15888e-10	3.95471e-05	-1.48202	-4.15888e-10
149907474	chr1:149907474:G:A	1.05294e-05	-1.09731e-10	-0.765054	1.97512e-05	-1.09731e-10	-0.973934	7.18622e-05	-1.09731e-10	-0.884763
149907953	chr1:149907953:C:T	6.84496e-05	-1.09731e-10	1.10687	0.000192181	-1.09731e-10	1.30129	0.000455914	-1.09731e-10	0.962791
149907993	chr1:149907993:C:T	8.16612e-06	-1.09731e-10	-1.01923	1.54905e-05	-1.09731e-10	-1.21692	6.06078e-05	-1.09731e-10	-1.05509
149908385	chr1:149908385:T:TC	1.22267e-05	-1.09731e-10	-0.615599	2.09596e-05	-1.09731e-10	-0.914555	8.97863e-05	-1.09731e-10	-0.662082
149908723	chr1:149908723:T:C	8.85105e-05	2.33049	-0.966597	0.000173332	2.39275	-1.19469	0.000415177	1.90867	-1.03948
149908779	chr1:149908779:A:G	7.44962e-06	-1.11106	-4.15888e-10	2.1814e-05	-0.874598	-4.15888e-10	6.37254e-05	-1.00493	-4.15888e-10
149908803	chr1:149908803:A:G	4.94818e-05	2.07874	-1.29636	0.000135014	2.29076	-1.34253	0.000248687	1.69994	-1.34326
149908931	chr1:149908931:A:G	2.38706e-05	1.22193	-1.1685	3.5864e-05	1.0405	-1.41791	0.000110485	0.878579	-1.33321
149908945	chr1:149908945:C:G	6.25309e-06	-1.09731e-10	-1.28615	1.47988e-05	-1.09731e-10	-1.2626	5.22086e-05	-1.09731e-10	-1.20427
149909043	chr1:149909043:A:G	5.40124e-06	-1.09731e-10	-1.4326	1.25731e-05	-1.09731e-10	-1.42559	4.15132e-05	-1.09731e-10	-1.4335
149909098	chr1:149909098:C:T	0.0012624	4.36199	-0.340451	0.00277242	4.65484	-0.684513	0.00563898	4.03747	-0.559529
149909233	chr1:149909233:G:A	8.49142e-06	-1.09731e-10	-0.980167	1.43362e-05	-1.09731e-10	-1.29436	5.29261e-05	-1.09731e-10	-1.19062
149909311	chr1:149909311:A:G	3.28143e-05	1.78991	-1.41827	7.72872e-05	1.78805	-1.39767	0.000180785	1.46899	-1.4312
149909330	chr1:149909330:C:T	7.18809e-06	-1.09731e-10	-1.1468	1.72576e-05	-1.09731e-10	-1.1089	5.43349e-05	-1.09731e-10	-1.16435
149909606	chr1:149909606:T:A	8.45263e-06	-1.09731e-10	-0.984746	1.69133e-05	-1.09731e-10	-1.12905	6.01839e-05	-1.09731e-10	-1.06211
149909621	chr1:149909621:A:C	2.43275e-05	1.44569	-1.3733	4.06073e-05	1.18069	-1.43389	0.000102279	0.877388	-1.4092
149909631	chr1:149909631:C:T	1.77724e-05	1.11817	-1.35975	3.05664e-05	0.896879	-1.43413	7.6038e-05	0.583029	-1.41131
149909669	chr1:149909669:G:A	5.64769e-06	-1.38798	-4.15888e-10	1.38494e-05	-1.32891	-4.15888e-10	4.31419e-05	-1.39502	-4.15888e-10
149909982	chr1:149909982:A:G	6.96641e-06	-1.09731e-10	-1.17812	1.62722e-05	-1.09731e-10	-1.16769	5.10491e-05	-1.09731e-10	-1.22673
149910346	chr1:149910346:G:A	6.67455e-06	-1.09731e-10	-1.22092	1.59609e-05	-1.09731e-10	-1.18701	5.05946e-05	-1.09731e-10	-1.23567
149910348	chr1:149910348:A:G	4.01464e-06	-0.296725	-1.43255	1.08816e-05	-0.184514	-1.38556	2.77973e-05	-0.412684	-1.42189
149910407	chr1:149910407:A:G	0.000174162	3.04213	-1.00137	0.000655379	3.32349	-0.795422	0.000845865	2.60814	-1.02729
149910739	chr1:149910739:C:A	3.88202e-05	0.539717	-4.15888e-10	8.19544e-05	0.449014	-4.15888e-10	0.000198068	0.129097	-4.15888e-10
149911138	chr1:149911138:C:T	5.92264e-06	-1.09731e-10	-1.34044	1.2669e-05	-1.09731e-10	-1.41799	4.50136e-05	-1.09731e-10	-1.35255
149911236	chr1:149911236:C:T	3.85498e-05	-1.09731e-10	0.532728	0.000119595	-1.09731e-10	0.826959	0.000348527	-1.09731e-10	0.694201
149911259	chr1:149911259:G:T	0.00020128	3.08934	-0.903868	0.000759804	3.35692	-0.681013	0.000962657	2.64465	-0.934471
149911494	chr1:149911494:G:A	6.10192e-06	-1.09731e-10	-1.31062	1.28425e-05	-1.09731e-10	-1.40439	4.62994e-05	-1.09731e-10	-1.32438
149911570	chr1:149911570:G:T	8.69629e-06	-1.09731e-10	-0.956327	1.4538e-05	-1.09731e-10	-1.28038	5.38414e-05	-1.09731e-10	-1.17347
149911616	chr1:149911616:A:T	5.57975e-06	-1.09731e-10	-1.40008	1.25408e-05	-1.09731e-10	-1.42816	4.20593e-05	-1.09731e-10	-1.42043
149911691	chr1:149911691:A:G	7.15226e-06	-1.09731e-10	-1.1518	1.47695e-05	-1.09731e-10	-1.26459	5.17374e-05	-1.09731e-10	-1.21333
149912127	chr1:149912127:A:G	2.23786e-05	-0.0111209	-4.15888e-10	5.74929e-05	0.094512	-4.15888e-10	0.000196378	0.120529	-4.15888e-10
149912320	chr1:149912320:C:T	6.02023e-06	-1.09731e-10	-1.3241	1.28824e-05	-1.09731e-10	-1.40129	4.45953e-05	-1.09731e-10	-1.36188
149914031	chr1:149914031:G:A	1.96112e-06	-1.48984	-0.955869	3.28651e-06	-1.52867	-1.23865	1.26511e-05	-1.50446	-1.11731
149914179	chr1:149914179:T:G	7.81562e-06	-1.09731e-10	-1.0631	1.51727e-05	-1.09731e-10	-1.23765	5.88748e-05	-1.09731e-10	-1.0841
149914248	chr1:149914248:G:A	7.02952e-05	2.56234	-1.42886	0.000162713	2.43886	-1.30402	0.00036568	2.13065	-1.3884
149914309	chr1:149914309:CT:C	8.62142e-06	-1.09731e-10	-0.964973	1.44683e-05	-1.09731e-10	-1.28519	5.34827e-05	-1.09731e-10	-1.18016
149914337	chr1:149914337:G:C	6.37217e-06	-1.09731e-10	-1.26728	1.35424e-05	-1.09731e-10	-1.35133	4.67652e-05	-1.09731e-10	-1.31437
149914583	chr1:149914583:C:A	2.67877e-06	-0.958441	-1.17543	5.28553e-06	-0.95331	-1.33887	1.19963e-05	-1.38171	-1.29321
149916132	chr1:149916132:A:G	5.77484e-06	-1.09731e-10	-1.36571	1.32834e-05	-1.09731e-10	-1.37064	4.56503e-05	-1.09731e-10	-1.3385
149917787	chr1:149917787:C:T	8.45303e-06	0.392191	-1.37689	2.69133e-05	0.595864	-1.26039	4.14926e-05	-0.0546878	-1.37931
149917937	chr1:149917937:A:G	0.000135086	2.92748	-1.14079	0.000373681	3.18046	-1.2142	0.000625559	2.49418	-1.21505
149918380	chr1:149918380:T:C	5.84267e-06	-1.09731e-10	-1.35404	1.31257e-05	-1.09731e-10	-1.38258	4.49368e-05	-1.09731e-10	-1.35426
149918704	chr1:149918704:T:C	8.4443e-06	-1.09731e-10	-0.985732	1.42133e-05	-1.09731e-10	-1.30297	5.24288e-05	-1.09731e-10	-1.20006
149919014	chr1:149919014:T:G	6.11088e-06	-1.09731e-10	-1.30915	1.50014e-05	-1.09731e-10	-1.24901	4.74541e-05	-1.09731e-10	-1.29975
149919374	chr1:149919374:C:A	5.86908e-06	-1.09731e-10	-1.34953	1.30227e-05	-1.09731e-10	-1.39046	4.43536e-05	-1.09731e-10	-1.36732
149919409	chr1:149919409:C:A	6.63402e-06	-1.09731e-10	-1.22701	1.27228e-05	-1.09731e-10	-1.41375	4.4016e-05	-1.09731e-10	-1.37496
149919476	chr1:149919476:G:C	6.90018e-05	2.54038	-1.42547	0.000208689	2.79842	-1.41472	0.000351369	2.13095	-1.42863
149919771	chr1:149919771:T:A	4.76125e-06	-1.55871	-4.15888e-10	1.10088e-05	-1.55846	-4.15888e-10	3.69599e-05	-1.54968	-4.15888e-10
149919827	chr1:149919827:C:T	7.13152e-05	2.35325	-1.20537	0.000251233	2.62099	-1.05176	0.000360083	1.95204	-1.22522
149920345	chr1:149920345:T:C	5.65998e-06	-1.09731e-10	-1.3858	1.36165e-05	-1.09731e-10	-1.34586	4.37792e-05	-1.09731e-10	-1.38035
149920812	chr1:149920812:G:A	6.6137e-06	-1.09731e-10	-1.23008	1.49899e-05	-1.09731e-10	-1.24977	5.18036e-05	-1.09731e-10	-1.21205
149920887	chr1:149920887:T:C	5.62474e-06	-1.09731e-10	-1.39205	1.3744e-05	-1.09731e-10	-1.33655	4.41131e-05	-1.09731e-10	-1.37276
149920941	chr1:149920941:C:CT	6.2781e-06	-1.09731e-10	-1.28216	1.25314e-05	-1.09731e-10	-1.42891	4.27742e-05	-1.09731e-10	-1.40358
149921236	chr1:149921236:TCCTTG:T	6.67453e-06	-1.09731e-10	-1.22092	1.39126e-05	-1.09731e-10	-1.32436	4.77053e-05	-1.09731e-10	-1.29447
149921244	chr1:149921244:T:A	6.68596e-06	-1.09731e-10	-1.21921	1.39292e-05	-1.09731e-10	-1.32316	4.77705e-05	-1.09731e-10	-1.29311
149921266	chr1:149921266:G:T	1.29146e-05	-1.09731e-10	-0.560867	3.28292e-05	-1.09731e-10	-0.465831	9.98822e-05	-1.09731e-10	-0.555522
149921816	chr1:149921816:G:A	1.37178e-05	-1.09731e-10	-0.50053	3.49314e-05	-1.09731e-10	-0.403762	0.00010597	-1.09731e-10	-0.49636
149922159	chr1:149922159:A:G	5.72304e-06	-1.09731e-10	-1.37472	1.24679e-05	-1.09731e-10	-1.434	4.20438e-05	-1.09731e-10	-1.4208
149922170	chr1:149922170:A:G	6.27708e-06	-1.09731e-10	-1.28232	1.2531e-05	-1.09731e-10	-1.42895	4.27706e-05	-1.09731e-10	-1.40366
149922428	chr1:149922428:C:A	5.64208e-06	-1.09731e-10	-1.38897	1.44802e-05	-1.09731e-10	-1.28437	4.51526e-05	-1.09731e-10	-1.34947
149922429	chr1:149922429:G:A	5.71194e-06	-1.09731e-10	-1.37667	1.47966e-05	-1.09731e-10	-1.26276	4.58987e-05	-1.09731e-10	-1.33308
149922553	chr1:149922553:A:C	6.27369e-05	2.44294	-1.42322	0.000168649	2.44222	-1.27155	0.000343772	2.02286	-1.34239
149923293	chr1:149923293:T:C	8.42253e-06	-1.09731e-10	-0.988314	1.92176e-05	-1.09731e-10	-1.00132	6.6367e-05	-1.09731e-10	-0.964313
149924018	chr1:149924018:T:C	5.40641e-06	-1.09731e-10	-1.43164	1.25056e-05	-1.09731e-10	-1.43098	4.16447e-05	-1.09731e-10	-1.43034
149924521	chr1:149924521:A:G	9.67177e-05	2.72196	-1.26939	0.000298659	2.97545	-1.2333	0.000472159	2.29563	-1.29783
149924963	chr1:149924963:G:A	8.13409e-05	2.58871	-1.30929	0.000237463	2.81856	-1.3057	0.000420781	2.16666	-1.28406
149925023	chr1:149925023:T:A	6.31932e-06	-1.09731e-10	-1.27561	1.28725e-05	-1.09731e-10	-1.40206	4.47897e-05	-1.09731e-10	-1.35754
149925031	chr1:149925031:C:T	9.03815e-05	2.66275	-1.27794	0.00026493	2.89535	-1.27304	0.000466854	2.23584	-1.24934
149925196	chr1:149925196:AC:A	9.00573e-06	-1.09731e-10	-0.921363	1.29397e-05	-1.09731e-10	-1.39685	4.78776e-05	-1.09731e-10	-1.29087
149925212	chr1:149925212:A:G	1.96829e-05	-1.09731e-10	-0.139475	5.24825e-05	-1.09731e-10	0.00333022	0.000153466	-1.09731e-10	-0.126037
149925395	chr1:149925395:G:A	1.00088e-05	-0.815764	-4.15888e-10	2.23325e-05	-0.851105	-4.15888e-10	7.28329e-05	-0.871346	-4.15888e-10
149925413	chr1:149925413:G:A	6.48122e-06	-1.09731e-10	-1.25031	1.30249e-05	-1.09731e-10	-1.39029	4.55904e-05	-1.09731e-10	-1.33982
149925636	chr1:149925636:T:A	9.24422e-05	2.68223	-1.27487	0.000268188	2.91256	-1.27802	0.000473013	2.25546	-1.25585
149925720	chr1:149925720:G:C	5.29573e-06	-1.45232	-4.15888e-10	1.48815e-05	-1.25703	-4.15888e-10	4.46263e-05	-1.36119	-4.15888e-10
149926074	chr1:149926074:T:G	0.000133194	2.7567	-0.98411	0.000494942	3.02367	-0.776382	0.000650785	2.33073	-1.01207
149926178	chr1:149926178:T:C	8.87646e-06	-1.09731e-10	-0.935821	1.69021e-05	-1.09731e-10	-1.12971	6.40235e-05	-1.09731e-10	-1.00026
149926288	chr1:149926288:C:T	6.29585e-06	-1.09731e-10	-1.27933	1.25381e-05	-1.09731e-10	-1.42838	4.28287e-05	-1.09731e-10	-1.40231
149926400	chr1:149926400:A:G	4.75411e-06	-1.56021	-4.15888e-10	1.12081e-05	-1.54052	-4.15888e-10	3.73199e-05	-1.53999	-4.15888e-10
149927010	chr1:149927010:A:G	5.64094e-06	-1.09731e-10	-1.38917	1.38227e-05	-1.09731e-10	-1.33084	4.43112e-05	-1.09731e-10	-1.36828
149927993	chr1:149927993:A:G	9.79305e-05	2.80883	-1.34379	0.000304844	3.07704	-1.31439	0.000485967	2.39005	-1.36342
149928205	chr1:149928205:C:T	5.66252e-06	-1.09731e-10	-1.38535	1.38819e-05	-1.09731e-10	-1.32657	4.44584e-05	-1.09731e-10	-1.36496
149928718	chr1:149928718:T:C	9.52204e-05	2.83356	-1.39659	0.000292421	3.10208	-1.38103	0.000475119	2.41363	-1.40958
149929024	chr1:149929024:G:A	5.43588e-06	-1.09731e-10	-1.4262	1.31119e-05	-1.09731e-10	-1.38363	4.2516e-05	-1.09731e-10	-1.40963
149929956	chr1:149929956:G:A	7.45995e-06	-1.09731e-10	-1.10968	1.40894e-05	-1.09731e-10	-1.31173	5.06189e-05	-1.09731e-10	-1.23519
149930420	chr1:149930420:T:G	8.09151e-06	-1.09731e-10	-1.02841	1.38625e-05	-1.09731e-10	-1.32796	5.0712e-05	-1.09731e-10	-1.23335
149930696	chr1:149930696:A:G	9.82568e-05	2.88947	-1.42111	0.000302354	3.16086	-1.40641	0.000492388	2.46687	-1.42712
149931106	chr1:149931106:G:T	8.43737e-05	2.69138	-1.37535	0.000264209	2.95888	-1.33929	0.000425205	2.28009	-1.38704
149931717	chr1:149931717:G:A	5.96298e-05	2.40065	-1.43172	0.000186437	2.66792	-1.39698	0.000313823	2.00909	-1.41978
149931748	chr1:149931748:G:A	7.00342e-06	-1.09731e-10	-1.17282	1.70657e-05	-1.09731e-10	-1.12008	5.35843e-05	-1.09731e-10	-1.17826
149932582	chr1:149932582:A:C	5.42423e-05	2.18184	-1.30761	0.000175094	2.40186	-1.19369	0.000272896	1.77543	-1.32585
149932667	chr1:149932667:C:T	5.3996e-06	-1.09731e-10	-1.4329	1.24752e-05	-1.09731e-10	-1.43341	4.15484e-05	-1.09731e-10	-1.43265
149932676	chr1:149932676:C:T	7.25558e-06	-1.09731e-10	-1.13745	1.31531e-05	-1.09731e-10	-1.38049	4.70043e-05	-1.09731e-10	-1.30927
149933095	chr1:149933095:G:A	6.3938e-06	-1.09731e-10	-1.2639	1.25907e-05	-1.09731e-10	-1.42419	4.31309e-05	-1.09731e-10	-1.39527
149933961	chr1:149933961:A:G	1.61939e-05	-1.09731e-10	-0.334589	2.73256e-05	-1.09731e-10	-0.649326	0.000120695	-1.09731e-10	-0.366243
149934274	chr1:149934274:T:G	4.69148e-05	2.0676	-1.33849	0.000149319	2.2878	-1.23886	0.000238109	1.66734	-1.35412
149934520	chr1:149934520:T:C	0.000135037	1.33021	0.456121	0.00190075	1.92292	1.66993	0.000751012	0.803278	0.65863
149934646	chr1:149934646:T:A	5.8131e-06	-1.09731e-10	-1.35911	1.43288e-05	-1.09731e-10	-1.29488	4.56777e-05	-1.09731e-10	-1.3379
149934833	chr1:149934833:G:A	5.8302e-06	-1.09731e-10	-1.35617	1.24992e-05	-1.09731e-10	-1.43148	4.16033e-05	-1.09731e-10	-1.43133
149935098	chr1:149935098:C:T	5.39296e-06	-1.09731e-10	-1.43413	1.24674e-05	-1.09731e-10	-1.43403	4.17285e-05	-1.09731e-10	-1.42833
149935231	chr1:149935231:GAGGA:G	8.04727e-06	-1.09731e-10	-1.03389	1.57351e-05	-1.09731e-10	-1.20125	5.31552e-05	-1.09731e-10	-1.1863
149935279	chr1:149935279:CA:C	4.91211e-05	2.14436	-1.3693	0.000129324	2.29679	-1.39161	0.000245819	1.73211	-1.38703
149935365	chr1:149935365:C:T	4.36728e-05	2.02077	-1.36327	0.000137271	2.24023	-1.27542	0.000222683	1.62311	-1.37687
149935366	chr1:149935366:G:A	7.77049e-05	1.23369	-4.15888e-10	0.000168285	1.16851	-4.15888e-10	0.000285125	0.493415	-4.15888e-10
149935383	chr1:149935383:A:G	4.52784e-05	2.03195	-1.33835	0.000143984	2.25121	-1.23866	0.000230257	1.6337	-1.35402
149935860	chr1:149935860:T:G	1.74926e-05	-1.09731e-10	-0.257445	2.92045e-05	-1.09731e-10	-0.582826	0.000130136	-1.09731e-10	-0.290933
149936123	chr1:149936123:A:AAG	5.43664e-06	-1.09731e-10	-1.42606	1.25389e-05	-1.09731e-10	-1.42831	4.1526e-05	-1.09731e-10	-1.43319
149936215	chr1:149936215:A:G	1.92999e-06	-1.17369	-1.28802	7.73914e-06	-1.0598	-0.851062	1.46404e-05	-1.32378	-1.15195
149936281	chr1:149936281:A:G	0.00019481	2.1528	-4.15888e-10	0.000465495	2.18595	-4.15888e-10	0.001776	2.3226	-4.15888e-10
149936289	chr1:149936289:G:A	5.4027e-06	-1.09731e-10	-1.43232	1.28038e-05	-1.09731e-10	-1.4074	4.23179e-05	-1.09731e-10	-1.4143
149936721	chr1:149936721:G:A	5.14697e-05	0.82177	-4.15888e-10	0.000115913	0.795689	-4.15888e-10	0.000176668	0.0147605	-4.15888e-10
149936825	chr1:149936825:G:A	5.67611e-06	-1.09731e-10	-1.38296	1.27884e-05	-1.09731e-10	-1.40861	4.35652e-05	-1.09731e-10	-1.38526
149937602	chr1:149937602:G:A	4.96106e-05	2.13227	-1.34729	0.000157205	2.35221	-1.25181	0.000251015	1.72868	-1.36268
149937619	chr1:149937619:G:T	9.52388e-06	-1.09731e-10	-0.865421	1.80099e-05	-1.09731e-10	-1.06623	6.59603e-05	-1.09731e-10	-0.970461
149937774	chr1:149937774:T:C	1.00193e-05	-1.09731e-10	-0.814712	1.84647e-05	-1.09731e-10	-1.04129	7.14596e-05	-1.09731e-10	-0.890381
149937925	chr1:149937925:C:A	8.01681e-06	-1.09731e-10	-1.03768	1.37595e-05	-1.09731e-10	-1.33542	5.02065e-05	-1.09731e-10	-1.24337
149938965	chr1:149938965:G:A	6.55221e-06	-1.09731e-10	-1.23942	1.26329e-05	-1.09731e-10	-1.42085	4.39786e-05	-1.09731e-10	-1.37581
149939577	chr1:149939577:C:T	7.69101e-06	-1.09731e-10	-1.07917	1.34668e-05	-1.09731e-10	-1.35692	4.87432e-05	-1.09731e-10	-1.27295
149939789	chr1:149939789:C:A	4.75451e-06	-1.56013	-4.15888e-10	1.12453e-05	-1.5372	-4.15888e-10	3.74461e-05	-1.53661	-4.15888e-10
149939797	chr1:149939797:C:T	0.000174834	2.04461	-4.15888e-10	0.000336128	1.86034	-4.15888e-10	0.0012005	1.93098	-4.15888e-10
149940246	chr1:149940246:G:A	6.03508e-06	-1.09731e-10	-1.32164	1.34618e-05	-1.09731e-10	-1.3573	4.51638e-05	-1.09731e-10	-1.34922
149940388	chr1:149940388:G:A	7.89704e-06	-1.09731e-10	-1.05274	1.36286e-05	-1.09731e-10	-1.34498	4.95876e-05	-1.09731e-10	-1.25577
149940883	chr1:149940883:G:A	1.23103e-05	-1.09731e-10	-0.608789	2.41816e-05	-1.09731e-10	-0.771558	8.63046e-05	-1.09731e-10	-0.701631
149941557	chr1:149941557:C:T	2.93198e-05	-1.09731e-10	0.259041	5.78171e-05	-1.09731e-10	0.100136	0.000171292	-1.09731e-10	-0.0161459
149941663	chr1:149941663:C:T	5.08357e-06	-1.49321	-4.15888e-10	1.13726e-05	-1.52594	-4.15888e-10	3.71965e-05	-1.5433	-4.15888e-10
149942127	chr1:149942127:C:T	5.64025e-06	-1.09731e-10	-1.3893	1.37385e-05	-1.09731e-10	-1.33694	4.41262e-05	-1.09731e-10	-1.37246
149942279	chr1:149942279:G:A	7.41741e-06	-1.09731e-10	-1.11539	1.96541e-05	-1.09731e-10	-0.978863	6.11594e-05	-1.09731e-10	-1.04603
149942458	chr1:149942458:G:A	5.76382e-06	-1.09731e-10	-1.36762	1.34492e-05	-1.09731e-10	-1.35823	4.4827e-05	-1.09731e-10	-1.3567
149942784	chr1:149942784:A:G	6.98282e-06	-1.09731e-10	-1.17577	1.50203e-05	-1.09731e-10	-1.24775	5.18476e-05	-1.09731e-10	-1.2112
149944730	chr1:149944730:TTTC:T	5.49885e-06	-1.41468	-4.15888e-10	1.3022e-05	-1.39051	-4.15888e-10	4.5855e-05	-1.33403	-4.15888e-10
149945134	chr1:149945134:T:G	1.36126e-05	-1.09731e-10	-0.508229	3.45967e-05	-1.09731e-10	-0.413391	0.000104346	-1.09731e-10	-0.511806
149946026	chr1:149946026:C:T	5.39861e-06	-1.09731e-10	-1.43308	1.24721e-05	-1.09731e-10	-1.43366	4.1564e-05	-1.09731e-10	-1.43228
149946116	chr1:149946116:C:T	7.18107e-06	-1.09731e-10	-1.14778	1.72044e-05	-1.09731e-10	-1.11198	5.44121e-05	-1.09731e-10	-1.16293
149946232	chr1:149946232:G:A	2.9667e-06	-0.655515	-1.37626	6.53241e-06	-0.647972	-1.4324	1.24519e-05	-1.21506	-1.42258
149946419	chr1:149946419:G:A	1.35733e-05	-1.09731e-10	-0.511122	3.4507e-05	-1.09731e-10	-0.415986	0.000104066	-1.09731e-10	-0.514491
149946438	chr1:149946438:C:T	4.55276e-05	2.04201	-1.34291	0.000142268	2.24772	-1.24715	0.000229854	1.63772	-1.35979
149946762	chr1:149946762:GA:G	5.44803e-06	-1.09731e-10	-1.42397	1.25888e-05	-1.09731e-10	-1.42435	4.32349e-05	-1.09731e-10	-1.39287
149947006	chr1:149947006:T:C	9.37246e-06	-1.09731e-10	-0.881448	1.49546e-05	-1.09731e-10	-1.25213	5.61139e-05	-1.09731e-10	-1.13213
149947586	chr1:149947586:G:A	9.54882e-06	-1.09731e-10	-0.862806	1.51164e-05	-1.09731e-10	-1.24137	5.68948e-05	-1.09731e-10	-1.11831
149947825	chr1:149947825:T:C	0.0001658	1.99156	-4.15888e-10	0.000314221	1.79295	-4.15888e-10	0.00119705	1.92811	-4.15888e-10
149948440	chr1:149948440:C:T	5.39306e-06	-1.09731e-10	-1.43411	1.26596e-05	-1.09731e-10	-1.41873	4.15928e-05	-1.09731e-10	-1.43159
149948691	chr1:149948691:C:A	4.93882e-06	-1.5221	-4.15888e-10	1.10034e-05	-1.55895	-4.15888e-10	3.70957e-05	-1.54601	-4.15888e-10
149948714	chr1:149948714:G:A	5.41895e-06	-1.09731e-10	-1.42932	1.25355e-05	-1.09731e-10	-1.42859	4.18185e-05	-1.09731e-10	-1.42617
149948986	chr1:149948986:G:A	9.53548e-06	-1.09731e-10	-0.864205	1.50844e-05	-1.09731e-10	-1.24349	5.67722e-05	-1.09731e-10	-1.12047
149949415	chr1:149949415:G:T	5.94439e-06	-1.09731e-10	-1.33678	1.39038e-05	-1.09731e-10	-1.32498	4.63313e-05	-1.09731e-10	-1.3237
149949936	chr1:149949936:C:T	7.34777e-05	2.50965	-1.3319	0.000236854	2.73969	-1.2294	0.000363574	2.08462	-1.34815
149950007	chr1:149950007:C:T	5.39356e-06	-1.09731e-10	-1.43402	1.24661e-05	-1.09731e-10	-1.43414	4.16602e-05	-1.09731e-10	-1.42997
149950064	chr1:149950064:C:G	9.43044e-06	-1.09731e-10	-0.875281	1.50028e-05	-1.09731e-10	-1.24891	5.63578e-05	-1.09731e-10	-1.12779
149950236	chr1:149950236:A:G	9.17234e-06	-1.09731e-10	-0.903031	1.47707e-05	-1.09731e-10	-1.26451	5.52309e-05	-1.09731e-10	-1.14799
149950245	chr1:149950245:G:A	8.17095e-05	1.28395	-4.15888e-10	0.00017663	1.21691	-4.15888e-10	0.000296569	0.532768	-4.15888e-10
149950266	chr1:149950266:TGA:T	8.93486e-06	-1.09731e-10	-0.929263	1.70775e-05	-1.09731e-10	-1.11939	6.21894e-05	-1.09731e-10	-1.02933
149950344	chr1:149950344:A:G	5.44614e-06	-1.09731e-10	-1.42432	1.24715e-05	-1.09731e-10	-1.4337	4.14924e-05	-1.09731e-10	-1.434
149950357	chr1:149950357:C:T	5.77044e-06	-1.09731e-10	-1.36648	1.41923e-05	-1.09731e-10	-1.30445	4.52886e-05	-1.09731e-10	-1.34646
149950414	chr1:149950414:G:C	5.76028e-06	-1.09731e-10	-1.36824	1.42579e-05	-1.09731e-10	-1.29984	4.70878e-05	-1.09731e-10	-1.3075
149950558	chr1:149950558:C:A	9.29344e-06	-1.09731e-10	-0.889915	1.48636e-05	-1.09731e-10	-1.25823	5.57029e-05	-1.09731e-10	-1.13948
149951394	chr1:149951394:A:G	9.48872e-06	-1.09731e-10	-0.86912	1.50422e-05	-1.09731e-10	-1.24629	5.65684e-05	-1.09731e-10	-1.12406
149951850	chr1:149951850:G:A	5.82735e-06	-1.09731e-10	-1.35666	1.36382e-05	-1.09731e-10	-1.34427	4.28663e-05	-1.09731e-10	-1.40143
149952051	chr1:149952051:T:A	7.53054e-06	-1.09731e-10	-1.10026	1.3447e-05	-1.09731e-10	-1.35839	4.85244e-05	-1.09731e-10	-1.27745
149952304	chr1:149952304:G:GT	9.58216e-06	-1.09731e-10	-0.859321	1.51117e-05	-1.09731e-10	-1.24168	5.69272e-05	-1.09731e-10	-1.11774
149952387	chr1:149952387:C:T	1.88302e-06	-1.51353	-0.97282	3.17088e-06	-1.53615	-1.26699	1.33929e-05	-1.41858	-1.14621
149953068	chr1:149953068:T:A	7.01477e-05	2.46641	-1.33503	0.000207492	2.6866	-1.30866	0.00034346	2.03895	-1.3594
149953082	chr1:149953082:T:C	1.04859e-05	-0.769196	-4.15888e-10	2.33604e-05	-0.806107	-4.15888e-10	6.41508e-05	-0.998276	-4.15888e-10
149953262	chr1:149953262:C:A	5.66405e-05	2.2345	-1.317	0.000182045	2.45665	-1.20954	0.000284351	1.82546	-1.33476
149953599	chr1:149953599:T:C	9.4882e-06	-1.09731e-10	-0.869175	1.50561e-05	-1.09731e-10	-1.24537	5.66157e-05	-1.09731e-10	-1.12323
149953733	chr1:149953733:G:A	8.89716e-06	-1.09731e-10	-0.933492	1.70197e-05	-1.09731e-10	-1.12278	6.19517e-05	-1.09731e-10	-1.03316
149953949	chr1:149953949:A:G	6.22435e-06	-1.09731e-10	-1.29076	1.49955e-05	-1.09731e-10	-1.2494	4.79161e-05	-1.09731e-10	-1.29006
149953954	chr1:149953954:A:G	6.93248e-06	-1.09731e-10	-1.18301	1.69332e-05	-1.09731e-10	-1.12788	5.34493e-05	-1.09731e-10	-1.18078
149953968	chr1:149953968:A:G	6.29331e-06	-1.09731e-10	-1.27974	1.51835e-05	-1.09731e-10	-1.23694	4.84554e-05	-1.09731e-10	-1.27887
149954157	chr1:149954157:C:T	7.17524e-06	-1.09731e-10	-1.14859	1.28862e-05	-1.09731e-10	-1.40099	4.53236e-05	-1.09731e-10	-1.34569
149954595	chr1:149954595:T:C	9.05781e-06	-1.09731e-10	-0.915596	1.72831e-05	-1.09731e-10	-1.10742	6.23494e-05	-1.09731e-10	-1.02676
149954922	chr1:149954922:T:G	7.17532e-06	-1.09731e-10	-1.14858	1.28859e-05	-1.09731e-10	-1.40102	4.53216e-05	-1.09731e-10	-1.34573
149955075	chr1:149955075:C:T	4.93153e-06	-0.462081	-1.06149	1.41479e-05	-0.36704	-0.940542	2.50941e-05	-0.936934	-0.999947
149955122	chr1:149955122:A:C	9.68236e-05	0.967278	0.48639	0.00130415	1.51178	1.70437	0.000555239	0.47655	0.683334
149955275	chr1:149955275:A:G	5.43419e-06	-1.09731e-10	-1.42651	1.25732e-05	-1.09731e-10	-1.42558	4.25703e-05	-1.09731e-10	-1.40836
149955316	chr1:149955316:C:G	9.71896e-06	-1.09731e-10	-0.845146	1.52665e-05	-1.09731e-10	-1.23149	5.76182e-05	-1.09731e-10	-1.10568
149955488	chr1:149955488:T:C	9.41449e-06	-1.09731e-10	-0.876974	1.49882e-05	-1.09731e-10	-1.24988	5.62903e-05	-1.09731e-10	-1.12899
149956028	chr1:149956028:C:T	6.96014e-06	-1.17902	-4.15888e-10	1.6059e-05	-1.18088	-4.15888e-10	4.7478e-05	-1.29925	-4.15888e-10
149956202	chr1:149956202:T:C	5.49865e-05	2.20836	-1.3205	0.000161748	2.42113	-1.29224	0.0002734	1.79785	-1.34643
149956420	chr1:149956420:GCTTCC:G	9.81458e-06	-1.09731e-10	-0.835355	1.50709e-05	-1.09731e-10	-1.24438	5.71839e-05	-1.09731e-10	-1.11324
149956460	chr1:149956460:C:A	5.76182e-06	-1.09731e-10	-1.36797	1.36674e-05	-1.09731e-10	-1.34214	4.4305e-05	-1.09731e-10	-1.36842
149956728	chr1:149956728:T:C	1.08891e-05	-1.09731e-10	-0.731462	1.60065e-05	-1.09731e-10	-1.18416	6.17821e-05	-1.09731e-10	-1.0359
149956767	chr1:149956767:A:G	1.23414e-06	-1.50202	-1.40683	2.72277e-06	-1.5225	-1.433	1.02719e-05	-1.39647	-1.43363
149956849	chr1:149956849:G:A	5.88182e-06	-1.09731e-10	-1.34736	1.39909e-05	-1.09731e-10	-1.31874	4.52009e-05	-1.09731e-10	-1.3484
149957057	chr1:149957057:G:A	1.06783e-05	-1.09731e-10	-0.751009	1.58074e-05	-1.09731e-10	-1.19667	6.08754e-05	-1.09731e-10	-1.05068
149957076	chr1:149957076:C:G	6.77192e-05	2.42794	-1.33179	0.000217881	2.65605	-1.22925	0.000336516	2.00719	-1.34806
149957333	chr1:149957333:G:A	6.21359e-05	2.31435	-1.30425	0.000200734	2.53892	-1.1941	0.000310142	1.89974	-1.32223
149957430	chr1:149957430:A:G	1.27582e-06	-1.50717	-1.36846	2.7056e-06	-1.52769	-1.43414	1.02568e-05	-1.40621	-1.42537
149957740	chr1:149957740:C:T	1.10704e-05	-1.09731e-10	-0.714952	1.61658e-05	-1.09731e-10	-1.17425	6.25479e-05	-1.09731e-10	-1.02358
149958165	chr1:149958165:T:C	1.35664e-05	-1.09731e-10	-0.511627	3.44751e-05	-1.09731e-10	-0.416911	0.000104002	-1.09731e-10	-0.515106
149958220	chr1:149958220:G:A	7.10678e-06	-1.09731e-10	-1.15817	1.86745e-05	-1.09731e-10	-1.02999	5.82749e-05	-1.09731e-10	-1.09434
149958452	chr1:149958452:C:T	7.48547e-05	2.5364	-1.34008	0.000242397	2.77241	-1.23898	0.000368108	2.10456	-1.3557
149958472	chr1:149958472:C:T	5.87426e-06	-1.09731e-10	-1.34864	1.28969e-05	-1.09731e-10	-1.40016	4.31179e-05	-1.09731e-10	-1.39557
149958916	chr1:149958916:T:TA	9.02493e-06	-1.09731e-10	-0.919234	1.69973e-05	-1.09731e-10	-1.1241	6.48637e-05	-1.09731e-10	-0.987225
149959254	chr1:149959254:G:T	1.12537e-05	-1.09731e-10	-0.698529	1.63184e-05	-1.09731e-10	-1.16485	6.331e-05	-1.09731e-10	-1.01147
149959594	chr1:149959594:T:C	5.61395e-06	-1.09731e-10	-1.39397	1.25133e-05	-1.09731e-10	-1.43035	4.21911e-05	-1.09731e-10	-1.4173
149959622	chr1:149959622:G:A	4.3905e-06	-0.56293	-1.07685	1.25287e-05	-0.47029	-0.958839	2.2706e-05	-1.02116	-1.01572
149960224	chr1:149960224:A:G	1.10044e-05	-1.09731e-10	-0.720927	1.61078e-05	-1.09731e-10	-1.17784	6.22601e-05	-1.09731e-10	-1.02819
149960667	chr1:149960667:G:C	6.08151e-06	-1.09731e-10	-1.31397	1.42562e-05	-1.09731e-10	-1.29996	4.74893e-05	-1.09731e-10	-1.29901
149961082	chr1:149961082:T:C	9.28356e-05	2.81711	-1.40551	0.000206216	2.80494	-1.43317	0.000422974	2.32155	-1.43375
149961641	chr1:149961641:C:A	8.20663e-06	-1.09731e-10	-1.01428	1.9469e-05	-1.09731e-10	-0.988325	5.72531e-05	-1.09731e-10	-1.11203
149961655	chr1:149961655:C:T	2.05566e-05	-0.0960438	-4.15888e-10	4.23595e-05	-0.210958	-4.15888e-10	0.000111792	-0.442874	-4.15888e-10
149962501	chr1:149962501:A:G	1.07073e-05	-1.09731e-10	-0.748302	1.58379e-05	-1.09731e-10	-1.19474	6.09551e-05	-1.09731e-10	-1.04938
149963235	chr1:149963235:C:T	1.1161e-05	-1.09731e-10	-0.706802	1.62461e-05	-1.09731e-10	-1.16929	6.29421e-05	-1.09731e-10	-1.0173
149963272	chr1:149963272:A:G	4.78153e-06	-1.55446	-4.15888e-10	1.09894e-05	-1.56021	-4.15888e-10	3.6613e-05	-1.55911	-4.15888e-10
149963518	chr1:149963518:C:T	1.07387e-05	-1.09731e-10	-0.745372	1.5857e-05	-1.09731e-10	-1.19354	6.10688e-05	-1.09731e-10	-1.04751
149964793	chr1:149964793:G:A	8.00057e-06	-1.09731e-10	-1.03971	1.5544e-05	-1.09731e-10	-1.21347	5.47955e-05	-1.09731e-10	-1.1559
149964808	chr1:149964808:G:A	1.13686e-05	-1.09731e-10	-0.68837	1.64076e-05	-1.09731e-10	-1.15941	6.37532e-05	-1.09731e-10	-1.00449
149964933	chr1:149964933:A:G	7.60631e-06	-1.09731e-10	-1.09025	1.48344e-05	-1.09731e-10	-1.2602	5.5046e-05	-1.09731e-10	-1.15134
149964986	chr1:149964986:C:T	5.44361e-06	-1.09731e-10	-1.42478	1.25995e-05	-1.09731e-10	-1.42349	4.20673e-05	-1.09731e-10	-1.42024
149965101	chr1:149965101:C:G	7.47962e-06	-1.09731e-10	-1.10704	1.96108e-05	-1.09731e-10	-0.98107	6.12465e-05	-1.09731e-10	-1.04461
149965225	chr1:149965225:G:A	1.08366e-05	-1.09731e-10	-0.736299	1.59453e-05	-1.09731e-10	-1.18798	6.15012e-05	-1.09731e-10	-1.04046
149966021	chr1:149966021:C:T	1.08703e-05	-1.09731e-10	-0.73319	1.5992e-05	-1.09731e-10	-1.18506	6.17073e-05	-1.09731e-10	-1.03711
149966595	chr1:149966595:T:C	1.08392e-05	-1.09731e-10	-0.736059	1.59654e-05	-1.09731e-10	-1.18672	6.1577e-05	-1.09731e-10	-1.03922
149966820	chr1:149966820:A:G	1.89979e-06	-1.49401	-0.983465	3.1741e-06	-1.52242	-1.2797	1.37471e-05	-1.38201	-1.15667
149966973	chr1:149966973:T:C	4.55571e-06	-0.688994	-0.913848	1.29612e-05	-0.600781	-0.794411	2.44912e-05	-1.11302	-0.848182
149967024	chr1:149967024:AT:A	6.08623e-06	-1.09731e-10	-1.3132	1.42692e-05	-1.09731e-10	-1.29905	4.75421e-05	-1.09731e-10	-1.2979
149967212	chr1:149967212:G:C	5.4221e-06	-1.09731e-10	-1.42874	1.25464e-05	-1.09731e-10	-1.42772	4.18595e-05	-1.09731e-10	-1.4252
149967322	chr1:149967322:C:T	2.18977e-05	-0.0328444	-4.15888e-10	4.5008e-05	-0.150309	-4.15888e-10	0.000118277	-0.386481	-4.15888e-10
149967685	chr1:149967685:G:A	6.94829e-06	-1.09731e-10	-1.18073	1.81855e-05	-1.09731e-10	-1.05653	5.69036e-05	-1.09731e-10	-1.11816
149967819	chr1:149967819:T:C	5.97322e-06	-1.09731e-10	-1.33194	1.29581e-05	-1.09731e-10	-1.39543	4.26001e-05	-1.09731e-10	-1.40766
149968121	chr1:149968121:G:A	1.02124e-05	-1.09731e-10	-0.795617	1.54132e-05	-1.09731e-10	-1.22192	5.89108e-05	-1.09731e-10	-1.08349
149968218	chr1:149968218:T:C	1.05782e-05	-1.09731e-10	-0.760433	1.57243e-05	-1.09731e-10	-1.20194	6.04347e-05	-1.09731e-10	-1.05795
149968219	chr1:149968219:G:A	1.07214e-05	-1.09731e-10	-0.746979	1.57908e-05	-1.09731e-10	-1.19772	6.08321e-05	-1.09731e-10	-1.0514
149968278	chr1:149968278:AG:A	9.80471e-06	-1.09731e-10	-0.836361	1.50645e-05	-1.09731e-10	-1.24481	5.72083e-05	-1.09731e-10	-1.11281
149968626	chr1:149968626:C:T	1.09872e-05	-1.09731e-10	-0.722497	1.60932e-05	-1.09731e-10	-1.17876	6.22011e-05	-1.09731e-10	-1.02914
149968725	chr1:149968725:C:T	9.42547e-06	-1.09731e-10	-0.875808	1.76661e-05	-1.09731e-10	-1.0855	6.77944e-05	-1.09731e-10	-0.943033
149968952	chr1:149968952:G:A	1.10735e-05	-1.09731e-10	-0.714667	1.61525e-05	-1.09731e-10	-1.17507	6.25135e-05	-1.09731e-10	-1.02413
149969301	chr1:149969301:A:G	3.26544e-06	-1.49029	-0.445534	4.14455e-06	-1.52172	-1.01364	2.07653e-05	-1.37773	-0.748499
149970634	chr1:149970634:G:A	1.12631e-05	-1.09731e-10	-0.697692	1.63421e-05	-1.09731e-10	-1.16341	6.33982e-05	-1.09731e-10	-1.01008
149970751	chr1:149970751:C:T	9.3366e-06	-1.09731e-10	-0.885282	2.20855e-05	-1.09731e-10	-0.862228	6.93151e-05	-1.09731e-10	-0.92085
149971229	chr1:149971229:G:A	5.55886e-05	2.20923	-1.31048	0.000163843	2.4221	-1.28034	0.000276458	1.79947	-1.33693
149971531	chr1:149971531:A:G	9.6276e-06	-1.09731e-10	-0.85459	2.32769e-05	-1.09731e-10	-0.809687	6.79492e-05	-1.09731e-10	-0.940753
149971806	chr1:149971806:A:C	1.10056e-05	-1.09731e-10	-0.720822	1.61117e-05	-1.09731e-10	-1.17761	6.2289e-05	-1.09731e-10	-1.02773
149971856	chr1:149971856:T:C	4.03082e-06	-0.667093	-1.05816	1.14975e-05	-0.578879	-0.936143	2.15061e-05	-1.09676	-0.994423
149972207	chr1:149972207:C:T	1.1145e-05	-1.09731e-10	-0.708236	1.62331e-05	-1.09731e-10	-1.1701	6.28805e-05	-1.09731e-10	-1.01828
149972868	chr1:149972868:A:G	6.43985e-06	-1.09731e-10	-1.25672	1.67039e-05	-1.09731e-10	-1.14151	5.47106e-05	-1.09731e-10	-1.15746
149973549	chr1:149973549:G:A	1.12934e-05	-1.09731e-10	-0.695009	1.63441e-05	-1.09731e-10	-1.16328	6.34616e-05	-1.09731e-10	-1.00908
149973555	chr1:149973555:G:A	6.66926e-06	-1.22171	-4.15888e-10	1.52504e-05	-1.23254	-4.15888e-10	6.25547e-05	-1.02347	-4.15888e-10
149974464	chr1:149974464:G:A	5.94814e-06	-1.09731e-10	-1.33615	1.24672e-05	-1.09731e-10	-1.43405	4.18892e-05	-1.09731e-10	-1.42448
149974499	chr1:149974499:G:A	9.16815e-06	-1.09731e-10	-0.903488	1.7212e-05	-1.09731e-10	-1.11154	6.58661e-05	-1.09731e-10	-0.971889
149975795	chr1:149975795:G:A	7.92868e-06	-1.09731e-10	-1.04874	2.10387e-05	-1.09731e-10	-0.910786	6.53169e-05	-1.09731e-10	-0.980263
149975878	chr1:149975878:G:A	6.02395e-05	2.34589	-1.36678	0.000190644	2.57207	-1.27881	0.000302015	1.92977	-1.37881
149975900	chr1:149975900:A:G	6.41262e-06	-1.09731e-10	-1.26096	1.33372e-05	-1.09731e-10	-1.36659	4.69531e-05	-1.09731e-10	-1.31036
149975910	chr1:149975910:A:G	5.87808e-06	-1.09731e-10	-1.34799	1.28603e-05	-1.09731e-10	-1.403	4.41426e-05	-1.09731e-10	-1.37209
149976135	chr1:149976135:G:A	5.40825e-06	-1.09731e-10	-1.4313	1.25168e-05	-1.09731e-10	-1.43008	4.21815e-05	-1.09731e-10	-1.41753
149976387	chr1:149976387:G:A	9.69072e-06	-1.09731e-10	-0.848056	2.85995e-05	-1.09731e-10	-0.60376	8.58688e-05	-1.09731e-10	-0.706693
149977058	chr1:149977058:C:T	0.000116683	3.03384	-1.3936	0.000256038	3.02231	-1.43413	0.000527298	2.53963	-1.43138
149977157	chr1:149977157:T:C	6.06645e-06	-1.09731e-10	-1.31645	1.32604e-05	-1.09731e-10	-1.37237	4.56937e-05	-1.09731e-10	-1.33755
149977536	chr1:149977536:C:T	5.95147e-06	-1.09731e-10	-1.33559	1.30836e-05	-1.09731e-10	-1.38579	4.49218e-05	-1.09731e-10	-1.35459
149977683	chr1:149977683:C:T	7.1649e-06	-1.09731e-10	-1.15003	1.28797e-05	-1.09731e-10	-1.40149	4.52875e-05	-1.09731e-10	-1.34648
149977996	chr1:149977996:C:A	6.868e-06	-1.09731e-10	-1.19235	1.6642e-05	-1.09731e-10	-1.14522	5.26993e-05	-1.09731e-10	-1.19491
149978479	chr1:149978479:A:T	3.69739e-05	0.490988	-4.15888e-10	8.19335e-05	0.448758	-4.15888e-10	0.000568762	1.18395	-4.15888e-10
149978927	chr1:149978927:T:A	1.52511e-05	-1.09731e-10	-0.394573	2.55338e-05	-1.09731e-10	-0.717147	0.000104834	-1.09731e-10	-0.507132
149979093	chr1:149979093:C:G	7.86577e-06	-1.09731e-10	-1.0567	1.91268e-05	-1.09731e-10	-1.00606	5.99046e-05	-1.09731e-10	-1.06676
149979268	chr1:149979268:G:A	1.14339e-05	-1.09731e-10	-0.682639	1.62078e-05	-1.09731e-10	-1.17166	6.39147e-05	-1.09731e-10	-1.00196
149979308	chr1:149979308:T:C	4.9542e-06	-1.51899	-4.15888e-10	1.09928e-05	-1.55991	-4.15888e-10	3.67745e-05	-1.55471	-4.15888e-10
149979873	chr1:149979873:A:G	0.000137718	3.20553	-1.39955	0.000304396	3.19513	-1.43395	0.000619838	2.70275	-1.43281
149979919	chr1:149979919:C:A	5.8086e-06	-1.09731e-10	-1.35989	1.45191e-05	-1.09731e-10	-1.28168	4.78095e-05	-1.09731e-10	-1.29229
149980830	chr1:149980830:C:T	5.71178e-06	-1.09731e-10	-1.37669	1.42e-05	-1.09731e-10	-1.30391	4.67387e-05	-1.09731e-10	-1.31494
149980844	chr1:149980844:C:T	1.19063e-05	-1.09731e-10	-0.642155	1.6607e-05	-1.09731e-10	-1.14733	6.59223e-05	-1.09731e-10	-0.971036
149981477	chr1:149981477:G:A	1.19125e-05	-0.641639	-4.15888e-10	2.68255e-05	-0.667795	-4.15888e-10	8.71298e-05	-0.692114	-4.15888e-10
149981538	chr1:149981538:G:A	6.39381e-06	-1.09731e-10	-1.26389	1.50283e-05	-1.09731e-10	-1.24721	5.0076e-05	-1.09731e-10	-1.24597
149981573	chr1:149981573:C:T	5.94927e-06	-1.09731e-10	-1.33596	1.30799e-05	-1.09731e-10	-1.38608	4.49057e-05	-1.09731e-10	-1.35495
149981610	chr1:149981610:CCAAA:C	0.00011996	2.9969	-1.32897	0.000302041	3.09189	-1.33847	0.000588939	2.52892	-1.31011
149981946	chr1:149981946:G:A	5.82039e-06	-1.09731e-10	-1.35786	1.28449e-05	-1.09731e-10	-1.4042	4.37711e-05	-1.09731e-10	-1.38054
149982080	chr1:149982080:C:T	5.41854e-06	-1.09731e-10	-1.4294	1.25246e-05	-1.09731e-10	-1.42945	4.14869e-05	-1.09731e-10	-1.43414
149982105	chr1:149982105:C:T	5.12633e-06	-1.48483	-4.15888e-10	1.17656e-05	-1.49197	-4.15888e-10	3.79001e-05	-1.52456	-4.15888e-10
149982165	chr1:149982165:TAA:T	1.13464e-05	-1.09731e-10	-0.690319	1.60124e-05	-1.09731e-10	-1.18379	6.30316e-05	-1.09731e-10	-1.01588
149982170	chr1:149982170:AAATAT:A	1.23791e-05	-1.09731e-10	-0.603214	1.68753e-05	-1.09731e-10	-1.1313	6.73629e-05	-1.09731e-10	-0.949419
149983151	chr1:149983151:G:A	9.3357e-06	0.189648	-1.07503	2.60873e-05	0.538698	-1.2344	6.28586e-05	0.151998	-1.17062
149983264	chr1:149983264:T:C	1.13334e-05	-1.09731e-10	-0.691468	1.61388e-05	-1.09731e-10	-1.17592	6.35424e-05	-1.09731e-10	-1.00781
149983321	chr1:149983321:G:A	0.000144684	1.85533	-4.15888e-10	0.000279074	1.67433	-4.15888e-10	0.000996277	1.74451	-4.15888e-10
149983683	chr1:149983683:C:T	3.81927e-05	0.52342	-4.15888e-10	8.46723e-05	0.481638	-4.15888e-10	0.000591736	1.22355	-4.15888e-10
149984199	chr1:149984199:C:T	9.44791e-06	-0.87343	-4.15888e-10	2.47587e-05	-0.747975	-4.15888e-10	7.31518e-05	-0.866976	-4.15888e-10
149984312	chr1:149984312:G:T	7.08426e-05	2.47268	-1.33144	0.000228262	2.70206	-1.22872	0.000351229	2.04964	-1.34772
149984517	chr1:149984517:A:C	6.24108e-06	-1.09731e-10	-1.28807	1.354e-05	-1.09731e-10	-1.3515	4.68861e-05	-1.09731e-10	-1.31179
149984778	chr1:149984778:A:G	7.94264e-06	-1.09731e-10	-1.04698	1.53742e-05	-1.09731e-10	-1.22446	5.74604e-05	-1.09731e-10	-1.10842
149985269	chr1:149985269:G:A	6.13277e-06	-1.09731e-10	-1.30558	1.33637e-05	-1.09731e-10	-1.36461	4.61405e-05	-1.09731e-10	-1.32782
149985282	chr1:149985282:C:A	5.40418e-06	-1.09731e-10	-1.43205	1.25054e-05	-1.09731e-10	-1.43099	4.21014e-05	-1.09731e-10	-1.41943
149985386	chr1:149985386:G:A	7.44868e-06	-1.09731e-10	-1.11119	1.96199e-05	-1.09731e-10	-0.980605	6.10478e-05	-1.09731e-10	-1.04786
149985547	chr1:149985547:G:A	6.17506e-06	-1.09731e-10	-1.29871	1.34327e-05	-1.09731e-10	-1.35946	4.64323e-05	-1.09731e-10	-1.32152
149985606	chr1:149985606:G:T	7.04762e-06	-1.09731e-10	-1.16653	1.4643e-05	-1.09731e-10	-1.27319	4.91529e-05	-1.09731e-10	-1.26458
149985621	chr1:149985621:T:G	6.10544e-06	-1.09731e-10	-1.31004	1.33184e-05	-1.09731e-10	-1.36801	4.59492e-05	-1.09731e-10	-1.33198
149985679	chr1:149985679:T:G	1.11886e-05	-1.09731e-10	-0.704326	1.6251e-05	-1.09731e-10	-1.16899	6.30029e-05	-1.09731e-10	-1.01633
149986121	chr1:149986121:A:G	1.15086e-05	-1.09731e-10	-0.676127	1.62709e-05	-1.09731e-10	-1.16777	6.424e-05	-1.09731e-10	-0.996887
149986145	chr1:149986145:A:T	6.23949e-06	-1.09731e-10	-1.28833	1.3548e-05	-1.09731e-10	-1.35091	4.69111e-05	-1.09731e-10	-1.31126
149986156	chr1:149986156:T:G	6.11051e-06	-1.09731e-10	-1.30921	1.33298e-05	-1.09731e-10	-1.36715	4.59957e-05	-1.09731e-10	-1.33096
149986422	chr1:149986422:A:G	6.06177e-06	-1.09731e-10	-1.31722	1.32603e-05	-1.09731e-10	-1.37238	4.56841e-05	-1.09731e-10	-1.33776
149987348	chr1:149987348:T:C	5.4682e-06	-1.09731e-10	-1.42027	1.24688e-05	-1.09731e-10	-1.43392	4.15497e-05	-1.09731e-10	-1.43262
149987629	chr1:149987629:C:T	1.16955e-05	-1.09731e-10	-0.660022	1.64267e-05	-1.09731e-10	-1.15824	6.50198e-05	-1.09731e-10	-0.984822
149988285	chr1:149988285:T:A	5.94821e-06	-1.09731e-10	-1.33613	1.31201e-05	-1.09731e-10	-1.383	4.41551e-05	-1.09731e-10	-1.3718
149988597	chr1:149988597:G:T	8.05956e-06	-1.09731e-10	-1.03237	1.93793e-05	-1.09731e-10	-0.992946	5.79131e-05	-1.09731e-10	-1.10057
149988620	chr1:149988620:C:T	7.18153e-06	-1.09731e-10	-1.14771	1.28899e-05	-1.09731e-10	-1.4007	4.53453e-05	-1.09731e-10	-1.34521
149989259	chr1:149989259:G:A	6.83374e-06	-1.19735	-4.15888e-10	2.12876e-05	-0.899026	-4.15888e-10	6.13582e-05	-1.04279	-4.15888e-10
149989363	chr1:149989363:C:G	5.60132e-06	-1.09731e-10	-1.39622	1.25372e-05	-1.09731e-10	-1.42845	4.1787e-05	-1.09731e-10	-1.42693
149989415	chr1:149989415:C:T	7.7512e-06	-1.09731e-10	-1.07138	1.83646e-05	-1.09731e-10	-1.04673	5.44596e-05	-1.09731e-10	-1.16205
149989663	chr1:149989663:C:T	7.13936e-05	2.47273	-1.32375	0.000230919	2.70206	-1.21715	0.000353028	2.04787	-1.34083
149990645	chr1:149990645:T:A	3.2874e-05	0.373458	-4.15888e-10	7.33619e-05	0.338255	-4.15888e-10	0.000496821	1.04872	-4.15888e-10
149990820	chr1:149990820:C:T	8.05732e-06	-1.09731e-10	-1.03264	2.14202e-05	-1.09731e-10	-0.892817	6.64397e-05	-1.09731e-10	-0.963219
149991045	chr1:149991045:G:A	5.05725e-06	-1.4984	-4.15888e-10	1.18022e-05	-1.48886	-4.15888e-10	3.88528e-05	-1.49973	-4.15888e-10
149991212	chr1:149991212:C:T	1.14495e-05	-1.09731e-10	-0.681279	1.62374e-05	-1.09731e-10	-1.16983	6.40363e-05	-1.09731e-10	-1.00006
149991248	chr1:149991248:A:G	8.02202e-06	-1.09731e-10	-1.03703	1.54963e-05	-1.09731e-10	-1.21655	5.80272e-05	-1.09731e-10	-1.0986
149991728	chr1:149991728:T:G	7.76012e-06	-1.09731e-10	-1.07023	1.55229e-05	-1.09731e-10	-1.21483	5.49896e-05	-1.09731e-10	-1.15237
149992035	chr1:149992035:C:G	1.17114e-05	-1.09731e-10	-0.658663	1.64387e-05	-1.09731e-10	-1.15751	6.50827e-05	-1.09731e-10	-0.983855
149992150	chr1:149992150:G:A	1.70308e-05	-1.09731e-10	-0.284201	2.83027e-05	-1.09731e-10	-0.614194	0.000125937	-1.09731e-10	-0.323733
149992178	chr1:149992178:T:C	1.13371e-05	-1.09731e-10	-0.691145	1.61234e-05	-1.09731e-10	-1.17688	6.34948e-05	-1.09731e-10	-1.00856
149992902	chr1:149992902:A:G	5.00927e-06	-1.50793	-4.15888e-10	1.13935e-05	-1.5241	-4.15888e-10	3.72807e-05	-1.54104	-4.15888e-10
149993190	chr1:149993190:C:T	1.14276e-05	-1.09731e-10	-0.683188	1.62201e-05	-1.09731e-10	-1.1709	6.39496e-05	-1.09731e-10	-1.00142
149994213	chr1:149994213:GTAT:G	0.000134641	3.18248	-1.3991	0.000296512	3.16879	-1.43385	0.000607372	2.68255	-1.43292
149994753	chr1:149994753:G:A	1.01102e-05	-1.09731e-10	-0.805675	1.53541e-05	-1.09731e-10	-1.22576	5.85043e-05	-1.09731e-10	-1.09041
149994867	chr1:149994867:T:C	9.15163e-06	-1.09731e-10	-0.905291	1.72114e-05	-1.09731e-10	-1.11158	6.58004e-05	-1.09731e-10	-0.972888
149995204	chr1:149995204:G:A	1.13981e-05	-1.09731e-10	-0.685776	1.61764e-05	-1.09731e-10	-1.1736	6.37568e-05	-1.09731e-10	-1.00444
149995346	chr1:149995346:G:A	6.9421e-05	2.45202	-1.33106	0.000223585	2.68084	-1.22819	0.000345031	2.0315	-1.34737
149995436	chr1:149995436:A:G	6.08138e-06	-1.09731e-10	-1.31399	1.3292e-05	-1.09731e-10	-1.36999	4.58212e-05	-1.09731e-10	-1.33477
149995785	chr1:149995785:C:T	1.15498e-05	-1.09731e-10	-0.672555	1.63056e-05	-1.09731e-10	-1.16564	6.44046e-05	-1.09731e-10	-0.994328
149995965	chr1:149995965:A:G	1.92891e-05	-0.159683	-4.15888e-10	4.0005e-05	-0.268145	-4.15888e-10	0.00010648	-0.491557	-4.15888e-10
149996220	chr1:149996220:A:G	1.14697e-05	-1.09731e-10	-0.679515	1.65032e-05	-1.09731e-10	-1.1536	6.42071e-05	-1.09731e-10	-0.997399
149996342	chr1:149996342:T:C	6.02584e-06	-1.09731e-10	-1.32317	1.32054e-05	-1.09731e-10	-1.37652	4.54446e-05	-1.09731e-10	-1.34302
149996385	chr1:149996385:A:AC	3.2011e-05	-1.09731e-10	0.346857	9.33564e-05	-1.09731e-10	0.579275	0.000339715	-1.09731e-10	0.668592
149996770	chr1:149996770:A:G	0.000137296	3.18463	-1.38171	0.000298728	3.17542	-1.43303	0.000612024	2.68493	-1.42767
149996888	chr1:149996888:T:C	6.01562e-06	-1.09731e-10	-1.32486	1.31891e-05	-1.09731e-10	-1.37776	4.53748e-05	-1.09731e-10	-1.34456
149997901	chr1:149997901:C:T	5.51575e-06	-1.09731e-10	-1.41162	1.27743e-05	-1.09731e-10	-1.40972	4.36309e-05	-1.09731e-10	-1.38375
149998054	chr1:149998054:C:T	6.46296e-06	-1.09731e-10	-1.25314	1.34032e-05	-1.09731e-10	-1.36165	4.7264e-05	-1.09731e-10	-1.30376
149998081	chr1:149998081:A:G	6.40688e-06	-1.09731e-10	-1.26185	1.333e-05	-1.09731e-10	-1.36713	4.69157e-05	-1.09731e-10	-1.31116
149998128	chr1:149998128:C:T	8.22393e-06	-1.09731e-10	-1.01218	2.19038e-05	-1.09731e-10	-0.870489	6.78319e-05	-1.09731e-10	-0.94248
149998149	chr1:149998149:C:G	0.000137821	3.17028	-1.36355	0.00029577	3.16183	-1.4294	0.000607834	2.67113	-1.42074
149998481	chr1:149998481:C:T	5.47081e-06	-1.09731e-10	-1.4198	1.26662e-05	-1.09731e-10	-1.41821	4.30837e-05	-1.09731e-10	-1.39637
149999076	chr1:149999076:T:C	5.52656e-06	-1.09731e-10	-1.40966	1.28055e-05	-1.09731e-10	-1.40727	4.28281e-05	-1.09731e-10	-1.40232
149999138	chr1:149999138:A:G	0.000121425	3.08026	-1.40019	0.000268397	3.06922	-1.4339	0.000551106	2.58538	-1.43297
149999266	chr1:149999266:C:T	7.04831e-05	2.46804	-1.3319	0.000227283	2.69844	-1.2294	0.000350308	2.04745	-1.34815
149999563	chr1:149999563:T:C	2.22447e-05	-1.09731e-10	-0.0171212	5.94685e-05	-1.09731e-10	0.128297	0.000174595	-1.09731e-10	0.00295347
149999759	chr1:149999759:G:A	0.000151801	1.90334	-4.15888e-10	0.000364898	1.94247	-4.15888e-10	0.00137331	2.06547	-4.15888e-10
150000020	chr1:150000020:T:G	7.2864e-05	2.51705	-1.34768	0.000233402	2.74762	-1.25201	0.000361345	2.09289	-1.36257
150000346	chr1:150000346:G:A	1.14526e-05	-1.09731e-10	-0.681009	1.62207e-05	-1.09731e-10	-1.17086	6.3989e-05	-1.09731e-10	-1.0008
150000411	chr1:150000411:A:G	2.49559e-06	-1.47889	-0.725808	3.51906e-06	-1.51406	-1.18489	1.68259e-05	-1.36107	-0.975524
150000587	chr1:150000587:A:G	6.0093e-06	-1.09731e-10	-1.32591	1.31786e-05	-1.09731e-10	-1.37855	4.53294e-05	-1.09731e-10	-1.34556
150000599	chr1:150000599:C:T	8.11402e-06	-1.09731e-10	-1.02563	1.79847e-05	-1.09731e-10	-1.06763	5.80853e-05	-1.09731e-10	-1.0976
150000793	chr1:150000793:A:G	4.7609e-06	-1.55879	-4.15888e-10	1.10096e-05	-1.55838	-4.15888e-10	3.69694e-05	-1.54942	-4.15888e-10
150001275	chr1:150001275:T:C	1.58633e-05	-1.09731e-10	-0.355216	2.67597e-05	-1.09731e-10	-0.670252	0.000117888	-1.09731e-10	-0.389775
150001421	chr1:150001421:C:T	4.89242e-05	0.771048	-4.15888e-10	0.000109814	0.741637	-4.15888e-10	0.000169578	-0.0262017	-4.15888e-10
150001613	chr1:150001613:A:G	8.31327e-06	-1.09731e-10	-1.00137	2.2144e-05	-1.09731e-10	-0.859582	6.83814e-05	-1.09731e-10	-0.934412
150001774	chr1:150001774:T:C	3.14021e-05	-1.09731e-10	0.327652	0.000109004	-1.09731e-10	0.734231	0.000280188	-1.09731e-10	0.475947
150001877	chr1:150001877:C:T	9.51281e-06	-1.09731e-10	-0.866584	1.79806e-05	-1.09731e-10	-1.06785	6.58733e-05	-1.09731e-10	-0.97178
150002180	chr1:150002180:G:A	1.25277e-05	-1.09731e-10	-0.591284	1.74139e-05	-1.09731e-10	-1.09988	6.86368e-05	-1.09731e-10	-0.930685
150002521	chr1:150002521:T:TA	5.975e-06	-1.09731e-10	-1.33164	1.31175e-05	-1.09731e-10	-1.3832	4.50722e-05	-1.09731e-10	-1.35125
150003022	chr1:150003022:G:A	1.66653e-05	-1.09731e-10	-0.305894	2.78104e-05	-1.09731e-10	-0.631738	0.000123349	-1.09731e-10	-0.344498
150003123	chr1:150003123:G:A	7.70493e-05	2.55724	-1.33202	0.000248709	2.78869	-1.22955	0.000380833	2.13112	-1.34827
150003273	chr1:150003273:A:G	6.19997e-06	-1.09731e-10	-1.29468	1.34666e-05	-1.09731e-10	-1.35694	4.65846e-05	-1.09731e-10	-1.31824
150003969	chr1:150003969:G:A	6.06008e-06	-1.09731e-10	-1.3175	1.32507e-05	-1.09731e-10	-1.3731	4.56519e-05	-1.09731e-10	-1.33847
150004288	chr1:150004288:G:A	6.18168e-06	-1.09731e-10	-1.29763	1.34434e-05	-1.09731e-10	-1.35866	4.64819e-05	-1.09731e-10	-1.32045
150005521	chr1:150005521:T:TCA	0.000130835	3.14249	-1.38778	0.000285432	3.13077	-1.43391	0.000586339	2.64433	-1.42995
150005627	chr1:150005627:GT:G	1.10509e-05	-1.09731e-10	-0.716711	1.61193e-05	-1.09731e-10	-1.17713	6.23435e-05	-1.09731e-10	-1.02685
150005769	chr1:150005769:T:C	1.68878e-05	-1.09731e-10	-0.29263	2.81881e-05	-1.09731e-10	-0.618248	0.000125139	-1.09731e-10	-0.330086
150005784	chr1:150005784:G:A	8.52393e-06	-1.09731e-10	-0.976347	1.65454e-05	-1.09731e-10	-1.15104	5.98762e-05	-1.09731e-10	-1.06724
150006012	chr1:150006012:C:T	8.23362e-06	-1.011	-4.15888e-10	2.01333e-05	-0.954775	-4.15888e-10	8.40997e-05	-0.72751	-4.15888e-10
150006350	chr1:150006350:G:A	8.86486e-06	-1.09731e-10	-0.937129	1.69715e-05	-1.09731e-10	-1.12561	6.17522e-05	-1.09731e-10	-1.03638
150006458	chr1:150006458:A:T	1.34993e-05	-1.09731e-10	-0.516584	1.82016e-05	-1.09731e-10	-1.05564	7.27083e-05	-1.09731e-10	-0.873057
150006603	chr1:150006603:G:A	2.68497e-06	-1.49885	-0.632707	3.65854e-06	-1.5285	-1.13159	1.75207e-05	-1.39296	-0.903167
150006610	chr1:150006610:T:G	5.62966e-06	-1.09731e-10	-1.39117	1.25685e-05	-1.09731e-10	-1.42596	4.26785e-05	-1.09731e-10	-1.40582
150007461	chr1:150007461:G:A	6.62124e-06	-1.09731e-10	-1.22894	1.5897e-05	-1.09731e-10	-1.19102	5.22839e-05	-1.09731e-10	-1.20283
150007739	chr1:150007739:G:A	5.67856e-06	-1.09731e-10	-1.38253	1.3872e-05	-1.09731e-10	-1.32727	4.44545e-05	-1.09731e-10	-1.36505
150008180	chr1:150008180:C:T	3.74083e-05	0.502668	-4.15888e-10	8.41319e-05	0.475236	-4.15888e-10	0.000584458	1.21117	-4.15888e-10
150009454	chr1:150009454:G:T	9.56357e-06	-1.09731e-10	-0.861263	1.89749e-05	-1.09731e-10	-1.01403	7.54228e-05	-1.09731e-10	-0.836404
150009455	chr1:150009455:C:T	9.55305e-06	-1.09731e-10	-0.862363	1.89549e-05	-1.09731e-10	-1.01509	7.53293e-05	-1.09731e-10	-0.837644
150010529	chr1:150010529:C:T	8.82298e-05	2.40564	-1.04492	0.000227259	2.35671	-0.887776	0.000376999	1.8585	-1.08577
150011785	chr1:150011785:C:T	1.21189e-05	-1.09731e-10	-0.624459	1.6844e-05	-1.09731e-10	-1.13316	6.84913e-05	-1.09731e-10	-0.932807
150012289	chr1:150012289:G:A	2.11164e-05	-1.09731e-10	-0.0691751	5.53018e-05	-1.09731e-10	0.0556564	0.000163031	-1.09731e-10	-0.0655747
150012357	chr1:150012357:A:G	1.54574e-05	-1.09731e-10	-0.381134	1.98303e-05	-1.09731e-10	-0.969939	8.05516e-05	-1.09731e-10	-0.770616
150013128	chr1:150013128:A:G	8.4213e-05	2.40582	-1.09169	0.000213267	2.35134	-0.945942	0.000358346	1.85381	-1.13182
150013190	chr1:150013190:T:C	1.50445e-05	-1.09731e-10	-0.40821	1.95066e-05	-1.09731e-10	-0.986399	7.89377e-05	-1.09731e-10	-0.790854
150013507	chr1:150013507:A:G	7.47262e-05	2.29413	-1.09952	0.000185698	2.23891	-0.971941	0.000320823	1.74939	-1.13801
150014252	chr1:150014252:TAGTC:T	2.1077e-05	-1.09731e-10	-0.0710431	5.64224e-05	-1.09731e-10	0.0757158	0.000165171	-1.09731e-10	-0.0525318
150014501	chr1:150014501:T:C	5.72839e-06	-1.09731e-10	-1.37379	1.2949e-05	-1.09731e-10	-1.39613	4.45335e-05	-1.09731e-10	-1.36327
150014689	chr1:150014689:T:G	5.5262e-06	-1.09731e-10	-1.40972	1.28133e-05	-1.09731e-10	-1.40667	4.27825e-05	-1.09731e-10	-1.40338
150015191	chr1:150015191:T:C	5.93746e-06	-1.09731e-10	-1.33794	1.27075e-05	-1.09731e-10	-1.41495	4.3205e-05	-1.09731e-10	-1.39356
150015419	chr1:150015419:GAGT:G	6.55239e-06	-1.09731e-10	-1.23939	1.34956e-05	-1.09731e-10	-1.35478	4.78137e-05	-1.09731e-10	-1.2922
150015469	chr1:150015469:C:T	8.13646e-05	2.61705	-1.33734	0.000156741	2.42906	-1.33162	0.000358324	2.03447	-1.31255
150015533	chr1:150015533:G:A	9.69872e-06	-1.09731e-10	-0.847229	1.82782e-05	-1.09731e-10	-1.05144	6.70885e-05	-1.09731e-10	-0.953501
150015579	chr1:150015579:C:G	6.84315e-06	-1.09731e-10	-1.19597	1.64759e-05	-1.09731e-10	-1.15525	5.40517e-05	-1.09731e-10	-1.16957
150015719	chr1:150015719:T:C	6.44492e-06	-1.09731e-10	-1.25593	1.3372e-05	-1.09731e-10	-1.36399	4.71825e-05	-1.09731e-10	-1.30549
150015739	chr1:150015739:GC:G	7.46504e-06	0.15595	-1.26494	2.27519e-05	0.510953	-1.34345	5.30234e-05	0.121795	-1.31057
150015766	chr1:150015766:T:C	0.000122145	1.68598	-4.15888e-10	0.000271504	1.64683	-4.15888e-10	0.00104468	1.79196	-4.15888e-10
150016039	chr1:150016039:G:A	6.7688e-06	-1.09731e-10	-1.2069	1.62953e-05	-1.09731e-10	-1.16627	5.3465e-05	-1.09731e-10	-1.18049
150016073	chr1:150016073:G:T	2.23349e-05	-1.09731e-10	-0.0130716	5.97118e-05	-1.09731e-10	0.132381	0.000175284	-1.09731e-10	0.00689513
150016137	chr1:150016137:G:T	6.65967e-06	-1.09731e-10	-1.22315	1.59945e-05	-1.09731e-10	-1.18491	5.25236e-05	-1.09731e-10	-1.19825
150016458	chr1:150016458:T:C	1.831e-05	-0.211777	-4.15888e-10	6.01218e-05	0.139223	-4.15888e-10	0.000177655	0.0203327	-4.15888e-10
150017238	chr1:150017238:A:T	5.30313e-06	-1.45093	-4.15888e-10	1.62917e-05	-1.1665	-4.15888e-10	4.67261e-05	-1.31521	-4.15888e-10
150017474	chr1:150017474:T:C	7.44874e-06	-0.154264	-0.956915	2.02675e-05	-0.146449	-0.801684	3.32129e-05	-0.775723	-0.880851
150017843	chr1:150017843:C:A	6.4473e-06	-1.09731e-10	-1.25556	1.52099e-05	-1.09731e-10	-1.2352	5.05859e-05	-1.09731e-10	-1.23584
150017904	chr1:150017904:G:A	7.36685e-06	-1.09731e-10	-1.12223	1.84279e-05	-1.09731e-10	-1.04328	5.62426e-05	-1.09731e-10	-1.12984
150018023	chr1:150018023:G:A	5.78114e-06	-1.09731e-10	-1.36462	1.42285e-05	-1.09731e-10	-1.3019	4.53779e-05	-1.09731e-10	-1.34449
150018264	chr1:150018264:G:A	6.77055e-06	-1.09731e-10	-1.20664	1.42261e-05	-1.09731e-10	-1.30207	4.76606e-05	-1.09731e-10	-1.29541
150019187	chr1:150019187:C:T	7.54509e-06	-0.122812	-0.975514	2.04149e-05	-0.118515	-0.822372	3.3317e-05	-0.752801	-0.900643
150019945	chr1:150019945:T:C	6.8618e-06	-1.09731e-10	-1.19325	1.62396e-05	-1.09731e-10	-1.1697	5.08218e-05	-1.09731e-10	-1.23119
150019997	chr1:150019997:A:G	6.50335e-06	-1.09731e-10	-1.24691	1.53356e-05	-1.09731e-10	-1.22697	5.09652e-05	-1.09731e-10	-1.22837
150020305	chr1:150020305:G:A	6.55782e-06	-1.09731e-10	-1.23857	1.54697e-05	-1.09731e-10	-1.21827	5.14158e-05	-1.09731e-10	-1.21957
150020318	chr1:150020318:T:C	7.78916e-05	2.32904	-1.09295	0.000197261	2.27481	-0.947431	0.000333232	1.78234	-1.13301
150020326	chr1:150020326:A:G	7.18551e-05	2.26213	-1.1067	0.000181595	2.20852	-0.963893	0.000309174	1.72032	-1.14593
150020634	chr1:150020634:T:C	7.72689e-05	2.31937	-1.0913	0.000195768	2.26527	-0.945497	0.00033077	1.77339	-1.13148
150020930	chr1:150020930:C:T	8.30467e-05	2.42372	-1.12354	0.000208876	2.36874	-0.984146	0.000353566	1.87026	-1.1617
150021079	chr1:150021079:T:G	2.24548e-05	-1.09731e-10	-0.00772152	6.00947e-05	-1.09731e-10	0.138772	0.00017646	-1.09731e-10	0.0135832
150021432	chr1:150021432:C:A	8.28146e-05	2.3897	-1.09232	0.000209697	2.33522	-0.94671	0.000352731	1.83863	-1.13243
150021952	chr1:150021952:T:C	0.000102883	1.51436	-4.15888e-10	0.000247803	1.55549	-4.15888e-10	0.000905879	1.64939	-4.15888e-10
150021961	chr1:150021961:C:T	5.40296e-06	-1.09731e-10	-1.43228	1.24969e-05	-1.09731e-10	-1.43167	4.20733e-05	-1.09731e-10	-1.4201
150021984	chr1:150021984:C:T	7.78032e-05	2.65255	-1.41759	0.000154605	2.49362	-1.4099	0.000333017	2.07291	-1.42423
150022022	chr1:150022022:G:A	5.26535e-05	0.84451	-4.15888e-10	0.000119742	0.828188	-4.15888e-10	0.000675015	1.35522	-4.15888e-10
150022161	chr1:150022161:G:A	6.35012e-05	2.13076	-1.09892	0.000158401	2.07678	-0.968799	0.000276569	1.59832	-1.13537
150022509	chr1:150022509:G:A	5.39742e-06	-1.09731e-10	-1.4333	1.24715e-05	-1.09731e-10	-1.4337	4.15804e-05	-1.09731e-10	-1.43188
150022757	chr1:150022757:T:C	5.51977e-06	-1.09731e-10	-1.41089	1.31979e-05	-1.09731e-10	-1.37709	4.34862e-05	-1.09731e-10	-1.38707
150022996	chr1:150022996:A:G	1.24028e-06	-1.47529	-1.4286	2.85045e-06	-1.49178	-1.41789	1.08256e-05	-1.34804	-1.42956
150023307	chr1:150023307:G:A	7.45861e-05	0.750277	0.442453	0.000948834	1.26589	1.63219	0.000434925	0.276366	0.639295
150023410	chr1:150023410:C:T	8.5588e-06	-0.0424758	-0.929788	2.30243e-05	-0.0373827	-0.783216	3.70194e-05	-0.692426	-0.855646
150023547	chr1:150023547:C:T	2.70127e-06	-1.53996	-0.585539	3.6724e-06	-1.5551	-1.1012	1.68884e-05	-1.46882	-0.864067
150024008	chr1:150024008:C:T	7.57852e-05	2.30678	-1.0981	0.000188891	2.25194	-0.967913	0.000325911	1.76172	-1.13461
150024021	chr1:150024021:A:C	7.48882e-05	2.61984	-1.42307	0.000148703	2.46137	-1.41656	0.000321842	2.04289	-1.42834
150024335	chr1:150024335:G:A	5.17883e-06	-1.47465	-4.15888e-10	1.18847e-05	-1.4819	-4.15888e-10	4.25539e-05	-1.40874	-4.15888e-10
150024367	chr1:150024367:A:G	5.45365e-06	-1.09731e-10	-1.42294	1.26203e-05	-1.09731e-10	-1.42184	4.21394e-05	-1.09731e-10	-1.41853
150024394	chr1:150024394:G:A	5.45092e-06	-1.09731e-10	-1.42344	1.26137e-05	-1.09731e-10	-1.42237	4.21146e-05	-1.09731e-10	-1.41912
150024516	chr1:150024516:CCTT:C	6.56534e-05	2.19119	-1.12603	0.000163184	2.13761	-0.999878	0.000284982	1.65433	-1.16142
150024774	chr1:150024774:G:A	4.42957e-06	-0.612614	-1.01831	1.25644e-05	-0.5318	-0.894486	2.51671e-05	-0.978906	-0.955071
150024802	chr1:150024802:C:G	5.57137e-06	-1.09731e-10	-1.40158	1.29114e-05	-1.09731e-10	-1.39904	4.31933e-05	-1.09731e-10	-1.39383
150025103	chr1:150025103:T:C	8.98582e-06	-1.09731e-10	-0.923576	1.69581e-05	-1.09731e-10	-1.12641	6.46499e-05	-1.09731e-10	-0.990527
150025148	chr1:150025148:G:A	9.45328e-06	-1.09731e-10	-0.872862	1.51328e-05	-1.09731e-10	-1.24029	5.68305e-05	-1.09731e-10	-1.11944
150025150	chr1:150025150:G:A	1.97121e-05	-1.09731e-10	-0.137993	3.24584e-05	-1.09731e-10	-0.477191	0.000146881	-1.09731e-10	-0.169888
150025207	chr1:150025207:A:C	7.60853e-06	-0.113546	-0.976407	2.05883e-05	-0.10913	-0.823294	3.35145e-05	-0.745995	-0.901539
150025216	chr1:150025216:G:A	4.63496e-06	-0.578141	-1.00745	1.31949e-05	-0.496095	-0.881225	2.61477e-05	-0.952416	-0.943335
150025347	chr1:150025347:G:A	5.59141e-06	-1.09731e-10	-1.39799	1.29564e-05	-1.09731e-10	-1.39556	4.33676e-05	-1.09731e-10	-1.3898
150025630	chr1:150025630:C:G	6.11705e-05	2.15282	-1.15838	0.000151074	2.09979	-1.03917	0.000266771	1.61877	-1.19189
150025836	chr1:150025836:C:A	2.83079e-05	-1.09731e-10	0.223918	7.64652e-05	-1.09731e-10	0.379686	0.000223232	-1.09731e-10	0.248699
150025882	chr1:150025882:C:G	5.43988e-06	-1.09731e-10	-1.42547	1.24864e-05	-1.09731e-10	-1.43251	4.15863e-05	-1.09731e-10	-1.43174
150025975	chr1:150025975:T:G	5.40233e-06	-1.09731e-10	-1.43239	1.25472e-05	-1.09731e-10	-1.42765	4.18087e-05	-1.09731e-10	-1.42641
150026214	chr1:150026214:A:G	5.45859e-06	-1.09731e-10	-1.42203	1.25778e-05	-1.09731e-10	-1.42522	4.16182e-05	-1.09731e-10	-1.43098
150026481	chr1:150026481:A:G	1.04416e-05	-1.09731e-10	-0.773423	1.93694e-05	-1.09731e-10	-0.993456	6.86211e-05	-1.09731e-10	-0.930913
150026536	chr1:150026536:T:C	1.47922e-06	-1.52707	-1.20064	2.97718e-06	-1.53959	-1.32658	9.78409e-06	-1.54295	-1.3358
150026539	chr1:150026539:G:A	9.57961e-06	-0.422575	-0.437013	1.38018e-05	-0.540383	-0.791968	4.08508e-05	-0.6274	-0.822186
150026651	chr1:150026651:A:C	7.42546e-06	-1.09731e-10	-1.11431	1.63346e-05	-1.09731e-10	-1.16386	5.11163e-05	-1.09731e-10	-1.22541
150026659	chr1:150026659:A:G	5.43648e-06	-1.09731e-10	-1.42609	1.30051e-05	-1.09731e-10	-1.39181	4.17455e-05	-1.09731e-10	-1.42792
150026727	chr1:150026727:G:A	6.4608e-06	-1.09731e-10	-1.25347	1.32487e-05	-1.09731e-10	-1.37325	4.60207e-05	-1.09731e-10	-1.33042
150026744	chr1:150026744:A:C	6.97158e-06	-0.922617	-0.254766	8.874e-06	-0.689791	-1.08423	3.54309e-05	-0.90792	-0.684009
150026821	chr1:150026821:C:T	1.73959e-06	-1.36809	-1.19748	4.37298e-06	-1.28497	-1.19674	1.2023e-05	-1.45131	-1.22138
150026965	chr1:150026965:G:T	3.51809e-06	-0.659713	-1.20159	7.6027e-06	-0.633114	-1.29553	2.11904e-05	-0.834791	-1.27117
150027101	chr1:150027101:C:T	2.96425e-05	1.54	-1.27001	4.1537e-05	1.18305	-1.41361	0.000105021	0.855777	-1.36113
150028207	chr1:150028207:G:A	2.29637e-06	-0.91025	-1.37764	4.61138e-06	-0.994528	-1.4341	1.9738e-05	-0.767245	-1.40972
150028299	chr1:150028299:T:C	6.35691e-06	-1.09731e-10	-1.26968	1.34082e-05	-1.09731e-10	-1.36129	4.33131e-05	-1.09731e-10	-1.39106
150028379	chr1:150028379:T:A	8.56804e-06	-1.09731e-10	-0.971185	2.19955e-05	-1.09731e-10	-0.86631	7.00909e-05	-1.09731e-10	-0.90972
150029006	chr1:150029006:T:TTTTG	4.29039e-05	0.972647	-0.332908	8.81381e-05	1.16382	-0.642065	0.000189272	0.594654	-0.510981
150029138	chr1:150029138:G:C	2.39813e-05	-1.09731e-10	0.0580487	6.05276e-05	-1.09731e-10	0.14595	0.000174288	-1.09731e-10	0.00119695
150029512	chr1:150029512:C:G	2.62079e-05	-0.0828656	0.229703	2.03754e-05	-0.0820525	-0.86077	8.24499e-05	-0.378299	-0.369023
150029520	chr1:150029520:A:C	1.66615e-06	-1.18624	-1.42247	3.83871e-06	-1.1944	-1.41762	1.38253e-05	-1.09902	-1.43399
150029648	chr1:150029648:A:G	7.50156e-06	-1.09731e-10	-1.10411	1.65539e-05	-1.09731e-10	-1.15053	5.12752e-05	-1.09731e-10	-1.22231
150029674	chr1:150029674:T:C	1.20851e-05	0.522846	-1.1501	4.82941e-05	0.796491	-0.876331	6.89353e-05	0.206668	-1.13301
150029941	chr1:150029941:A:G	3.91412e-05	0.840907	-0.292956	7.97209e-05	1.02737	-0.605992	0.000174033	0.472708	-0.472978
150030136	chr1:150030136:C:T	6.06002e-06	-1.09731e-10	-1.31751	1.72581e-05	-1.09731e-10	-1.10887	5.35355e-05	-1.09731e-10	-1.17917
150030335	chr1:150030335:T:C	1.45228e-05	0.472625	-0.916128	3.4255e-05	0.658821	-1.08214	7.41982e-05	0.148626	-1.0014
150030393	chr1:150030393:G:A	9.94937e-06	-1.09731e-10	-0.821714	1.85587e-05	-1.09731e-10	-1.03621	6.45551e-05	-1.09731e-10	-0.991994
150030478	chr1:150030478:T:C	6.4107e-06	0.172847	-1.4341	1.8399e-05	0.380465	-1.42532	3.73038e-05	-0.126092	-1.41433
150031134	chr1:150031134:G:T	1.80948e-05	-1.09731e-10	-0.223599	3.50924e-05	-1.09731e-10	-0.399164	0.000164032	-1.09731e-10	-0.0594498
150031159	chr1:150031159:T:C	1.46087e-05	0.458437	-0.896047	3.43001e-05	0.643899	-1.0659	7.45807e-05	0.135624	-0.983255
150031555	chr1:150031555:G:A	3.39544e-05	-0.316047	0.721842	2.11791e-05	-0.320435	-0.583702	9.20278e-05	-0.588826	-0.0485962
150031701	chr1:150031701:C:T	6.07174e-06	-1.09731e-10	-1.31558	1.73128e-05	-1.09731e-10	-1.10571	5.36855e-05	-1.09731e-10	-1.17637
150031869	chr1:150031869:A:T	2.33317e-06	-1.11736	-1.15463	4.7833e-06	-1.0399	-1.35212	1.17721e-05	-1.37092	-1.32285
150032175	chr1:150032175:T:G	4.12645e-05	0.890861	-0.290082	8.41286e-05	1.07917	-0.603978	0.000182583	0.517889	-0.4702
150032606	chr1:150032606:G:C	5.52804e-06	-1.09731e-10	-1.40939	1.24721e-05	-1.09731e-10	-1.43365	4.16366e-05	-1.09731e-10	-1.43053
150033329	chr1:150033329:T:A	9.57495e-06	-1.09731e-10	-0.860073	3.36489e-05	-1.09731e-10	-0.441168	8.94495e-05	-1.09731e-10	-0.665839
150033368	chr1:150033368:C:T	1.29645e-05	-1.09731e-10	-0.557007	1.71675e-05	-1.09731e-10	-1.11413	6.82912e-05	-1.09731e-10	-0.935732
150033870	chr1:150033870:C:T	1.0169e-05	-1.09731e-10	-0.799877	1.95791e-05	-1.09731e-10	-0.982688	6.10152e-05	-1.09731e-10	-1.04839
150034094	chr1:150034094:CATG:C	1.89153e-05	-1.09731e-10	-0.179251	3.6554e-05	-1.09731e-10	-0.358358	0.000171911	-1.09731e-10	-0.0125388
150034693	chr1:150034693:G:A	8.26971e-06	-1.09731e-10	-1.00662	1.45319e-05	-1.09731e-10	-1.28081	5.79292e-05	-1.09731e-10	-1.10029
150034783	chr1:150034783:T:G	1.06006e-05	-1.09731e-10	-0.758312	1.87894e-05	-1.09731e-10	-1.02386	6.96043e-05	-1.09731e-10	-0.916688
150034853	chr1:150034853:T:C	5.6057e-06	-1.09731e-10	-1.39544	1.37441e-05	-1.09731e-10	-1.33654	4.33916e-05	-1.09731e-10	-1.38925
150036121	chr1:150036121:T:C	1.17849e-05	-1.09731e-10	-0.652404	2.37576e-05	-1.09731e-10	-0.789247	0.000105258	-1.09731e-10	-0.503101
150036152	chr1:150036152:C:T	6.58153e-06	-1.09731e-10	-1.23496	1.43273e-05	-1.09731e-10	-1.29498	5.03616e-05	-1.09731e-10	-1.24028
150036402	chr1:150036402:G:A	9.37152e-06	-1.09731e-10	-0.881548	3.26799e-05	-1.09731e-10	-0.47039	8.71448e-05	-1.09731e-10	-0.691943
150036614	chr1:150036614:A:G	1.5005e-05	0.877056	-1.28789	3.95951e-05	1.0847	-1.36315	8.06368e-05	0.52607	-1.29563
150036711	chr1:150036711:G:A	6.35544e-06	-1.09731e-10	-1.26991	1.34003e-05	-1.09731e-10	-1.36187	4.32708e-05	-1.09731e-10	-1.39204
150036820	chr1:150036820:T:C	3.60317e-05	1.0515	-0.58633	7.71953e-05	1.24198	-0.85279	0.000164397	0.667875	-0.725103
150037537	chr1:150037537:T:G	1.34305e-05	-1.09731e-10	-0.521696	1.79303e-05	-1.09731e-10	-1.07066	7.1379e-05	-1.09731e-10	-0.89151
150037733	chr1:150037733:G:T	1.36033e-05	0.600441	-1.10935	3.34006e-05	0.788713	-1.23729	7.07672e-05	0.266383	-1.1665
150037761	chr1:150037761:T:C	2.27175e-05	-1.09731e-10	0.00391289	5.71497e-05	-1.09731e-10	0.0885249	0.000165076	-1.09731e-10	-0.0531098
150037869	chr1:150037869:A:G	3.50993e-05	1.02852	-0.589562	7.51527e-05	1.21813	-0.855753	0.000160333	0.646114	-0.728377
150038205	chr1:150038205:A:C	5.83221e-06	-1.09731e-10	-1.35583	1.62152e-05	-1.09731e-10	-1.1712	5.07128e-05	-1.09731e-10	-1.23333
150038213	chr1:150038213:A:G	7.39843e-06	-1.09731e-10	-1.11796	1.63196e-05	-1.09731e-10	-1.16478	5.06601e-05	-1.09731e-10	-1.23438
150038222	chr1:150038222:T:C	7.39298e-06	-1.09731e-10	-1.11869	1.63086e-05	-1.09731e-10	-1.16546	5.06306e-05	-1.09731e-10	-1.23496
150038443	chr1:150038443:G:A	2.11774e-05	-1.09731e-10	-0.066287	5.31539e-05	-1.09731e-10	0.0160409	0.000154096	-1.09731e-10	-0.121941
150038584	chr1:150038584:G:A	1.14301e-05	0.469124	-1.1521	4.54816e-05	0.738983	-0.878824	6.54661e-05	0.157107	-1.13509
150039105	chr1:150039105:CTT:C	2.20019e-05	-1.09731e-10	-0.0280962	5.5293e-05	-1.09731e-10	0.0554968	0.000159971	-1.09731e-10	-0.0845182
150039120	chr1:150039120:T:C	0.000103428	1.51965	-4.15888e-10	0.000243675	1.53869	-4.15888e-10	0.000387208	0.79945	-4.15888e-10
150039351	chr1:150039351:A:C	1.42745e-05	0.615038	-1.07579	3.48395e-05	0.804561	-1.21096	7.39658e-05	0.279799	-1.13571
150039401	chr1:150039401:G:A	5.93597e-06	-1.09731e-10	-1.33819	1.46724e-05	-1.09731e-10	-1.27118	4.57062e-05	-1.09731e-10	-1.33728
150039409	chr1:150039409:G:A	6.14791e-06	-1.09731e-10	-1.30311	1.52531e-05	-1.09731e-10	-1.23237	4.85429e-05	-1.09731e-10	-1.27707
150039753	chr1:150039753:A:G	1.02606e-05	-1.09731e-10	-0.790916	1.89939e-05	-1.09731e-10	-1.01303	6.61401e-05	-1.09731e-10	-0.967739
150039835	chr1:150039835:C:T	1.03156e-05	-1.09731e-10	-0.785564	1.90768e-05	-1.09731e-10	-1.00868	6.64394e-05	-1.09731e-10	-0.963224
150039856	chr1:150039856:G:A	9.78972e-06	-1.09731e-10	-0.837891	1.82796e-05	-1.09731e-10	-1.05137	6.35367e-05	-1.09731e-10	-1.0079
150040017	chr1:150040017:T:C	9.40937e-06	-1.09731e-10	-0.877518	1.6229e-05	-1.09731e-10	-1.17035	5.53843e-05	-1.09731e-10	-1.14522
150040220	chr1:150040220:G:T	0.000142101	1.83731	-4.15888e-10	0.00032679	1.83217	-4.15888e-10	0.000539588	1.13129	-4.15888e-10
150040442	chr1:150040442:T:A	5.53704e-06	-1.09731e-10	-1.40776	1.25175e-05	-1.09731e-10	-1.43002	4.19477e-05	-1.09731e-10	-1.42309
150040917	chr1:150040917:C:T	1.15804e-05	-1.09731e-10	-0.669912	2.33971e-05	-1.09731e-10	-0.804537	0.0001033	-1.09731e-10	-0.521875
150040941	chr1:150040941:T:C	1.78557e-05	1.00006	-1.23696	4.3751e-05	1.17761	-1.35624	8.87895e-05	0.619277	-1.29252
150041001	chr1:150041001:C:T	1.54181e-05	-1.09731e-10	-0.383684	4.52847e-05	-1.09731e-10	-0.14418	0.000169065	-1.09731e-10	-0.029233
150041043	chr1:150041043:C:A	3.17153e-05	-0.163665	0.50124	2.13531e-05	-0.170427	-0.725525	8.93944e-05	-0.453393	-0.213063
150041131	chr1:150041131:T:G	5.55632e-06	-1.09731e-10	-1.40429	1.28688e-05	-1.09731e-10	-1.40234	4.15418e-05	-1.09731e-10	-1.43281
150041153	chr1:150041153:A:C	1.42383e-05	0.637711	-1.101	3.4941e-05	0.827812	-1.2313	7.37624e-05	0.30065	-1.15931
150041477	chr1:150041477:C:T	1.47217e-05	0.664028	-1.09393	3.61173e-05	0.855079	-1.22546	7.60882e-05	0.325005	-1.15262
150041494	chr1:150041494:G:A	1.52e-05	0.683081	-1.08101	3.72297e-05	0.874942	-1.21498	7.83314e-05	0.341904	-1.14047
150041585	chr1:150041585:C:T	2.17655e-05	-1.09731e-10	-0.0388986	5.4675e-05	-1.09731e-10	0.0442574	0.000158277	-1.09731e-10	-0.0951678
150042218	chr1:150042218:G:C	2.57763e-05	-1.09731e-10	0.130231	6.54475e-05	-1.09731e-10	0.224099	0.000186979	-1.09731e-10	0.0714826
150042504	chr1:150042504:A:G	1.22068e-05	-1.09731e-10	-0.617232	2.45358e-05	-1.09731e-10	-0.757017	0.000109373	-1.09731e-10	-0.464749
150042628	chr1:150042628:C:T	1.96976e-05	-0.138726	-4.15888e-10	4.21454e-05	-0.216025	-4.15888e-10	0.000114553	-0.418476	-4.15888e-10
150042742	chr1:150042742:A:C	5.88221e-06	-1.09731e-10	-1.34729	1.25265e-05	-1.09731e-10	-1.4293	4.15598e-05	-1.09731e-10	-1.43238
150043014	chr1:150043014:TTCAGAA:T	1.19722e-05	-1.09731e-10	-0.63664	2.41045e-05	-1.09731e-10	-0.77475	0.000107068	-1.09731e-10	-0.486046
150043159	chr1:150043159:G:T	1.56658e-05	-1.09731e-10	-0.367743	4.61471e-05	-1.09731e-10	-0.125315	0.000172517	-1.09731e-10	-0.00901793
150043194	chr1:150043194:T:G	1.49461e-05	0.666893	-1.08167	3.65611e-05	0.857896	-1.21606	7.71206e-05	0.32746	-1.1416
150043281	chr1:150043281:A:G	1.42994e-05	0.623688	-1.08269	3.49209e-05	0.812722	-1.21679	7.4039e-05	0.287624	-1.14255
150043479	chr1:150043479:T:C	2.04575e-05	-1.09731e-10	-0.100874	5.12925e-05	-1.09731e-10	-0.0196056	0.000148949	-1.09731e-10	-0.155911
150043510	chr1:150043510:G:T	3.65017e-05	1.06941	-0.591273	7.83016e-05	1.26022	-0.856797	0.000166249	0.683857	-0.729881
150043548	chr1:150043548:T:C	2.18144e-05	-1.09731e-10	-0.0366531	5.4808e-05	-1.09731e-10	0.046687	0.000158634	-1.09731e-10	-0.0929111
150043833	chr1:150043833:A:G	1.47764e-05	0.647204	-1.0734	3.60568e-05	0.837429	-1.20948	7.63199e-05	0.309502	-1.13408
150044427	chr1:150044427:C:T	3.57392e-05	-1.09731e-10	0.457024	7.30799e-05	-1.09731e-10	0.334404	0.000219374	-1.09731e-10	0.231264
150044683	chr1:150044683:AATG:A	5.60091e-06	-1.09731e-10	-1.39629	1.5193e-05	-1.09731e-10	-1.23632	4.61292e-05	-1.09731e-10	-1.32807
150045195	chr1:150045195:G:A	2.06982e-06	-1.5339	-0.857868	6.93271e-06	-1.55999	-0.460906	1.81597e-05	-1.53552	-0.724789
150045305	chr1:150045305:G:A	1.44876e-05	0.645712	-1.09164	3.5477e-05	0.835716	-1.22398	7.49277e-05	0.307962	-1.15095
150045847	chr1:150045847:C:G	1.54319e-05	0.686728	-1.06951	3.77022e-05	0.879007	-1.20644	7.94076e-05	0.345716	-1.13063
150046015	chr1:150046015:A:C	1.66414e-05	-1.09731e-10	-0.30733	3.07947e-05	-1.09731e-10	-0.529806	0.000107697	-1.09731e-10	-0.480194
150046397	chr1:150046397:C:T	1.2565e-05	0.513727	-1.10204	3.07622e-05	0.699907	-1.23077	6.58241e-05	0.186507	-1.15903
150046508	chr1:150046508:G:T	1.29348e-05	0.457362	-1.01666	5.42282e-05	0.728605	-0.692553	7.44153e-05	0.146201	-0.996053
150046744	chr1:150046744:T:C	1.32396e-05	0.714073	-1.25009	3.38168e-05	0.909171	-1.34536	6.84742e-05	0.360584	-1.29364
150046969	chr1:150046969:G:T	6.43071e-06	0.175031	-1.43317	1.85506e-05	0.383146	-1.41979	3.76915e-05	-0.123575	-1.4065
150047050	chr1:150047050:G:A	1.65907e-05	-1.09731e-10	-0.31038	3.07283e-05	-1.09731e-10	-0.531966	0.000107314	-1.09731e-10	-0.483751
150047061	chr1:150047061:G:A	1.58115e-05	0.694794	-1.05328	3.85392e-05	0.88828	-1.19375	8.12102e-05	0.353253	-1.11573
150047079	chr1:150047079:AAC:A	6.13964e-06	-1.09731e-10	-1.30446	1.76432e-05	-1.09731e-10	-1.0868	5.45658e-05	-1.09731e-10	-1.16011
150047453	chr1:150047453:G:A	1.27015e-05	-1.09731e-10	-0.577507	2.54266e-05	-1.09731e-10	-0.721356	0.000114124	-1.09731e-10	-0.422231
150047464	chr1:150047464:C:T	4.7652e-06	-1.55788	-4.15888e-10	1.09956e-05	-1.55966	-4.15888e-10	3.69029e-05	-1.55122	-4.15888e-10
150047475	chr1:150047475:G:C	6.54881e-06	-1.09731e-10	-1.23994	1.36742e-05	-1.09731e-10	-1.34164	4.39594e-05	-1.09731e-10	-1.37625
150047725	chr1:150047725:G:A	1.24504e-05	-1.09731e-10	-0.597473	2.49764e-05	-1.09731e-10	-0.739218	0.000111724	-1.09731e-10	-0.443479
150048087	chr1:150048087:C:T	1.43657e-05	-1.09731e-10	-0.454382	2.7802e-05	-1.09731e-10	-0.63204	0.000128611	-1.09731e-10	-0.30272
150048207	chr1:150048207:C:T	1.11569e-05	-1.09731e-10	-0.707167	2.27841e-05	-1.09731e-10	-0.831089	9.94227e-05	-1.09731e-10	-0.560133
150048351	chr1:150048351:T:C	1.05466e-05	-1.09731e-10	-0.763416	2.14861e-05	-1.09731e-10	-0.889743	9.31723e-05	-1.09731e-10	-0.625063
150048788	chr1:150048788:A:G	9.67699e-06	-1.09731e-10	-0.849473	1.69979e-05	-1.09731e-10	-1.12406	5.53848e-05	-1.09731e-10	-1.14521
150048886	chr1:150048886:T:G	1.83941e-05	0.982184	-1.18938	4.43198e-05	1.15923	-1.32495	9.09799e-05	0.603004	-1.25188
150048950	chr1:150048950:C:T	5.41678e-06	-1.09731e-10	-1.42972	1.28504e-05	-1.09731e-10	-1.40377	4.20696e-05	-1.09731e-10	-1.42019
150049635	chr1:150049635:T:C	1.62472e-05	-1.09731e-10	-0.331304	3.22096e-05	-1.09731e-10	-0.484886	0.00014952	-1.09731e-10	-0.152086
150049732	chr1:150049732:G:A	5.57054e-06	-1.09731e-10	-1.40173	1.35727e-05	-1.09731e-10	-1.34909	4.3027e-05	-1.09731e-10	-1.39768
150049788	chr1:150049788:T:C	1.16609e-05	-1.09731e-10	-0.662985	2.03114e-05	-1.09731e-10	-0.945966	7.59199e-05	-1.09731e-10	-0.829835
150049804	chr1:150049804:T:C	6.42966e-06	-1.09731e-10	-1.2583	1.35024e-05	-1.09731e-10	-1.35428	4.35254e-05	-1.09731e-10	-1.38617
150050712	chr1:150050712:C:T	1.29002e-05	-1.09731e-10	-0.561983	2.57919e-05	-1.09731e-10	-0.707089	0.000116068	-1.09731e-10	-0.405339
150050946	chr1:150050946:C:T	7.53134e-06	-1.09731e-10	-1.10015	1.65893e-05	-1.09731e-10	-1.14839	5.13789e-05	-1.09731e-10	-1.22029
150051427	chr1:150051427:C:T	1.61405e-05	0.735252	-1.07315	3.95747e-05	0.929873	-1.20883	8.2805e-05	0.390388	-1.13341
150051763	chr1:150051763:T:C	1.29312e-05	-1.09731e-10	-0.559585	2.58422e-05	-1.09731e-10	-0.70514	0.000116327	-1.09731e-10	-0.40311
150051851	chr1:150051851:ATTTACT:A	6.10293e-06	-1.09731e-10	-1.31045	1.74551e-05	-1.09731e-10	-1.09752	5.40505e-05	-1.09731e-10	-1.1696
150052044	chr1:150052044:A:G	2.10682e-05	-1.09731e-10	-0.0714579	5.2876e-05	-1.09731e-10	0.0107992	0.00015323	-1.09731e-10	-0.127576
150052320	chr1:150052320:C:T	1.12648e-05	0.452476	-1.15002	4.48475e-05	0.722183	-0.876065	6.46297e-05	0.142004	-1.13284
150053196	chr1:150053196:TAA:T	8.30295e-06	-1.09731e-10	-1.00261	1.45578e-05	-1.09731e-10	-1.27902	5.80861e-05	-1.09731e-10	-1.09759
150053395	chr1:150053395:T:C	6.75858e-06	0.224166	-1.43258	1.95792e-05	0.435197	-1.41788	3.9508e-05	-0.0791568	-1.40385
150053701	chr1:150053701:G:A	6.38221e-06	-1.09731e-10	-1.26571	1.34383e-05	-1.09731e-10	-1.35904	4.33618e-05	-1.09731e-10	-1.38993
150053743	chr1:150053743:TG:T	1.25465e-05	-1.09731e-10	-0.589783	2.51457e-05	-1.09731e-10	-0.732463	0.000112618	-1.09731e-10	-0.435508
150053851	chr1:150053851:T:C	4.03258e-05	-0.00990136	0.587668	2.62767e-05	-0.0180596	-0.670409	0.000109919	-0.317148	-0.142623
150053856	chr1:150053856:CT:C	5.28444e-06	-1.45446	-4.15888e-10	1.2359e-05	-1.44277	-4.15888e-10	3.76116e-05	-1.5322	-4.15888e-10
150054159	chr1:150054159:AG:A	1.28012e-05	-1.09731e-10	-0.569682	2.55926e-05	-1.09731e-10	-0.714846	0.000115044	-1.09731e-10	-0.414195
150054225	chr1:150054225:T:C	1.42454e-05	0.577637	-1.04043	3.39621e-05	0.751584	-1.18349	7.31224e-05	0.236492	-1.10387
150054572	chr1:150054572:C:A	2.18995e-05	-1.09731e-10	-0.0327611	5.50236e-05	-1.09731e-10	0.0506122	0.000159239	-1.09731e-10	-0.0891055
150054644	chr1:150054644:C:T	5.40116e-06	-1.09731e-10	-1.43261	1.27843e-05	-1.09731e-10	-1.40893	4.17307e-05	-1.09731e-10	-1.42828
150054650	chr1:150054650:A:G	1.98557e-06	-1.48465	-0.948668	3.41259e-06	-1.49935	-1.23033	1.11622e-05	-1.56019	-1.18679
150054672	chr1:150054672:G:T	5.31537e-06	-1.44862	-4.15888e-10	1.48989e-05	-1.25586	-4.15888e-10	4.46479e-05	-1.36071	-4.15888e-10
150054999	chr1:150054999:G:A	5.51999e-06	-1.09731e-10	-1.41085	1.46474e-05	-1.09731e-10	-1.27289	4.52111e-05	-1.09731e-10	-1.34817
150055018	chr1:150055018:T:C	1.39685e-05	0.690778	-1.1732	3.44276e-05	0.869013	-1.28731	7.1557e-05	0.336329	-1.22535
150055306	chr1:150055306:G:A	6.17835e-06	-1.09731e-10	-1.29817	1.78068e-05	-1.09731e-10	-1.07757	5.50263e-05	-1.09731e-10	-1.1517
150055738	chr1:150055738:A:G	6.10875e-06	-1.09731e-10	-1.3095	1.74802e-05	-1.09731e-10	-1.09608	5.41308e-05	-1.09731e-10	-1.16811
150055840	chr1:150055840:T:A	6.10438e-06	-1.09731e-10	-1.31022	1.74597e-05	-1.09731e-10	-1.09726	5.40736e-05	-1.09731e-10	-1.16917
150055841	chr1:150055841:A:C	6.05731e-06	-1.09731e-10	-1.31796	1.72366e-05	-1.09731e-10	-1.11011	5.34648e-05	-1.09731e-10	-1.18049
150055845	chr1:150055845:A:G	6.06375e-06	-1.09731e-10	-1.31689	1.72679e-05	-1.09731e-10	-1.1083	5.35479e-05	-1.09731e-10	-1.17894
150055877	chr1:150055877:C:T	2.15404e-05	-1.09731e-10	-0.0492934	5.40951e-05	-1.09731e-10	0.0335938	0.000156681	-1.09731e-10	-0.105301
150055921	chr1:150055921:G:A	8.41083e-06	-1.09731e-10	-0.989703	1.66588e-05	-1.09731e-10	-1.14421	6.86873e-05	-1.09731e-10	-0.92995
150056822	chr1:150056822:C:G	6.87078e-06	-1.19195	-4.15888e-10	1.47339e-05	-1.267	-4.15888e-10	4.69443e-05	-1.31055	-4.15888e-10
150057176	chr1:150057176:C:T	9.61273e-06	-1.09731e-10	-0.856135	1.77896e-05	-1.09731e-10	-1.07853	6.55565e-05	-1.09731e-10	-0.976602
150057587	chr1:150057587:C:T	2.18995e-05	-1.09731e-10	-0.0327611	5.50236e-05	-1.09731e-10	0.0506122	0.000159239	-1.09731e-10	-0.0891055
150057713	chr1:150057713:T:C	5.88658e-06	-1.09731e-10	-1.34655	1.45028e-05	-1.09731e-10	-1.28281	4.53191e-05	-1.09731e-10	-1.34578
150057839	chr1:150057839:C:T	5.47105e-06	-1.09731e-10	-1.41975	1.428e-05	-1.09731e-10	-1.29829	4.43954e-05	-1.09731e-10	-1.36638
150057947	chr1:150057947:G:A	1.68941e-05	0.894926	-1.18719	3.99198e-05	1.05336	-1.32364	8.32899e-05	0.512678	-1.24986
150058641	chr1:150058641:T:G	8.69815e-06	-1.09731e-10	-0.956113	1.70924e-05	-1.09731e-10	-1.11851	7.10371e-05	-1.09731e-10	-0.896311
150058803	chr1:150058803:C:A	2.20328e-05	-1.09731e-10	-0.026692	5.53637e-05	-1.09731e-10	0.0567751	0.000160178	-1.09731e-10	-0.0832265
150059051	chr1:150059051:TTC:T	8.86129e-06	-1.09731e-10	-0.937531	1.82835e-05	-1.09731e-10	-1.05115	7.65342e-05	-1.09731e-10	-0.821776
150059114	chr1:150059114:T:C	5.92778e-06	-1.33957	-4.15888e-10	1.24042e-05	-1.43911	-4.15888e-10	4.17225e-05	-1.42847	-4.15888e-10
150059181	chr1:150059181:G:A	2.30059e-05	-1.09731e-10	0.0165261	5.79978e-05	-1.09731e-10	0.103255	0.000167025	-1.09731e-10	-0.0413727
150059494	chr1:150059494:C:T	1.17868e-05	0.393732	-1.04598	4.76532e-05	0.644219	-0.737419	6.74226e-05	0.0789925	-1.02753
150059713	chr1:150059713:A:G	1.42041e-05	-1.09731e-10	-0.465696	1.85685e-05	-1.09731e-10	-1.03568	7.458e-05	-1.09731e-10	-0.847641
150060225	chr1:150060225:T:C	1.08939e-05	0.390727	-1.12175	4.29805e-05	0.641757	-0.838161	6.22707e-05	0.0761612	-1.10418
150060370	chr1:150060370:AGAGATTAG:A	8.34169e-06	-1.09731e-10	-0.997958	1.65155e-05	-1.09731e-10	-1.15285	6.79344e-05	-1.09731e-10	-0.940971
150060625	chr1:150060625:C:T	5.47923e-06	-1.09731e-10	-1.41826	1.31756e-05	-1.09731e-10	-1.37878	4.22525e-05	-1.09731e-10	-1.41585
150061292	chr1:150061292:T:C	5.39931e-06	-1.09731e-10	-1.43295	1.25344e-05	-1.09731e-10	-1.42867	4.14875e-05	-1.09731e-10	-1.43412
150061302	chr1:150061302:C:T	1.30952e-05	-1.09731e-10	-0.546974	2.6137e-05	-1.09731e-10	-0.693797	0.000117943	-1.09731e-10	-0.38931
150062273	chr1:150062273:A:C	1.06624e-05	-1.09731e-10	-0.752502	2.18298e-05	-1.09731e-10	-0.873874	9.44526e-05	-1.09731e-10	-0.611415
150062425	chr1:150062425:G:A	6.14637e-06	-1.09731e-10	-1.30336	1.76571e-05	-1.09731e-10	-1.08601	5.46165e-05	-1.09731e-10	-1.15918
150062631	chr1:150062631:C:A	5.40795e-06	-1.09731e-10	-1.43135	1.25523e-05	-1.09731e-10	-1.42725	4.16122e-05	-1.09731e-10	-1.43112
150062769	chr1:150062769:A:G	0.000125061	1.70958	-4.15888e-10	0.000287527	1.70417	-4.15888e-10	0.000478475	1.01109	-4.15888e-10
150063016	chr1:150063016:GACTTAT:G	2.21157e-05	-1.09731e-10	-0.0229361	2.94509e-05	-1.09731e-10	-0.574424	0.000168962	-1.09731e-10	-0.0298407
150063082	chr1:150063082:G:A	1.72555e-05	-1.09731e-10	-0.271094	3.18048e-05	-1.09731e-10	-0.497532	0.000111349	-1.09731e-10	-0.446841
150063236	chr1:150063236:G:A	6.85641e-06	-1.09731e-10	-1.19404	1.34286e-05	-1.09731e-10	-1.35976	4.5214e-05	-1.09731e-10	-1.34811
150063282	chr1:150063282:C:A	9.94222e-06	-1.09731e-10	-0.822433	1.73314e-05	-1.09731e-10	-1.10463	5.6474e-05	-1.09731e-10	-1.12573
150063320	chr1:150063320:G:A	1.25223e-05	-1.09731e-10	-0.591715	2.5066e-05	-1.09731e-10	-0.735637	0.000112198	-1.09731e-10	-0.439249
150064270	chr1:150064270:T:C	7.86233e-06	-1.09731e-10	-1.05714	1.48863e-05	-1.09731e-10	-1.25671	5.08975e-05	-1.09731e-10	-1.2297
150064515	chr1:150064515:GTACCCGC:G	2.40648e-06	-1.10468	-1.13637	4.8512e-06	-1.03547	-1.34246	1.19647e-05	-1.36587	-1.31169
150064617	chr1:150064617:A:C	5.76648e-06	-1.09731e-10	-1.36716	1.28233e-05	-1.09731e-10	-1.40589	4.66373e-05	-1.09731e-10	-1.31711
150065265	chr1:150065265:A:G	8.76526e-06	-1.09731e-10	-0.948427	1.72113e-05	-1.09731e-10	-1.11158	7.16625e-05	-1.09731e-10	-0.887545
150065560	chr1:150065560:C:T	3.99915e-05	-0.207124	0.776566	2.39346e-05	-0.225601	-0.556222	0.000106577	-0.498785	0.00814337
150065636	chr1:150065636:A:C	1.29162e-05	-1.09731e-10	-0.56074	2.58105e-05	-1.09731e-10	-0.706367	0.000116194	-1.09731e-10	-0.404253
150065773	chr1:150065773:AG:A	3.66904e-05	0.483291	-4.15888e-10	0.000108622	0.730728	-4.15888e-10	0.000203845	0.157846	-4.15888e-10
150066640	chr1:150066640:C:T	7.86624e-06	-1.09731e-10	-1.05664	1.48912e-05	-1.09731e-10	-1.25638	5.0915e-05	-1.09731e-10	-1.22936
150066990	chr1:150066990:G:A	1.11653e-05	0.336226	-1.04264	4.52944e-05	0.585738	-0.729704	6.42716e-05	0.026314	-1.02271
150067046	chr1:150067046:G:A	2.27733e-05	-1.09731e-10	0.00636417	5.73072e-05	-1.09731e-10	0.0912765	0.000165635	-1.09731e-10	-0.0497295
150067150	chr1:150067150:C:A	2.13038e-06	-1.22913	-1.1338	4.24327e-06	-1.16955	-1.34227	1.11056e-05	-1.4427	-1.30936
150067210	chr1:150067210:C:T	5.74418e-06	-1.09731e-10	-1.37104	1.24986e-05	-1.09731e-10	-1.43153	4.25829e-05	-1.09731e-10	-1.40806
150067240	chr1:150067240:T:C	1.24154e-05	-1.09731e-10	-0.600289	2.49255e-05	-1.09731e-10	-0.741259	0.000111466	-1.09731e-10	-0.44579
150067621	chr1:150067621:A:G	3.07935e-05	-0.490582	0.798663	1.8348e-05	-0.506499	-0.541128	8.48078e-05	-0.746555	0.0274284
150068969	chr1:150068969:T:C	1.61842e-05	-1.09731e-10	-0.335186	2.99317e-05	-1.09731e-10	-0.558232	0.000104988	-1.09731e-10	-0.505667
150069001	chr1:150069001:A:G	2.16787e-05	-1.09731e-10	-0.0428941	6.96311e-05	-1.09731e-10	0.286062	0.000195227	-1.09731e-10	0.11465
150069331	chr1:150069331:C:CTTGT	5.81643e-06	-1.09731e-10	-1.35854	1.28976e-05	-1.09731e-10	-1.40011	4.71875e-05	-1.09731e-10	-1.30538
150069348	chr1:150069348:G:C	3.98565e-06	-0.343085	-1.39344	1.06456e-05	-0.459107	-1.13289	2.63233e-05	-0.588914	-1.30014
150069550	chr1:150069550:G:A	1.45729e-05	-1.09731e-10	-0.440059	2.86161e-05	-1.09731e-10	-0.603181	0.000132637	-1.09731e-10	-0.271899
150069582	chr1:150069582:G:A	5.47614e-06	-1.09731e-10	-1.41882	1.35873e-05	-1.09731e-10	-1.34801	4.37352e-05	-1.09731e-10	-1.38136
150069702	chr1:150069702:C:T	3.62305e-05	0.470676	-4.15888e-10	8.18369e-05	0.447578	-4.15888e-10	0.000194731	0.112107	-4.15888e-10
150069809	chr1:150069809:T:G	6.85047e-06	-1.09731e-10	-1.19491	1.35067e-05	-1.09731e-10	-1.35396	4.7373e-05	-1.09731e-10	-1.30146
150070000	chr1:150070000:C:T	1.62104e-05	-1.09731e-10	-0.333569	2.99739e-05	-1.09731e-10	-0.556822	0.000105145	-1.09731e-10	-0.504174
150070012	chr1:150070012:A:G	7.78325e-06	-1.09731e-10	-1.06725	1.514e-05	-1.09731e-10	-1.23981	5.21581e-05	-1.09731e-10	-1.20523
150070515	chr1:150070515:G:A	7.40159e-06	-1.09731e-10	-1.11753	1.40376e-05	-1.09731e-10	-1.31541	4.74717e-05	-1.09731e-10	-1.29938
150070670	chr1:150070670:A:G	7.9089e-06	-1.09731e-10	-1.05124	1.58314e-05	-1.09731e-10	-1.19516	6.43321e-05	-1.09731e-10	-0.995454
150070694	chr1:150070694:A:AGC	1.63109e-05	-1.09731e-10	-0.327392	3.01351e-05	-1.09731e-10	-0.551459	0.000105753	-1.09731e-10	-0.498407
150071284	chr1:150071284:C:CT	1.1445e-05	-1.09731e-10	-0.681674	1.81323e-05	-1.09731e-10	-1.05945	7.82924e-05	-1.09731e-10	-0.799062
150071406	chr1:150071406:G:A	2.0575e-05	1.2148	-1.30995	5.21171e-05	1.39196	-1.39562	0.000103718	0.811384	-1.32922
150071421	chr1:150071421:G:T	5.63549e-06	-1.09731e-10	-1.39014	1.53691e-05	-1.09731e-10	-1.22479	4.68586e-05	-1.09731e-10	-1.31238
150071448	chr1:150071448:C:A	5.79029e-06	-1.09731e-10	-1.36304	1.28588e-05	-1.09731e-10	-1.40312	4.69056e-05	-1.09731e-10	-1.31138
150071479	chr1:150071479:A:G	1.88053e-05	1.11547	-1.30056	4.7273e-05	1.28922	-1.39043	9.54162e-05	0.719345	-1.32061
150071683	chr1:150071683:G:A	5.64224e-06	-1.09731e-10	-1.38894	1.2467e-05	-1.09731e-10	-1.43406	4.17562e-05	-1.09731e-10	-1.42767
150071918	chr1:150071918:A:AT	5.77985e-06	-1.09731e-10	-1.36485	1.28435e-05	-1.09731e-10	-1.40432	4.6793e-05	-1.09731e-10	-1.31378
150071993	chr1:150071993:TATTTA:T	5.99349e-06	-1.09731e-10	-1.32855	1.74653e-05	-1.09731e-10	-1.09693	5.15696e-05	-1.09731e-10	-1.21658
150072072	chr1:150072072:C:T	2.35308e-05	-1.09731e-10	0.0390867	2.67466e-05	-1.09731e-10	-0.670744	0.000113773	-1.09731e-10	-0.425312
150072109	chr1:150072109:A:G	1.61753e-05	-1.09731e-10	-0.335738	2.99163e-05	-1.09731e-10	-0.558747	0.000104931	-1.09731e-10	-0.506206
150072135	chr1:150072135:A:G	5.91104e-06	-1.09731e-10	-1.3424	1.5593e-05	-1.09731e-10	-1.21033	4.88728e-05	-1.09731e-10	-1.27029
150072183	chr1:150072183:T:G	8.44277e-06	-1.09731e-10	-0.985914	1.667e-05	-1.09731e-10	-1.14354	6.88559e-05	-1.09731e-10	-0.927497
150072257	chr1:150072257:G:A	5.7152e-06	-1.09731e-10	-1.3761	1.41754e-05	-1.09731e-10	-1.30564	4.42989e-05	-1.09731e-10	-1.36855
150072388	chr1:150072388:C:T	7.58725e-06	-1.09731e-10	-1.09275	1.64744e-05	-1.09731e-10	-1.15534	5.1229e-05	-1.09731e-10	-1.22321
150072433	chr1:150072433:C:T	5.80714e-06	-1.09731e-10	-1.36014	1.28845e-05	-1.09731e-10	-1.40113	4.70843e-05	-1.09731e-10	-1.30757
150072606	chr1:150072606:G:A	1.77797e-06	-1.54493	-0.998824	3.11763e-06	-1.55088	-1.2692	1.10154e-05	-1.53542	-1.22481
150072779	chr1:150072779:A:T	3.56606e-05	-1.09731e-10	0.454823	7.28875e-05	-1.09731e-10	0.331768	0.000218812	-1.09731e-10	0.228699
150073917	chr1:150073917:T:A	1.61643e-05	-1.09731e-10	-0.336419	2.99011e-05	-1.09731e-10	-0.559253	0.000104875	-1.09731e-10	-0.506741
150074061	chr1:150074061:C:G	1.31981e-05	0.522468	-1.06162	5.36202e-05	0.780464	-0.755688	7.46025e-05	0.194822	-1.04216
150074899	chr1:150074899:A:T	9.39526e-06	-0.479309	-0.399709	1.0193e-05	-0.469263	-1.16618	3.20409e-05	-0.739843	-0.952657
150075047	chr1:150075047:A:G	1.6995e-05	0.887786	-1.17409	6.58056e-05	1.15906	-0.929499	9.28828e-05	0.531809	-1.15998
150075174	chr1:150075174:A:G	5.84741e-06	-1.09731e-10	-1.35323	1.2948e-05	-1.09731e-10	-1.3962	4.75487e-05	-1.09731e-10	-1.29776
150075435	chr1:150075435:T:C	5.81028e-06	-1.09731e-10	-1.35959	1.28896e-05	-1.09731e-10	-1.40073	4.71226e-05	-1.09731e-10	-1.30676
150075594	chr1:150075594:A:C	1.54714e-05	-1.09731e-10	-0.380229	2.87565e-05	-1.09731e-10	-0.598286	0.000100742	-1.09731e-10	-0.54695
150075974	chr1:150075974:G:A	6.35653e-06	-1.26974	-4.15888e-10	2.02379e-05	-0.949592	-4.15888e-10	5.68337e-05	-1.11938	-4.15888e-10
150076219	chr1:150076219:C:T	1.61278e-05	-1.09731e-10	-0.338678	2.98378e-05	-1.09731e-10	-0.561373	0.000104651	-1.09731e-10	-0.508887
150076341	chr1:150076341:C:T	5.78391e-06	-1.09731e-10	-1.36414	1.28497e-05	-1.09731e-10	-1.40383	4.68346e-05	-1.09731e-10	-1.31289
150076442	chr1:150076442:C:T	1.30335e-05	-1.09731e-10	-0.551699	2.60228e-05	-1.09731e-10	-0.698175	0.000117411	-1.09731e-10	-0.39383
150076582	chr1:150076582:A:G	7.43339e-06	-1.09731e-10	-1.11324	1.6391e-05	-1.09731e-10	-1.16042	5.08506e-05	-1.09731e-10	-1.23062
150076793	chr1:150076793:A:T	4.45361e-05	1.29952	-0.622448	0.000124187	1.52269	-0.65806	0.000249759	0.898846	-0.537862
150076834	chr1:150076834:CATATT:C	1.33612e-05	-0.52687	-4.15888e-10	2.81155e-05	-0.620827	-4.15888e-10	7.63707e-05	-0.823914	-4.15888e-10
150077015	chr1:150077015:G:A	5.41741e-06	-1.09731e-10	-1.42961	1.27158e-05	-1.09731e-10	-1.4143	4.18398e-05	-1.09731e-10	-1.42566
150077225	chr1:150077225:C:T	8.52722e-06	-1.09731e-10	-0.975961	2.37829e-05	-1.09731e-10	-0.788184	7.30417e-05	-1.09731e-10	-0.868484
150077351	chr1:150077351:G:A	1.38025e-05	-1.09731e-10	-0.494375	2.40867e-05	-1.09731e-10	-0.775489	9.27989e-05	-1.09731e-10	-0.629078
150077384	chr1:150077384:A:G	1.32347e-05	-1.09731e-10	-0.536384	2.63895e-05	-1.09731e-10	-0.684183	0.000119379	-1.09731e-10	-0.377208
150077856	chr1:150077856:A:G	1.99572e-05	1.17823	-1.30386	5.03292e-05	1.35359	-1.39216	0.000100762	0.77683	-1.32358
150077904	chr1:150077904:C:T	1.43728e-05	0.569996	-1.02388	5.92767e-05	0.831295	-0.706229	8.10852e-05	0.239876	-1.00389
150077923	chr1:150077923:T:TTGGTATCA	5.62788e-06	-1.39149	-4.15888e-10	1.28655e-05	-1.4026	-4.15888e-10	4.56762e-05	-1.33794	-4.15888e-10
150077980	chr1:150077980:G:A	1.39024e-05	0.536006	-1.02317	5.7243e-05	0.795342	-0.705186	7.8649e-05	0.208599	-1.00312
150078190	chr1:150078190:A:G	1.4529e-05	0.580096	-1.02317	5.9941e-05	0.841397	-0.705186	8.18893e-05	0.248973	-1.00312
150078736	chr1:150078736:A:G	8.04559e-06	-1.09731e-10	-1.0341	1.6051e-05	-1.09731e-10	-1.18138	6.54381e-05	-1.09731e-10	-0.978409
150078741	chr1:150078741:G:A	1.25012e-05	-1.09731e-10	-0.593398	2.50546e-05	-1.09731e-10	-0.73609	0.000112205	-1.09731e-10	-0.439187
150078757	chr1:150078757:G:A	5.42323e-06	-1.09731e-10	-1.42853	1.26588e-05	-1.09731e-10	-1.4188	4.1557e-05	-1.09731e-10	-1.43245
150078935	chr1:150078935:C:T	6.71281e-06	-1.21521	-4.15888e-10	1.59184e-05	-1.18968	-4.15888e-10	4.40715e-05	-1.3737	-4.15888e-10
150079193	chr1:150079193:A:G	1.62275e-05	-1.09731e-10	-0.332517	3.00109e-05	-1.09731e-10	-0.55559	0.000105247	-1.09731e-10	-0.503201
150079831	chr1:150079831:T:G	7.7254e-06	-1.09731e-10	-1.07471	1.80192e-05	-1.09731e-10	-1.06571	6.24291e-05	-1.09731e-10	-1.02548
150079983	chr1:150079983:C:T	1.33369e-05	-1.09731e-10	-0.528692	2.65748e-05	-1.09731e-10	-0.677187	0.000120372	-1.09731e-10	-0.368928
150080032	chr1:150080032:T:C	8.4162e-06	-1.09731e-10	-0.989065	1.66454e-05	-1.09731e-10	-1.14502	6.86833e-05	-1.09731e-10	-0.930008
150080355	chr1:150080355:G:T	6.55638e-06	-1.09731e-10	-1.23879	1.32691e-05	-1.09731e-10	-1.37171	4.53861e-05	-1.09731e-10	-1.34431
150080465	chr1:150080465:C:T	8.11029e-06	-1.09731e-10	-1.02609	1.52113e-05	-1.09731e-10	-1.23511	5.21089e-05	-1.09731e-10	-1.20618
150080955	chr1:150080955:T:C	2.19052e-05	-1.09731e-10	-0.0324989	5.57695e-05	-1.09731e-10	0.0640767	0.000160551	-1.09731e-10	-0.0809026
150081004	chr1:150081004:C:A	1.57093e-05	-1.09731e-10	-0.364973	2.91826e-05	-1.09731e-10	-0.583577	0.000102221	-1.09731e-10	-0.532381
150081222	chr1:150081222:G:A	1.24316e-05	-1.09731e-10	-0.598981	2.49491e-05	-1.09731e-10	-0.740314	0.000111657	-1.09731e-10	-0.444078
150081307	chr1:150081307:T:C	2.59249e-05	0.135979	-4.15888e-10	6.11011e-05	0.15538	-4.15888e-10	0.000110698	-0.452709	-4.15888e-10
150082592	chr1:150082592:A:G	5.32626e-06	-1.44657	-4.15888e-10	1.4948e-05	-1.25257	-4.15888e-10	4.47805e-05	-1.35774	-4.15888e-10
150082688	chr1:150082688:C:T	6.3254e-06	-1.09731e-10	-1.27465	1.33469e-05	-1.09731e-10	-1.36587	4.31562e-05	-1.09731e-10	-1.39469
150082811	chr1:150082811:A:G	8.60753e-06	-1.09731e-10	-0.966587	1.69345e-05	-1.09731e-10	-1.12779	7.03016e-05	-1.09731e-10	-0.906719
150082937	chr1:150082937:G:A	1.49415e-06	-1.2885	-1.42916	3.43765e-06	-1.29643	-1.42593	1.23491e-05	-1.21436	-1.43157
150083127	chr1:150083127:AC:A	7.14055e-06	-1.15343	-4.15888e-10	1.70879e-05	-1.11878	-4.15888e-10	7.11818e-05	-0.894276	-4.15888e-10
150083277	chr1:150083277:C:T	6.69872e-06	-1.21731	-4.15888e-10	1.5999e-05	-1.18462	-4.15888e-10	6.56786e-05	-0.97474	-4.15888e-10
150083304	chr1:150083304:T:A	5.67832e-06	-1.09731e-10	-1.38257	1.40361e-05	-1.09731e-10	-1.31551	4.39911e-05	-1.09731e-10	-1.37553
150083375	chr1:150083375:G:A	5.6972e-06	-1.09731e-10	-1.37925	1.25033e-05	-1.09731e-10	-1.43116	4.22738e-05	-1.09731e-10	-1.41535
150083425	chr1:150083425:C:T	2.11802e-05	-1.09731e-10	-0.0661581	5.32529e-05	-1.09731e-10	0.0179031	0.000154258	-1.09731e-10	-0.120884
150083758	chr1:150083758:T:G	1.61842e-05	-1.09731e-10	-0.335186	2.99317e-05	-1.09731e-10	-0.558232	0.000104988	-1.09731e-10	-0.505667
150084111	chr1:150084111:A:C	2.28269e-05	-1.09731e-10	0.00871433	5.7522e-05	-1.09731e-10	0.0950183	0.000165997	-1.09731e-10	-0.0475409
150084315	chr1:150084315:G:A	1.00149e-05	-1.09731e-10	-0.815148	1.86036e-05	-1.09731e-10	-1.03379	6.47707e-05	-1.09731e-10	-0.98866
150084472	chr1:150084472:T:C	1.03168e-05	-1.09731e-10	-0.785446	1.77943e-05	-1.09731e-10	-1.07827	5.79464e-05	-1.09731e-10	-1.09999
150084937	chr1:150084937:A:G	1.09315e-05	-1.09731e-10	-0.727577	1.93101e-05	-1.09731e-10	-0.996521	7.17213e-05	-1.09731e-10	-0.886726
150085074	chr1:150085074:A:G	8.70709e-06	-1.09731e-10	-0.955086	2.08959e-05	-1.09731e-10	-0.917597	8.57728e-05	-1.09731e-10	-0.707811
150085933	chr1:150085933:G:A	5.4968e-06	-1.41506	-4.15888e-10	1.30068e-05	-1.39168	-4.15888e-10	4.2482e-05	-1.41043	-4.15888e-10
150086178	chr1:150086178:C:G	1.61822e-05	-1.09731e-10	-0.335315	2.99266e-05	-1.09731e-10	-0.558401	0.000104972	-1.09731e-10	-0.505816
150086466	chr1:150086466:T:G	1.63061e-05	-1.09731e-10	-0.327685	3.01199e-05	-1.09731e-10	-0.551963	0.00010573	-1.09731e-10	-0.498628
150086491	chr1:150086491:G:T	5.24924e-05	0.841444	-4.15888e-10	0.000159011	1.11182	-4.15888e-10	0.000283408	0.487374	-4.15888e-10
150086641	chr1:150086641:T:C	4.72636e-05	-0.105507	0.842024	2.76274e-05	-0.123766	-0.514576	0.000122897	-0.409448	0.0612841
150086647	chr1:150086647:T:C	1.09136e-05	-1.09731e-10	-0.729214	1.92845e-05	-1.09731e-10	-0.997848	7.16163e-05	-1.09731e-10	-0.888191
150086719	chr1:150086719:G:A	1.45343e-05	0.605783	-1.0485	5.95932e-05	0.86954	-0.739148	8.17232e-05	0.27253	-1.0287
150086750	chr1:150086750:T:C	2.27612e-05	-1.09731e-10	0.00583404	5.73506e-05	-1.09731e-10	0.0920345	0.000165531	-1.09731e-10	-0.0503557
150086981	chr1:150086981:G:A	4.65689e-05	-1.09731e-10	0.721709	3.07377e-05	-1.09731e-10	-0.53166	0.000174621	-1.09731e-10	0.00310256
150087286	chr1:150087286:A:G	7.57474e-06	-1.09731e-10	-1.09441	1.64509e-05	-1.09731e-10	-1.15677	5.11645e-05	-1.09731e-10	-1.22447
150087713	chr1:150087713:C:T	1.3091e-05	-1.09731e-10	-0.5473	2.61047e-05	-1.09731e-10	-0.695033	0.000117906	-1.09731e-10	-0.389622
150087965	chr1:150087965:T:G	1.31015e-05	-1.09731e-10	-0.546499	2.61217e-05	-1.09731e-10	-0.694382	0.000118001	-1.09731e-10	-0.388818
150088206	chr1:150088206:C:T	2.18519e-05	-1.09731e-10	-0.0349347	5.49947e-05	-1.09731e-10	0.0500873	0.000159042	-1.09731e-10	-0.0903459
150088481	chr1:150088481:TC:T	5.35914e-06	-1.44042	-4.15888e-10	1.19808e-05	-1.47384	-4.15888e-10	4.18777e-05	-1.42476	-4.15888e-10
150088622	chr1:150088622:G:A	1.72377e-05	-1.09731e-10	-0.272126	3.16685e-05	-1.09731e-10	-0.501827	0.000111259	-1.09731e-10	-0.44765
150088631	chr1:150088631:T:C	8.10106e-06	-1.09731e-10	-1.02723	1.61156e-05	-1.09731e-10	-1.17736	6.58759e-05	-1.09731e-10	-0.97174
150088833	chr1:150088833:T:C	1.30463e-05	-1.09731e-10	-0.55072	2.60276e-05	-1.09731e-10	-0.697994	0.000117486	-1.09731e-10	-0.39319
150089614	chr1:150089614:G:A	5.73507e-06	-1.09731e-10	-1.37262	1.39646e-05	-1.09731e-10	-1.32062	4.51643e-05	-1.09731e-10	-1.34921
150089774	chr1:150089774:A:T	5.40242e-06	-1.09731e-10	-1.43238	1.25263e-05	-1.09731e-10	-1.42932	4.1567e-05	-1.09731e-10	-1.43221
150089816	chr1:150089816:G:T	7.45625e-06	-1.09731e-10	-1.11017	1.46781e-05	-1.09731e-10	-1.27079	5.04308e-05	-1.09731e-10	-1.23891
150089887	chr1:150089887:T:C	9.34659e-06	-1.09731e-10	-0.884212	3.2515e-05	-1.09731e-10	-0.475448	8.67372e-05	-1.09731e-10	-0.696631
150090423	chr1:150090423:T:C	5.72378e-06	-1.09731e-10	-1.37459	1.42267e-05	-1.09731e-10	-1.30203	4.4467e-05	-1.09731e-10	-1.36477
150090444	chr1:150090444:G:A	6.41572e-06	-1.09731e-10	-1.26047	1.31274e-05	-1.09731e-10	-1.38245	4.47906e-05	-1.09731e-10	-1.35752
150090550	chr1:150090550:C:A	2.77275e-05	1.51203	-1.30883	7.08572e-05	1.69873	-1.39521	0.000136651	1.08632	-1.3284
150091083	chr1:150091083:A:G	1.29824e-05	-1.09731e-10	-0.555633	2.59163e-05	-1.09731e-10	-0.702279	0.000116857	-1.09731e-10	-0.398565
150091151	chr1:150091151:C:T	2.276e-05	-1.09731e-10	0.00578035	5.73526e-05	-1.09731e-10	0.0920679	0.000165531	-1.09731e-10	-0.0503546
150091377	chr1:150091377:G:T	3.36212e-05	0.311581	0.084353	5.4726e-05	0.842703	-0.797513	0.000158919	0.413742	-0.504864
150091777	chr1:150091777:G:C	1.30941e-05	-1.09731e-10	-0.547062	2.61077e-05	-1.09731e-10	-0.694919	0.000117929	-1.09731e-10	-0.389427
150091811	chr1:150091811:A:G	1.3091e-05	-1.09731e-10	-0.5473	2.61047e-05	-1.09731e-10	-0.695033	0.000117906	-1.09731e-10	-0.389622
150091842	chr1:150091842:G:A	5.56646e-06	-1.09731e-10	-1.40246	1.34002e-05	-1.09731e-10	-1.36188	4.28249e-05	-1.09731e-10	-1.40239
150092596	chr1:150092596:G:A	1.46594e-05	-1.09731e-10	-0.43414	5.08693e-05	-1.09731e-10	-0.0278903	0.000192278	-1.09731e-10	0.0994282
150092766	chr1:150092766:T:A	6.12189e-06	-1.09731e-10	-1.30735	1.33011e-05	-1.09731e-10	-1.3693	5.00924e-05	-1.09731e-10	-1.24564
150092990	chr1:150092990:A:G	6.00519e-06	-1.09731e-10	-1.3266	1.32868e-05	-1.09731e-10	-1.37038	4.89623e-05	-1.09731e-10	-1.26846
150093037	chr1:150093037:G:A	7.91922e-06	-1.09731e-10	-1.04993	1.43541e-05	-1.09731e-10	-1.29312	5.66069e-05	-1.09731e-10	-1.12338
150093282	chr1:150093282:T:A	5.35436e-05	-0.0356778	0.89695	3.06747e-05	-0.0538245	-0.479887	0.000136752	-0.347263	0.10592
150094433	chr1:150094433:A:T	1.71575e-05	0.779154	-1.05594	7.08676e-05	1.05281	-0.74915	9.51777e-05	0.432506	-1.03627
150095062	chr1:150095062:T:C	2.11446e-05	-1.09731e-10	-0.0678405	5.32546e-05	-1.09731e-10	0.017935	0.000154156	-1.09731e-10	-0.121549
150095271	chr1:150095271:G:A	6.51715e-06	-1.09731e-10	-1.24479	1.94146e-05	-1.09731e-10	-0.991123	5.75368e-05	-1.09731e-10	-1.10709
150095663	chr1:150095663:G:A	5.45771e-06	-1.09731e-10	-1.42219	1.41752e-05	-1.09731e-10	-1.30565	4.41521e-05	-1.09731e-10	-1.37187
150096033	chr1:150096033:A:G	1.74324e-05	-1.09731e-10	-0.260893	2.14434e-05	-1.09731e-10	-0.89173	8.81512e-05	-1.09731e-10	-0.68046
150097001	chr1:150097001:T:TC	5.89885e-06	-1.09731e-10	-1.34447	1.25185e-05	-1.09731e-10	-1.42994	4.15776e-05	-1.09731e-10	-1.43195
150097196	chr1:150097196:C:T	1.25138e-05	-1.09731e-10	-0.592389	2.5067e-05	-1.09731e-10	-0.735596	0.000112255	-1.09731e-10	-0.438744
150097525	chr1:150097525:C:G	1.2171e-05	-1.09731e-10	-0.62017	2.1046e-05	-1.09731e-10	-0.910441	7.90184e-05	-1.09731e-10	-0.789832
150097588	chr1:150097588:A:G	5.45874e-06	-1.09731e-10	-1.42201	1.25745e-05	-1.09731e-10	-1.42548	4.14906e-05	-1.09731e-10	-1.43405
150097824	chr1:150097824:A:G	1.11544e-05	-1.09731e-10	-0.70739	1.78268e-05	-1.09731e-10	-1.07645	7.64969e-05	-1.09731e-10	-0.822263
150098190	chr1:150098190:T:C	1.61802e-05	-1.09731e-10	-0.335437	2.9924e-05	-1.09731e-10	-0.55849	0.000104963	-1.09731e-10	-0.505908
150098341	chr1:150098341:A:G	8.81881e-06	-1.09731e-10	-0.942337	1.72564e-05	-1.09731e-10	-1.10897	7.2061e-05	-1.09731e-10	-0.882001
150098485	chr1:150098485:C:T	7.47431e-06	-1.09731e-10	-1.10775	1.62523e-05	-1.09731e-10	-1.16892	5.06296e-05	-1.09731e-10	-1.23498
150098506	chr1:150098506:T:C	1.29025e-05	-1.09731e-10	-0.561806	2.57669e-05	-1.09731e-10	-0.708061	0.000116039	-1.09731e-10	-0.405586
150099253	chr1:150099253:T:C	1.25942e-05	-1.09731e-10	-0.585991	2.52051e-05	-1.09731e-10	-0.730102	0.000113036	-1.09731e-10	-0.431811
150099387	chr1:150099387:C:T	5.39927e-06	-1.09731e-10	-1.43296	1.25871e-05	-1.09731e-10	-1.42448	4.15226e-05	-1.09731e-10	-1.43327
150099414	chr1:150099414:G:A	1.25632e-05	-1.09731e-10	-0.588451	2.51488e-05	-1.09731e-10	-0.732341	0.000112736	-1.09731e-10	-0.434461
150099519	chr1:150099519:A:AC	1.33182e-05	-1.09731e-10	-0.530091	2.64985e-05	-1.09731e-10	-0.68006	0.00012003	-1.09731e-10	-0.371774
150099913	chr1:150099913:C:G	8.34069e-06	-1.09731e-10	-0.998077	1.55032e-05	-1.09731e-10	-1.2161	5.31942e-05	-1.09731e-10	-1.18556
150099981	chr1:150099981:T:A	8.33658e-06	-1.09731e-10	-0.998571	1.55014e-05	-1.09731e-10	-1.21622	5.31847e-05	-1.09731e-10	-1.18574
150100388	chr1:150100388:A:T	2.11678e-05	-1.09731e-10	-0.0667448	5.33187e-05	-1.09731e-10	0.0191376	0.000154327	-1.09731e-10	-0.12044
150100472	chr1:150100472:GA:G	7.65632e-06	-1.09731e-10	-1.08369	1.68456e-05	-1.09731e-10	-1.13306	5.207e-05	-1.09731e-10	-1.20693
150100492	chr1:150100492:C:T	1.50154e-05	0.63957	-1.04972	6.17472e-05	0.90648	-0.740581	8.4192e-05	0.303848	-1.03026
150100990	chr1:150100990:A:G	9.16125e-06	-1.09731e-10	-0.904241	3.16028e-05	-1.09731e-10	-0.503903	8.48278e-05	-1.09731e-10	-0.718891
150101152	chr1:150101152:T:C	2.26392e-05	1.35132	-1.35086	5.8756e-05	1.53376	-1.41751	0.000113105	0.936807	-1.368
150101194	chr1:150101194:G:A	1.57351e-05	0.636594	-0.999922	6.56454e-05	0.90308	-0.675962	8.81817e-05	0.300315	-0.980429
150101216	chr1:150101216:C:T	5.27434e-06	-1.45637	-4.15888e-10	1.14375e-05	-1.52026	-4.15888e-10	3.8301e-05	-1.51404	-4.15888e-10
150101689	chr1:150101689:G:A	2.06459e-05	-1.09731e-10	-0.0917051	5.19463e-05	-1.09731e-10	-0.00693847	0.000150537	-1.09731e-10	-0.145308
150102034	chr1:150102034:C:T	1.66125e-05	0.75183	-1.0609	6.84995e-05	1.02485	-0.755169	9.22427e-05	0.406478	-1.04157
150102297	chr1:150102297:C:A	2.08296e-05	-1.09731e-10	-0.0828472	5.30607e-05	-1.09731e-10	0.0142873	0.000152498	-1.09731e-10	-0.13236
150102413	chr1:150102413:T:G	5.39168e-05	0.00971917	0.8585	3.1389e-05	-0.00984967	-0.500844	0.000138667	-0.306486	0.079048
150102532	chr1:150102532:A:G	6.87073e-06	-0.212391	-0.979563	2.75922e-05	-0.00336202	-0.636255	4.11083e-05	-0.483586	-0.959718
150102647	chr1:150102647:G:A	1.65889e-05	0.692339	-1.00283	6.94576e-05	0.961746	-0.67818	9.27026e-05	0.352177	-0.982294
150102679	chr1:150102679:G:A	5.52041e-06	-1.09731e-10	-1.41077	1.32825e-05	-1.09731e-10	-1.3707	4.32543e-05	-1.09731e-10	-1.39242
150102833	chr1:150102833:A:G	1.59482e-05	0.676972	-1.02685	6.62174e-05	0.94587	-0.710077	8.92009e-05	0.338238	-1.00686
150102876	chr1:150102876:G:A	1.49896e-05	0.657464	-1.06933	6.12653e-05	0.925148	-0.767084	8.38655e-05	0.320107	-1.05041
150103251	chr1:150103251:C:T	2.10928e-05	-1.09731e-10	-0.0702906	5.31242e-05	-1.09731e-10	0.0154825	0.000153792	-1.09731e-10	-0.123915
150103962	chr1:150103962:G:A	6.76831e-06	-1.20697	-4.15888e-10	1.4581e-05	-1.27743	-4.15888e-10	4.4302e-05	-1.36848	-4.15888e-10
150104499	chr1:150104499:G:A	4.49133e-05	1.44599	-0.760482	0.000100948	1.64264	-0.985187	0.000212932	1.02471	-0.823251
150104549	chr1:150104549:A:G	4.26767e-05	1.36234	-0.727909	9.50782e-05	1.55627	-0.958717	0.00020329	0.947401	-0.792282
150104955	chr1:150104955:T:C	5.25097e-05	-0.0178593	0.859634	3.04218e-05	-0.0368586	-0.505131	0.000134681	-0.331406	0.0748005
150105152	chr1:150105152:A:G	1.59932e-05	0.68001	-1.02707	6.63739e-05	0.948536	-0.710381	8.93923e-05	0.340632	-1.00711
150105216	chr1:150105216:A:G	2.81104e-05	0.216914	-4.15888e-10	6.3471e-05	0.193434	-4.15888e-10	0.000154657	-0.118301	-4.15888e-10
150105239	chr1:150105239:T:C	1.33337e-05	-1.09731e-10	-0.528928	2.65674e-05	-1.09731e-10	-0.677463	0.0001203	-1.09731e-10	-0.369521
150105387	chr1:150105387:A:C	1.33827e-05	-1.09731e-10	-0.525258	2.66405e-05	-1.09731e-10	-0.674716	0.000120765	-1.09731e-10	-0.365665
150105543	chr1:150105543:ATAT:A	1.29673e-05	-1.09731e-10	-0.556796	2.58864e-05	-1.09731e-10	-0.703433	0.000116678	-1.09731e-10	-0.400099
150105722	chr1:150105722:T:A	3.12038e-05	-1.09731e-10	0.321317	5.25679e-05	-1.09731e-10	0.00495548	0.000263209	-1.09731e-10	0.413436
150106100	chr1:150106100:A:G	1.60868e-05	-1.09731e-10	-0.341227	2.97717e-05	-1.09731e-10	-0.56359	0.00010441	-1.09731e-10	-0.511189
150106131	chr1:150106131:T:G	6.21511e-06	-1.09731e-10	-1.29224	1.31957e-05	-1.09731e-10	-1.37726	4.2788e-05	-1.09731e-10	-1.40326
150106556	chr1:150106556:C:A	8.06694e-06	-1.09731e-10	-1.03145	1.62935e-05	-1.09731e-10	-1.16639	5.71488e-05	-1.09731e-10	-1.11386
150106578	chr1:150106578:C:T	7.89221e-06	-1.09731e-10	-1.05335	1.5285e-05	-1.09731e-10	-1.23028	6.02745e-05	-1.09731e-10	-1.0606
150106674	chr1:150106674:T:G	8.25644e-06	-1.09731e-10	-1.00823	1.65855e-05	-1.09731e-10	-1.14862	5.83422e-05	-1.09731e-10	-1.09319
150106677	chr1:150106677:TCTC:T	5.40132e-06	-1.09731e-10	-1.43258	1.25746e-05	-1.09731e-10	-1.42547	4.15114e-05	-1.09731e-10	-1.43354
150107669	chr1:150107669:T:G	1.26528e-05	-1.09731e-10	-0.581344	2.5312e-05	-1.09731e-10	-0.72587	0.000113607	-1.09731e-10	-0.426766
150107769	chr1:150107769:C:T	5.80371e-06	-1.09731e-10	-1.36073	1.64687e-05	-1.09731e-10	-1.15569	4.91944e-05	-1.09731e-10	-1.26373
150107772	chr1:150107772:A:G	1.26076e-05	-1.09731e-10	-0.584923	2.52249e-05	-1.09731e-10	-0.729319	0.000113146	-1.09731e-10	-0.430832
150107995	chr1:150107995:T:C	1.29025e-05	-1.09731e-10	-0.561806	2.57669e-05	-1.09731e-10	-0.708061	0.000116039	-1.09731e-10	-0.405586
150107999	chr1:150107999:C:A	1.59136e-05	0.67112	-1.02317	6.60988e-05	0.939188	-0.705186	8.90014e-05	0.332256	-1.00312
150108025	chr1:150108025:T:C	1.89527e-05	-1.09731e-10	-0.177277	3.37261e-05	-1.09731e-10	-0.438879	0.000162049	-1.09731e-10	-0.0716154
150108151	chr1:150108151:T:C	2.26725e-05	-0.334208	0.336137	1.83776e-05	-0.315873	-0.730142	6.1096e-05	-0.612302	-0.434764
150108204	chr1:150108204:G:A	1.27957e-05	-1.09731e-10	-0.570114	2.55699e-05	-1.09731e-10	-0.715736	0.00011499	-1.09731e-10	-0.414665
150108213	chr1:150108213:T:C	1.28077e-05	-1.09731e-10	-0.569175	2.55958e-05	-1.09731e-10	-0.714722	0.000115121	-1.09731e-10	-0.413534
150108261	chr1:150108261:C:T	2.27563e-05	-1.09731e-10	0.00561761	5.73389e-05	-1.09731e-10	0.0918291	0.000165499	-1.09731e-10	-0.0505486
150108545	chr1:150108545:A:C	2.45083e-05	1.07864	-0.998855	5.76693e-05	1.27061	-1.17303	0.000123217	0.693222	-1.03878
150108756	chr1:150108756:C:T	1.33237e-05	-1.09731e-10	-0.529678	2.64639e-05	-1.09731e-10	-0.68137	0.000119744	-1.09731e-10	-0.374161
150108952	chr1:150108952:G:A	5.83158e-06	-1.09731e-10	-1.35594	1.29178e-05	-1.09731e-10	-1.39854	4.73265e-05	-1.09731e-10	-1.30244
150108962	chr1:150108962:C:G	5.95304e-06	-1.09731e-10	-1.33532	1.72597e-05	-1.09731e-10	-1.10878	5.10745e-05	-1.09731e-10	-1.22623
150108983	chr1:150108983:A:T	1.30159e-05	-1.09731e-10	-0.553049	2.59719e-05	-1.09731e-10	-0.700134	0.000117133	-1.09731e-10	-0.396203
150109172	chr1:150109172:C:T	5.76728e-06	-1.09731e-10	-1.36702	1.62724e-05	-1.09731e-10	-1.16768	4.8744e-05	-1.09731e-10	-1.27293
150109454	chr1:150109454:A:G	1.69646e-05	0.723176	-1.01127	7.09182e-05	0.993897	-0.689519	9.45728e-05	0.380086	-0.990229
150109783	chr1:150109783:A:G	1.33647e-06	-1.40238	-1.42681	3.27014e-06	-1.39822	-1.3741	9.97134e-06	-1.44402	-1.41578
150110352	chr1:150110352:T:G	1.33939e-05	-1.09731e-10	-0.524427	2.66646e-05	-1.09731e-10	-0.673811	0.000120894	-1.09731e-10	-0.364598
150110420	chr1:150110420:T:G	7.96108e-06	-1.09731e-10	-1.04466	1.61468e-05	-1.09731e-10	-1.17543	5.65649e-05	-1.09731e-10	-1.12412
150110740	chr1:150110740:A:C	6.87233e-06	-1.09731e-10	-1.19172	1.74385e-05	-1.09731e-10	-1.09847	5.28065e-05	-1.09731e-10	-1.19288
150110759	chr1:150110759:C:T	5.49739e-06	-1.09731e-10	-1.41495	1.31322e-05	-1.09731e-10	-1.38208	4.28931e-05	-1.09731e-10	-1.4008
150111114	chr1:150111114:A:G	2.18241e-05	-1.09731e-10	-0.036211	5.50086e-05	-1.09731e-10	0.0503399	0.000159011	-1.09731e-10	-0.0905383
150111266	chr1:150111266:T:C	1.20272e-05	-1.09731e-10	-0.632052	2.41743e-05	-1.09731e-10	-0.771859	0.000107514	-1.09731e-10	-0.481895
150111319	chr1:150111319:G:A	1.19799e-05	-1.09731e-10	-0.63599	2.40848e-05	-1.09731e-10	-0.775568	0.000107022	-1.09731e-10	-0.486481
150111394	chr1:150111394:T:C	1.29025e-05	-1.09731e-10	-0.561806	2.57669e-05	-1.09731e-10	-0.708061	0.000116039	-1.09731e-10	-0.405586
150111741	chr1:150111741:A:G	6.96372e-06	-1.09731e-10	-1.17851	1.48215e-05	-1.09731e-10	-1.26107	4.68498e-05	-1.09731e-10	-1.31257
150111937	chr1:150111937:T:A	4.51002e-05	-1.09731e-10	0.689664	2.99377e-05	-1.09731e-10	-0.558032	0.000141303	-1.09731e-10	-0.208609
150112371	chr1:150112371:C:T	1.28286e-05	-1.09731e-10	-0.567544	2.56272e-05	-1.09731e-10	-0.713496	0.000115304	-1.09731e-10	-0.411937
150112490	chr1:150112490:C:G	1.89108e-05	-1.09731e-10	-0.179493	2.26662e-05	-1.09731e-10	-0.836275	9.41008e-05	-1.09731e-10	-0.615147
150112609	chr1:150112609:C:T	6.51355e-06	-1.24534	-4.15888e-10	1.55249e-05	-1.2147	-4.15888e-10	6.32013e-05	-1.01319	-4.15888e-10
150113226	chr1:150113226:T:C	7.97053e-06	-1.09731e-10	-1.04347	1.61622e-05	-1.09731e-10	-1.17447	5.66238e-05	-1.09731e-10	-1.12308
150113424	chr1:150113424:A:G	5.49998e-06	-1.09731e-10	-1.41448	1.31424e-05	-1.09731e-10	-1.3813	4.29197e-05	-1.09731e-10	-1.40018
150113499	chr1:150113499:C:T	6.46165e-06	-1.09731e-10	-1.25334	1.35422e-05	-1.09731e-10	-1.35134	4.36398e-05	-1.09731e-10	-1.38354
150113844	chr1:150113844:G:A	1.47911e-05	0.572729	-0.997927	6.17551e-05	0.836036	-0.670009	8.3339e-05	0.240696	-0.977293
150114133	chr1:150114133:C:T	2.33243e-05	-1.09731e-10	0.0302701	5.86301e-05	-1.09731e-10	0.114099	0.000169105	-1.09731e-10	-0.0289944
150114238	chr1:150114238:C:T	8.76643e-06	-1.09731e-10	-0.948294	1.60574e-05	-1.09731e-10	-1.18098	5.52403e-05	-1.09731e-10	-1.14782
150114318	chr1:150114318:G:A	1.24543e-05	-1.09731e-10	-0.59716	2.48985e-05	-1.09731e-10	-0.742344	0.000111619	-1.09731e-10	-0.444421
150114423	chr1:150114423:G:A	1.20997e-05	-1.09731e-10	-0.62604	1.88641e-05	-1.09731e-10	-1.01989	8.24769e-05	-1.09731e-10	-0.746995
150114656	chr1:150114656:G:A	1.25332e-05	-1.09731e-10	-0.59084	2.51098e-05	-1.09731e-10	-0.73389	0.00011251	-1.09731e-10	-0.436476
150115023	chr1:150115023:AAAGT:A	1.34114e-05	-1.09731e-10	-0.523121	2.66948e-05	-1.09731e-10	-0.672681	0.000121022	-1.09731e-10	-0.363538
150115057	chr1:150115057:G:A	1.32457e-05	-1.09731e-10	-0.535553	2.63919e-05	-1.09731e-10	-0.684092	0.000119393	-1.09731e-10	-0.377095
150115396	chr1:150115396:G:A	1.34163e-05	-1.09731e-10	-0.522751	2.67025e-05	-1.09731e-10	-0.672392	0.000121062	-1.09731e-10	-0.363214
150115411	chr1:150115411:A:G	1.29088e-05	-1.09731e-10	-0.561311	2.578e-05	-1.09731e-10	-0.707549	0.000116107	-1.09731e-10	-0.404999
150115450	chr1:150115450:C:G	9.30991e-06	-1.09731e-10	-0.888145	1.74877e-05	-1.09731e-10	-1.09565	6.08333e-05	-1.09731e-10	-1.05138
150115486	chr1:150115486:T:G	1.92884e-05	-1.09731e-10	-0.159722	3.42465e-05	-1.09731e-10	-0.423565	0.000164969	-1.09731e-10	-0.0537565
150115687	chr1:150115687:A:G	3.56419e-05	-1.09731e-10	0.454298	7.28745e-05	-1.09731e-10	0.33159	0.000218793	-1.09731e-10	0.228614
150115706	chr1:150115706:G:T	5.25716e-05	-0.0124462	0.855398	3.04986e-05	-0.0311272	-0.508341	0.000134866	-0.326724	0.0714912
150115747	chr1:150115747:T:C	5.59842e-06	-1.09731e-10	-1.39674	1.37196e-05	-1.09731e-10	-1.33832	4.33163e-05	-1.09731e-10	-1.39099
150115836	chr1:150115836:G:A	1.32858e-05	-1.09731e-10	-0.532531	2.64473e-05	-1.09731e-10	-0.681995	0.000119768	-1.09731e-10	-0.373954
150115999	chr1:150115999:C:T	1.29672e-05	-1.09731e-10	-0.556803	2.58819e-05	-1.09731e-10	-0.703607	0.00011667	-1.09731e-10	-0.400162
150116096	chr1:150116096:C:G	1.29025e-05	-1.09731e-10	-0.561806	2.57669e-05	-1.09731e-10	-0.708061	0.000116039	-1.09731e-10	-0.405586
150116423	chr1:150116423:T:C	1.3072e-05	-1.09731e-10	-0.548754	2.60744e-05	-1.09731e-10	-0.696196	0.000117693	-1.09731e-10	-0.391431
150116837	chr1:150116837:G:T	5.13118e-05	-0.0287108	0.847407	2.98362e-05	-0.0472909	-0.514137	0.000132002	-0.341199	0.0645047
150116955	chr1:150116955:C:T	1.26104e-05	-0.584705	-4.15888e-10	2.68605e-05	-0.666494	-4.15888e-10	7.29567e-05	-0.869648	-4.15888e-10
150116984	chr1:150116984:T:C	1.91385e-05	-1.09731e-10	-0.167519	3.40373e-05	-1.09731e-10	-0.429692	0.00016378	-1.09731e-10	-0.060987
150117030	chr1:150117030:A:G	1.2931e-05	-1.09731e-10	-0.559597	2.58209e-05	-1.09731e-10	-0.705965	0.000116344	-1.09731e-10	-0.40296
150117195	chr1:150117195:C:T	9.39645e-06	-1.09731e-10	-0.878892	1.58109e-05	-1.09731e-10	-1.19645	6.53005e-05	-1.09731e-10	-0.980514
150117238	chr1:150117238:G:A	8.03044e-06	-1.09731e-10	-1.03599	1.62131e-05	-1.09731e-10	-1.17133	5.70091e-05	-1.09731e-10	-1.1163
150117390	chr1:150117390:C:T	1.32896e-05	-1.09731e-10	-0.532245	2.64639e-05	-1.09731e-10	-0.681368	0.000119785	-1.09731e-10	-0.373817
150117402	chr1:150117402:G:C	2.07803e-06	-1.2844	-1.10341	4.0635e-06	-1.22989	-1.32522	1.09667e-05	-1.47484	-1.28981
150117463	chr1:150117463:A:G	1.9109e-05	-1.09731e-10	-0.169063	3.39582e-05	-1.09731e-10	-0.432019	0.000163308	-1.09731e-10	-0.0638747
150117603	chr1:150117603:A:T	1.18526e-05	-1.09731e-10	-0.646675	1.85989e-05	-1.09731e-10	-1.03405	8.0896e-05	-1.09731e-10	-0.766349
150117773	chr1:150117773:C:T	8.90987e-06	-1.09731e-10	-0.932064	1.68921e-05	-1.09731e-10	-1.1303	5.86267e-05	-1.09731e-10	-1.08832
150117956	chr1:150117956:T:C	5.779e-06	-1.36499	-4.15888e-10	1.75793e-05	-1.09043	-4.15888e-10	5.05269e-05	-1.23701	-4.15888e-10
150118001	chr1:150118001:C:T	1.8357e-05	-1.09731e-10	-0.20921	2.22102e-05	-1.09731e-10	-0.856598	9.19217e-05	-1.09731e-10	-0.638577
150118136	chr1:150118136:T:G	1.1059e-05	-1.09731e-10	-0.715975	2.23203e-05	-1.09731e-10	-0.851652	9.82808e-05	-1.09731e-10	-0.571685
150118417	chr1:150118417:T:G	2.82415e-05	-1.09731e-10	0.221569	3.01104e-05	-1.09731e-10	-0.55228	0.000128291	-1.09731e-10	-0.305216
150118511	chr1:150118511:TTC:T	7.99849e-06	-1.09731e-10	-1.03997	1.62057e-05	-1.09731e-10	-1.17179	5.67964e-05	-1.09731e-10	-1.12004
150118512	chr1:150118512:T:C	5.71801e-06	-1.09731e-10	-1.3756	1.61034e-05	-1.09731e-10	-1.17812	4.82201e-05	-1.09731e-10	-1.28374
150118531	chr1:150118531:G:A	7.51176e-06	-1.09731e-10	-1.10275	1.74868e-05	-1.09731e-10	-1.0957	6.0636e-05	-1.09731e-10	-1.05462
150118551	chr1:150118551:G:A	5.40245e-06	-1.09731e-10	-1.43237	1.25657e-05	-1.09731e-10	-1.42618	4.15055e-05	-1.09731e-10	-1.43369
150118566	chr1:150118566:T:C	1.7152e-05	-1.09731e-10	-0.277111	3.08788e-05	-1.09731e-10	-0.527081	0.000146072	-1.09731e-10	-0.175415
150118568	chr1:150118568:G:C	1.855e-05	-1.09731e-10	-0.198755	2.23593e-05	-1.09731e-10	-0.849906	9.26471e-05	-1.09731e-10	-0.630715
150118578	chr1:150118578:G:A	6.09291e-06	-1.09731e-10	-1.3121	1.77184e-05	-1.09731e-10	-1.08255	5.2606e-05	-1.09731e-10	-1.19668
150118620	chr1:150118620:G:A	1.03147e-05	0.58512	-1.37078	3.115e-05	0.80859	-1.32693	5.9435e-05	0.243189	-1.31782
150118625	chr1:150118625:C:T	7.58987e-06	-1.09731e-10	-1.09241	1.64805e-05	-1.09731e-10	-1.15497	5.12448e-05	-1.09731e-10	-1.2229
150118917	chr1:150118917:A:G	7.96141e-06	-1.09731e-10	-1.04462	1.6147e-05	-1.09731e-10	-1.17541	5.65666e-05	-1.09731e-10	-1.12409
150119968	chr1:150119968:C:T	6.83059e-06	-1.09731e-10	-1.19781	1.34839e-05	-1.09731e-10	-1.35566	4.728e-05	-1.09731e-10	-1.30343
150120287	chr1:150120287:G:A	1.90168e-05	-1.09731e-10	-0.173899	3.38174e-05	-1.09731e-10	-0.436175	0.000162539	-1.09731e-10	-0.0685945
150120338	chr1:150120338:A:G	1.22989e-05	-1.09731e-10	-0.609714	2.46655e-05	-1.09731e-10	-0.751744	0.000110144	-1.09731e-10	-0.457728
150120712	chr1:150120712:T:TTA	7.57983e-06	-1.09731e-10	-1.09373	1.64606e-05	-1.09731e-10	-1.15618	5.11907e-05	-1.09731e-10	-1.22396
150120798	chr1:150120798:A:G	5.59865e-06	-1.09731e-10	-1.3967	1.37306e-05	-1.09731e-10	-1.33752	4.33362e-05	-1.09731e-10	-1.39052
150121068	chr1:150121068:T:C	1.85855e-05	-1.09731e-10	-0.196842	3.31412e-05	-1.09731e-10	-0.456372	0.000158777	-1.09731e-10	-0.0920127
150121510	chr1:150121510:T:C	0.000173078	0.104145	1.93038	7.3446e-05	0.0933294	0.246071	0.000359355	-0.221444	0.946242
150121900	chr1:150121900:A:G	1.81184e-05	-1.09731e-10	-0.222296	2.20279e-05	-1.09731e-10	-0.864838	9.10866e-05	-1.09731e-10	-0.647703
150122236	chr1:150122236:A:G	1.28018e-05	-1.09731e-10	-0.569641	2.55744e-05	-1.09731e-10	-0.715558	0.00011506	-1.09731e-10	-0.414056
150122380	chr1:150122380:A:G	9.89289e-06	-1.09731e-10	-0.827407	1.84816e-05	-1.09731e-10	-1.04037	6.45036e-05	-1.09731e-10	-0.992792
150122414	chr1:150122414:C:T	2.12511e-05	0.959583	-1.0224	8.97955e-05	1.2445	-0.704115	0.000116357	0.599493	-1.00234
150122527	chr1:150122527:A:G	1.28883e-05	-1.09731e-10	-0.562907	2.57392e-05	-1.09731e-10	-0.709135	0.000115904	-1.09731e-10	-0.406754
150123456	chr1:150123456:T:A	1.29025e-05	-1.09731e-10	-0.561806	2.57669e-05	-1.09731e-10	-0.708061	0.000116039	-1.09731e-10	-0.405586
150123539	chr1:150123539:T:C	1.29096e-05	-1.09731e-10	-0.561255	2.57771e-05	-1.09731e-10	-0.707662	0.000116102	-1.09731e-10	-0.405048
150123635	chr1:150123635:G:A	0.000177984	0.0710288	1.99144	7.43099e-05	0.0603867	0.290708	0.000367738	-0.251228	0.999084
150123670	chr1:150123670:T:C	2.88446e-05	-1.09731e-10	0.2427	5.21603e-05	-1.09731e-10	-0.00282773	0.000262075	-1.09731e-10	0.409118
150123845	chr1:150123845:A:G	1.88939e-05	-1.09731e-10	-0.180387	3.36224e-05	-1.09731e-10	-0.441958	0.000161458	-1.09731e-10	-0.0752669
150123903	chr1:150123903:G:C	5.84741e-06	-1.09731e-10	-1.35323	1.66798e-05	-1.09731e-10	-1.14295	4.97235e-05	-1.09731e-10	-1.25304
150124311	chr1:150124311:C:T	1.23536e-05	-1.09731e-10	-0.605279	2.47528e-05	-1.09731e-10	-0.748209	0.000110711	-1.09731e-10	-0.452588
150124325	chr1:150124325:G:A	5.52205e-06	-1.09731e-10	-1.41047	1.3231e-05	-1.09731e-10	-1.37459	4.2481e-05	-1.09731e-10	-1.41046
150124629	chr1:150124629:C:T	1.64808e-05	-1.09731e-10	-0.31703	2.07068e-05	-1.09731e-10	-0.926686	8.4523e-05	-1.09731e-10	-0.722489
150125153	chr1:150125153:CAT:C	1.30185e-05	-1.09731e-10	-0.552852	2.59752e-05	-1.09731e-10	-0.700007	0.000117225	-1.09731e-10	-0.395422
150125159	chr1:150125159:A:G	7.85461e-06	-1.09731e-10	-1.05812	1.59667e-05	-1.09731e-10	-1.18665	5.58634e-05	-1.09731e-10	-1.1366
150125477	chr1:150125477:A:G	1.81639e-05	0.794117	-1.0139	7.63114e-05	1.07057	-0.692898	0.000100672	0.446157	-0.993806
150125659	chr1:150125659:G:A	5.70777e-06	-1.09731e-10	-1.3774	1.26643e-05	-1.09731e-10	-1.41836	4.294e-05	-1.09731e-10	-1.39971
150125986	chr1:150125986:A:G	1.76238e-05	0.760775	-1.01075	7.39966e-05	1.03522	-0.688351	9.78986e-05	0.414924	-0.990505
150126186	chr1:150126186:T:C	1.25395e-05	-1.09731e-10	-0.590336	2.51129e-05	-1.09731e-10	-0.733768	0.000112513	-1.09731e-10	-0.436447
150126215	chr1:150126215:T:C	1.49407e-06	-1.53816	-1.17956	2.91066e-06	-1.56017	-1.32861	1.05279e-05	-1.54069	-1.2648
150126312	chr1:150126312:G:A	1.23848e-06	-1.47617	-1.42917	2.75705e-06	-1.54965	-1.39334	8.73506e-06	-1.55989	-1.43228
150126555	chr1:150126555:G:A	4.79703e-06	-1.55123	-4.15888e-10	1.10774e-05	-1.55224	-4.15888e-10	3.66379e-05	-1.55843	-4.15888e-10
150126625	chr1:150126625:T:A	1.02345e-05	-1.09731e-10	-0.793461	1.83401e-05	-1.09731e-10	-1.04806	6.77046e-05	-1.09731e-10	-0.944359
150126862	chr1:150126862:A:G	1.24784e-05	-1.09731e-10	-0.595223	2.49926e-05	-1.09731e-10	-0.738569	0.000111894	-1.09731e-10	-0.441962
150126926	chr1:150126926:T:A	5.58635e-06	-1.09731e-10	-1.3989	1.34704e-05	-1.09731e-10	-1.35665	4.37948e-05	-1.09731e-10	-1.38
150127143	chr1:150127143:T:A	5.84858e-06	-1.09731e-10	-1.35303	1.66759e-05	-1.09731e-10	-1.14318	4.97167e-05	-1.09731e-10	-1.25317
150127347	chr1:150127347:C:T	1.71399e-05	-1.09731e-10	-0.277815	3.39629e-05	-1.09731e-10	-0.43188	0.000157699	-1.09731e-10	-0.0988276
150127653	chr1:150127653:AGTT:A	1.95728e-05	-1.09731e-10	-0.145082	4.84259e-05	-1.09731e-10	-0.0771157	0.000140731	-1.09731e-10	-0.212664
150128121	chr1:150128121:T:C	1.05473e-05	-1.09731e-10	-0.763349	3.10597e-05	-1.09731e-10	-0.52124	9.34995e-05	-1.09731e-10	-0.621557
150128162	chr1:150128162:C:T	3.04494e-05	-1.09731e-10	0.296842	6.14478e-05	-1.09731e-10	0.161038	0.000185153	-1.09731e-10	0.0616669
150128757	chr1:150128757:T:C	7.90059e-06	-1.09731e-10	-1.05229	1.60383e-05	-1.09731e-10	-1.18217	5.61526e-05	-1.09731e-10	-1.13144
150128873	chr1:150128873:A:G	5.44426e-06	-1.09731e-10	-1.42466	1.40485e-05	-1.09731e-10	-1.31464	4.389e-05	-1.09731e-10	-1.37783
150129018	chr1:150129018:C:T	2.05839e-05	0.85424	-0.948953	8.78168e-05	1.13114	-0.613032	0.000112882	0.49884	-0.93201
150129635	chr1:150129635:C:G	2.26629e-05	-1.09731e-10	0.00150419	5.62749e-05	-1.09731e-10	0.0730987	0.000162332	-1.09731e-10	-0.0698671
150129733	chr1:150129733:T:C	2.20665e-05	-1.09731e-10	-0.0251644	7.30394e-05	-1.09731e-10	0.333849	0.0002028	-1.09731e-10	0.152706
150130079	chr1:150130079:G:A	1.31313e-05	-1.09731e-10	-0.544229	2.61798e-05	-1.09731e-10	-0.692162	0.000118266	-1.09731e-10	-0.386573
150130789	chr1:150130789:C:T	1.29633e-05	-1.09731e-10	-0.557103	2.58777e-05	-1.09731e-10	-0.703769	0.000116626	-1.09731e-10	-0.400545
150130868	chr1:150130868:A:G	1.29001e-05	-1.09731e-10	-0.561989	2.57618e-05	-1.09731e-10	-0.708257	0.000116009	-1.09731e-10	-0.405846
150131106	chr1:150131106:C:T	1.89354e-06	-1.5167	-0.964076	3.26995e-06	-1.52724	-1.24513	1.1083e-05	-1.55533	-1.19877
150131176	chr1:150131176:C:G	8.82913e-06	-1.09731e-10	-0.941167	3.03546e-05	-1.09731e-10	-0.544202	8.18532e-05	-1.09731e-10	-0.754586
150131295	chr1:150131295:G:A	7.95577e-06	-1.09731e-10	-1.04533	1.61382e-05	-1.09731e-10	-1.17596	5.65329e-05	-1.09731e-10	-1.12469
150131432	chr1:150131432:A:G	5.24558e-06	-1.46184	-4.15888e-10	1.45718e-05	-1.27806	-4.15888e-10	4.38677e-05	-1.37833	-4.15888e-10
150131520	chr1:150131520:A:T	1.27299e-05	-1.09731e-10	-0.575274	2.54517e-05	-1.09731e-10	-0.720369	0.000114346	-1.09731e-10	-0.420286
150131828	chr1:150131828:A:G	1.29039e-05	-1.09731e-10	-0.561696	2.57695e-05	-1.09731e-10	-0.70796	0.000116053	-1.09731e-10	-0.405465
150131878	chr1:150131878:G:A	6.44724e-05	0.0194274	1.02759	3.66171e-05	0.00375323	-0.360389	0.000164613	-0.297871	0.241952
150132157	chr1:150132157:A:G	1.12825e-05	-1.09731e-10	-0.695969	1.79214e-05	-1.09731e-10	-1.07115	7.71505e-05	-1.09731e-10	-0.813755
150132165	chr1:150132165:TG:T	5.91017e-06	-1.09731e-10	-1.34255	1.70277e-05	-1.09731e-10	-1.12231	5.05252e-05	-1.09731e-10	-1.23704
150132203	chr1:150132203:A:G	1.30928e-05	-1.09731e-10	-0.547165	2.61162e-05	-1.09731e-10	-0.694595	0.000117904	-1.09731e-10	-0.389644
150132333	chr1:150132333:A:C	6.15945e-06	-1.09731e-10	-1.30124	1.42419e-05	-1.09731e-10	-1.30096	4.56703e-05	-1.09731e-10	-1.33807
150132394	chr1:150132394:T:A	1.09331e-05	-1.09731e-10	-0.727426	1.75794e-05	-1.09731e-10	-1.09042	7.51176e-05	-1.09731e-10	-0.840458
150132434	chr1:150132434:T:C	5.19133e-06	-1.47223	-4.15888e-10	1.14211e-05	-1.52168	-4.15888e-10	3.66465e-05	-1.55819	-4.15888e-10
150132457	chr1:150132457:A:G	1.35473e-05	-1.09731e-10	-0.513037	2.69407e-05	-1.09731e-10	-0.663511	0.000122383	-1.09731e-10	-0.352359
150132749	chr1:150132749:C:G	6.46165e-06	-1.09731e-10	-1.25334	1.35422e-05	-1.09731e-10	-1.35134	4.36398e-05	-1.09731e-10	-1.38354
150132957	chr1:150132957:C:G	4.88377e-06	-1.53331	-4.15888e-10	1.1327e-05	-1.52996	-4.15888e-10	3.69457e-05	-1.55006	-4.15888e-10
150133379	chr1:150133379:A:G	7.97279e-06	-1.09731e-10	-1.04319	1.61641e-05	-1.09731e-10	-1.17436	5.66373e-05	-1.09731e-10	-1.12285
150133608	chr1:150133608:G:A	2.4818e-05	-1.09731e-10	0.0923454	2.76928e-05	-1.09731e-10	-0.635978	0.000118314	-1.09731e-10	-0.386173
150133766	chr1:150133766:C:T	7.98162e-06	-1.09731e-10	-1.04208	1.62081e-05	-1.09731e-10	-1.17164	5.67756e-05	-1.09731e-10	-1.12041
150133863	chr1:150133863:A:G	6.46008e-06	-1.09731e-10	-1.25358	1.3534e-05	-1.09731e-10	-1.35195	4.36311e-05	-1.09731e-10	-1.38374
150134045	chr1:150134045:G:A	1.26312e-05	-1.09731e-10	-0.583051	2.52832e-05	-1.09731e-10	-0.727009	0.000113422	-1.09731e-10	-0.428401
150134065	chr1:150134065:G:T	7.70149e-05	-0.00429541	1.22907	4.12257e-05	-0.0192904	-0.218797	0.000190934	-0.319166	0.41158
150134490	chr1:150134490:T:A	4.78625e-06	-1.55348	-4.15888e-10	1.10344e-05	-1.55613	-4.15888e-10	3.71396e-05	-1.54483	-4.15888e-10
150134600	chr1:150134600:T:TA	5.96282e-06	-1.09731e-10	-1.33368	1.58043e-05	-1.09731e-10	-1.19687	4.94434e-05	-1.09731e-10	-1.25869
150134884	chr1:150134884:T:C	2.94164e-05	-1.09731e-10	0.262328	5.97143e-05	-1.09731e-10	0.132422	0.000180015	-1.09731e-10	0.0335294
150134975	chr1:150134975:G:A	4.92764e-05	0.0056601	0.772562	3.29359e-05	-0.00429625	-0.45829	0.000139319	-0.3043	0.0815543
150135348	chr1:150135348:T:C	8.36133e-05	0.0362522	1.27073	4.44979e-05	0.0206786	-0.182387	0.0002066	-0.28368	0.45495
150135356	chr1:150135356:A:G	7.83545e-06	-1.09731e-10	-1.06057	1.59347e-05	-1.09731e-10	-1.18865	5.57426e-05	-1.09731e-10	-1.13877
150135575	chr1:150135575:T:C	7.37334e-06	-1.09731e-10	-1.12135	1.62671e-05	-1.09731e-10	-1.168	5.05218e-05	-1.09731e-10	-1.23711
150135632	chr1:150135632:A:G	5.41944e-06	-1.09731e-10	-1.42923	1.24898e-05	-1.09731e-10	-1.43223	4.15002e-05	-1.09731e-10	-1.43381
150136195	chr1:150136195:G:A	7.96028e-06	-1.09731e-10	-1.04476	1.60911e-05	-1.09731e-10	-1.17889	5.6446e-05	-1.09731e-10	-1.12623
150136324	chr1:150136324:T:C	6.8905e-05	-0.151005	1.26451	3.6724e-05	-0.166102	-0.187616	0.000173231	-0.451445	0.446556
150136429	chr1:150136429:C:T	7.98107e-06	-1.09731e-10	-1.04215	1.61792e-05	-1.09731e-10	-1.17342	5.66887e-05	-1.09731e-10	-1.12194
150136447	chr1:150136447:G:C	8.02639e-06	-1.09731e-10	-1.03649	1.62537e-05	-1.09731e-10	-1.16883	5.69799e-05	-1.09731e-10	-1.11681
150136456	chr1:150136456:A:G	1.9061e-05	-1.09731e-10	-0.171577	3.38287e-05	-1.09731e-10	-0.435839	0.0001628	-1.09731e-10	-0.0669896
150136530	chr1:150136530:G:A	1.28203e-05	-1.09731e-10	-0.568192	2.56165e-05	-1.09731e-10	-0.713913	0.000115264	-1.09731e-10	-0.41229
150136743	chr1:150136743:A:G	7.2499e-06	-1.09731e-10	-1.13824	1.60339e-05	-1.09731e-10	-1.18245	4.98884e-05	-1.09731e-10	-1.24972
150136933	chr1:150136933:C:A	1.6092e-05	0.70542	-1.04632	6.65204e-05	0.97645	-0.736091	8.96949e-05	0.363754	-1.02685
150136973	chr1:150136973:A:G	1.34071e-05	-1.09731e-10	-0.523441	2.6671e-05	-1.09731e-10	-0.673571	0.000121051	-1.09731e-10	-0.363302
150137119	chr1:150137119:C:T	5.54295e-06	-1.09731e-10	-1.4067	1.31728e-05	-1.09731e-10	-1.379	4.24479e-05	-1.09731e-10	-1.41124
150137609	chr1:150137609:T:C	6.95777e-06	-1.09731e-10	-1.17936	1.50203e-05	-1.09731e-10	-1.24775	5.32329e-05	-1.09731e-10	-1.18484
150137772	chr1:150137772:A:G	7.95473e-06	-1.09731e-10	-1.04546	1.61366e-05	-1.09731e-10	-1.17606	5.65254e-05	-1.09731e-10	-1.12482
150137986	chr1:150137986:C:T	5.4016e-06	-1.09731e-10	-1.43253	1.27937e-05	-1.09731e-10	-1.4082	4.1737e-05	-1.09731e-10	-1.42813
150138272	chr1:150138272:A:T	0.000103365	0.188295	1.33075	5.39794e-05	0.172793	-0.141341	0.000249486	-0.146112	0.506002
150138273	chr1:150138273:A:T	7.49298e-06	-1.09731e-10	-1.10526	1.5432e-05	-1.09731e-10	-1.2207	5.36933e-05	-1.09731e-10	-1.17623
150138514	chr1:150138514:A:T	7.96926e-06	-1.09731e-10	-1.04363	1.61602e-05	-1.09731e-10	-1.1746	5.66172e-05	-1.09731e-10	-1.1232
150138694	chr1:150138694:C:A	6.28006e-06	-1.09731e-10	-1.28184	1.32878e-05	-1.09731e-10	-1.3703	4.30078e-05	-1.09731e-10	-1.39813
150138885	chr1:150138885:C:T	7.43337e-06	-1.09731e-10	-1.11324	1.52754e-05	-1.09731e-10	-1.23091	5.32038e-05	-1.09731e-10	-1.18538
150139439	chr1:150139439:G:C	2.17571e-05	1.15894	-1.19823	5.58666e-05	1.36342	-1.29761	0.000112979	0.775416	-1.20773
150139567	chr1:150139567:A:G	1.58717e-05	0.677648	-1.03233	6.57824e-05	0.946837	-0.717635	8.86938e-05	0.338515	-1.01284
150139816	chr1:150139816:C:T	0.000280427	1.60502	0.912071	0.000809443	1.8515	0.887693	0.00156852	1.18006	1.01831
150140046	chr1:150140046:A:G	1.04621e-05	-1.09731e-10	-0.771464	1.86571e-05	-1.09731e-10	-1.03093	6.90201e-05	-1.09731e-10	-0.925116
150140312	chr1:150140312:C:T	1.67818e-05	0.694214	-0.993141	7.05957e-05	0.96546	-0.66564	9.3837e-05	0.354735	-0.972689
150140337	chr1:150140337:C:G	1.46488e-05	-1.09731e-10	-0.434867	2.88671e-05	-1.09731e-10	-0.594448	0.000132995	-1.09731e-10	-0.269202
150140852	chr1:150140852:G:C	1.30654e-05	-1.09731e-10	-0.549254	2.60696e-05	-1.09731e-10	-0.696378	0.000117653	-1.09731e-10	-0.391774
150141010	chr1:150141010:A:G	7.88525e-06	-1.09731e-10	-1.05423	1.52458e-05	-1.09731e-10	-1.23285	5.26565e-05	-1.09731e-10	-1.19572
150141312	chr1:150141312:T:A	1.86998e-05	0.834447	-1.02516	7.84515e-05	1.11316	-0.707829	0.000103307	0.483331	-1.00513
150141358	chr1:150141358:G:A	1.25979e-05	-1.09731e-10	-0.58569	2.52116e-05	-1.09731e-10	-0.729845	0.000113075	-1.09731e-10	-0.431461
150141905	chr1:150141905:C:T	5.40017e-06	-1.09731e-10	-1.43279	1.25419e-05	-1.09731e-10	-1.42808	4.14973e-05	-1.09731e-10	-1.43388
150142353	chr1:150142353:C:G	0.000101617	-1.09731e-10	1.50199	0.000252749	-1.09731e-10	1.57525	0.000673726	-1.09731e-10	1.35331
150143220	chr1:150143220:A:T	9.69487e-05	1.02908	0.425875	7.05816e-05	1.01394	-0.71432	0.000236805	0.544301	-0.236577
150143308	chr1:150143308:T:G	1.61066e-05	0.67505	-1.01504	6.69772e-05	0.941132	-0.69393	8.98819e-05	0.334301	-0.995318
150143599	chr1:150143599:AAG:A	1.00547e-05	-1.09731e-10	-0.811185	1.85805e-05	-1.09731e-10	-1.03504	6.48903e-05	-1.09731e-10	-0.986815
150143625	chr1:150143625:G:GCCCTACATT	1.78886e-05	-1.09731e-10	-0.23506	3.19961e-05	-1.09731e-10	-0.491536	0.000152436	-1.09731e-10	-0.132771
150143798	chr1:150143798:A:G	3.8223e-05	1.48447	-0.960256	9.06778e-05	1.69337	-1.1432	0.000185507	1.06481	-1.00123
150143964	chr1:150143964:G:A	7.37874e-06	-1.09731e-10	-1.12062	1.51769e-05	-1.09731e-10	-1.23737	5.2808e-05	-1.09731e-10	-1.19285
150143985	chr1:150143985:A:G	7.37874e-06	-1.09731e-10	-1.12062	1.51769e-05	-1.09731e-10	-1.23737	5.2808e-05	-1.09731e-10	-1.19285
150144095	chr1:150144095:T:C	5.0307e-05	-1.09731e-10	0.79892	2.37713e-05	-1.09731e-10	-0.78867	0.000120766	-1.09731e-10	-0.365661
150144249	chr1:150144249:G:A	1.29394e-05	-1.09731e-10	-0.558947	2.58335e-05	-1.09731e-10	-0.705477	0.000116468	-1.09731e-10	-0.401895
150144348	chr1:150144348:A:G	2.07282e-06	-1.2488	-1.14151	4.13274e-06	-1.19105	-1.34716	1.09035e-05	-1.45551	-1.31492
150145275	chr1:150145275:G:A	7.37985e-06	-1.09731e-10	-1.12047	1.51789e-05	-1.09731e-10	-1.23724	5.28154e-05	-1.09731e-10	-1.19271
150145355	chr1:150145355:A:G	6.63038e-06	-1.09731e-10	-1.22756	1.69759e-05	-1.09731e-10	-1.12536	5.33292e-05	-1.09731e-10	-1.18303
150145513	chr1:150145513:A:G	5.41145e-06	-1.09731e-10	-1.43071	1.24825e-05	-1.09731e-10	-1.43282	4.14947e-05	-1.09731e-10	-1.43395
150145822	chr1:150145822:G:A	2.23723e-05	-1.09731e-10	-0.011402	4.57879e-05	-1.09731e-10	-0.133131	0.00013895	-1.09731e-10	-0.225399
150145829	chr1:150145829:T:C	7.21761e-06	-1.09731e-10	-1.1427	1.49478e-05	-1.09731e-10	-1.25258	5.18786e-05	-1.09731e-10	-1.21061
150145868	chr1:150145868:T:G	1.23381e-05	-1.09731e-10	-0.606532	2.47393e-05	-1.09731e-10	-0.748758	0.000110571	-1.09731e-10	-0.453852
150145939	chr1:150145939:A:T	8.38354e-06	-1.09731e-10	-0.992954	1.55463e-05	-1.09731e-10	-1.21333	5.33649e-05	-1.09731e-10	-1.18236
150146177	chr1:150146177:T:C	1.60962e-05	-1.09731e-10	-0.340642	2.89528e-05	-1.09731e-10	-0.591483	0.000136916	-1.09731e-10	-0.240146
150146446	chr1:150146446:G:A	6.83018e-06	-1.19787	-4.15888e-10	1.46641e-05	-1.27175	-4.15888e-10	4.67108e-05	-1.31554	-4.15888e-10
150146730	chr1:150146730:G:A	6.98284e-06	-1.09731e-10	-1.17577	1.45661e-05	-1.09731e-10	-1.27845	5.04045e-05	-1.09731e-10	-1.23943
150146987	chr1:150146987:C:T	1.62267e-05	0.728222	-1.06079	6.68791e-05	1.00132	-0.755587	9.02753e-05	0.385015	-1.04166
150147539	chr1:150147539:T:C	1.75677e-05	0.768354	-1.02152	7.35342e-05	1.04356	-0.702957	9.75221e-05	0.421983	-1.00142
150148199	chr1:150148199:G:A	7.29797e-06	-1.09731e-10	-1.13163	1.59077e-05	-1.09731e-10	-1.19035	4.97006e-05	-1.09731e-10	-1.2535
150148231	chr1:150148231:T:G	1.30945e-05	-1.09731e-10	-0.547032	2.61227e-05	-1.09731e-10	-0.694346	0.000118013	-1.09731e-10	-0.388723
150148823	chr1:150148823:T:C	7.22533e-06	-1.09731e-10	-1.14163	1.49603e-05	-1.09731e-10	-1.25175	5.19267e-05	-1.09731e-10	-1.20968
150148889	chr1:150148889:C:T	2.40969e-05	0.0628578	-4.15888e-10	5.43662e-05	0.038593	-4.15888e-10	0.000134583	-0.257333	-4.15888e-10
150149704	chr1:150149704:C:T	1.34611e-05	-1.09731e-10	-0.519419	2.6774e-05	-1.09731e-10	-0.669717	0.000121961	-1.09731e-10	-0.355812
150149739	chr1:150149739:C:G	1.44206e-06	-1.34263	-1.41053	3.31551e-06	-1.35264	-1.4059	1.15341e-05	-1.2805	-1.43371
150150303	chr1:150150303:C:T	5.39365e-06	-1.09731e-10	-1.434	1.24906e-05	-1.09731e-10	-1.43218	4.1499e-05	-1.09731e-10	-1.43385
150150331	chr1:150150331:T:TCCGACGACCCCCG	9.07594e-06	-1.09731e-10	-0.913597	3.14862e-05	-1.09731e-10	-0.5076	8.41341e-05	-1.09731e-10	-0.727101
150150549	chr1:150150549:G:A	5.02882e-05	-1.09731e-10	0.798546	3.55632e-05	-1.09731e-10	-0.385837	0.000166303	-1.09731e-10	-0.0457028
150150657	chr1:150150657:A:G	7.5559e-06	-1.09731e-10	-1.09689	1.44952e-05	-1.09731e-10	-1.28333	4.94617e-05	-1.09731e-10	-1.25831
150150824	chr1:150150824:G:A	4.82777e-06	-1.54484	-4.15888e-10	1.16174e-05	-1.50465	-4.15888e-10	3.88727e-05	-1.49922	-4.15888e-10
150152068	chr1:150152068:A:G	1.10855e-05	-1.09731e-10	-0.713587	1.7765e-05	-1.09731e-10	-1.07992	7.59275e-05	-1.09731e-10	-0.829734
150152141	chr1:150152141:A:G	1.97748e-05	-1.09731e-10	-0.134814	2.36879e-05	-1.09731e-10	-0.792186	9.8351e-05	-1.09731e-10	-0.57097
150152222	chr1:150152222:C:T	6.09927e-06	-1.09731e-10	-1.31106	1.30687e-05	-1.09731e-10	-1.38693	4.24928e-05	-1.09731e-10	-1.41018
150152425	chr1:150152425:T:C	2.65067e-05	1.16812	-1.00995	6.45888e-05	1.36976	-1.15887	0.000133846	0.772803	-1.03563
150153057	chr1:150153057:G:A	4.37383e-06	-0.318605	-1.32498	1.27361e-05	-0.433842	-0.978869	3.0116e-05	-0.56225	-1.19221
150153269	chr1:150153269:C:T	5.82565e-06	-1.09731e-10	-1.35695	1.6637e-05	-1.09731e-10	-1.14552	4.94856e-05	-1.09731e-10	-1.25783
150153788	chr1:150153788:G:A	7.85887e-06	-1.09731e-10	-1.05758	1.47938e-05	-1.09731e-10	-1.26294	5.19781e-05	-1.09731e-10	-1.20869
150153839	chr1:150153839:C:T	1.54728e-05	-1.09731e-10	-0.380143	3.77556e-05	-1.09731e-10	-0.326017	0.000111288	-1.09731e-10	-0.447396
150153845	chr1:150153845:A:G	1.13276e-05	-1.09731e-10	-0.691978	1.98667e-05	-1.09731e-10	-0.968107	7.41154e-05	-1.09731e-10	-0.85389
150153878	chr1:150153878:G:A	7.49434e-06	-1.09731e-10	-1.10508	1.44173e-05	-1.09731e-10	-1.28872	4.91758e-05	-1.09731e-10	-1.26411
150154066	chr1:150154066:G:T	5.39855e-06	-1.43309	-4.15888e-10	1.16005e-05	-1.50611	-4.15888e-10	3.89131e-05	-1.49818	-4.15888e-10
150154308	chr1:150154308:C:A	5.39614e-06	-1.43354	-4.15888e-10	1.15951e-05	-1.50657	-4.15888e-10	3.88986e-05	-1.49856	-4.15888e-10
150154447	chr1:150154447:G:A	5.58693e-06	-1.09731e-10	-1.39879	1.29384e-05	-1.09731e-10	-1.39695	4.15936e-05	-1.09731e-10	-1.43157
150154778	chr1:150154778:A:AT	2.11994e-05	-1.09731e-10	-0.0652525	3.99256e-05	-1.09731e-10	-0.270132	0.000191275	-1.09731e-10	0.094198
150154910	chr1:150154910:T:A	2.52926e-06	-0.885915	-1.30538	4.79139e-06	-0.973349	-1.41698	2.132e-05	-0.742785	-1.35708
150155540	chr1:150155540:G:A	4.75524e-06	-1.55998	-4.15888e-10	1.21215e-05	-1.46217	-4.15888e-10	3.80693e-05	-1.52011	-4.15888e-10
150155687	chr1:150155687:A:T	1.08065e-05	-1.09731e-10	-0.739075	2.19712e-05	-1.09731e-10	-0.867418	9.53151e-05	-1.09731e-10	-0.602325
150155706	chr1:150155706:CT:C	1.11045e-05	-1.09731e-10	-0.711872	1.95375e-05	-1.09731e-10	-0.984812	7.2781e-05	-1.09731e-10	-0.872059
150155708	chr1:150155708:ACCATGTCCCTTTAAGG:A	1.11045e-05	-1.09731e-10	-0.711872	1.95375e-05	-1.09731e-10	-0.984812	7.2781e-05	-1.09731e-10	-0.872059
150155812	chr1:150155812:A:G	1.20527e-05	-1.09731e-10	-0.629935	2.05541e-05	-1.09731e-10	-0.934088	7.44954e-05	-1.09731e-10	-0.848777
150156231	chr1:150156231:T:C	8.84096e-05	0.176326	1.18643	4.73498e-05	0.154924	-0.254511	0.000215231	-0.160983	0.373181
150156437	chr1:150156437:T:C	1.91188e-05	-1.09731e-10	-0.168554	4.69045e-05	-1.09731e-10	-0.109037	0.000136676	-1.09731e-10	-0.241898
150157073	chr1:150157073:A:G	8.61423e-06	-1.09731e-10	-0.965808	1.57818e-05	-1.09731e-10	-1.1983	5.59056e-05	-1.09731e-10	-1.13585
150157141	chr1:150157141:A:G	0.000237067	0.1767	2.17242	9.86829e-05	0.170983	0.463779	0.000482435	-0.157571	1.17691
150157249	chr1:150157249:C:T	1.96375e-05	-1.09731e-10	-0.141785	3.83895e-05	-1.09731e-10	-0.309365	0.000184552	-1.09731e-10	0.0584187
150157764	chr1:150157764:G:A	7.23234e-06	-1.09731e-10	-1.14066	1.59712e-05	-1.09731e-10	-1.18636	4.97465e-05	-1.09731e-10	-1.25257
150157804	chr1:150157804:T:C	2.45212e-05	1.01569	-0.935379	5.87166e-05	1.21573	-1.10016	0.000124359	0.632286	-0.968626
150157902	chr1:150157902:G:A	1.96122e-05	-0.143074	-4.15888e-10	4.34465e-05	-0.185618	-4.15888e-10	0.00010375	-0.51753	-4.15888e-10
150158245	chr1:150158245:A:G	2.97169e-05	-1.09731e-10	0.272492	7.02423e-05	-1.09731e-10	0.294801	0.000186366	-1.09731e-10	0.0681997
150158332	chr1:150158332:C:T	5.39571e-06	-1.09731e-10	-1.43362	1.26399e-05	-1.09731e-10	-1.42029	4.16767e-05	-1.09731e-10	-1.42957
150158667	chr1:150158667:T:C	1.826e-05	-1.09731e-10	-0.214512	3.46307e-05	-1.09731e-10	-0.412409	0.000162062	-1.09731e-10	-0.0715348
150158787	chr1:150158787:G:GC	2.49126e-05	1.00686	-0.910712	5.9452e-05	1.20584	-1.07782	0.000126456	0.623754	-0.943371
150158788	chr1:150158788:G:T	2.48776e-05	1.0146	-0.919858	5.94803e-05	1.21385	-1.08536	0.000126244	0.630931	-0.952226
150159147	chr1:150159147:G:A	5.82953e-06	-1.09731e-10	-1.35629	1.66292e-05	-1.09731e-10	-1.14599	4.95025e-05	-1.09731e-10	-1.25749
150160094	chr1:150160094:C:G	3.87103e-06	-1.03812	-0.727583	6.6275e-06	-1.11614	-0.949784	2.62883e-05	-1.01291	-0.877482
150160129	chr1:150160129:G:A	1.71182e-05	0.818935	-1.09801	7.02091e-05	1.09807	-0.80374	9.44125e-05	0.467435	-1.07927
150160235	chr1:150160235:A:G	1.7966e-05	0.869099	-1.09984	7.38705e-05	1.15149	-0.806324	9.8708e-05	0.513871	-1.08122
150160363	chr1:150160363:G:A	5.83861e-06	-1.09731e-10	-1.35473	1.25594e-05	-1.09731e-10	-1.42668	4.25684e-05	-1.09731e-10	-1.4084
150160403	chr1:150160403:G:C	5.74184e-06	-1.09731e-10	-1.37144	1.24989e-05	-1.09731e-10	-1.43151	4.21148e-05	-1.09731e-10	-1.41911
150160432	chr1:150160432:T:C	1.82806e-05	0.87199	-1.08538	7.55485e-05	1.15314	-0.785514	0.000100282	0.514866	-1.06639
150160612	chr1:150160612:A:G	5.87063e-06	-1.09731e-10	-1.34926	1.25814e-05	-1.09731e-10	-1.42493	4.27104e-05	-1.09731e-10	-1.40507
150160761	chr1:150160761:C:T	6.01945e-06	-1.09731e-10	-1.32423	1.29587e-05	-1.09731e-10	-1.39538	4.22514e-05	-1.09731e-10	-1.41588
150160979	chr1:150160979:G:T	1.2627e-05	-1.09731e-10	-0.583383	2.49946e-05	-1.09731e-10	-0.738489	0.000112056	-1.09731e-10	-0.440516
150161476	chr1:150161476:A:G	1.50254e-05	-1.09731e-10	-0.409483	2.46778e-05	-1.09731e-10	-0.751244	0.000114487	-1.09731e-10	-0.419056
150161503	chr1:150161503:T:C	1.43154e-05	-1.09731e-10	-0.457887	2.37422e-05	-1.09731e-10	-0.789896	0.000109216	-1.09731e-10	-0.466185
150161648	chr1:150161648:C:T	6.25256e-06	-1.28623	-4.15888e-10	1.31055e-05	-1.38412	-4.15888e-10	4.37175e-05	-1.38176	-4.15888e-10
150161882	chr1:150161882:TC:T	5.68252e-06	-1.09731e-10	-1.38183	1.57991e-05	-1.09731e-10	-1.1972	4.75686e-05	-1.09731e-10	-1.29734
150162143	chr1:150162143:G:A	6.19861e-06	-1.09731e-10	-1.2949	1.54513e-05	-1.09731e-10	-1.21945	4.88387e-05	-1.09731e-10	-1.27099
150162522	chr1:150162522:C:T	5.39295e-06	-1.09731e-10	-1.43413	1.29562e-05	-1.09731e-10	-1.39558	4.20019e-05	-1.09731e-10	-1.4218
150162537	chr1:150162537:G:A	2.90089e-06	-0.94156	-1.11264	6.0493e-06	-0.938674	-1.21853	2.03249e-05	-0.928939	-1.21873
150162546	chr1:150162546:G:A	7.87719e-06	-1.09731e-10	-1.05525	1.38721e-05	-1.09731e-10	-1.32727	4.86947e-05	-1.09731e-10	-1.27394
150162636	chr1:150162636:A:G	1.17064e-05	-1.09731e-10	-0.659087	2.27276e-05	-1.09731e-10	-0.833568	9.94679e-05	-1.09731e-10	-0.559678
150162681	chr1:150162681:A:G	8.53192e-06	-1.09731e-10	-0.975409	1.61325e-05	-1.09731e-10	-1.17631	5.87128e-05	-1.09731e-10	-1.08686
150162894	chr1:150162894:C:T	4.90283e-05	0.773174	-4.15888e-10	0.000116484	0.800603	-4.15888e-10	0.000214698	0.209721	-4.15888e-10
150163093	chr1:150163093:C:T	1.39565e-05	0.591841	-1.07512	5.7013e-05	0.853782	-0.767654	7.89117e-05	0.261483	-1.05267
150163824	chr1:150163824:G:A	1.92754e-05	-0.160394	-4.15888e-10	4.12557e-05	-0.237361	-4.15888e-10	0.000116757	-0.399418	-4.15888e-10
150164018	chr1:150164018:G:C	7.11476e-06	-1.09731e-10	-1.15705	1.6204e-05	-1.09731e-10	-1.17189	6.36696e-05	-1.09731e-10	-1.00581
150164045	chr1:150164045:G:A	5.5603e-06	-1.09731e-10	-1.40357	1.25557e-05	-1.09731e-10	-1.42698	4.16201e-05	-1.09731e-10	-1.43093
150164505	chr1:150164505:T:C	9.88608e-06	-1.09731e-10	-0.828096	1.80811e-05	-1.09731e-10	-1.06228	6.64501e-05	-1.09731e-10	-0.963062
150164703	chr1:150164703:A:G	1.23717e-05	-1.09731e-10	-0.603811	2.05732e-05	-1.09731e-10	-0.933158	7.19275e-05	-1.09731e-10	-0.883854
150165134	chr1:150165134:A:G	8.00135e-06	-1.09731e-10	-1.03961	1.54769e-05	-1.09731e-10	-1.2178	5.58048e-05	-1.09731e-10	-1.13765
150165577	chr1:150165577:A:G	7.0859e-06	0.158972	-1.32009	1.46398e-05	0.159775	-1.43318	3.58781e-05	-0.175874	-1.40351
150165685	chr1:150165685:A:T	7.4222e-06	-1.09731e-10	-1.11475	1.6916e-05	-1.09731e-10	-1.12889	6.72195e-05	-1.09731e-10	-0.951551
150165686	chr1:150165686:A:G	5.52355e-06	-1.09731e-10	-1.4102	1.24704e-05	-1.09731e-10	-1.43379	4.15615e-05	-1.09731e-10	-1.43234
150165946	chr1:150165946:T:TAAC	7.1202e-06	-1.09731e-10	-1.15629	1.48241e-05	-1.09731e-10	-1.2609	5.24905e-05	-1.09731e-10	-1.19888
150165955	chr1:150165955:A:G	1.16935e-05	0.470216	-1.13041	4.49064e-05	0.695698	-0.848267	6.58005e-05	0.139271	-1.11216
150166021	chr1:150166021:G:A	7.41852e-06	-1.09731e-10	-1.11524	1.69057e-05	-1.09731e-10	-1.1295	6.72035e-05	-1.09731e-10	-0.951788
150166237	chr1:150166237:A:G	1.55664e-05	-0.209677	-0.164432	1.38227e-05	-0.255712	-1.07513	5.20147e-05	-0.513888	-0.694098
150166361	chr1:150166361:A:G	7.43606e-06	-1.09731e-10	-1.11288	1.69456e-05	-1.09731e-10	-1.12714	6.73716e-05	-1.09731e-10	-0.94929
150166406	chr1:150166406:TTTG:T	9.41911e-06	0.37071	-1.24719	3.43961e-05	0.595334	-1.01454	5.32045e-05	0.0474587	-1.23283
150166494	chr1:150166494:C:T	1.01582e-05	-1.09731e-10	-0.800941	2.4281e-05	-1.09731e-10	-0.767456	0.000103883	-1.09731e-10	-0.516244
150166501	chr1:150166501:T:C	7.98042e-06	0.27905	-1.32128	1.6528e-05	0.280401	-1.4325	4.00961e-05	-0.0627414	-1.40549
150166511	chr1:150166511:C:T	1.29932e-05	0.595264	-1.15006	4.99883e-05	0.82977	-0.875131	7.23183e-05	0.253556	-1.13199
150166512	chr1:150166512:G:A	1.22481e-06	-1.55078	-1.36565	2.64648e-06	-1.55553	-1.42839	9.0515e-06	-1.55195	-1.40463
150166518	chr1:150166518:C:T	1.03078e-05	-1.09731e-10	-0.786324	2.62027e-05	-1.09731e-10	-0.691286	7.84262e-05	-1.09731e-10	-0.797355
150166575	chr1:150166575:AT:A	4.95207e-06	-1.51942	-4.15888e-10	1.15365e-05	-1.51163	-4.15888e-10	3.94984e-05	-1.48325	-4.15888e-10
150166585	chr1:150166585:A:T	2.61601e-05	1.41618	-1.27117	5.9163e-05	1.54078	-1.41764	0.000121452	0.995075	-1.35507
150166613	chr1:150166613:T:C	6.32959e-06	-1.09731e-10	-1.27399	1.39301e-05	-1.09731e-10	-1.3231	4.46533e-05	-1.09731e-10	-1.36058
150166680	chr1:150166680:G:C	6.49913e-06	-1.09731e-10	-1.24756	1.95054e-05	-1.09731e-10	-0.986456	5.7657e-05	-1.09731e-10	-1.105
150167274	chr1:150167274:C:T	5.45727e-06	-1.09731e-10	-1.42228	1.28453e-05	-1.09731e-10	-1.40417	4.24184e-05	-1.09731e-10	-1.41193
150167382	chr1:150167382:G:A	1.22567e-05	0.751704	-1.36485	2.57074e-05	0.720526	-1.4309	6.10132e-05	0.353075	-1.4015
150167397	chr1:150167397:C:T	7.44735e-06	-1.09731e-10	-1.11136	1.69534e-05	-1.09731e-10	-1.12668	6.75256e-05	-1.09731e-10	-0.947007
150167408	chr1:150167408:G:A	8.6365e-06	-1.09731e-10	-0.963226	2.0172e-05	-1.09731e-10	-0.952854	7.02894e-05	-1.09731e-10	-0.906892
150167508	chr1:150167508:G:A	1.93481e-05	-1.09731e-10	-0.156628	6.0342e-05	-1.09731e-10	0.14288	0.000171273	-1.09731e-10	-0.0162532
150167539	chr1:150167539:T:C	6.94482e-06	-1.09731e-10	-1.18123	1.58485e-05	-1.09731e-10	-1.19408	6.1958e-05	-1.09731e-10	-1.03306
150167782	chr1:150167782:C:A	6.89378e-06	-1.09731e-10	-1.1886	1.53018e-05	-1.09731e-10	-1.22918	4.79145e-05	-1.09731e-10	-1.2901
150167927	chr1:150167927:A:AACAG	7.27672e-06	-1.09731e-10	-1.13454	1.66035e-05	-1.09731e-10	-1.14754	6.57205e-05	-1.09731e-10	-0.974102
150168076	chr1:150168076:G:A	2.43619e-05	-1.09731e-10	0.0737986	6.00773e-05	-1.09731e-10	0.138483	0.000173822	-1.09731e-10	-0.00148061
150168383	chr1:150168383:A:G	1.54046e-05	-1.09731e-10	-0.384557	4.08779e-05	-1.09731e-10	-0.246561	0.000117101	-1.09731e-10	-0.396477
150168463	chr1:150168463:T:C	5.46131e-06	-1.09731e-10	-1.42154	1.28643e-05	-1.09731e-10	-1.40269	4.24625e-05	-1.09731e-10	-1.41089
150168671	chr1:150168671:G:A	7.5056e-06	-1.09731e-10	-1.10357	1.7219e-05	-1.09731e-10	-1.11114	6.87669e-05	-1.09731e-10	-0.928791
150168687	chr1:150168687:A:G	1.19068e-05	0.758965	-1.40107	2.62838e-05	0.728521	-1.41672	6.01918e-05	0.360766	-1.42274
150169035	chr1:150169035:G:A	3.65034e-05	0.478182	-4.15888e-10	9.02902e-05	0.545879	-4.15888e-10	0.00027647	0.462589	-4.15888e-10
150169193	chr1:150169193:A:G	7.66831e-06	-1.09731e-10	-1.08213	1.56967e-05	-1.09731e-10	-1.2037	5.61232e-05	-1.09731e-10	-1.13196
150169922	chr1:150169922:T:C	5.7522e-06	-1.09731e-10	-1.36964	1.70982e-05	-1.09731e-10	-1.11817	4.83785e-05	-1.09731e-10	-1.28046
150170042	chr1:150170042:A:G	4.16787e-05	-1.09731e-10	0.610765	8.9725e-05	-1.09731e-10	0.5396	0.000391681	-1.09731e-10	0.810934
150170189	chr1:150170189:T:C	3.84433e-05	-1.09731e-10	0.529961	8.25252e-05	-1.09731e-10	0.455954	0.000357304	-1.09731e-10	0.719074
150170219	chr1:150170219:T:C	3.87157e-05	-1.09731e-10	0.537022	8.32065e-05	-1.09731e-10	0.464176	0.000360254	-1.09731e-10	0.727296
150170231	chr1:150170231:T:C	4.91889e-06	-1.52614	-4.15888e-10	1.13094e-05	-1.53152	-4.15888e-10	3.8756e-05	-1.50223	-4.15888e-10
150170954	chr1:150170954:T:C	4.85344e-05	1.82054	-1.0575	0.000135123	2.01996	-1.07092	0.000252716	1.37868	-1.00592
150170994	chr1:150170994:T:C	4.94232e-05	1.83343	-1.05223	0.000137563	2.03286	-1.06592	0.000257144	1.39055	-1.00042
150171091	chr1:150171091:C:T	3.5793e-05	-1.09731e-10	0.458528	7.72939e-05	-1.09731e-10	0.390466	0.00033266	-1.09731e-10	0.647608
150171103	chr1:150171103:A:G	1.73584e-05	0.966434	-1.23158	6.60213e-05	1.22435	-0.99152	9.31843e-05	0.591769	-1.2167
150171514	chr1:150171514:C:T	1.85604e-05	-1.09731e-10	-0.198195	4.84003e-05	-1.09731e-10	-0.0776431	0.000160338	-1.09731e-10	-0.0822272
150171730	chr1:150171730:A:G	7.40124e-06	-1.09731e-10	-1.11758	1.69816e-05	-1.09731e-10	-1.12502	5.3524e-05	-1.09731e-10	-1.17938
150171877	chr1:150171877:T:C	7.19763e-06	-1.09731e-10	-1.14547	1.6059e-05	-1.09731e-10	-1.18088	6.0519e-05	-1.09731e-10	-1.05656
150171896	chr1:150171896:CAG:C	5.65499e-06	-1.09731e-10	-1.38669	1.78966e-05	-1.09731e-10	-1.07254	5.00796e-05	-1.09731e-10	-1.2459
150171980	chr1:150171980:C:G	7.45802e-06	-1.09731e-10	-1.10993	1.71127e-05	-1.09731e-10	-1.11733	5.39017e-05	-1.09731e-10	-1.17235
150172149	chr1:150172149:T:C	7.51509e-06	-1.09731e-10	-1.10231	1.72514e-05	-1.09731e-10	-1.10925	5.42892e-05	-1.09731e-10	-1.16519
150172305	chr1:150172305:C:CA	4.87704e-05	1.8301	-1.0622	0.000135804	2.02959	-1.07552	0.000253664	1.3873	-1.0108
150172558	chr1:150172558:TA:T	1.29981e-05	-1.09731e-10	-0.554423	2.13795e-05	-1.09731e-10	-0.894717	7.49227e-05	-1.09731e-10	-0.843057
150173448	chr1:150173448:C:T	7.94567e-06	-1.09731e-10	-1.0466	1.61092e-05	-1.09731e-10	-1.17776	5.78762e-05	-1.09731e-10	-1.10121
150173652	chr1:150173652:A:G	5.41521e-06	-1.09731e-10	-1.43001	1.39894e-05	-1.09731e-10	-1.31885	4.36114e-05	-1.09731e-10	-1.3842
150173673	chr1:150173673:C:T	5.65359e-06	-1.09731e-10	-1.38693	1.78448e-05	-1.09731e-10	-1.07544	5.00551e-05	-1.09731e-10	-1.24639
150175228	chr1:150175228:T:A	6.48348e-06	-1.09731e-10	-1.24997	1.42193e-05	-1.09731e-10	-1.30255	4.54154e-05	-1.09731e-10	-1.34366
150175253	chr1:150175253:C:T	1.69788e-05	0.862789	-1.15005	6.66095e-05	1.11547	-0.873767	9.27337e-05	0.501768	-1.13155
150175482	chr1:150175482:C:T	7.18519e-06	-1.09731e-10	-1.1472	1.65297e-05	-1.09731e-10	-1.15199	5.21475e-05	-1.09731e-10	-1.20544
150175526	chr1:150175526:C:T	5.40655e-06	-1.09731e-10	-1.43161	1.27975e-05	-1.09731e-10	-1.4079	4.20476e-05	-1.09731e-10	-1.42071
150175740	chr1:150175740:T:C	6.40436e-05	2.14355	-1.10321	0.00018319	2.36506	-1.11169	0.000329969	1.68907	-1.04958
150175956	chr1:150175956:A:G	5.55325e-06	-1.09731e-10	-1.40484	1.26856e-05	-1.09731e-10	-1.41668	4.20745e-05	-1.09731e-10	-1.42007
150176645	chr1:150176645:GGGTT:G	1.63327e-05	1.00527	-1.33133	4.67005e-05	1.2182	-1.33159	8.34398e-05	0.625362	-1.36075
150176790	chr1:150176790:G:A	1.27927e-06	-1.51443	-1.3585	2.90379e-06	-1.52245	-1.36868	1.10362e-05	-1.48523	-1.2731
150176924	chr1:150176924:C:T	3.26957e-05	-1.09731e-10	0.368021	7.75127e-05	-1.09731e-10	0.393292	0.000204331	-1.09731e-10	0.160229
150176931	chr1:150176931:G:A	5.41326e-06	-1.09731e-10	-1.43037	1.39618e-05	-1.09731e-10	-1.32082	4.35877e-05	-1.09731e-10	-1.38474
150177071	chr1:150177071:C:T	1.84483e-05	0.887317	-1.09157	7.40111e-05	1.14188	-0.794815	0.000100412	0.523012	-1.07324
150177639	chr1:150177639:G:A	7.61322e-06	-1.09731e-10	-1.08934	1.75053e-05	-1.09731e-10	-1.09465	5.49274e-05	-1.09731e-10	-1.1535
150179676	chr1:150179676:G:A	4.17452e-05	-1.09731e-10	0.612361	9.22003e-05	-1.09731e-10	0.566814	0.000390792	-1.09731e-10	0.808662
150180245	chr1:150180245:C:T	4.31978e-05	-1.09731e-10	0.646567	9.3043e-05	-1.09731e-10	0.575912	0.000407856	-1.09731e-10	0.8514
150180297	chr1:150180297:G:C	8.44202e-06	-1.09731e-10	-0.986002	1.9653e-05	-1.09731e-10	-0.978918	6.07307e-05	-1.09731e-10	-1.05306
150180312	chr1:150180312:C:T	7.12357e-06	-1.09731e-10	-1.15581	2.4938e-05	-1.09731e-10	-0.740755	6.43956e-05	-1.09731e-10	-0.994467
150180703	chr1:150180703:G:A	1.36081e-06	-1.37887	-1.43227	3.22928e-06	-1.36709	-1.4178	1.14814e-05	-1.28949	-1.42929
150181024	chr1:150181024:AAC:A	2.76832e-05	-1.09731e-10	0.201602	7.17991e-05	-1.09731e-10	0.316723	0.000240266	-1.09731e-10	0.322233
150181070	chr1:150181070:C:G	2.48983e-05	-1.09731e-10	0.0955761	6.12292e-05	-1.09731e-10	0.157475	0.000177273	-1.09731e-10	0.0181793
150181171	chr1:150181171:A:G	7.25646e-06	-1.09731e-10	-1.13733	1.65766e-05	-1.09731e-10	-1.14916	6.55384e-05	-1.09731e-10	-0.976877
150181328	chr1:150181328:C:T	5.58936e-06	-1.09731e-10	-1.39836	1.3195e-05	-1.09731e-10	-1.37732	4.40764e-05	-1.09731e-10	-1.37359
150181985	chr1:150181985:C:CT	7.19079e-06	-1.09731e-10	-1.14642	1.58937e-05	-1.09731e-10	-1.19122	4.95348e-05	-1.09731e-10	-1.25684
150182112	chr1:150182112:T:C	7.82721e-06	0.185893	-1.24751	1.48265e-05	0.172746	-1.43348	3.64651e-05	-0.162521	-1.40064
150182302	chr1:150182302:C:A	8.64222e-06	-1.09731e-10	-0.962565	1.98773e-05	-1.09731e-10	-0.967569	8.26657e-05	-1.09731e-10	-0.744709
150182649	chr1:150182649:A:G	5.41551e-06	-1.09731e-10	-1.42996	1.38009e-05	-1.09731e-10	-1.33241	4.33156e-05	-1.09731e-10	-1.391
150182756	chr1:150182756:TG:T	5.83504e-06	-1.09731e-10	-1.35534	1.25386e-05	-1.09731e-10	-1.42834	4.2761e-05	-1.09731e-10	-1.40389
150182944	chr1:150182944:C:T	5.45797e-06	-1.09731e-10	-1.42215	1.28349e-05	-1.09731e-10	-1.40498	4.21773e-05	-1.09731e-10	-1.41763
150182989	chr1:150182989:A:G	1.42337e-06	-1.53831	-1.22788	3.03864e-06	-1.44439	-1.40135	1.08934e-05	-1.5218	-1.24956
150183074	chr1:150183074:T:C	5.10344e-06	-0.397418	-1.09189	7.12608e-06	-0.713012	-1.28038	3.56333e-05	-0.470239	-1.11599
150183144	chr1:150183144:C:T	7.13414e-06	-1.09731e-10	-1.15433	1.38303e-05	-1.09731e-10	-1.33029	4.55406e-05	-1.09731e-10	-1.34091
150183523	chr1:150183523:T:C	5.69257e-06	-1.38006	-4.15888e-10	1.14505e-05	-1.51912	-4.15888e-10	4.01708e-05	-1.46637	-4.15888e-10
150183566	chr1:150183566:G:A	6.09652e-06	-1.09731e-10	-1.31151	1.27362e-05	-1.09731e-10	-1.4127	4.40266e-05	-1.09731e-10	-1.37472
150183771	chr1:150183771:G:A	6.09894e-06	-1.09731e-10	-1.31111	1.27391e-05	-1.09731e-10	-1.41247	4.40468e-05	-1.09731e-10	-1.37426
150184173	chr1:150184173:A:G	5.52046e-06	-1.09731e-10	-1.41076	1.24698e-05	-1.09731e-10	-1.43384	4.15696e-05	-1.09731e-10	-1.43214
150184358	chr1:150184358:G:A	9.74686e-06	-1.09731e-10	-0.842279	2.16679e-05	-1.09731e-10	-0.881316	8.64028e-05	-1.09731e-10	-0.700493
150184829	chr1:150184829:G:A	5.46563e-06	-1.09731e-10	-1.42074	1.32283e-05	-1.09731e-10	-1.37479	4.24665e-05	-1.09731e-10	-1.4108
150184906	chr1:150184906:C:T	5.45244e-06	-1.09731e-10	-1.42316	1.2817e-05	-1.09731e-10	-1.40638	4.2123e-05	-1.09731e-10	-1.41892
150185247	chr1:150185247:G:A	2.23839e-05	-1.09731e-10	-0.010883	2.1583e-05	-1.09731e-10	-0.885242	8.9095e-05	-1.09731e-10	-0.66981
150185468	chr1:150185468:A:G	1.96059e-05	0.224723	-0.368114	1.95242e-05	0.165686	-1.15118	7.03426e-05	-0.120476	-0.785659
150186449	chr1:150186449:G:A	4.92618e-05	0.777925	-4.15888e-10	0.000122583	0.851641	-4.15888e-10	0.000372144	0.759768	-4.15888e-10
150186473	chr1:150186473:T:A	1.90813e-05	1.01073	-1.18125	7.46539e-05	1.27205	-0.916333	0.000103406	0.641503	-1.16235
150186607	chr1:150186607:G:A	4.76739e-06	-1.55743	-4.15888e-10	1.12322e-05	-1.53836	-4.15888e-10	3.69677e-05	-1.54947	-4.15888e-10
150186752	chr1:150186752:G:A	5.88634e-06	-0.264773	-1.08182	8.03675e-06	-0.601636	-1.27149	4.0739e-05	-0.342929	-1.1094
150187068	chr1:150187068:G:A	7.08195e-06	-1.09731e-10	-1.16167	1.61102e-05	-1.09731e-10	-1.1777	6.34053e-05	-1.09731e-10	-1.00997
150187606	chr1:150187606:A:G	7.51697e-06	-1.09731e-10	-1.10206	1.89962e-05	-1.09731e-10	-1.01291	5.80155e-05	-1.09731e-10	-1.0988
150187825	chr1:150187825:A:G	5.84638e-06	-1.09731e-10	-1.3534	1.40592e-05	-1.09731e-10	-1.31387	4.54889e-05	-1.09731e-10	-1.34204
150188173	chr1:150188173:G:A	2.97937e-06	-0.799342	-1.22817	8.14424e-06	-0.699896	-1.15994	1.94316e-05	-0.93548	-1.25713
150188322	chr1:150188322:A:G	5.45062e-06	-1.09731e-10	-1.4235	1.24855e-05	-1.09731e-10	-1.43258	4.18805e-05	-1.09731e-10	-1.42469
150188328	chr1:150188328:T:C	5.43783e-06	-1.09731e-10	-1.42584	1.24994e-05	-1.09731e-10	-1.43147	4.19874e-05	-1.09731e-10	-1.42214
150188336	chr1:150188336:C:A	5.42706e-06	-1.09731e-10	-1.42783	1.25158e-05	-1.09731e-10	-1.43015	4.20982e-05	-1.09731e-10	-1.41951
150188349	chr1:150188349:G:A	5.45553e-06	-1.09731e-10	-1.42259	1.24822e-05	-1.09731e-10	-1.43284	4.18482e-05	-1.09731e-10	-1.42547
150189096	chr1:150189096:AATCG:A	6.15642e-06	-1.09731e-10	-1.30173	1.73422e-05	-1.09731e-10	-1.10401	5.24825e-05	-1.09731e-10	-1.19903
150189415	chr1:150189415:C:T	7.72094e-06	-1.09731e-10	-1.07529	1.45953e-05	-1.09731e-10	-1.27645	4.9826e-05	-1.09731e-10	-1.25098
150189568	chr1:150189568:G:T	8.24463e-06	-1.09731e-10	-1.00966	1.52737e-05	-1.09731e-10	-1.23102	5.2263e-05	-1.09731e-10	-1.20322
150189636	chr1:150189636:A:G	6.58782e-06	-1.09731e-10	-1.234	1.97756e-05	-1.09731e-10	-0.972699	5.80883e-05	-1.09731e-10	-1.09755
150189791	chr1:150189791:A:G	5.45824e-06	-1.09731e-10	-1.4221	1.24661e-05	-1.09731e-10	-1.43413	4.26659e-05	-1.09731e-10	-1.40611
150189802	chr1:150189802:G:A	1.12102e-05	-1.09731e-10	-0.702402	2.1457e-05	-1.09731e-10	-0.891098	7.07034e-05	-1.09731e-10	-0.90102
150189898	chr1:150189898:C:T	3.46211e-05	1.11183	-0.686589	0.000115699	1.3398	-0.545966	0.000213458	0.829031	-0.625106
150190041	chr1:150190041:GC:G	5.41566e-06	-1.09731e-10	-1.42993	1.25418e-05	-1.09731e-10	-1.42808	4.23185e-05	-1.09731e-10	-1.41429
150190094	chr1:150190094:C:T	6.24824e-06	-1.09731e-10	-1.28692	1.44527e-05	-1.09731e-10	-1.28627	5.51057e-05	-1.09731e-10	-1.15026
150190115	chr1:150190115:T:C	6.13674e-06	-1.09731e-10	-1.30493	1.41926e-05	-1.09731e-10	-1.30443	5.37253e-05	-1.09731e-10	-1.17563
150190163	chr1:150190163:T:C	5.44689e-06	-1.09731e-10	-1.42418	1.25375e-05	-1.09731e-10	-1.42843	4.20484e-05	-1.09731e-10	-1.42069
150190327	chr1:150190327:G:C	6.20147e-06	-1.09731e-10	-1.29444	1.434e-05	-1.09731e-10	-1.2941	5.45047e-05	-1.09731e-10	-1.16123
150190726	chr1:150190726:A:G	5.67305e-06	-1.09731e-10	-1.3835	1.24717e-05	-1.09731e-10	-1.43369	4.1702e-05	-1.09731e-10	-1.42896
150191129	chr1:150191129:T:C	8.42493e-06	-1.09731e-10	-0.988029	5.91797e-05	-1.09731e-10	0.123428	8.41139e-05	-1.09731e-10	-0.727342
150191565	chr1:150191565:A:G	6.32926e-06	-1.09731e-10	-1.27404	1.27746e-05	-1.09731e-10	-1.40969	4.48412e-05	-1.09731e-10	-1.35639
150191796	chr1:150191796:A:G	1.87743e-06	-1.4893	-1.00002	3.25068e-06	-1.41406	-1.36422	1.40265e-05	-1.28604	-1.23252
150191884	chr1:150191884:C:T	5.44995e-06	-1.09731e-10	-1.42362	1.24673e-05	-1.09731e-10	-1.43404	4.18298e-05	-1.09731e-10	-1.4259
150192744	chr1:150192744:A:G	6.12915e-06	-1.09731e-10	-1.30617	1.28767e-05	-1.09731e-10	-1.40173	4.44227e-05	-1.09731e-10	-1.36576
150192764	chr1:150192764:C:T	2.20448e-06	-1.44604	-0.882693	3.58684e-06	-1.35819	-1.32169	1.38403e-05	-1.39078	-1.14115
150192792	chr1:150192792:A:C	5.72386e-06	-1.09731e-10	-1.37458	1.33555e-05	-1.09731e-10	-1.36522	4.23904e-05	-1.09731e-10	-1.41259
150193376	chr1:150193376:A:G	5.13342e-06	-1.48345	-4.15888e-10	1.11393e-05	-1.54667	-4.15888e-10	3.72125e-05	-1.54287	-4.15888e-10
150193594	chr1:150193594:A:G	4.67886e-06	-1.52873	-0.0474363	1.54706e-05	-1.50827	0.290062	3.03482e-05	-1.38149	-0.365292
150194220	chr1:150194220:C:T	6.51684e-06	-1.09731e-10	-1.24483	1.3318e-05	-1.09731e-10	-1.36804	4.65391e-05	-1.09731e-10	-1.31922
150194223	chr1:150194223:A:G	1.60343e-05	-0.0403915	-0.304101	8.50266e-05	0.224056	0.261758	0.000200738	0.422854	-0.280366
150194411	chr1:150194411:A:G	1.61945e-06	-1.55954	-1.07759	3.44046e-06	-1.55712	-1.16443	1.14739e-05	-1.51117	-1.20827
150194429	chr1:150194429:G:A	6.00708e-06	-1.09731e-10	-1.32629	1.29966e-05	-1.09731e-10	-1.39246	4.81362e-05	-1.09731e-10	-1.28548
150194509	chr1:150194509:G:A	1.87572e-06	-1.41753	-1.0727	3.48147e-06	-1.30326	-1.40644	1.5109e-05	-1.1473	-1.29692
150194971	chr1:150194971:C:T	2.11918e-05	1.1194	-1.18501	5.92907e-05	1.39444	-1.26913	0.000103445	0.834876	-1.35535
150195417	chr1:150195417:C:T	5.50437e-06	-1.09731e-10	-1.41368	1.26331e-05	-1.09731e-10	-1.42083	4.14981e-05	-1.09731e-10	-1.43387
150195677	chr1:150195677:G:T	1.74439e-05	-1.09731e-10	-0.260231	6.21072e-05	-1.09731e-10	0.171713	0.000148046	-1.09731e-10	-0.16199
150195892	chr1:150195892:G:A	1.90204e-06	-1.41918	-1.05712	3.49444e-06	-1.30602	-1.39996	1.53108e-05	-1.15034	-1.28062
150195935	chr1:150195935:T:A	1.7709e-06	-1.49835	-1.04938	3.37728e-06	-1.40672	-1.33336	1.69189e-05	-1.07123	-1.25985
150196191	chr1:150196191:G:A	7.5881e-06	-1.09731e-10	-1.09264	1.3029e-05	-1.09731e-10	-1.38997	4.73701e-05	-1.09731e-10	-1.30152
150196340	chr1:150196340:C:T	7.6428e-06	0.244721	-1.33018	2.73738e-05	0.617108	-1.26467	5.84396e-05	0.27016	-1.36168
150196726	chr1:150196726:A:T	1.05711e-05	-0.551057	-0.210045	4.10473e-05	-0.309742	0.0673169	0.000131801	-0.166675	-0.111547
150196911	chr1:150196911:C:A	6.91902e-06	-1.09731e-10	-1.18495	1.37739e-05	-1.09731e-10	-1.33437	4.66314e-05	-1.09731e-10	-1.31724
150196947	chr1:150196947:T:C	2.82229e-06	-1.41731	-0.664362	3.80624e-06	-1.29823	-1.32228	1.87974e-05	-1.1455	-1.08029
150197141	chr1:150197141:C:T	1.18263e-05	-1.09731e-10	-0.648898	4.0069e-05	-1.09731e-10	-0.266546	0.000102614	-1.09731e-10	-0.528535
150197186	chr1:150197186:G:A	1.0331e-05	-1.09731e-10	-0.784073	2.0334e-05	-1.09731e-10	-0.944856	6.15533e-05	-1.09731e-10	-1.03961
150197644	chr1:150197644:T:C	1.90599e-06	-1.43094	-1.04329	3.44462e-06	-1.32248	-1.39785	1.50409e-05	-1.17067	-1.27807
150197838	chr1:150197838:G:T	1.48018e-05	-0.424474	-4.15888e-10	3.46803e-05	-0.410978	-4.15888e-10	6.85531e-05	-0.931904	-4.15888e-10
150198258	chr1:150198258:C:T	2.6805e-05	-1.09731e-10	0.169363	7.55222e-05	-1.09731e-10	0.367277	0.000216028	-1.09731e-10	0.215896
150198337	chr1:150198337:A:G	1.63718e-05	0.102431	-0.426091	8.4675e-05	0.372035	0.109636	0.000206847	0.584017	-0.411551
150198578	chr1:150198578:T:C	5.0796e-05	1.73881	-0.930216	0.00023079	2.09084	-0.606482	0.000300765	1.43738	-0.890561
150198860	chr1:150198860:C:T	6.43129e-06	-1.09731e-10	-1.25805	1.90257e-05	-1.09731e-10	-1.01136	5.61245e-05	-1.09731e-10	-1.13194
150198975	chr1:150198975:C:T	6.27024e-06	-1.09731e-10	-1.28341	1.88831e-05	-1.09731e-10	-1.01888	5.35255e-05	-1.09731e-10	-1.17936
150199274	chr1:150199274:T:C	6.51152e-06	-1.09731e-10	-1.24565	1.93926e-05	-1.09731e-10	-0.99226	5.7039e-05	-1.09731e-10	-1.11578
150199504	chr1:150199504:G:A	8.40844e-06	-1.09731e-10	-0.989988	3.12212e-05	-1.09731e-10	-0.516051	8.07213e-05	-1.09731e-10	-0.768511
150199677	chr1:150199677:A:C	7.19753e-06	-1.09731e-10	-1.14549	1.63478e-05	-1.09731e-10	-1.16305	6.48706e-05	-1.09731e-10	-0.987119
150199776	chr1:150199776:T:C	2.78365e-05	-1.09731e-10	0.207125	2.04077e-05	-1.09731e-10	-0.941237	9.23267e-05	-1.09731e-10	-0.63418
150200271	chr1:150200271:A:G	7.59536e-06	-1.09731e-10	-1.09169	1.49733e-05	-1.09731e-10	-1.25088	5.3289e-05	-1.09731e-10	-1.18378
150200317	chr1:150200317:T:G	3.61406e-06	-0.798564	-1.03583	7.15213e-06	-0.669686	-1.32005	5.18457e-05	0.0306409	-1.24188
150200332	chr1:150200332:A:T	5.41823e-06	-1.09731e-10	-1.42945	1.41351e-05	-1.09731e-10	-1.30849	4.36565e-05	-1.09731e-10	-1.38316
150200473	chr1:150200473:G:T	8.25624e-06	-1.09731e-10	-1.00825	1.55382e-05	-1.09731e-10	-1.21385	5.56486e-05	-1.09731e-10	-1.14046
150200490	chr1:150200490:A:C	5.39553e-06	-1.09731e-10	-1.43365	1.3703e-05	-1.09731e-10	-1.33953	4.28361e-05	-1.09731e-10	-1.40213
150200845	chr1:150200845:A:G	7.61331e-06	-1.09731e-10	-1.08933	1.72707e-05	-1.09731e-10	-1.10814	6.95159e-05	-1.09731e-10	-0.917957
150200923	chr1:150200923:G:A	6.67867e-06	-1.09731e-10	-1.2203	1.59206e-05	-1.09731e-10	-1.18953	6.23175e-05	-1.09731e-10	-1.02727
150200948	chr1:150200948:A:G	6.18689e-06	-1.09731e-10	-1.29679	1.7936e-05	-1.09731e-10	-1.07034	5.33815e-05	-1.09731e-10	-1.18205
150201010	chr1:150201010:C:A	6.55817e-06	-1.09731e-10	-1.23851	1.96032e-05	-1.09731e-10	-0.981455	5.75685e-05	-1.09731e-10	-1.10654
150201027	chr1:150201027:G:A	5.94478e-06	-1.09731e-10	-1.33671	1.25198e-05	-1.09731e-10	-1.42983	4.30324e-05	-1.09731e-10	-1.39756
150201036	chr1:150201036:G:A	5.43341e-06	-1.09731e-10	-1.42666	1.26284e-05	-1.09731e-10	-1.4212	4.16741e-05	-1.09731e-10	-1.42963
150201079	chr1:150201079:C:T	7.45609e-06	-1.09731e-10	-1.11019	1.44264e-05	-1.09731e-10	-1.28809	5.15446e-05	-1.09731e-10	-1.21707
150201472	chr1:150201472:T:G	5.39879e-06	-1.09731e-10	-1.43305	1.28467e-05	-1.09731e-10	-1.40406	4.39491e-05	-1.09731e-10	-1.37648
150201526	chr1:150201526:T:G	4.87506e-05	1.69735	-0.929852	0.000221373	2.04861	-0.605909	0.00028909	1.3974	-0.890176
150201640	chr1:150201640:T:G	6.01065e-06	-1.09731e-10	-1.32569	1.2515e-05	-1.09731e-10	-1.43022	4.26591e-05	-1.09731e-10	-1.40627
150201716	chr1:150201716:C:T	6.31723e-06	-1.09731e-10	-1.27594	1.90883e-05	-1.09731e-10	-1.00808	5.39934e-05	-1.09731e-10	-1.17065
150202011	chr1:150202011:T:C	9.99348e-06	-1.09731e-10	-0.817291	1.88542e-05	-1.09731e-10	-1.02042	5.79801e-05	-1.09731e-10	-1.09941
150202091	chr1:150202091:G:A	6.33349e-06	0.14993	-1.4233	1.67969e-05	0.282022	-1.41798	3.89344e-05	-0.0653008	-1.43233
150203108	chr1:150203108:T:A	5.69368e-06	-1.09731e-10	-1.37987	1.41057e-05	-1.09731e-10	-1.31057	4.53335e-05	-1.09731e-10	-1.34547
150203193	chr1:150203193:C:T	6.08619e-06	-1.09731e-10	-1.3132	1.26855e-05	-1.09731e-10	-1.41669	4.17841e-05	-1.09731e-10	-1.427
150203286	chr1:150203286:T:G	2.26896e-05	-1.09731e-10	0.00268502	6.32667e-05	-1.09731e-10	0.19021	0.000182346	-1.09731e-10	0.0463933
150203495	chr1:150203495:A:G	1.24357e-05	-0.0556804	-0.54297	3.58562e-05	0.256074	-0.633708	0.000140797	0.411411	-0.623605
150204998	chr1:150204998:A:G	7.61958e-06	0.149975	-1.23848	2.15036e-05	0.215896	-1.10483	4.57327e-05	-0.0757733	-1.26093
150205138	chr1:150205138:G:A	6.14748e-06	-1.09731e-10	-1.30318	1.27896e-05	-1.09731e-10	-1.40852	4.205e-05	-1.09731e-10	-1.42065
150205261	chr1:150205261:C:T	6.06326e-06	-1.09731e-10	-1.31698	1.27154e-05	-1.09731e-10	-1.41433	4.18765e-05	-1.09731e-10	-1.42479
150205601	chr1:150205601:A:G	6.18706e-06	-1.09731e-10	-1.29676	1.84259e-05	-1.09731e-10	-1.04339	5.25046e-05	-1.09731e-10	-1.19861
150205761	chr1:150205761:C:T	7.3192e-06	-1.09731e-10	-1.12872	1.74589e-05	-1.09731e-10	-1.0973	7.02616e-05	-1.09731e-10	-0.907288
150206206	chr1:150206206:T:A	7.26585e-06	-1.09731e-10	-1.13604	2.14813e-05	-1.09731e-10	-0.889968	5.97506e-05	-1.09731e-10	-1.06933
150206225	chr1:150206225:T:C	1.32467e-05	-1.09731e-10	-0.535474	4.69797e-05	-1.09731e-10	-0.107434	0.000128798	-1.09731e-10	-0.301267
150206248	chr1:150206248:T:C	6.06422e-06	-1.09731e-10	-1.31682	1.27163e-05	-1.09731e-10	-1.41426	4.18787e-05	-1.09731e-10	-1.42474
150206260	chr1:150206260:C:T	6.46026e-06	0.06239	-1.31594	2.27683e-05	0.415992	-1.24777	4.9219e-05	0.0869429	-1.35018
150206522	chr1:150206522:G:A	6.13025e-06	-1.09731e-10	-1.30599	1.25897e-05	-1.09731e-10	-1.42427	4.31694e-05	-1.09731e-10	-1.39438
150206615	chr1:150206615:C:T	3.26563e-06	-1.39673	-0.539041	4.06212e-06	-1.27478	-1.28066	2.08446e-05	-1.1139	-1.00851
150206839	chr1:150206839:A:G	5.62874e-05	1.84063	-0.929386	0.000257787	2.20044	-0.605452	0.000331589	1.53413	-0.889746
150207064	chr1:150207064:G:A	5.55995e-06	-1.09731e-10	-1.40364	1.24749e-05	-1.09731e-10	-1.43343	4.16261e-05	-1.09731e-10	-1.43079
150207068	chr1:150207068:A:G	6.00318e-06	-1.09731e-10	-1.32693	1.26638e-05	-1.09731e-10	-1.4184	4.1762e-05	-1.09731e-10	-1.42753
150207504	chr1:150207504:C:T	5.86339e-06	-1.09731e-10	-1.3505	1.2615e-05	-1.09731e-10	-1.42227	4.30344e-05	-1.09731e-10	-1.39751
150207622	chr1:150207622:A:G	5.87257e-06	-1.09731e-10	-1.34893	1.24811e-05	-1.09731e-10	-1.43293	4.22375e-05	-1.09731e-10	-1.4162
150208074	chr1:150208074:A:G	6.12377e-06	-1.09731e-10	-1.30705	1.27571e-05	-1.09731e-10	-1.41106	4.19811e-05	-1.09731e-10	-1.42229
150208117	chr1:150208117:G:A	6.12398e-06	-1.09731e-10	-1.30701	1.76264e-05	-1.09731e-10	-1.08775	5.25945e-05	-1.09731e-10	-1.1969
150208396	chr1:150208396:A:C	5.8117e-06	-1.09731e-10	-1.35935	1.25717e-05	-1.09731e-10	-1.4257	4.27763e-05	-1.09731e-10	-1.40353
150208643	chr1:150208643:C:T	7.28022e-06	-1.09731e-10	-1.13406	2.12346e-05	-1.09731e-10	-0.90152	5.95069e-05	-1.09731e-10	-1.07342
150210766	chr1:150210766:G:A	1.64516e-05	0.176791	-0.495593	8.30519e-05	0.443844	0.018473	0.0002061	0.661382	-0.492535
150211028	chr1:150211028:G:T	4.32111e-06	-0.295998	-1.35971	1.25012e-05	-0.261744	-1.16958	2.92708e-05	-0.496492	-1.28643
150211089	chr1:150211089:AG:A	2.86045e-05	0.234341	-4.15888e-10	5.3831e-05	0.0286997	-4.15888e-10	0.000166419	-0.0450068	-4.15888e-10
150211399	chr1:150211399:G:A	5.87065e-06	-1.09731e-10	-1.34926	1.24806e-05	-1.09731e-10	-1.43297	4.22305e-05	-1.09731e-10	-1.41637
150211730	chr1:150211730:C:T	5.58807e-06	-1.09731e-10	-1.39859	1.24687e-05	-1.09731e-10	-1.43393	4.1693e-05	-1.09731e-10	-1.42918
150211799	chr1:150211799:C:A	5.93577e-06	-1.09731e-10	-1.33823	1.51538e-05	-1.09731e-10	-1.2389	4.90834e-05	-1.09731e-10	-1.26599
150212109	chr1:150212109:T:C	5.42142e-06	-1.09731e-10	-1.42887	1.28713e-05	-1.09731e-10	-1.40215	4.43049e-05	-1.09731e-10	-1.36842
150212503	chr1:150212503:T:C	6.22305e-06	-1.09731e-10	-1.29096	1.25697e-05	-1.09731e-10	-1.42586	4.34143e-05	-1.09731e-10	-1.38872
150212504	chr1:150212504:C:T	4.76264e-05	1.67453	-0.930368	0.000216043	2.02495	-0.60662	0.000282904	1.37631	-0.890715
150212518	chr1:150212518:G:C	6.19958e-06	-1.09731e-10	-1.29474	1.79966e-05	-1.09731e-10	-1.06697	5.35128e-05	-1.09731e-10	-1.17959
150212958	chr1:150212958:G:A	7.43094e-06	-1.09731e-10	-1.11357	1.38088e-05	-1.09731e-10	-1.33184	4.93699e-05	-1.09731e-10	-1.26017
150213142	chr1:150213142:G:A	2.81731e-06	-1.38786	-0.695584	3.87364e-06	-1.26385	-1.33911	1.90058e-05	-1.09999	-1.11478
150213149	chr1:150213149:G:A	4.89548e-05	1.70115	-0.929478	0.00022249	2.05326	-0.605526	0.000290511	1.40194	-0.889812
150213575	chr1:150213575:C:T	6.04043e-06	-0.0102358	-1.31051	2.11314e-05	0.33562	-1.24201	4.5936e-05	0.0137271	-1.34599
150213602	chr1:150213602:A:G	3.09436e-05	0.312941	-4.15888e-10	6.94536e-05	0.283509	-4.15888e-10	0.000166052	-0.0472133	-4.15888e-10
150214094	chr1:150214094:AG:A	1.58106e-05	0.0980328	-0.456578	7.95888e-05	0.357029	0.0626946	0.000195477	0.572647	-0.456719
150214280	chr1:150214280:G:A	6.5172e-06	-1.09731e-10	-1.24478	1.93969e-05	-1.09731e-10	-0.992039	5.70156e-05	-1.09731e-10	-1.11619
150214762	chr1:150214762:C:T	5.50748e-06	-1.09731e-10	-1.41312	1.29079e-05	-1.09731e-10	-1.39931	4.1499e-05	-1.09731e-10	-1.43384
150214765	chr1:150214765:C:T	5.53408e-06	-1.09731e-10	-1.4083	1.29909e-05	-1.09731e-10	-1.3929	4.15352e-05	-1.09731e-10	-1.43297
150214807	chr1:150214807:A:G	3.25724e-06	-1.3493	-0.589041	4.22334e-06	-1.21579	-1.30073	2.17134e-05	-1.03947	-1.04211
150215040	chr1:150215040:T:C	6.74304e-06	-0.110141	-1.10057	1.88405e-05	0.234553	-1.2557	7.68791e-05	0.362825	-1.1801
150215416	chr1:150215416:A:T	8.14467e-05	1.28073	-4.15888e-10	0.000214124	1.40941	-4.15888e-10	0.000537084	1.12664	-4.15888e-10
150215622	chr1:150215622:G:T	1.71752e-05	-1.09731e-10	-0.275756	6.40531e-05	-1.09731e-10	0.202563	0.000171123	-1.09731e-10	-0.0171283
150216273	chr1:150216273:G:A	5.54161e-06	-1.09731e-10	-1.40694	1.34667e-05	-1.09731e-10	-1.35693	4.37022e-05	-1.09731e-10	-1.38212
150216298	chr1:150216298:T:A	6.23978e-06	-1.09731e-10	-1.28828	1.26368e-05	-1.09731e-10	-1.42054	4.34677e-05	-1.09731e-10	-1.38749
150216310	chr1:150216310:T:C	2.1545e-05	0.175098	-0.224178	0.000114998	0.439196	0.34857	0.000267489	0.659345	-0.229781
150216528	chr1:150216528:G:T	5.47104e-06	-1.09731e-10	-1.41976	1.31675e-05	-1.09731e-10	-1.3794	4.29088e-05	-1.09731e-10	-1.40044
150216625	chr1:150216625:C:A	5.42786e-06	-1.09731e-10	-1.42768	1.29586e-05	-1.09731e-10	-1.39539	4.23842e-05	-1.09731e-10	-1.41274
150216917	chr1:150216917:A:G	6.5158e-06	-1.09731e-10	-1.24499	1.99548e-05	-1.09731e-10	-0.963681	5.57971e-05	-1.09731e-10	-1.13779
150216942	chr1:150216942:CCT:C	7.49007e-06	0.263573	-1.36922	1.99236e-05	0.402476	-1.36772	4.47139e-05	0.0431851	-1.40241
150216986	chr1:150216986:A:G	7.72376e-06	0.29691	-1.37183	2.05685e-05	0.436826	-1.37022	4.60486e-05	0.0743823	-1.4042
150217020	chr1:150217020:AAC:A	6.06571e-06	-1.09731e-10	-1.31657	1.27179e-05	-1.09731e-10	-1.41414	4.18764e-05	-1.09731e-10	-1.42479
150217240	chr1:150217240:T:C	4.75705e-06	-1.5596	-4.15888e-10	1.12593e-05	-1.53595	-4.15888e-10	3.67583e-05	-1.55515	-4.15888e-10
150217327	chr1:150217327:AAAG:A	4.91142e-05	1.63595	-0.861024	0.000227188	1.98532	-0.516694	0.000292769	1.3384	-0.818532
150217440	chr1:150217440:G:A	7.66685e-06	0.296859	-1.37918	2.04255e-05	0.437809	-1.37817	4.58161e-05	0.0746442	-1.40952
150219064	chr1:150219064:T:A	7.18911e-06	-1.09731e-10	-1.14666	1.71266e-05	-1.09731e-10	-1.11652	6.87114e-05	-1.09731e-10	-0.929598
150219293	chr1:150219293:G:GAGAT	5.66538e-06	-1.09731e-10	-1.38485	1.6073e-05	-1.09731e-10	-1.18001	5.0126e-05	-1.09731e-10	-1.24497
150219660	chr1:150219660:A:G	6.64081e-06	-1.09731e-10	-1.22599	1.5115e-05	-1.09731e-10	-1.24146	5.89481e-05	-1.09731e-10	-1.08286
150220150	chr1:150220150:T:C	4.75446e-06	-1.56014	-4.15888e-10	1.28738e-05	-1.40195	-4.15888e-10	3.86081e-05	-1.50605	-4.15888e-10
150220863	chr1:150220863:G:A	6.46056e-06	0.130628	-1.38414	1.70752e-05	0.263751	-1.38327	3.90395e-05	-0.0821026	-1.41284
150221175	chr1:150221175:C:T	6.16795e-06	-1.09731e-10	-1.29986	1.28142e-05	-1.09731e-10	-1.40659	4.2085e-05	-1.09731e-10	-1.41982
150221297	chr1:150221297:G:C	6.12925e-06	-1.09731e-10	-1.30615	1.27724e-05	-1.09731e-10	-1.40986	4.2003e-05	-1.09731e-10	-1.42177
150221339	chr1:150221339:T:G	6.58735e-06	-1.09731e-10	-1.23407	1.49947e-05	-1.09731e-10	-1.24945	5.83432e-05	-1.09731e-10	-1.09317
150222586	chr1:150222586:T:A	4.28973e-05	1.52302	-0.883431	0.000195071	1.86234	-0.546123	0.000256903	1.23058	-0.841394
150222820	chr1:150222820:A:C	1.01656e-05	-1.09731e-10	-0.800211	4.20164e-05	-1.09731e-10	-0.21909	9.48876e-05	-1.09731e-10	-0.60682
150223271	chr1:150223271:G:A	5.71004e-06	-1.09731e-10	-1.377	1.24727e-05	-1.09731e-10	-1.43361	4.15006e-05	-1.09731e-10	-1.43381
150223460	chr1:150223460:G:T	6.87329e-06	-1.09731e-10	-1.19158	1.63422e-05	-1.09731e-10	-1.1634	6.46955e-05	-1.09731e-10	-0.989821
150223869	chr1:150223869:C:G	3.11493e-06	-1.38102	-0.601997	4.13106e-06	-1.25607	-1.28255	2.0933e-05	-1.08936	-1.02883
150223932	chr1:150223932:A:C	1.56136e-05	-1.09731e-10	-0.371079	2.93163e-05	-1.09731e-10	-0.579005	8.60978e-05	-1.09731e-10	-0.704029
150224136	chr1:150224136:G:A	7.80377e-06	-1.09731e-10	-1.06462	2.50481e-05	-1.09731e-10	-0.736351	7.08915e-05	-1.09731e-10	-0.898363
150224529	chr1:150224529:G:A	1.3035e-05	-0.551583	-4.15888e-10	5.40401e-05	0.032576	-4.15888e-10	0.000142744	-0.198461	-4.15888e-10
150224631	chr1:150224631:C:T	6.06095e-06	-1.09731e-10	-1.31736	1.27108e-05	-1.09731e-10	-1.4147	4.18577e-05	-1.09731e-10	-1.42524
150225444	chr1:150225444:C:T	7.38988e-06	-1.09731e-10	-1.11911	1.39132e-05	-1.09731e-10	-1.32431	4.99015e-05	-1.09731e-10	-1.24946
150225941	chr1:150225941:C:T	6.98396e-06	-1.17561	-4.15888e-10	1.57078e-05	-1.20299	-4.15888e-10	7.59013e-05	-0.830079	-4.15888e-10
150226385	chr1:150226385:G:A	5.84286e-06	-1.09731e-10	-1.354	1.25242e-05	-1.09731e-10	-1.42948	4.15172e-05	-1.09731e-10	-1.4334
150226873	chr1:150226873:C:A	7.09183e-06	-1.09731e-10	-1.16028	2.04668e-05	-1.09731e-10	-0.938344	5.78193e-05	-1.09731e-10	-1.10219
150227079	chr1:150227079:A:C	1.81668e-06	-1.37095	-1.15127	3.64508e-06	-1.24476	-1.41901	1.58163e-05	-1.06878	-1.32968
150227135	chr1:150227135:G:A	5.82451e-06	-1.09731e-10	-1.35715	1.25149e-05	-1.09731e-10	-1.43023	4.15059e-05	-1.09731e-10	-1.43368
150227388	chr1:150227388:C:T	7.29361e-06	-1.09731e-10	-1.13222	2.12474e-05	-1.09731e-10	-0.900916	5.9625e-05	-1.09731e-10	-1.07144
150227618	chr1:150227618:G:A	8.97122e-06	-0.925202	-4.15888e-10	1.909e-05	-1.00798	-4.15888e-10	5.49325e-05	-1.15341	-4.15888e-10
150227647	chr1:150227647:T:C	6.26467e-06	-1.09731e-10	-1.2843	1.49397e-05	-1.09731e-10	-1.25313	5.05674e-05	-1.09731e-10	-1.23621
150228647	chr1:150228647:G:A	5.91085e-06	-1.09731e-10	-1.34243	1.25616e-05	-1.09731e-10	-1.42651	4.15755e-05	-1.09731e-10	-1.432
150228733	chr1:150228733:A:G	4.77988e-06	-1.55481	-4.15888e-10	1.17775e-05	-1.49096	-4.15888e-10	3.85959e-05	-1.50637	-4.15888e-10
150229565	chr1:150229565:G:A	6.71097e-06	-1.09731e-10	-1.21548	1.305e-05	-1.09731e-10	-1.38836	4.58136e-05	-1.09731e-10	-1.33493
150229768	chr1:150229768:G:A	1.50311e-06	-1.35419	-1.35749	3.83038e-06	-1.22564	-1.38855	1.60444e-05	-1.05049	-1.33366
150229793	chr1:150229793:T:C	1.42045e-06	-1.36228	-1.40597	3.64471e-06	-1.23568	-1.42819	1.48863e-05	-1.06277	-1.3963
150230338	chr1:150230338:A:G	5.99601e-06	-1.09731e-10	-1.32813	1.26537e-05	-1.09731e-10	-1.4192	4.17384e-05	-1.09731e-10	-1.42809
150230508	chr1:150230508:C:G	5.79388e-06	-1.09731e-10	-1.36242	1.25179e-05	-1.09731e-10	-1.42999	4.15034e-05	-1.09731e-10	-1.43374
150231117	chr1:150231117:G:A	7.02282e-06	-1.09731e-10	-1.17006	2.16779e-05	-1.09731e-10	-0.880858	6.26374e-05	-1.09731e-10	-1.02215
150231294	chr1:150231294:T:C	7.14904e-06	-1.09731e-10	-1.15225	2.06969e-05	-1.09731e-10	-0.927168	5.83535e-05	-1.09731e-10	-1.09299
150231314	chr1:150231314:A:G	1.52294e-05	0.00790768	-0.403906	9.26283e-05	0.255943	0.315502	0.000224828	0.468232	-0.212409
150231646	chr1:150231646:AT:A	1.40032e-06	-1.36103	-1.4215	3.63063e-06	-1.2341	-1.43364	1.46425e-05	-1.06085	-1.41474
150232067	chr1:150232067:G:A	1.90778e-06	-1.33581	-1.13748	3.9621e-06	-1.17531	-1.40507	2.335e-05	-0.658646	-1.35027
150232230	chr1:150232230:G:C	6.6527e-06	-1.09731e-10	-1.2242	2.06015e-05	-1.09731e-10	-0.931786	5.72443e-05	-1.09731e-10	-1.11219
150232389	chr1:150232389:C:T	1.15862e-05	-0.152191	-0.517215	2.30856e-05	0.110166	-0.928109	5.86948e-05	-0.1622	-0.924962
150232628	chr1:150232628:T:A	3.59006e-05	1.34515	-0.883618	0.000162033	1.67566	-0.545013	0.000217225	1.06253	-0.841111
150232729	chr1:150232729:T:A	5.89507e-06	-1.09731e-10	-1.34511	1.2583e-05	-1.09731e-10	-1.4248	4.23263e-05	-1.09731e-10	-1.4141
150232968	chr1:150232968:A:T	5.671e-06	-1.09731e-10	-1.38386	1.39866e-05	-1.09731e-10	-1.31905	4.51219e-05	-1.09731e-10	-1.35015
150233374	chr1:150233374:T:C	1.59142e-05	0.128865	-0.48088	9.59631e-05	0.373662	0.233153	0.000209699	0.584012	-0.397851
150233384	chr1:150233384:C:T	7.01734e-06	-1.09731e-10	-1.17084	2.02097e-05	-1.09731e-10	-0.950988	5.71836e-05	-1.09731e-10	-1.11325
150233411	chr1:150233411:T:C	6.06687e-06	-1.09731e-10	-1.31638	1.27085e-05	-1.09731e-10	-1.41488	4.18605e-05	-1.09731e-10	-1.42517
150233908	chr1:150233908:G:A	1.27509e-05	-0.0782216	-0.4954	2.56105e-05	0.197608	-0.911754	6.41413e-05	-0.0897948	-0.90863
150234030	chr1:150234030:C:T	8.19685e-06	0.147891	-1.16337	3.01254e-05	0.453258	-1.00504	0.000107027	0.63846	-1.12489
150234352	chr1:150234352:A:C	9.67159e-06	0.254378	-1.10441	3.63399e-05	0.56909	-0.933324	0.000128794	0.758907	-1.0602
150234358	chr1:150234358:G:A	6.75382e-06	-1.09731e-10	-1.20912	1.91433e-05	-1.09731e-10	-1.0052	5.46558e-05	-1.09731e-10	-1.15846
150235066	chr1:150235066:T:C	5.77091e-06	-1.09731e-10	-1.36639	1.25037e-05	-1.09731e-10	-1.43112	4.14918e-05	-1.09731e-10	-1.43402
150235153	chr1:150235153:G:A	5.4843e-06	-1.09731e-10	-1.41734	1.32069e-05	-1.09731e-10	-1.37641	4.58779e-05	-1.09731e-10	-1.33353
150235256	chr1:150235256:C:T	7.50356e-06	-1.09731e-10	-1.10385	1.78759e-05	-1.09731e-10	-1.07369	7.25586e-05	-1.09731e-10	-0.875118
150235687	chr1:150235687:A:C	5.57286e-06	-1.09731e-10	-1.40131	1.24736e-05	-1.09731e-10	-1.43354	4.16871e-05	-1.09731e-10	-1.42932
150235842	chr1:150235842:A:G	5.54501e-06	-1.09731e-10	-1.40633	1.24849e-05	-1.09731e-10	-1.43263	4.17792e-05	-1.09731e-10	-1.42711
150236492	chr1:150236492:C:G	1.3597e-05	0.0143032	-0.523681	8.03455e-05	0.26489	0.164297	0.000197699	0.469331	-0.342097
150236658	chr1:150236658:T:A	7.502e-06	-1.09731e-10	-1.10405	1.40472e-05	-1.09731e-10	-1.31473	5.04807e-05	-1.09731e-10	-1.23792
150237407	chr1:150237407:C:T	1.36692e-06	-1.40728	-1.39939	3.4819e-06	-1.30031	-1.40926	1.34005e-05	-1.14022	-1.424
150237425	chr1:150237425:G:A	5.67064e-06	-1.09731e-10	-1.38392	1.24709e-05	-1.09731e-10	-1.43375	4.15134e-05	-1.09731e-10	-1.4335
150237772	chr1:150237772:C:T	1.32235e-06	-1.40594	-1.43387	3.44221e-06	-1.29272	-1.42832	1.33479e-05	-1.13574	-1.43242
150237901	chr1:150237901:T:C	4.63318e-05	1.55649	-0.839886	0.000214841	1.90132	-0.48857	0.000277285	1.26152	-0.795988
150238067	chr1:150238067:T:C	5.41317e-06	-1.09731e-10	-1.43039	1.24681e-05	-1.09731e-10	-1.43397	4.17091e-05	-1.09731e-10	-1.42879
150238609	chr1:150238609:C:T	6.9272e-06	-1.09731e-10	-1.18377	1.98612e-05	-1.09731e-10	-0.968381	5.61932e-05	-1.09731e-10	-1.13072
150238638	chr1:150238638:G:A	5.6323e-06	-1.09731e-10	-1.39071	1.24664e-05	-1.09731e-10	-1.43411	4.15527e-05	-1.09731e-10	-1.43255
150238755	chr1:150238755:G:A	4.13502e-05	1.35465	-0.751794	0.000197476	1.6909	-0.362427	0.000247251	1.05527	-0.704379
150238804	chr1:150238804:T:C	6.22754e-06	-1.09731e-10	-1.29024	1.63151e-05	-1.09731e-10	-1.16506	5.78605e-05	-1.09731e-10	-1.10148
150238955	chr1:150238955:G:T	5.43566e-06	-1.09731e-10	-1.42624	1.46475e-05	-1.09731e-10	-1.27288	4.41548e-05	-1.09731e-10	-1.37181
150239115	chr1:150239115:G:A	6.86822e-06	-1.09731e-10	-1.19232	1.96024e-05	-1.09731e-10	-0.981497	5.56472e-05	-1.09731e-10	-1.14048
150239116	chr1:150239116:C:A	7.0412e-06	-1.09731e-10	-1.16745	2.02813e-05	-1.09731e-10	-0.94745	5.72058e-05	-1.09731e-10	-1.11286
150239162	chr1:150239162:C:T	8.56998e-06	-1.09731e-10	-0.970959	1.60282e-05	-1.09731e-10	-1.1828	5.46347e-05	-1.09731e-10	-1.15884
150239255	chr1:150239255:A:G	7.25374e-06	-1.09731e-10	-1.13771	1.74754e-05	-1.09731e-10	-1.09635	5.56208e-05	-1.09731e-10	-1.14096
150239384	chr1:150239384:A:G	1.30811e-05	0.288542	-0.836595	4.48292e-05	0.630553	-0.784843	0.00016142	0.795913	-0.871415
150239445	chr1:150239445:C:T	1.53127e-05	-1.09731e-10	-0.390542	2.89995e-05	-1.09731e-10	-0.589872	8.53205e-05	-1.09731e-10	-0.713099
150239529	chr1:150239529:T:C	5.57116e-06	-1.09731e-10	-1.40162	1.24742e-05	-1.09731e-10	-1.43349	4.16917e-05	-1.09731e-10	-1.42921
150239543	chr1:150239543:C:T	4.08181e-05	1.48777	-0.897866	0.000184588	1.82781	-0.566828	0.000243777	1.19551	-0.858773
150239722	chr1:150239722:C:T	6.51585e-06	-1.09731e-10	-1.24499	1.48382e-05	-1.09731e-10	-1.25994	5.75909e-05	-1.09731e-10	-1.10615
150240054	chr1:150240054:G:T	6.50303e-06	-1.09731e-10	-1.24696	1.48102e-05	-1.09731e-10	-1.26183	5.74416e-05	-1.09731e-10	-1.10874
150240414	chr1:150240414:C:G	5.42783e-06	-1.09731e-10	-1.42768	1.36501e-05	-1.09731e-10	-1.3434	4.23798e-05	-1.09731e-10	-1.41284
150240480	chr1:150240480:T:C	5.64587e-06	-1.09731e-10	-1.3883	1.24674e-05	-1.09731e-10	-1.43403	4.1541e-05	-1.09731e-10	-1.43283
150240741	chr1:150240741:G:A	6.73351e-06	-1.09731e-10	-1.21213	1.31006e-05	-1.09731e-10	-1.38449	4.59371e-05	-1.09731e-10	-1.33224
150240811	chr1:150240811:G:A	7.25282e-06	-1.09731e-10	-1.13783	1.6013e-05	-1.09731e-10	-1.18375	4.94518e-05	-1.09731e-10	-1.25852
150240893	chr1:150240893:G:A	4.87922e-06	-1.53424	-4.15888e-10	1.12277e-05	-1.53876	-4.15888e-10	3.65734e-05	-1.56019	-4.15888e-10
150241283	chr1:150241283:TGCCTCA:T	5.56395e-06	-1.09731e-10	-1.40292	1.31817e-05	-1.09731e-10	-1.37832	4.17646e-05	-1.09731e-10	-1.42746
150242097	chr1:150242097:G:A	5.73135e-06	-1.09731e-10	-1.37327	1.28396e-05	-1.09731e-10	-1.40462	4.14945e-05	-1.09731e-10	-1.43395
150242218	chr1:150242218:G:A	5.40458e-06	-1.09731e-10	-1.43198	1.33141e-05	-1.09731e-10	-1.36833	4.55028e-05	-1.09731e-10	-1.34174
150242419	chr1:150242419:A:C	1.93637e-05	-1.09731e-10	-0.155826	3.44085e-05	-1.09731e-10	-0.418845	0.000131602	-1.09731e-10	-0.279735
150242452	chr1:150242452:T:C	2.313e-05	0.0219064	-4.15888e-10	3.96896e-05	-0.27606	-4.15888e-10	9.44184e-05	-0.611778	-4.15888e-10
150243398	chr1:150243398:G:A	5.82746e-06	-1.09731e-10	-1.35664	1.24833e-05	-1.09731e-10	-1.43276	4.14871e-05	-1.09731e-10	-1.43413
150243679	chr1:150243679:C:T	5.41469e-06	-1.09731e-10	-1.43011	1.34323e-05	-1.09731e-10	-1.35949	4.59662e-05	-1.09731e-10	-1.33161
150243853	chr1:150243853:G:A	5.4063e-06	-1.09731e-10	-1.43166	1.33038e-05	-1.09731e-10	-1.3691	4.5464e-05	-1.09731e-10	-1.34259
150243993	chr1:150243993:G:A	0.00023537	3.47398	-1.13204	0.00111207	3.94423	-0.887399	0.0013571	3.15659	-1.103
150244213	chr1:150244213:G:A	6.56914e-06	-1.23684	-4.15888e-10	1.46556e-05	-1.27232	-4.15888e-10	7.01514e-05	-0.908858	-4.15888e-10
150244784	chr1:150244784:T:G	5.42861e-06	-1.09731e-10	-1.42754	1.35674e-05	-1.09731e-10	-1.34948	4.65173e-05	-1.09731e-10	-1.31969
150244871	chr1:150244871:C:T	5.43713e-06	-1.09731e-10	-1.42597	1.36389e-05	-1.09731e-10	-1.34423	4.68123e-05	-1.09731e-10	-1.31337
150245211	chr1:150245211:A:G	1.96134e-06	-1.55083	-0.894764	3.11159e-06	-1.51758	-1.30443	1.24009e-05	-1.40849	-1.23325
150245279	chr1:150245279:G:A	7.59789e-06	-1.09731e-10	-1.09135	2.56106e-05	-1.09731e-10	-0.714145	6.58256e-05	-1.09731e-10	-0.972505
150245525	chr1:150245525:C:T	5.40952e-06	-1.09731e-10	-1.43106	1.33638e-05	-1.09731e-10	-1.3646	4.57158e-05	-1.09731e-10	-1.33707
150245658	chr1:150245658:C:T	1.12547e-05	-1.09731e-10	-0.698434	2.389e-05	-1.09731e-10	-0.783689	8.14045e-05	-1.09731e-10	-0.760083
150245877	chr1:150245877:C:T	1.80334e-06	-1.55483	-0.974757	2.86775e-06	-1.55887	-1.34475	1.06494e-05	-1.51192	-1.28209
150246417	chr1:150246417:G:A	6.96813e-06	-1.17788	-4.15888e-10	1.57505e-05	-1.20028	-4.15888e-10	6.55774e-05	-0.976282	-4.15888e-10
150246477	chr1:150246477:A:T	2.09841e-05	-1.09731e-10	-0.0754573	3.70741e-05	-1.09731e-10	-0.344231	0.00014191	-1.09731e-10	-0.204317
150247271	chr1:150247271:C:T	7.76262e-06	-1.09731e-10	-1.0699	1.47889e-05	-1.09731e-10	-1.26327	5.27099e-05	-1.09731e-10	-1.19471
150247757	chr1:150247757:G:A	7.12173e-06	-1.09731e-10	-1.15607	1.28859e-05	-1.09731e-10	-1.40102	4.70246e-05	-1.09731e-10	-1.30884
150248071	chr1:150248071:TC:T	5.50992e-06	-1.09731e-10	-1.41267	1.42033e-05	-1.09731e-10	-1.30367	4.89858e-05	-1.09731e-10	-1.26798
150248156	chr1:150248156:T:C	6.12298e-06	-1.09731e-10	-1.30718	1.24667e-05	-1.09731e-10	-1.43409	4.2732e-05	-1.09731e-10	-1.40457
150248252	chr1:150248252:A:G	7.13457e-06	-1.09731e-10	-1.15427	1.30325e-05	-1.09731e-10	-1.3897	4.69305e-05	-1.09731e-10	-1.31085
150248681	chr1:150248681:C:T	0.000237728	3.4642	-1.1123	0.00115012	3.93005	-0.83958	0.00137487	3.14285	-1.07625
150249249	chr1:150249249:G:A	7.72113e-06	-1.09731e-10	-1.07526	1.87359e-05	-1.09731e-10	-1.02671	7.67246e-05	-1.09731e-10	-0.819291
150249265	chr1:150249265:C:T	0.000250895	3.47914	-1.07333	0.00123356	3.94734	-0.786834	0.00145535	3.15853	-1.03505
150249338	chr1:150249338:T:C	0.000235232	3.42192	-1.08057	0.00115116	3.88798	-0.796604	0.00136429	3.10193	-1.04306
150249438	chr1:150249438:A:G	1.46082e-06	-1.55438	-1.18584	2.6573e-06	-1.55909	-1.42075	9.5647e-06	-1.51366	-1.38777
150249900	chr1:150249900:T:C	7.77562e-06	-1.09731e-10	-1.06823	1.48565e-05	-1.09731e-10	-1.25871	5.28694e-05	-1.09731e-10	-1.19169
150250171	chr1:150250171:C:T	5.39716e-06	-1.09731e-10	-1.43335	1.2469e-05	-1.09731e-10	-1.4339	4.29023e-05	-1.09731e-10	-1.40059
150250746	chr1:150250746:C:T	6.5712e-06	-1.09731e-10	-1.23653	1.7736e-05	-1.09731e-10	-1.08155	5.91561e-05	-1.09731e-10	-1.07933
150250895	chr1:150250895:C:T	6.85913e-06	-1.09731e-10	-1.19364	1.82405e-05	-1.09731e-10	-1.05351	6.17411e-05	-1.09731e-10	-1.03656
150251737	chr1:150251737:T:C	1.55546e-06	-1.55971	-1.11774	2.75204e-06	-1.55269	-1.39211	1.02184e-05	-1.48713	-1.34819
150252115	chr1:150252115:A:G	1.76368e-06	-1.42908	-1.12274	3.19254e-06	-1.49035	-1.30599	1.01056e-05	-1.55333	-1.29309
150252706	chr1:150252706:G:A	0.000322829	3.70786	-1.04996	0.0016506	4.20663	-0.75488	0.00188748	3.39398	-1.01049
150253111	chr1:150253111:A:G	1.53862e-06	-1.4613	-1.22704	2.75043e-06	-1.51859	-1.4268	9.02341e-06	-1.55941	-1.40028
150254362	chr1:150254362:T:A	1.03361e-05	-1.09731e-10	-0.783579	1.62437e-05	-1.09731e-10	-1.16944	6.20389e-05	-1.09731e-10	-1.03175
150254838	chr1:150254838:C:T	6.94546e-06	-1.09731e-10	-1.18114	1.25563e-05	-1.09731e-10	-1.42693	4.40817e-05	-1.09731e-10	-1.37347
150254843	chr1:150254843:A:G	7.29737e-06	-1.09731e-10	-1.13171	1.42319e-05	-1.09731e-10	-1.30166	4.81677e-05	-1.09731e-10	-1.28483
150254996	chr1:150254996:CATGGA:C	6.69512e-06	-1.09731e-10	-1.21785	1.53352e-05	-1.09731e-10	-1.227	5.07645e-05	-1.09731e-10	-1.23232
150255197	chr1:150255197:C:G	7.83255e-06	-1.09731e-10	-1.06094	1.90021e-05	-1.09731e-10	-1.0126	7.80964e-05	-1.09731e-10	-0.80157
150255364	chr1:150255364:C:T	5.4046e-06	-1.09731e-10	-1.43197	1.33916e-05	-1.09731e-10	-1.36252	4.203e-05	-1.09731e-10	-1.42113
150256796	chr1:150256796:G:C	6.87789e-06	-1.09731e-10	-1.19091	1.25372e-05	-1.09731e-10	-1.42845	4.38743e-05	-1.09731e-10	-1.37819
150257055	chr1:150257055:G:A	5.46551e-06	-1.42077	-4.15888e-10	1.15672e-05	-1.50897	-4.15888e-10	3.72037e-05	-1.5431	-4.15888e-10
150257508	chr1:150257508:A:G	7.4728e-06	-1.09731e-10	-1.10795	1.97286e-05	-1.09731e-10	-0.975081	7.40273e-05	-1.09731e-10	-0.855079
150257933	chr1:150257933:G:C	7.67745e-06	-1.09731e-10	-1.08094	1.34331e-05	-1.09731e-10	-1.35943	4.92614e-05	-1.09731e-10	-1.26237
150258636	chr1:150258636:C:T	5.84029e-06	-1.09731e-10	-1.35444	1.38247e-05	-1.09731e-10	-1.33069	5.13003e-05	-1.09731e-10	-1.22182
150258957	chr1:150258957:G:GGGCA	2.45247e-05	-1.09731e-10	0.0804587	4.24034e-05	-1.09731e-10	-0.209922	0.000164241	-1.09731e-10	-0.0581769
150259594	chr1:150259594:T:A	1.61534e-06	-1.55472	-1.08496	4.60884e-06	-1.55746	-0.871716	1.27431e-05	-1.47559	-1.13894
150260139	chr1:150260139:T:A	5.7932e-06	-1.09731e-10	-1.36254	1.48544e-05	-1.09731e-10	-1.25885	4.81111e-05	-1.09731e-10	-1.286
150261691	chr1:150261691:C:G	7.78845e-06	-1.06658	-4.15888e-10	1.34275e-05	-1.35985	-4.15888e-10	5.08482e-05	-1.23067	-4.15888e-10
150262258	chr1:150262258:G:T	4.43998e-06	-0.738413	-0.890161	1.97949e-05	0.00893374	-0.98066	6.76352e-05	-0.122718	-0.822666
150262572	chr1:150262572:G:A	6.33314e-06	-1.09731e-10	-1.27343	1.24689e-05	-1.09731e-10	-1.43392	4.23764e-05	-1.09731e-10	-1.41292
150262700	chr1:150262700:T:G	5.90667e-06	-1.09731e-10	-1.34314	1.40193e-05	-1.09731e-10	-1.31671	5.23439e-05	-1.09731e-10	-1.20168
150262926	chr1:150262926:TA:T	5.46966e-06	-1.09731e-10	-1.42001	1.27381e-05	-1.09731e-10	-1.41255	4.1505e-05	-1.09731e-10	-1.4337
150262955	chr1:150262955:G:C	1.53838e-05	-1.09731e-10	-0.385911	2.71577e-05	-1.09731e-10	-0.655489	0.000103184	-1.09731e-10	-0.522998
150264428	chr1:150264428:C:A	6.66199e-06	-1.09731e-10	-1.22281	1.69898e-05	-1.09731e-10	-1.12454	5.38596e-05	-1.09731e-10	-1.17313
150265224	chr1:150265224:G:A	5.20402e-06	-0.693513	-0.77628	1.66486e-05	-0.384036	-0.760789	6.56123e-05	-0.0200719	-0.955678
150266193	chr1:150266193:G:C	5.46115e-06	-1.09731e-10	-1.42157	1.26905e-05	-1.09731e-10	-1.41629	4.15512e-05	-1.09731e-10	-1.43259
150266299	chr1:150266299:T:C	0.000237488	3.47132	-1.12043	0.00114861	3.94191	-0.852751	0.0013782	3.15398	-1.08496
150269222	chr1:150269222:G:A	1.27219e-05	-1.09731e-10	-0.575901	2.3092e-05	-1.09731e-10	-0.817663	8.64886e-05	-1.09731e-10	-0.699501
150269397	chr1:150269397:T:C	6.83206e-06	-1.09731e-10	-1.1976	1.37253e-05	-1.09731e-10	-1.33791	4.62396e-05	-1.09731e-10	-1.32568
150269660	chr1:150269660:C:T	7.07103e-06	-1.09731e-10	-1.16322	1.85361e-05	-1.09731e-10	-1.03743	6.87723e-05	-1.09731e-10	-0.928712
150269940	chr1:150269940:G:A	0.000248914	3.48773	-1.08985	0.00121756	3.95729	-0.80983	0.00144794	3.17074	-1.05236
150270420	chr1:150270420:T:A	5.68945e-06	-1.09731e-10	-1.38061	1.47133e-05	-1.09731e-10	-1.2684	4.28546e-05	-1.09731e-10	-1.4017
150270852	chr1:150270852:C:T	6.88024e-06	-1.19057	-4.15888e-10	1.42198e-05	-1.30252	-4.15888e-10	4.49892e-05	-1.35309	-4.15888e-10
150271008	chr1:150271008:A:AT	1.2901e-05	-1.09731e-10	-0.561918	2.35236e-05	-1.09731e-10	-0.799145	8.79357e-05	-1.09731e-10	-0.682907
150271643	chr1:150271643:G:A	9.25435e-06	-1.09731e-10	-0.894131	2.45265e-05	-1.09731e-10	-0.757396	6.37781e-05	-1.09731e-10	-1.0041
150272023	chr1:150272023:C:T	1.19962e-05	-1.09731e-10	-0.634636	2.19197e-05	-1.09731e-10	-0.869765	8.17592e-05	-1.09731e-10	-0.755735
150272146	chr1:150272146:AAAAC:A	7.01242e-06	-1.09731e-10	-1.17154	1.3589e-05	-1.09731e-10	-1.34789	4.78271e-05	-1.09731e-10	-1.29192
150272679	chr1:150272679:G:A	9.23828e-06	-0.895868	-4.15888e-10	2.17631e-05	-0.876932	-4.15888e-10	5.81242e-05	-1.09693	-4.15888e-10
150272921	chr1:150272921:G:A	5.50908e-06	-1.09731e-10	-1.41283	1.55963e-05	-1.09731e-10	-1.21011	4.54166e-05	-1.09731e-10	-1.34364
150273019	chr1:150273019:A:T	5.39544e-06	-1.09731e-10	-1.43367	1.27546e-05	-1.09731e-10	-1.41126	4.28124e-05	-1.09731e-10	-1.40269
150273149	chr1:150273149:A:G	1.23698e-06	-1.55785	-1.3487	2.75541e-06	-1.55743	-1.38616	9.2626e-06	-1.52874	-1.40479
150273157	chr1:150273157:G:A	6.06259e-06	-1.09731e-10	-1.31709	1.33232e-05	-1.09731e-10	-1.36764	4.18188e-05	-1.09731e-10	-1.42617
150273667	chr1:150273667:T:C	4.09443e-05	1.61801	-1.02502	0.000181732	1.97914	-0.733756	0.000254718	1.36879	-0.988145
150274009	chr1:150274009:G:A	2.38656e-05	-1.09731e-10	0.053214	2.3086e-05	-1.09731e-10	-0.817924	7.81046e-05	-1.09731e-10	-0.801465
150274508	chr1:150274508:G:C	2.34833e-05	-1.09731e-10	0.0370644	2.28435e-05	-1.09731e-10	-0.828482	7.72546e-05	-1.09731e-10	-0.812407
150274906	chr1:150274906:A:C	5.70561e-06	-1.09731e-10	-1.37777	1.57016e-05	-1.09731e-10	-1.20339	4.45214e-05	-1.09731e-10	-1.36354
150275248	chr1:150275248:C:T	6.25587e-06	-1.09731e-10	-1.2857	1.2914e-05	-1.09731e-10	-1.39884	4.47137e-05	-1.09731e-10	-1.35923
150275456	chr1:150275456:T:C	5.68384e-06	-1.09731e-10	-1.3816	1.41138e-05	-1.09731e-10	-1.31	5.17941e-05	-1.09731e-10	-1.21224
150275584	chr1:150275584:TCA:T	7.74532e-06	-1.09731e-10	-1.07214	1.39645e-05	-1.09731e-10	-1.32063	5.0259e-05	-1.09731e-10	-1.24232
150275637	chr1:150275637:T:G	2.50781e-05	-1.09731e-10	0.102773	2.39249e-05	-1.09731e-10	-0.782231	8.10002e-05	-1.09731e-10	-0.765061
150275791	chr1:150275791:G:A	8.99651e-06	-1.09731e-10	-0.922387	1.39168e-05	-1.09731e-10	-1.32405	5.2718e-05	-1.09731e-10	-1.19456
150276166	chr1:150276166:A:C	5.51757e-06	-1.09731e-10	-1.41129	1.27243e-05	-1.09731e-10	-1.41364	4.26235e-05	-1.09731e-10	-1.40711
150276359	chr1:150276359:A:T	8.95153e-06	-0.927399	-4.15888e-10	2.08749e-05	-0.918602	-4.15888e-10	4.7278e-05	-1.30347	-4.15888e-10
150276693	chr1:150276693:C:A	1.36235e-06	-1.47469	-1.33533	3.71798e-06	-1.2429	-1.40107	1.47614e-05	-1.03743	-1.43006
150276941	chr1:150276941:G:GA	2.97535e-06	-0.752719	-1.27615	1.59132e-05	-0.210552	-0.979446	4.59347e-05	-0.0881742	-1.24412
150278029	chr1:150278029:G:A	5.94796e-06	-1.09731e-10	-1.33618	1.25816e-05	-1.09731e-10	-1.42491	4.46584e-05	-1.09731e-10	-1.36047
150278123	chr1:150278123:T:A	6.53522e-06	-0.0611822	-1.18083	2.58904e-05	0.586738	-1.29002	8.02718e-05	0.502553	-1.27665
150278220	chr1:150278220:G:A	7.62623e-06	-1.09731e-10	-1.08763	1.46029e-05	-1.09731e-10	-1.27593	4.94663e-05	-1.09731e-10	-1.25822
150278225	chr1:150278225:G:A	1.15324e-06	-1.54252	-1.43413	3.52113e-06	-1.4283	-1.27006	1.13207e-05	-1.39639	-1.33649
150278580	chr1:150278580:G:A	3.97251e-05	1.58452	-1.02176	0.000176091	1.94333	-0.72948	0.000247801	1.33788	-0.984766
150278709	chr1:150278709:G:A	5.84427e-06	-1.09731e-10	-1.35376	1.49939e-05	-1.09731e-10	-1.24951	5.52284e-05	-1.09731e-10	-1.14804
150279405	chr1:150279405:T:A	8.07859e-06	-1.09731e-10	-1.03001	2.41781e-05	-1.09731e-10	-0.771702	6.63318e-05	-1.09731e-10	-0.964845
150279504	chr1:150279504:G:A	3.88977e-05	1.56681	-1.0251	0.000171979	1.92411	-0.733888	0.000242602	1.32018	-0.988275
150280045	chr1:150280045:A:G	6.32189e-06	-1.09731e-10	-1.27521	1.2828e-05	-1.09731e-10	-1.40552	4.26034e-05	-1.09731e-10	-1.40758
150280449	chr1:150280449:G:A	1.40004e-05	-1.09731e-10	-0.480138	2.50782e-05	-1.09731e-10	-0.73515	9.37531e-05	-1.09731e-10	-0.618848
150280962	chr1:150280962:C:T	9.22522e-06	-1.09731e-10	-0.897283	1.68082e-05	-1.09731e-10	-1.13528	5.98085e-05	-1.09731e-10	-1.06837
150281461	chr1:150281461:C:G	5.43647e-06	-1.09731e-10	-1.42609	1.50826e-05	-1.09731e-10	-1.24361	4.40714e-05	-1.09731e-10	-1.3737
150282099	chr1:150282099:G:A	5.47129e-06	-1.09731e-10	-1.41971	1.27017e-05	-1.09731e-10	-1.41541	4.1579e-05	-1.09731e-10	-1.43192
150283105	chr1:150283105:G:A	5.39536e-06	-1.09731e-10	-1.43369	1.27333e-05	-1.09731e-10	-1.41293	4.15573e-05	-1.09731e-10	-1.43244
150283177	chr1:150283177:T:C	3.40852e-06	-0.711667	-1.18128	1.46523e-05	-0.138907	-1.13365	4.57888e-05	-0.0320521	-1.30342
150284147	chr1:150284147:C:T	7.32131e-06	-1.09731e-10	-1.12843	1.31924e-05	-1.09731e-10	-1.37751	4.77319e-05	-1.09731e-10	-1.29391
150284919	chr1:150284919:G:A	4.99896e-06	-1.50999	-4.15888e-10	1.10021e-05	-1.55907	-4.15888e-10	3.699e-05	-1.54887	-4.15888e-10
150285304	chr1:150285304:A:G	1.95413e-06	-1.02149	-1.42779	7.29472e-06	-0.539436	-1.43056	2.01967e-05	-0.728252	-1.42574
150285365	chr1:150285365:G:A	4.76429e-06	-1.55808	-4.15888e-10	1.1025e-05	-1.55699	-4.15888e-10	3.6586e-05	-1.55985	-4.15888e-10
150286426	chr1:150286426:C:G	5.68124e-06	0.0407059	-1.42276	3.09894e-05	0.765218	-1.28872	0.000104084	0.898602	-1.41291
150286988	chr1:150286988:A:C	1.46502e-06	-1.30732	-1.43003	4.57633e-06	-1.04141	-1.39485	1.6117e-05	-0.977956	-1.40169
150287533	chr1:150287533:T:A	1.17104e-06	-1.52876	-1.43258	3.09409e-06	-1.39509	-1.43257	1.16571e-05	-1.28141	-1.42219
150287560	chr1:150287560:TC:T	6.52131e-06	-1.09731e-10	-1.24415	1.26181e-05	-1.09731e-10	-1.42201	4.40822e-05	-1.09731e-10	-1.37346
150288142	chr1:150288142:G:C	5.44439e-06	-1.09731e-10	-1.42464	1.32329e-05	-1.09731e-10	-1.37444	4.68943e-05	-1.09731e-10	-1.31162
150288454	chr1:150288454:A:G	1.23572e-05	-1.09731e-10	-0.604985	1.89084e-05	-1.09731e-10	-1.01754	7.45366e-05	-1.09731e-10	-0.848223
150288535	chr1:150288535:A:G	1.0858e-05	-1.09731e-10	-0.734319	1.24664e-05	-1.09731e-10	-1.43411	4.49119e-05	-1.09731e-10	-1.35481
150288580	chr1:150288580:T:C	1.36985e-06	-1.37162	-1.43291	4.12977e-06	-1.14482	-1.39411	1.47468e-05	-1.08084	-1.38764
150288945	chr1:150288945:G:A	5.5294e-06	-1.09731e-10	-1.40915	1.50489e-05	-1.09731e-10	-1.24584	4.52618e-05	-1.09731e-10	-1.34705
150289240	chr1:150289240:C:G	1.36479e-06	-1.37729	-1.43094	4.12954e-06	-1.15342	-1.38557	1.47474e-05	-1.09005	-1.3784
150289480	chr1:150289480:A:G	5.51965e-06	-1.09731e-10	-1.41091	1.60179e-05	-1.09731e-10	-1.18344	4.56479e-05	-1.09731e-10	-1.33856
150289512	chr1:150289512:C:T	1.3554e-06	-1.38318	-1.43195	4.07735e-06	-1.16233	-1.38937	1.45469e-05	-1.09966	-1.38248
150289680	chr1:150289680:C:T	2.76164e-05	1.32595	-1.12676	5.87154e-05	1.48971	-1.37415	0.00012646	1.05321	-1.3728
150289855	chr1:150289855:C:G	2.49614e-06	-1.33788	-0.8666	4.53854e-06	-1.01442	-1.43012	2.24492e-05	-0.649995	-1.39827
150290826	chr1:150290826:GT:G	1.12766e-05	-0.696495	-4.15888e-10	2.60583e-05	-0.696814	-4.15888e-10	6.38932e-05	-1.0023	-4.15888e-10
150291065	chr1:150291065:G:A	5.42403e-06	-1.09731e-10	-1.42839	1.30977e-05	-1.09731e-10	-1.38471	4.62047e-05	-1.09731e-10	-1.32643
150291376	chr1:150291376:G:A	5.82506e-06	-1.09731e-10	-1.35705	1.24732e-05	-1.09731e-10	-1.43357	4.20268e-05	-1.09731e-10	-1.42121
150291412	chr1:150291412:A:G	3.32617e-05	1.47123	-1.08605	0.000143125	1.82243	-0.815861	0.000207437	1.22852	-1.05321
150291795	chr1:150291795:A:G	5.49539e-06	-1.09731e-10	-1.41531	1.57851e-05	-1.09731e-10	-1.19808	4.52276e-05	-1.09731e-10	-1.34781
150291891	chr1:150291891:G:T	2.87015e-05	1.41029	-1.17257	6.28036e-05	1.5749	-1.39203	0.000134377	1.13272	-1.39159
150292191	chr1:150292191:T:C	1.67691e-05	-1.09731e-10	-0.299684	1.85702e-05	-1.09731e-10	-1.03559	6.23176e-05	-1.09731e-10	-1.02727
150292247	chr1:150292247:GT:G	5.54286e-06	-1.09731e-10	-1.40671	1.6216e-05	-1.09731e-10	-1.17115	4.60129e-05	-1.09731e-10	-1.33059
150292294	chr1:150292294:T:C	8.86516e-06	0.113527	-1.05062	2.99419e-05	0.8592	-1.41709	0.000123913	0.982981	-1.32292
150292307	chr1:150292307:C:T	2.07309e-05	-1.09731e-10	-0.0875962	2.12257e-05	-1.09731e-10	-0.901937	7.16085e-05	-1.09731e-10	-0.888299
150292510	chr1:150292510:C:T	2.81736e-05	1.27406	-1.0549	0.000120613	1.61217	-0.776732	0.000177008	1.03793	-1.02125
150292753	chr1:150292753:G:A	1.49146e-06	-1.29362	-1.42585	5.8393e-06	-1.00273	-1.18981	1.89154e-05	-0.949692	-1.26985
150293088	chr1:150293088:GTGTC:G	1.09799e-05	-0.723155	-4.15888e-10	2.53764e-05	-0.723331	-4.15888e-10	5.42445e-05	-1.16601	-4.15888e-10
150293098	chr1:150293098:G:C	5.86791e-06	-1.09731e-10	-1.34973	1.26466e-05	-1.09731e-10	-1.41976	4.30686e-05	-1.09731e-10	-1.39672
150293137	chr1:150293137:CTAAG:C	2.7995e-05	1.30247	-1.08967	0.000118603	1.63997	-0.821341	0.000175572	1.06563	-1.0571
150293284	chr1:150293284:T:C	1.0742e-05	0.318473	-1.06353	3.84891e-05	1.10674	-1.41352	0.000155366	1.20868	-1.32241
150294139	chr1:150294139:A:C	3.14784e-05	1.03612	-0.706039	4.03193e-05	0.833853	-1.09417	6.57117e-05	0.175951	-1.15019
150294180	chr1:150294180:T:C	1.95694e-05	-1.09731e-10	-0.145257	2.04849e-05	-1.09731e-10	-0.937462	6.90582e-05	-1.09731e-10	-0.924564
150294726	chr1:150294726:G:A	5.93521e-06	-1.09731e-10	-1.33832	1.28225e-05	-1.09731e-10	-1.40594	4.71951e-05	-1.09731e-10	-1.30522
150294810	chr1:150294810:A:G	5.88048e-06	-1.09731e-10	-1.34759	1.24769e-05	-1.09731e-10	-1.43327	4.20906e-05	-1.09731e-10	-1.41969
150295381	chr1:150295381:C:T	1.31433e-05	-0.543308	-4.15888e-10	2.10554e-05	-0.909993	-4.15888e-10	7.37825e-05	-0.858391	-4.15888e-10
150296038	chr1:150296038:G:A	1.45364e-06	-1.31104	-1.43411	4.44465e-06	-1.05591	-1.40954	1.57633e-05	-0.99669	-1.40514
150296112	chr1:150296112:T:C	5.43296e-06	-1.09731e-10	-1.42674	1.30324e-05	-1.09731e-10	-1.38971	4.62346e-05	-1.09731e-10	-1.32578
150296173	chr1:150296173:C:T	7.86134e-06	-1.09731e-10	-1.05727	1.46969e-05	-1.09731e-10	-1.26951	5.29052e-05	-1.09731e-10	-1.19101
150296199	chr1:150296199:T:C	1.22743e-06	-1.48827	-1.42602	3.45039e-06	-1.31102	-1.40764	1.26766e-05	-1.186	-1.43375
150296758	chr1:150296758:A:AT	5.41172e-06	-1.09731e-10	-1.43066	1.28589e-05	-1.09731e-10	-1.40311	4.15024e-05	-1.09731e-10	-1.43376
150297029	chr1:150297029:C:T	1.80872e-05	1.0513	-1.27531	6.99411e-05	1.69373	-1.40323	0.000200311	1.46316	-1.3228
150297269	chr1:150297269:C:G	5.45841e-06	-1.09731e-10	-1.42207	1.31871e-05	-1.09731e-10	-1.37791	4.70913e-05	-1.09731e-10	-1.30742
150297508	chr1:150297508:C:T	1.22327e-06	-1.4916	-1.42609	3.42801e-06	-1.31731	-1.40786	1.25793e-05	-1.19368	-1.43378
150297602	chr1:150297602:T:C	1.19527e-06	-1.51076	-1.43009	3.27713e-06	-1.35467	-1.41551	1.20097e-05	-1.23972	-1.43408
150297686	chr1:150297686:G:A	1.80903e-05	-1.09731e-10	-0.223849	3.35132e-05	-1.09731e-10	-0.445211	9.7297e-05	-1.09731e-10	-0.581745
150297785	chr1:150297785:A:G	1.21164e-06	-1.49606	-1.4312	3.36515e-06	-1.32552	-1.41816	1.24498e-05	-1.20395	-1.43386
150298022	chr1:150298022:C:T	5.75023e-06	-1.09731e-10	-1.36998	1.24706e-05	-1.09731e-10	-1.43377	4.17008e-05	-1.09731e-10	-1.42899
150298242	chr1:150298242:C:T	8.66914e-06	-1.09731e-10	-0.959454	2.73698e-05	-1.09731e-10	-0.647708	7.28752e-05	-1.09731e-10	-0.870765
150298366	chr1:150298366:C:T	2.68923e-06	-0.729989	-1.39998	6.09536e-06	-0.951603	-1.19802	1.69024e-05	-1.02566	-1.3064
150298655	chr1:150298655:G:A	1.22951e-06	-1.48427	-1.42834	3.46142e-06	-1.30343	-1.41204	1.27883e-05	-1.17687	-1.43411
150298822	chr1:150298822:G:A	5.66966e-06	-1.09731e-10	-1.3841	1.7207e-05	-1.09731e-10	-1.11183	4.77877e-05	-1.09731e-10	-1.29275
150298944	chr1:150298944:A:G	9.03415e-06	-1.09731e-10	-0.918213	1.47745e-05	-1.09731e-10	-1.26425	5.55303e-05	-1.09731e-10	-1.14258
150299077	chr1:150299077:A:G	7.88979e-06	-1.09731e-10	-1.05365	1.37496e-05	-1.09731e-10	-1.33614	5.06565e-05	-1.09731e-10	-1.23445
150299131	chr1:150299131:G:A	8.93597e-06	-1.09731e-10	-0.929139	2.71554e-05	-1.09731e-10	-0.655572	7.32044e-05	-1.09731e-10	-0.866258
150299315	chr1:150299315:ACT:A	2.57155e-05	0.913696	-0.785825	3.40497e-05	0.716013	-1.14534	5.67164e-05	0.0760826	-1.19753
150299440	chr1:150299440:T:C	6.0379e-06	-1.09731e-10	-1.32117	1.25339e-05	-1.09731e-10	-1.42871	4.26076e-05	-1.09731e-10	-1.40748
150299621	chr1:150299621:G:A	3.78479e-06	-0.645452	-1.14278	1.98452e-05	0.228951	-1.19814	6.93782e-05	0.144848	-1.06479
150300021	chr1:150300021:A:G	5.5782e-06	-1.09731e-10	-1.40036	1.64616e-05	-1.09731e-10	-1.15612	4.64458e-05	-1.09731e-10	-1.32123
150300200	chr1:150300200:G:A	2.28524e-05	1.12376	-1.11393	9.53581e-05	1.45126	-0.85077	0.000144758	0.895236	-1.07968
150300385	chr1:150300385:T:C	2.30356e-05	1.08767	-1.06985	9.73491e-05	1.41285	-0.791695	0.000146464	0.860532	-1.03326
150301153	chr1:150301153:G:A	1.25403e-06	-1.47158	-1.42128	3.58605e-06	-1.28044	-1.39966	1.31773e-05	-1.14871	-1.43231
150301287	chr1:150301287:A:G	1.73537e-05	-1.09731e-10	-0.265418	3.22999e-05	-1.09731e-10	-0.482086	9.40843e-05	-1.09731e-10	-0.615322
150301549	chr1:150301549:A:G	1.41121e-06	-1.48623	-1.28855	2.78859e-06	-1.54894	-1.38267	8.90881e-06	-1.55565	-1.41682
150301836	chr1:150301836:T:A	5.48234e-06	-1.09731e-10	-1.41769	1.32913e-05	-1.09731e-10	-1.37004	4.76253e-05	-1.09731e-10	-1.29615
150302136	chr1:150302136:T:G	5.43367e-06	-1.09731e-10	-1.42661	1.30367e-05	-1.09731e-10	-1.38938	4.62588e-05	-1.09731e-10	-1.32526
150302181	chr1:150302181:A:G	2.66295e-05	1.2499	-1.08711	0.00011276	1.58427	-0.816156	0.000167907	1.0157	-1.0518
150302182	chr1:150302182:G:A	1.33308e-06	-1.43817	-1.39356	3.81942e-06	-1.21388	-1.40317	1.42038e-05	-1.07642	-1.42958
150302870	chr1:150302870:G:A	6.22607e-06	-1.09731e-10	-1.29048	1.31443e-05	-1.09731e-10	-1.38116	4.96593e-05	-1.09731e-10	-1.25433
150302919	chr1:150302919:G:C	5.43367e-06	-1.09731e-10	-1.42661	1.30367e-05	-1.09731e-10	-1.38938	4.62588e-05	-1.09731e-10	-1.32526
150303594	chr1:150303594:A:G	2.141e-06	-1.33798	-1.01997	4.0551e-06	-1.20283	-1.35435	1.71181e-05	-1.15966	-1.15972
150304001	chr1:150304001:G:A	1.21625e-06	-1.49474	-1.42871	3.39019e-06	-1.32328	-1.41299	1.24837e-05	-1.20096	-1.43413
150304033	chr1:150304033:G:A	1.53099e-06	-1.26759	-1.42572	4.80782e-06	-0.982307	-1.4046	1.67777e-05	-0.928035	-1.41143
150304126	chr1:150304126:C:G	2.60818e-06	-1.37226	-0.788311	3.6029e-06	-1.50266	-1.17275	1.24588e-05	-1.55103	-1.08606
150304222	chr1:150304222:A:C	1.20797e-06	-1.50067	-1.42961	3.34629e-06	-1.33458	-1.41472	1.23074e-05	-1.21519	-1.43412
150304298	chr1:150304298:G:A	5.49447e-06	-1.09731e-10	-1.41548	1.2792e-05	-1.09731e-10	-1.40833	4.16599e-05	-1.09731e-10	-1.42997
150304444	chr1:150304444:A:G	1.3763e-05	0.765803	-1.26305	5.09991e-05	1.37391	-1.39925	0.000148375	1.15438	-1.31416
150305419	chr1:150305419:G:A	7.78876e-06	-1.09731e-10	-1.06654	1.36686e-05	-1.09731e-10	-1.34205	5.02111e-05	-1.09731e-10	-1.24328
150305867	chr1:150305867:TA:T	1.69495e-06	-1.16592	-1.42565	5.52449e-06	-0.842659	-1.4053	1.93929e-05	-0.782828	-1.41178
150305958	chr1:150305958:C:T	1.72e-06	-1.22245	-1.35445	7.02882e-06	-1.00666	-1.00047	4.9677e-05	-0.145271	-1.1087
150306064	chr1:150306064:A:T	6.48013e-06	-1.09731e-10	-1.25048	1.60483e-05	-1.09731e-10	-1.18155	5.2956e-05	-1.09731e-10	-1.19005
150306212	chr1:150306212:G:T	1.92404e-05	-1.09731e-10	-0.16221	2.02716e-05	-1.09731e-10	-0.947928	6.83368e-05	-1.09731e-10	-0.935065
150306238	chr1:150306238:T:G	1.42952e-06	-1.48565	-1.27623	2.80844e-06	-1.54879	-1.37573	8.94575e-06	-1.55578	-1.41255
150306388	chr1:150306388:G:T	7.63542e-06	-1.09731e-10	-1.08643	1.35327e-05	-1.09731e-10	-1.35204	4.94935e-05	-1.09731e-10	-1.25767
150306392	chr1:150306392:C:T	2.80752e-05	0.994544	-0.77888	3.6935e-05	0.793185	-1.14118	6.08264e-05	0.141972	-1.19346
150306656	chr1:150306656:C:T	2.35962e-05	1.14295	-1.10109	9.87751e-05	1.47074	-0.835042	0.000149354	0.913387	-1.06658
150306902	chr1:150306902:A:C	5.55132e-06	-1.09731e-10	-1.40519	1.62312e-05	-1.09731e-10	-1.17021	4.60314e-05	-1.09731e-10	-1.33019
150307489	chr1:150307489:A:T	2.28275e-05	0.00874288	-4.15888e-10	5.68052e-05	0.0824787	-4.15888e-10	0.000197012	0.123749	-4.15888e-10
150308112	chr1:150308112:T:C	1.1697e-05	-0.659896	-4.15888e-10	1.91711e-05	-1.00374	-4.15888e-10	6.11247e-05	-1.0466	-4.15888e-10
150308116	chr1:150308116:G:A	2.41376e-06	-1.40182	-0.836215	3.44045e-06	-1.51833	-1.20322	1.19659e-05	-1.5565	-1.12096
150308367	chr1:150308367:G:C	1.21676e-06	-1.49464	-1.42839	3.39311e-06	-1.32305	-1.41235	1.24878e-05	-1.20065	-1.43411
150308423	chr1:150308423:CTG:C	1.29513e-05	-0.558026	-4.15888e-10	2.08047e-05	-0.921969	-4.15888e-10	7.29458e-05	-0.869797	-4.15888e-10
150308767	chr1:150308767:A:C	1.02969e-05	0.588405	-1.37578	4.02882e-05	1.17198	-1.43307	0.000111143	0.963955	-1.41265
150309377	chr1:150309377:C:G	5.44715e-06	-1.09731e-10	-1.42413	1.31128e-05	-1.09731e-10	-1.38356	4.66873e-05	-1.09731e-10	-1.31604
150309416	chr1:150309416:C:T	5.46811e-06	-1.09731e-10	-1.42029	1.32159e-05	-1.09731e-10	-1.37573	4.72437e-05	-1.09731e-10	-1.30419
150310350	chr1:150310350:G:A	3.29403e-05	0.807772	-0.432299	6.94492e-05	1.42365	-1.1402	0.000216824	1.19099	-0.971422
150310476	chr1:150310476:G:A	3.25156e-05	0.758784	-0.396288	6.70517e-05	1.36834	-1.12002	0.000211095	1.1392	-0.946401
150311410	chr1:150311410:C:T	5.47241e-06	-1.09731e-10	-1.4195	1.56495e-05	-1.09731e-10	-1.20671	4.48576e-05	-1.09731e-10	-1.35602
150311926	chr1:150311926:G:A	5.16015e-06	-1.47826	-4.15888e-10	1.20773e-05	-1.46582	-4.15888e-10	3.73495e-05	-1.5392	-4.15888e-10
150312049	chr1:150312049:TA:T	1.63775e-06	-1.19341	-1.4325	5.96833e-06	-0.862089	-1.30859	1.97124e-05	-0.814653	-1.36361
150312496	chr1:150312496:C:T	1.24002e-06	-1.47085	-1.43324	3.50378e-06	-1.27944	-1.42387	1.31954e-05	-1.14733	-1.43231
150312531	chr1:150312531:C:T	7.13126e-06	-1.09731e-10	-1.15474	1.39847e-05	-1.09731e-10	-1.31919	4.71978e-05	-1.09731e-10	-1.30517
150312548	chr1:150312548:C:T	1.0194e-05	-1.09731e-10	-0.797421	2.37109e-05	-1.09731e-10	-0.791214	6.29802e-05	-1.09731e-10	-1.01669
150312915	chr1:150312915:G:A	6.87934e-06	-1.09731e-10	-1.1907	1.77624e-05	-1.09731e-10	-1.08006	5.59782e-05	-1.09731e-10	-1.13455
150312971	chr1:150312971:G:A	5.82887e-06	-1.09731e-10	-1.3564	1.67105e-05	-1.09731e-10	-1.14111	5.06773e-05	-1.09731e-10	-1.23404
150313156	chr1:150313156:G:A	5.49947e-06	-1.09731e-10	-1.41457	1.57526e-05	-1.09731e-10	-1.20014	4.51844e-05	-1.09731e-10	-1.34876
150313263	chr1:150313263:C:T	1.94985e-06	-1.02645	-1.42502	4.84594e-06	-0.998897	-1.38011	1.37825e-05	-1.11109	-1.42503
150314058	chr1:150314058:T:C	1.42521e-06	-1.4837	-1.28121	2.80209e-06	-1.54791	-1.37888	8.9248e-06	-1.55626	-1.41442
150314154	chr1:150314154:G:A	1.89861e-05	-1.09731e-10	-0.175515	2.01014e-05	-1.09731e-10	-0.956358	6.77542e-05	-1.09731e-10	-0.943627
150315443	chr1:150315443:C:G	1.21286e-06	-1.49381	-1.43243	3.36839e-06	-1.32128	-1.42144	1.25251e-05	-1.19863	-1.43315
150317002	chr1:150317002:G:C	2.33826e-06	-1.37476	-0.895061	3.3685e-06	-1.50389	-1.23879	1.15127e-05	-1.55145	-1.16461
150317053	chr1:150317053:G:A	1.43453e-05	0.821045	-1.27685	5.3297e-05	1.43446	-1.41573	0.000153726	1.21463	-1.33897
150317248	chr1:150317248:T:C	4.38648e-05	1.14943	-0.487546	9.60653e-05	1.76687	-1.15899	0.00029814	1.5407	-1.00266
150317313	chr1:150317313:A:T	3.33364e-05	-1.09731e-10	0.387426	9.90045e-05	-1.09731e-10	0.638015	0.000260504	-1.09731e-10	0.403104
150318522	chr1:150318522:C:T	5.47117e-06	-1.09731e-10	-1.41973	1.54443e-05	-1.09731e-10	-1.21991	4.46792e-05	-1.09731e-10	-1.36001
150318580	chr1:150318580:A:G	6.42258e-06	-1.09731e-10	-1.2594	1.58316e-05	-1.09731e-10	-1.19514	5.23951e-05	-1.09731e-10	-1.2007
150318594	chr1:150318594:G:C	1.52214e-05	0.881048	-1.27757	5.69722e-05	1.50134	-1.41593	0.000163817	1.27868	-1.33944
150318612	chr1:150318612:C:A	4.82773e-06	-1.54485	-4.15888e-10	1.18697e-05	-1.48316	-4.15888e-10	3.70378e-05	-1.54757	-4.15888e-10
150319029	chr1:150319029:CT:C	6.32924e-06	-1.09731e-10	-1.27404	1.80617e-05	-1.09731e-10	-1.06336	5.6106e-05	-1.09731e-10	-1.13227
150319246	chr1:150319246:C:T	7.73459e-06	-1.09731e-10	-1.07352	1.36252e-05	-1.09731e-10	-1.34523	4.99873e-05	-1.09731e-10	-1.24775
150319674	chr1:150319674:G:A	1.226e-06	-1.48289	-1.43257	3.43618e-06	-1.30107	-1.42172	1.28447e-05	-1.17351	-1.43307
150319828	chr1:150319828:C:T	5.70178e-06	-1.37845	-4.15888e-10	1.22687e-05	-1.45009	-4.15888e-10	4.84551e-05	-1.27888	-4.15888e-10
150319893	chr1:150319893:G:A	1.22259e-06	-1.48641	-1.43184	3.42071e-06	-1.30751	-1.41979	1.27378e-05	-1.1814	-1.43354
150320113	chr1:150320113:C:T	3.51518e-05	0.440453	-4.15888e-10	7.92106e-05	0.41496	-4.15888e-10	0.000185442	0.0632304	-4.15888e-10
150320623	chr1:150320623:G:A	5.72314e-06	-0.281684	-1.09302	3.42711e-05	0.730056	-1.1529	0.000118348	0.62402	-1.0099
150320705	chr1:150320705:G:A	1.46844e-05	0.881012	-1.31345	5.68161e-05	1.50233	-1.41966	0.000161089	1.27816	-1.35572
150320888	chr1:150320888:G:A	6.0212e-06	-1.09731e-10	-1.32394	1.25218e-05	-1.09731e-10	-1.42968	4.25279e-05	-1.09731e-10	-1.40935
150320968	chr1:150320968:A:G	5.39323e-06	-1.09731e-10	-1.43408	1.41122e-05	-1.09731e-10	-1.31011	4.25646e-05	-1.09731e-10	-1.40849
150321271	chr1:150321271:C:A	5.92704e-05	0.962886	-4.15888e-10	9.36472e-05	0.582385	-4.15888e-10	0.000330958	0.642477	-4.15888e-10
150321998	chr1:150321998:A:C	5.65525e-06	-1.09731e-10	-1.38664	1.24743e-05	-1.09731e-10	-1.43348	4.16232e-05	-1.09731e-10	-1.43085
150322206	chr1:150322206:A:G	2.03849e-05	-1.09731e-10	-0.10443	2.09861e-05	-1.09731e-10	-0.91329	7.08091e-05	-1.09731e-10	-0.899526
150322649	chr1:150322649:C:T	2.23714e-05	-1.09731e-10	-0.0114423	5.21533e-05	-1.09731e-10	-0.00296215	0.000122478	-1.09731e-10	-0.35158
150322682	chr1:150322682:T:G	1.88749e-05	0.946951	-1.12834	6.79358e-05	1.60198	-1.34057	0.000174275	1.30824	-1.30711
150323066	chr1:150323066:G:A	7.48888e-06	-1.09731e-10	-1.10581	1.33483e-05	-1.09731e-10	-1.36576	4.8442e-05	-1.09731e-10	-1.27915
150323285	chr1:150323285:T:G	6.22158e-05	1.01138	-4.15888e-10	0.000195399	1.31789	-4.15888e-10	0.000356352	0.716405	-4.15888e-10
150323463	chr1:150323463:G:A	6.14441e-06	-1.09731e-10	-1.30368	1.26223e-05	-1.09731e-10	-1.42169	4.34486e-05	-1.09731e-10	-1.38793
150323592	chr1:150323592:G:A	1.48132e-06	-1.50335	-1.22294	2.88468e-06	-1.55511	-1.34262	9.19799e-06	-1.54925	-1.39128
150323625	chr1:150323625:ACT:A	1.36729e-06	-1.49782	-1.30858	3.63079e-06	-1.32148	-1.34622	1.30325e-05	-1.2025	-1.38957
150323754	chr1:150323754:C:T	1.46729e-06	-1.51678	-1.21903	2.88356e-06	-1.55853	-1.33959	9.28623e-06	-1.54201	-1.38897
150323845	chr1:150323845:T:C	1.49994e-05	0.724885	-1.1361	5.27357e-05	1.35127	-1.34313	0.000137317	1.0732	-1.31042
150324028	chr1:150324028:C:T	8.28595e-06	-1.00466	-4.15888e-10	1.39184e-05	-1.32394	-4.15888e-10	5.33674e-05	-1.18231	-4.15888e-10
150324532	chr1:150324532:C:G	6.29431e-06	-1.09731e-10	-1.27958	1.54358e-05	-1.09731e-10	-1.22046	5.11399e-05	-1.09731e-10	-1.22495
150324779	chr1:150324779:C:A	1.52934e-06	-1.49587	-1.19852	2.94307e-06	-1.55243	-1.32527	9.28009e-06	-1.55271	-1.37894
150324787	chr1:150324787:T:C	5.49077e-06	-1.09731e-10	-1.41616	1.56572e-05	-1.09731e-10	-1.20622	4.50546e-05	-1.09731e-10	-1.35164
150325383	chr1:150325383:A:G	2.014e-05	-1.09731e-10	-0.116515	2.08011e-05	-1.09731e-10	-0.922144	7.01967e-05	-1.09731e-10	-0.908212
150325460	chr1:150325460:G:C	1.59533e-06	-1.48487	-1.16728	3.01624e-06	-1.54829	-1.30484	9.39291e-06	-1.5559	-1.36366
150325557	chr1:150325557:C:T	3.17004e-06	-1.39187	-0.573615	4.11368e-06	-1.5128	-1.03003	1.45844e-05	-1.5549	-0.924658
150325734	chr1:150325734:G:A	2.63716e-05	1.22308	-1.07002	0.000110803	1.55319	-0.802582	0.000153945	0.922724	-1.04564
150326178	chr1:150326178:T:C	6.86377e-06	-1.09731e-10	-1.19297	1.36222e-05	-1.09731e-10	-1.34545	4.59481e-05	-1.09731e-10	-1.332
150326686	chr1:150326686:A:AG	1.54755e-06	-1.43945	-1.24311	4.27223e-06	-1.21554	-1.28948	1.54209e-05	-1.07629	-1.3475
150326727	chr1:150326727:T:C	5.51462e-06	-1.09731e-10	-1.41182	1.34485e-05	-1.09731e-10	-1.35828	4.84457e-05	-1.09731e-10	-1.27907
150326759	chr1:150326759:T:C	5.50957e-06	-1.09731e-10	-1.41274	1.28472e-05	-1.09731e-10	-1.40403	4.1629e-05	-1.09731e-10	-1.43072
150326856	chr1:150326856:G:A	2.2305e-05	-0.0144123	-4.15888e-10	7.24347e-05	0.325536	-4.15888e-10	0.000190673	0.0910441	-4.15888e-10
150327287	chr1:150327287:C:T	6.01494e-06	-1.09731e-10	-1.32498	1.2523e-05	-1.09731e-10	-1.42958	4.25257e-05	-1.09731e-10	-1.4094
150328268	chr1:150328268:C:T	2.18887e-06	-1.14023	-1.1956	5.67817e-06	-0.794156	-1.42636	2.03556e-05	-0.739524	-1.40664
150328421	chr1:150328421:C:T	8.72981e-06	-1.09731e-10	-0.952481	1.54558e-05	-1.09731e-10	-1.21916	6.27066e-05	-1.09731e-10	-1.02105
150328683	chr1:150328683:G:T	6.23059e-06	-1.09731e-10	-1.28975	1.45299e-05	-1.09731e-10	-1.28094	5.65074e-05	-1.09731e-10	-1.12514
150329492	chr1:150329492:T:TA	6.01969e-06	-1.09731e-10	-1.32419	1.25249e-05	-1.09731e-10	-1.42943	4.25411e-05	-1.09731e-10	-1.40904
150329573	chr1:150329573:A:C	6.99352e-06	-1.09731e-10	-1.17424	1.42256e-05	-1.09731e-10	-1.30211	5.64607e-05	-1.09731e-10	-1.12597
150330282	chr1:150330282:G:T	6.7941e-06	-1.09731e-10	-1.20317	1.35308e-05	-1.09731e-10	-1.35218	4.56281e-05	-1.09731e-10	-1.33899
150330774	chr1:150330774:T:C	5.52511e-06	-1.09731e-10	-1.40992	1.59814e-05	-1.09731e-10	-1.18573	4.5633e-05	-1.09731e-10	-1.33888
150330863	chr1:150330863:C:T	6.69211e-06	-1.09731e-10	-1.21829	1.34149e-05	-1.09731e-10	-1.36079	4.51893e-05	-1.09731e-10	-1.34865
150330968	chr1:150330968:C:T	4.48684e-06	-0.506471	-1.11161	2.50753e-05	0.430275	-1.16554	8.73052e-05	0.33694	-1.02704
150331196	chr1:150331196:G:A	1.79118e-06	-1.18353	-1.35282	5.23576e-06	-0.867566	-1.43407	1.85568e-05	-0.805752	-1.43292
150331637	chr1:150331637:T:G	5.52613e-06	-1.09731e-10	-1.40974	1.60278e-05	-1.09731e-10	-1.18283	4.56802e-05	-1.09731e-10	-1.33785
150331670	chr1:150331670:G:A	6.04318e-06	-1.09731e-10	-1.32029	1.25358e-05	-1.09731e-10	-1.42856	4.26272e-05	-1.09731e-10	-1.40702
150331680	chr1:150331680:A:T	1.41913e-06	-1.46722	-1.30196	3.86958e-06	-1.26427	-1.33973	1.40103e-05	-1.13459	-1.38514
150332117	chr1:150332117:G:A	1.11567e-05	-1.09731e-10	-0.707181	1.94515e-05	-1.09731e-10	-0.989223	7.0236e-05	-1.09731e-10	-0.907652
150332529	chr1:150332529:C:A	5.82108e-06	-1.35774	-4.15888e-10	2.05524e-05	-0.934171	-4.15888e-10	5.42675e-05	-1.16559	-4.15888e-10
150333392	chr1:150333392:A:C	2.09854e-05	1.05321	-1.12861	7.65489e-05	1.7214	-1.34062	0.000195147	1.42153	-1.30729
150333404	chr1:150333404:T:C	8.59354e-06	-1.09731e-10	-0.968214	1.43758e-05	-1.09731e-10	-1.2916	5.35122e-05	-1.09731e-10	-1.1796
150333521	chr1:150333521:C:T	2.6201e-05	0.793781	-0.647209	3.30269e-05	0.594872	-1.0547	5.32301e-05	-0.0688381	-1.11605
150333991	chr1:150333991:T:C	2.49434e-05	1.18939	-1.092	0.000103526	1.51603	-0.833357	0.000145168	0.887446	-1.06907
150334000	chr1:150334000:A:G	5.45641e-06	-1.09731e-10	-1.42243	1.52755e-05	-1.09731e-10	-1.2309	4.44106e-05	-1.09731e-10	-1.36603
150334260	chr1:150334260:T:C	7.1918e-06	-1.09731e-10	-1.14628	1.31609e-05	-1.09731e-10	-1.3799	4.71328e-05	-1.09731e-10	-1.30654
150334636	chr1:150334636:T:C	5.59122e-06	-1.09731e-10	-1.39803	1.24838e-05	-1.09731e-10	-1.43271	4.16211e-05	-1.09731e-10	-1.43091
150335534	chr1:150335534:C:T	5.48209e-06	-1.09731e-10	-1.41774	1.55554e-05	-1.09731e-10	-1.21274	4.48925e-05	-1.09731e-10	-1.35524
150335561	chr1:150335561:G:A	2.46277e-05	1.1739	-1.08925	0.000102289	1.50025	-0.829602	0.00014356	0.873409	-1.06617
150335917	chr1:150335917:C:T	1.14244e-06	-1.56007	-1.42599	2.62289e-06	-1.56021	-1.43266	9.47952e-06	-1.49976	-1.41062
150335932	chr1:150335932:C:T	5.46993e-06	-1.09731e-10	-1.41996	1.32147e-05	-1.09731e-10	-1.37582	4.72641e-05	-1.09731e-10	-1.30376
150336436	chr1:150336436:G:A	5.49778e-06	-1.09731e-10	-1.41488	1.57188e-05	-1.09731e-10	-1.20229	4.51709e-05	-1.09731e-10	-1.34906
150336447	chr1:150336447:A:G	2.69637e-05	1.26546	-1.09019	0.000112562	1.59717	-0.830811	0.000156356	0.959744	-1.06712
150336486	chr1:150336486:G:T	2.56225e-05	1.21218	-1.08793	0.000106737	1.54121	-0.827997	0.000149071	0.909809	-1.0649
150336625	chr1:150336625:G:C	1.21574e-05	-1.09731e-10	-0.621289	2.05207e-05	-1.09731e-10	-0.935715	7.85986e-05	-1.09731e-10	-0.79516
150336897	chr1:150336897:T:C	5.49224e-06	-1.09731e-10	-1.41589	1.56646e-05	-1.09731e-10	-1.20574	4.50767e-05	-1.09731e-10	-1.35115
150337165	chr1:150337165:A:T	5.50653e-06	-1.09731e-10	-1.41329	1.59287e-05	-1.09731e-10	-1.18903	4.54429e-05	-1.09731e-10	-1.34306
150337184	chr1:150337184:G:A	2.10871e-05	-1.09731e-10	-0.0705647	4.92706e-05	-1.09731e-10	-0.0598217	0.000115603	-1.09731e-10	-0.409348
150337490	chr1:150337490:G:A	6.38192e-06	-1.09731e-10	-1.26575	1.34168e-05	-1.09731e-10	-1.36064	5.12885e-05	-1.09731e-10	-1.22205
150337544	chr1:150337544:G:A	1.9638e-05	-1.09731e-10	-0.14176	2.0405e-05	-1.09731e-10	-0.941368	6.88478e-05	-1.09731e-10	-0.927615
150337556	chr1:150337556:T:C	6.84344e-06	-1.09731e-10	-1.19593	1.35868e-05	-1.09731e-10	-1.34805	4.58162e-05	-1.09731e-10	-1.33488
150338081	chr1:150338081:A:AG	5.68106e-06	-1.09731e-10	-1.38209	1.27197e-05	-1.09731e-10	-1.414	4.17073e-05	-1.09731e-10	-1.42884
150338350	chr1:150338350:T:TA	6.01362e-06	-1.09731e-10	-1.3252	1.25223e-05	-1.09731e-10	-1.42964	4.25208e-05	-1.09731e-10	-1.40952
150338351	chr1:150338351:A:C	1.60576e-06	-1.51041	-1.13522	2.99023e-06	-1.55713	-1.30467	9.51708e-06	-1.54624	-1.36018
150338538	chr1:150338538:T:A	2.09158e-05	-1.09731e-10	-0.0787189	2.10795e-05	-1.09731e-10	-0.908848	7.11247e-05	-1.09731e-10	-0.895078
150338566	chr1:150338566:T:G	1.76776e-06	-1.11694	-1.43258	6.66646e-06	-0.761221	-1.29884	2.21484e-05	-0.706007	-1.35574
150339186	chr1:150339186:G:A	3.03701e-05	0.887392	-0.593157	3.75653e-05	0.684749	-1.01582	5.9408e-05	0.00591826	-1.081
150339472	chr1:150339472:T:C	1.58793e-05	1.065	-1.41921	7.11748e-05	1.72577	-1.41778	0.000176137	1.43987	-1.42812
150339593	chr1:150339593:C:T	9.82404e-06	-1.09731e-10	-0.834392	1.76525e-05	-1.09731e-10	-1.08627	6.31389e-05	-1.09731e-10	-1.01418
150340073	chr1:150340073:G:A	2.62755e-05	-1.09731e-10	0.149412	2.45251e-05	-1.09731e-10	-0.757451	8.31791e-05	-1.09731e-10	-0.738518
150341038	chr1:150341038:G:A	1.84017e-05	-1.09731e-10	-0.206782	1.96602e-05	-1.09731e-10	-0.978552	6.6224e-05	-1.09731e-10	-0.96647
150341285	chr1:150341285:T:C	5.51538e-06	-1.09731e-10	-1.41168	1.58962e-05	-1.09731e-10	-1.19107	4.54757e-05	-1.09731e-10	-1.34234
150341981	chr1:150341981:G:A	4.90725e-06	-1.52851	-4.15888e-10	1.18764e-05	-1.4826	-4.15888e-10	3.7036e-05	-1.54762	-4.15888e-10
150342277	chr1:150342277:G:T	6.77167e-06	-1.09731e-10	-1.20648	1.35134e-05	-1.09731e-10	-1.35347	4.55443e-05	-1.09731e-10	-1.34083
150342374	chr1:150342374:C:T	4.75503e-06	-1.56002	-4.15888e-10	1.10021e-05	-1.55906	-4.15888e-10	3.78409e-05	-1.52612	-4.15888e-10
150342960	chr1:150342960:T:C	1.55676e-06	-1.43491	-1.24171	4.30953e-06	-1.20867	-1.28766	1.55773e-05	-1.06758	-1.34612
150343527	chr1:150343527:T:A	2.014e-05	-1.09731e-10	-0.116515	2.08011e-05	-1.09731e-10	-0.922144	7.01967e-05	-1.09731e-10	-0.908212
150343741	chr1:150343741:G:A	6.77447e-06	-1.09731e-10	-1.20606	1.35194e-05	-1.09731e-10	-1.35302	4.55686e-05	-1.09731e-10	-1.34029
150343789	chr1:150343789:A:C	5.47196e-06	-1.09731e-10	-1.41959	1.54525e-05	-1.09731e-10	-1.21938	4.47099e-05	-1.09731e-10	-1.35932
150343815	chr1:150343815:G:A	2.89306e-05	0.799039	-0.553362	3.53498e-05	0.599861	-0.991717	5.67119e-05	-0.0643906	-1.05714
150343909	chr1:150343909:G:A	1.73532e-06	-1.24841	-1.31962	4.80506e-06	-0.955284	-1.4322	1.70325e-05	-0.897768	-1.42662
150344979	chr1:150344979:T:C	1.1059e-05	-0.715976	-4.15888e-10	2.17463e-05	-0.877707	-4.15888e-10	6.18539e-05	-1.03474	-4.15888e-10
150345082	chr1:150345082:CAT:C	4.02462e-06	-0.603964	-1.12283	2.1676e-05	0.295272	-1.17622	7.55992e-05	0.205801	-1.03987
150345263	chr1:150345263:C:G	6.077e-06	-1.09731e-10	-1.31471	1.80197e-05	-1.09731e-10	-1.06568	5.41596e-05	-1.09731e-10	-1.16758
150345342	chr1:150345342:A:T	1.5102e-06	-1.52349	-1.18349	2.94071e-06	-1.55962	-1.31888	9.44251e-06	-1.53796	-1.37633
150345893	chr1:150345893:G:A	5.51207e-06	-1.09731e-10	-1.41228	1.58568e-05	-1.09731e-10	-1.19355	4.54106e-05	-1.09731e-10	-1.34377
150346396	chr1:150346396:C:T	5.53084e-06	-1.09731e-10	-1.40888	1.35236e-05	-1.09731e-10	-1.35272	4.88171e-05	-1.09731e-10	-1.27143
150346594	chr1:150346594:CTAGA:C	7.69336e-06	-1.09731e-10	-1.07887	1.35227e-05	-1.09731e-10	-1.35278	4.9335e-05	-1.09731e-10	-1.26088
150346605	chr1:150346605:T:A	2.64022e-05	0.775003	-0.620778	3.31497e-05	0.580236	-1.03635	5.34312e-05	-0.0818172	-1.0993
150346796	chr1:150346796:T:G	2.64304e-05	0.786988	-0.631697	3.31871e-05	0.588657	-1.04365	5.34923e-05	-0.073882	-1.10609
150346927	chr1:150346927:C:T	7.59816e-06	-1.09731e-10	-1.09132	1.34424e-05	-1.09731e-10	-1.35874	4.89047e-05	-1.09731e-10	-1.26964
150346940	chr1:150346940:A:T	2.17454e-05	-1.09731e-10	-0.0398206	5.55806e-05	-1.09731e-10	0.060685	0.000138833	-1.09731e-10	-0.226243
150347152	chr1:150347152:A:G	3.07218e-05	0.791422	-0.485673	3.68825e-05	0.592953	-0.942365	5.89692e-05	-0.0702619	-1.01224
150347408	chr1:150347408:G:A	1.76217e-06	-1.14216	-1.41051	5.99249e-06	-0.791306	-1.37534	2.02374e-05	-0.741402	-1.41058
150347416	chr1:150347416:T:C	2.40072e-05	1.15421	-1.09508	9.93543e-05	1.47913	-0.837587	0.000140008	0.854491	-1.07231
150347425	chr1:150347425:T:C	2.74006e-05	0.811242	-0.619901	3.42186e-05	0.611356	-1.03574	5.49304e-05	-0.0547647	-1.09868
150347501	chr1:150347501:C:T	1.50265e-06	-1.50635	-1.20564	2.91876e-06	-1.55577	-1.33022	9.28724e-06	-1.54849	-1.38238
150347707	chr1:150347707:G:A	5.34045e-06	-1.44391	-4.15888e-10	1.22239e-05	-1.45376	-4.15888e-10	3.76653e-05	-1.53077	-4.15888e-10
150348094	chr1:150348094:G:C	1.22864e-05	0.709599	-1.32033	4.62386e-05	1.30539	-1.42873	0.000126203	1.05279	-1.37442
150348095	chr1:150348095:C:T	1.2345e-05	0.706377	-1.31235	4.61631e-05	1.30179	-1.42676	0.0001266	1.05	-1.36848
150348146	chr1:150348146:G:A	5.50886e-06	-1.09731e-10	-1.41287	1.5829e-05	-1.09731e-10	-1.19531	4.5363e-05	-1.09731e-10	-1.34482
150348253	chr1:150348253:G:A	1.60148e-06	-1.46788	-1.18042	3.00894e-06	-1.54126	-1.3143	9.29869e-06	-1.55869	-1.37095
150348272	chr1:150348272:C:T	3.02775e-06	-1.43616	-0.575243	4.02182e-06	-1.53475	-1.03066	1.44902e-05	-1.56001	-0.926026
150348371	chr1:150348371:C:T	2.75955e-05	0.198428	-4.15888e-10	0.000118225	0.815444	-4.15888e-10	0.00030625	0.564887	-4.15888e-10
150348590	chr1:150348590:T:G	2.10471e-06	-1.51472	-0.860325	5.40908e-06	-1.35134	-0.917726	1.77343e-05	-1.26211	-1.0219
150348602	chr1:150348602:A:G	1.21753e-06	-1.50885	-1.41355	2.79895e-06	-1.50725	-1.42066	8.7217e-06	-1.56014	-1.43356
150349092	chr1:150349092:C:G	8.72116e-05	1.34911	-4.15888e-10	0.000152544	1.07031	-4.15888e-10	0.000473152	0.999904	-4.15888e-10
150349322	chr1:150349322:T:G	5.50799e-06	-1.09731e-10	-1.41302	1.58195e-05	-1.09731e-10	-1.19591	4.53462e-05	-1.09731e-10	-1.34519
150349475	chr1:150349475:C:T	1.43466e-05	0.864402	-1.32011	5.49504e-05	1.47784	-1.42856	0.000148936	1.21807	-1.37407
150349686	chr1:150349686:G:A	9.94256e-06	-1.09731e-10	-0.822399	1.78035e-05	-1.09731e-10	-1.07775	6.3731e-05	-1.09731e-10	-1.00484
150350056	chr1:150350056:C:T	1.64631e-05	0.859505	-1.17761	5.99828e-05	1.50388	-1.36697	0.000154148	1.21685	-1.33845
150350176	chr1:150350176:A:G	5.65442e-06	-1.09731e-10	-1.38679	1.40347e-05	-1.09731e-10	-1.31562	5.14048e-05	-1.09731e-10	-1.21978
150351024	chr1:150351024:T:C	5.50626e-06	-1.09731e-10	-1.41334	1.34132e-05	-1.09731e-10	-1.36091	4.82518e-05	-1.09731e-10	-1.28308
150351522	chr1:150351522:A:G	2.13687e-05	-1.09731e-10	-0.0572944	2.16191e-05	-1.09731e-10	-0.883574	7.29522e-05	-1.09731e-10	-0.869709
150351945	chr1:150351945:C:G	2.02638e-05	-1.09731e-10	-0.110389	2.08905e-05	-1.09731e-10	-0.917857	7.04889e-05	-1.09731e-10	-0.904058
150352381	chr1:150352381:G:A	1.96444e-05	0.988955	-1.13039	7.11114e-05	1.64869	-1.34159	0.000182342	1.35484	-1.30847
150352392	chr1:150352392:G:A	2.07152e-05	1.03836	-1.12672	7.53162e-05	1.70408	-1.33953	0.000192049	1.40433	-1.3061
150352527	chr1:150352527:TG:T	1.88207e-05	0.958129	-1.14239	6.8258e-05	1.61412	-1.34797	0.000175135	1.32209	-1.31604
150352650	chr1:150352650:G:GTCT	1.242e-05	-0.599915	-4.15888e-10	2.00596e-05	-0.958441	-4.15888e-10	7.02362e-05	-0.90765	-4.15888e-10
150352663	chr1:150352663:T:G	1.30557e-05	-0.549996	-4.15888e-10	2.08744e-05	-0.918624	-4.15888e-10	7.32172e-05	-0.866084	-4.15888e-10
150352665	chr1:150352665:A:C	1.31592e-05	-0.542106	-4.15888e-10	2.10074e-05	-0.912274	-4.15888e-10	7.3699e-05	-0.859525	-4.15888e-10
150352755	chr1:150352755:A:G	2.43472e-05	1.16464	-1.09145	0.000100965	1.49027	-0.832653	0.000141983	0.86469	-1.06849
150352850	chr1:150352850:G:A	5.52833e-06	-1.09731e-10	-1.40934	1.3513e-05	-1.09731e-10	-1.3535	4.87621e-05	-1.09731e-10	-1.27256
150353021	chr1:150353021:C:T	5.56549e-06	-1.09731e-10	-1.40264	1.36757e-05	-1.09731e-10	-1.34153	4.95644e-05	-1.09731e-10	-1.25624
150353699	chr1:150353699:T:C	5.54118e-06	-1.09731e-10	-1.40702	1.35675e-05	-1.09731e-10	-1.34947	4.90492e-05	-1.09731e-10	-1.26669
150354630	chr1:150354630:G:A	6.56449e-06	-0.0293125	-1.20824	2.08257e-05	0.471745	-1.39271	5.49276e-05	0.214733	-1.36823
150354979	chr1:150354979:G:A	2.13294e-05	1.10935	-1.16848	8.58905e-05	1.43276	-0.936838	0.000124202	0.811738	-1.14934
150355053	chr1:150355053:A:T	6.01362e-06	-1.09731e-10	-1.3252	1.25223e-05	-1.09731e-10	-1.42964	4.25208e-05	-1.09731e-10	-1.40952
150355478	chr1:150355478:G:T	1.94806e-05	-1.09731e-10	-0.149806	2.03168e-05	-1.09731e-10	-0.945703	6.85165e-05	-1.09731e-10	-0.932439
150355569	chr1:150355569:T:C	1.95221e-05	-1.09731e-10	-0.147675	2.03422e-05	-1.09731e-10	-0.94445	6.86044e-05	-1.09731e-10	-0.931157
150355708	chr1:150355708:C:T	6.7271e-06	-1.09731e-10	-1.21308	1.28516e-05	-1.09731e-10	-1.40368	4.55376e-05	-1.09731e-10	-1.34098
150355753	chr1:150355753:T:C	1.27506e-05	-1.09731e-10	-0.573646	4.19395e-05	-1.09731e-10	-0.220923	0.000120587	-1.09731e-10	-0.367141
150355972	chr1:150355972:C:T	6.92147e-06	-1.09731e-10	-1.1846	1.29951e-05	-1.09731e-10	-1.39258	4.64011e-05	-1.09731e-10	-1.32219
150356993	chr1:150356993:T:A	0.000187975	2.11708	-4.15888e-10	0.000919108	2.86625	-4.15888e-10	0.0018407	2.35839	-4.15888e-10
150357345	chr1:150357345:G:T	5.49936e-06	-1.09731e-10	-1.41459	1.5735e-05	-1.09731e-10	-1.20126	4.51945e-05	-1.09731e-10	-1.34854
150357714	chr1:150357714:T:C	1.77325e-06	-1.26899	-1.27742	4.7075e-06	-0.984403	-1.42359	1.67445e-05	-0.928316	-1.41313
150357880	chr1:150357880:G:T	1.69774e-05	0.826734	-1.11407	5.97487e-05	1.46554	-1.33254	0.000154586	1.17927	-1.29804
150357914	chr1:150357914:G:A	1.66277e-05	-1.09731e-10	-0.308154	3.73412e-05	-1.09731e-10	-0.337052	0.000108528	-1.09731e-10	-0.472504
150357963	chr1:150357963:G:A	5.72962e-06	-1.09731e-10	-1.37357	1.24747e-05	-1.09731e-10	-1.43345	4.16586e-05	-1.09731e-10	-1.43001
150358169	chr1:150358169:A:G	2.88068e-05	0.241389	-4.15888e-10	7.19324e-05	0.318578	-4.15888e-10	0.000217663	0.223436	-4.15888e-10
150358591	chr1:150358591:A:G	5.9018e-06	-1.09731e-10	-1.34397	1.24824e-05	-1.09731e-10	-1.43283	4.21572e-05	-1.09731e-10	-1.41811
150358678	chr1:150358678:A:C	6.01924e-06	-1.09731e-10	-1.32426	1.25247e-05	-1.09731e-10	-1.42945	4.25393e-05	-1.09731e-10	-1.40908
150358756	chr1:150358756:A:G	2.32058e-05	1.1169	-1.09172	9.59287e-05	1.43949	-0.833034	0.000135672	0.819519	-1.0688
150358953	chr1:150358953:A:G	2.10438e-05	-1.09731e-10	-0.0726186	2.13754e-05	-1.09731e-10	-0.894907	7.21527e-05	-1.09731e-10	-0.880729
150358961	chr1:150358961:G:A	5.47944e-06	-1.09731e-10	-1.41822	1.55323e-05	-1.09731e-10	-1.21423	4.48387e-05	-1.09731e-10	-1.35644
150359039	chr1:150359039:G:A	2.6289e-05	0.69303	-0.543103	3.2206e-05	0.499436	-0.984433	5.24723e-05	-0.148778	-1.05045
150359102	chr1:150359102:A:G	1.50684e-05	-0.406623	-4.15888e-10	2.36124e-05	-0.795378	-4.15888e-10	7.42281e-05	-0.852371	-4.15888e-10
150359117	chr1:150359117:G:A	1.96844e-06	-1.19279	-1.24919	5.26113e-06	-0.880035	-1.41677	1.88632e-05	-0.817838	-1.40446
150359390	chr1:150359390:C:T	1.80101e-06	-1.20041	-1.33046	5.12107e-06	-0.890456	-1.43333	1.82044e-05	-0.828702	-1.42915
150359840	chr1:150359840:G:A	2.04721e-05	-1.09731e-10	-0.100159	2.10202e-05	-1.09731e-10	-0.911667	7.09314e-05	-1.09731e-10	-0.8978
150359880	chr1:150359880:CAT:C	2.45903e-05	1.19815	-1.11502	0.00010127	1.52548	-0.864842	0.000142504	0.893568	-1.09371
150360479	chr1:150360479:A:T	1.98891e-05	0.972243	-1.10129	7.09335e-05	1.6297	-1.32511	0.000182095	1.33455	-1.28954
150360506	chr1:150360506:TA:T	6.10555e-06	-1.09731e-10	-1.31003	1.62588e-05	-1.09731e-10	-1.16851	5.20885e-05	-1.09731e-10	-1.20657
150360627	chr1:150360627:T:C	5.73123e-06	-1.09731e-10	-1.37329	1.24743e-05	-1.09731e-10	-1.43348	4.16618e-05	-1.09731e-10	-1.42993
150361312	chr1:150361312:C:G	2.04519e-05	-1.09731e-10	-0.10115	2.09995e-05	-1.09731e-10	-0.91265	7.08722e-05	-1.09731e-10	-0.898636
150362001	chr1:150362001:C:G	4.76301e-06	-1.55834	-4.15888e-10	1.10449e-05	-1.55518	-4.15888e-10	3.8124e-05	-1.51867	-4.15888e-10
150362422	chr1:150362422:G:A	7.43831e-06	-1.09731e-10	-1.11258	1.3313e-05	-1.09731e-10	-1.36841	4.82059e-05	-1.09731e-10	-1.28403
150362764	chr1:150362764:T:A	2.16797e-06	-1.13331	-1.21212	5.71524e-06	-0.784707	-1.42931	2.04381e-05	-0.729875	-1.41224
150363013	chr1:150363013:A:G	1.03586e-05	-0.781408	-4.15888e-10	2.43117e-05	-0.766191	-4.15888e-10	6.34221e-05	-1.0097	-4.15888e-10
150363058	chr1:150363058:A:G	2.43254e-05	1.15875	-1.08645	0.000101014	1.48414	-0.826023	0.000141933	0.859245	-1.06341
150363060	chr1:150363060:A:G	2.41744e-05	1.15721	-1.09114	0.000100193	1.48227	-0.83232	0.000141015	0.857604	-1.06825
150363264	chr1:150363264:A:G	1.59309e-06	-1.49924	-1.1543	3.03108e-06	-1.55356	-1.29467	9.50309e-06	-1.55149	-1.35641
150363513	chr1:150363513:T:A	6.38024e-06	-1.09731e-10	-1.26602	1.42625e-05	-1.09731e-10	-1.29951	4.49059e-05	-1.09731e-10	-1.35494
150363697	chr1:150363697:G:A	1.50047e-05	0.88753	-1.29839	5.6628e-05	1.50235	-1.42299	0.000155042	1.24215	-1.35796
150363870	chr1:150363870:G:A	6.0787e-06	-1.09731e-10	-1.31443	1.25511e-05	-1.09731e-10	-1.42734	4.27512e-05	-1.09731e-10	-1.40412
150363991	chr1:150363991:C:T	5.52586e-06	-1.09731e-10	-1.40978	1.35016e-05	-1.09731e-10	-1.35434	4.87051e-05	-1.09731e-10	-1.27373
150364475	chr1:150364475:T:C	8.77602e-06	-1.09731e-10	-0.947201	1.55972e-05	-1.09731e-10	-1.21006	5.68053e-05	-1.09731e-10	-1.11988
150364813	chr1:150364813:G:T	2.26602e-05	1.08864	-1.08726	9.36264e-05	1.40928	-0.827119	0.000132649	0.79238	-1.06418
150365526	chr1:150365526:C:G	4.16496e-06	-0.30453	-1.38799	1.42929e-05	-0.129635	-1.16775	0.000124422	0.912035	-1.24787
150365846	chr1:150365846:C:T	1.3525e-05	0.909624	-1.42431	5.97866e-05	1.55668	-1.42305	0.000149068	1.27603	-1.43114
150366137	chr1:150366137:T:C	5.5018e-06	-1.09731e-10	-1.41415	1.57531e-05	-1.09731e-10	-1.20011	4.52332e-05	-1.09731e-10	-1.34768
150366211	chr1:150366211:T:C	9.94935e-06	-1.09731e-10	-0.821716	1.78131e-05	-1.09731e-10	-1.07722	6.37676e-05	-1.09731e-10	-1.00427
150366227	chr1:150366227:A:G	2.01207e-05	-1.09731e-10	-0.117477	2.07684e-05	-1.09731e-10	-0.923716	7.00947e-05	-1.09731e-10	-0.909667
150366512	chr1:150366512:A:C	2.09765e-06	-1.14736	-1.23105	5.58907e-06	-0.805262	-1.43107	1.99555e-05	-0.748815	-1.41719
150366814	chr1:150366814:C:A	1.76599e-06	-1.39784	-1.15268	4.62086e-06	-1.13888	-1.28769	1.71163e-05	-0.9923	-1.32718
150367706	chr1:150367706:A:G	9.17443e-06	-0.902803	-4.15888e-10	2.1427e-05	-0.8925	-4.15888e-10	4.7941e-05	-1.28954	-4.15888e-10
150367784	chr1:150367784:G:A	1.97648e-05	0.965087	-1.10041	7.03122e-05	1.62075	-1.32496	0.000180517	1.32575	-1.28943
150368354	chr1:150368354:G:A	3.78489e-05	-1.09731e-10	0.514379	4.24338e-05	-1.09731e-10	-0.209203	0.000181936	-1.09731e-10	0.0441408
150368612	chr1:150368612:C:T	6.57617e-06	-1.09731e-10	-1.23577	1.24926e-05	-1.09731e-10	-1.43201	4.33391e-05	-1.09731e-10	-1.39046
150368833	chr1:150368833:C:G	7.5861e-06	-1.09731e-10	-1.09291	1.68142e-05	-1.09731e-10	-1.13492	4.83354e-05	-1.09731e-10	-1.28135
150369236	chr1:150369236:A:G	6.92163e-06	-1.09731e-10	-1.18457	1.29245e-05	-1.09731e-10	-1.39803	4.5922e-05	-1.09731e-10	-1.33257
150369289	chr1:150369289:G:A	5.49941e-06	-1.09731e-10	-1.41458	1.57356e-05	-1.09731e-10	-1.20122	4.51956e-05	-1.09731e-10	-1.34851
150369381	chr1:150369381:C:T	1.5462e-05	-1.09731e-10	-0.380837	4.8363e-05	-1.09731e-10	-0.0784143	0.000136117	-1.09731e-10	-0.245998
150369924	chr1:150369924:G:A	5.52441e-06	-1.09731e-10	-1.41005	1.25387e-05	-1.09731e-10	-1.42833	4.14881e-05	-1.09731e-10	-1.43411
150370166	chr1:150370166:T:C	1.83554e-06	-1.37315	-1.13874	4.84824e-06	-1.10019	-1.27834	1.806e-05	-0.946875	-1.31894
150371133	chr1:150371133:A:G	1.19128e-06	-1.53765	-1.40655	2.73321e-06	-1.5367	-1.41497	8.79936e-06	-1.55301	-1.43182
150371704	chr1:150371704:C:G	2.23228e-06	-1.12449	-1.19171	5.79967e-06	-0.773641	-1.42571	2.08466e-05	-0.716852	-1.40547
150372038	chr1:150372038:C:T	1.81786e-05	0.896013	-1.11499	6.45969e-05	1.54421	-1.3332	0.000166321	1.25319	-1.29878
150372157	chr1:150372157:A:G	7.20487e-06	-1.09731e-10	-1.14447	1.60013e-05	-1.09731e-10	-1.18448	4.67004e-05	-1.09731e-10	-1.31576
150372485	chr1:150372485:A:G	2.99121e-05	0.681016	-0.401977	2.95534e-05	0.437527	-1.00848	5.16896e-05	-0.183052	-1.03121
150373293	chr1:150373293:C:T	1.59814e-05	-1.09731e-10	-0.347797	3.58548e-05	-1.09731e-10	-0.377673	0.000104505	-1.09731e-10	-0.51028
150373611	chr1:150373611:A:C	7.33688e-05	1.17628	-4.15888e-10	0.000231512	1.48748	-4.15888e-10	0.00040688	0.849004	-4.15888e-10
150373688	chr1:150373688:CT:C	1.79472e-06	-1.39134	-1.14303	4.69681e-06	-1.12868	-1.28159	1.74232e-05	-0.979973	-1.32174
150373840	chr1:150373840:A:G	5.52942e-06	-1.09731e-10	-1.40914	1.35175e-05	-1.09731e-10	-1.35317	4.87867e-05	-1.09731e-10	-1.27206
150374898	chr1:150374898:G:A	2.16559e-06	-1.13408	-1.21245	5.70279e-06	-0.78763	-1.42856	2.04395e-05	-0.7301	-1.41195
150374978	chr1:150374978:C:T	1.84871e-06	-1.37099	-1.13374	4.88354e-06	-1.09661	-1.27467	1.81888e-05	-0.942923	-1.31579
150375777	chr1:150375777:T:G	1.86232e-05	0.885678	-1.0805	6.50253e-05	1.53143	-1.3138	0.00016823	1.24215	-1.27633
150375803	chr1:150375803:T:C	8.73756e-06	-1.09731e-10	-0.951592	1.75776e-05	-1.09731e-10	-1.09052	5.71849e-05	-1.09731e-10	-1.11322
150375859	chr1:150375859:A:G	5.52425e-06	-1.09731e-10	-1.41008	1.59797e-05	-1.09731e-10	-1.18583	4.56342e-05	-1.09731e-10	-1.33886
150376473	chr1:150376473:A:C	6.36091e-06	-1.09731e-10	-1.26905	1.48849e-05	-1.09731e-10	-1.2568	5.83623e-05	-1.09731e-10	-1.09284
150376746	chr1:150376746:C:T	1.80406e-05	-1.09731e-10	-0.226601	1.97485e-05	-1.09731e-10	-0.974072	6.62523e-05	-1.09731e-10	-0.966043
150377292	chr1:150377292:T:C	1.14206e-06	-1.55923	-1.42716	2.62958e-06	-1.55849	-1.43183	9.27723e-06	-1.51916	-1.41279
150377386	chr1:150377386:G:A	2.38948e-05	1.14389	-1.08945	9.96529e-05	1.47209	-0.827546	0.000139721	0.8456	-1.06546
150377466	chr1:150377466:C:T	4.7624e-06	-1.55847	-4.15888e-10	1.16365e-05	-1.50301	-4.15888e-10	3.67893e-05	-1.55431	-4.15888e-10
150377893	chr1:150377893:A:T	6.06852e-06	-1.09731e-10	-1.31611	1.27228e-05	-1.09731e-10	-1.41375	4.37524e-05	-1.09731e-10	-1.38097
150378190	chr1:150378190:GTTC:G	2.97947e-05	0.575627	-0.300519	2.92614e-05	0.362762	-0.943643	5.17145e-05	-0.246338	-0.967437
150378451	chr1:150378451:C:T	2.50944e-05	1.15366	-1.05024	0.000105973	1.48204	-0.776001	0.000146755	0.854213	-1.02496
150378525	chr1:150378525:T:C	5.50456e-06	-1.09731e-10	-1.41365	1.58013e-05	-1.09731e-10	-1.19706	4.53195e-05	-1.09731e-10	-1.34578
150378625	chr1:150378625:A:G	1.50368e-05	0.869607	-1.27833	5.58719e-05	1.48266	-1.41675	0.000154476	1.22321	-1.34269
150379031	chr1:150379031:C:T	5.44185e-06	-1.09731e-10	-1.4251	1.31341e-05	-1.09731e-10	-1.38194	4.67392e-05	-1.09731e-10	-1.31493
150379267	chr1:150379267:A:G	2.07247e-05	-0.0878962	-4.15888e-10	2.10422e-05	-0.91062	-4.15888e-10	9.05422e-05	-0.653697	-4.15888e-10
150379681	chr1:150379681:T:C	6.91471e-06	-1.09731e-10	-1.18557	1.25177e-05	-1.09731e-10	-1.43001	4.31699e-05	-1.09731e-10	-1.39437
150379831	chr1:150379831:C:T	6.78983e-06	-1.09731e-10	-1.2038	1.25497e-05	-1.09731e-10	-1.42745	4.40311e-05	-1.09731e-10	-1.37462
150379885	chr1:150379885:T:A	2.18617e-06	-1.1218	-1.21527	5.8005e-06	-0.770336	-1.42887	2.07871e-05	-0.712749	-1.41243
150380527	chr1:150380527:T:C	5.46728e-06	-1.09731e-10	-1.42044	1.54136e-05	-1.09731e-10	-1.2219	4.46499e-05	-1.09731e-10	-1.36066
150380574	chr1:150380574:C:T	2.50285e-05	1.19445	-1.09366	0.000104452	1.52482	-0.833251	0.000145759	0.892229	-1.06979
150380643	chr1:150380643:G:A	8.53223e-06	-1.09731e-10	-0.975373	1.53232e-05	-1.09731e-10	-1.22778	5.55963e-05	-1.09731e-10	-1.1414
150380720	chr1:150380720:T:A	5.45707e-06	-1.42231	-4.15888e-10	1.11269e-05	-1.54778	-4.15888e-10	3.83484e-05	-1.5128	-4.15888e-10
150381176	chr1:150381176:G:A	5.55625e-06	-1.09731e-10	-1.4043	1.36359e-05	-1.09731e-10	-1.34445	4.93641e-05	-1.09731e-10	-1.26029
150381194	chr1:150381194:G:A	9.06434e-06	-0.914876	-4.15888e-10	2.09863e-05	-0.913278	-4.15888e-10	4.7788e-05	-1.29274	-4.15888e-10
150381734	chr1:150381734:A:G	1.14319e-06	-1.55592	-1.42947	2.7547e-06	-1.55793	-1.38591	9.60235e-06	-1.49545	-1.40205
150381800	chr1:150381800:G:A	1.59598e-05	1.08423	-1.43338	0.000118056	2.24711	-1.4331	0.000237188	1.73983	-1.43049
150382102	chr1:150382102:G:A	2.29852e-05	1.25979	-1.24416	9.10707e-05	1.59469	-1.0402	0.000132746	0.954713	-1.22579
150382108	chr1:150382108:T:C	5.48016e-06	-1.09731e-10	-1.41809	1.55532e-05	-1.09731e-10	-1.21288	4.48848e-05	-1.09731e-10	-1.35541
150382139	chr1:150382139:C:T	8.90365e-06	-1.09731e-10	-0.932763	1.56529e-05	-1.09731e-10	-1.20649	6.38308e-05	-1.09731e-10	-1.00328
150382206	chr1:150382206:T:C	2.05179e-05	1.03696	-1.13489	7.48444e-05	1.70241	-1.34415	0.000190876	1.40367	-1.31156
150382754	chr1:150382754:T:G	7.54803e-06	-1.09731e-10	-1.09794	1.34064e-05	-1.09731e-10	-1.36142	4.87129e-05	-1.09731e-10	-1.27357
150382982	chr1:150382982:C:T	3.50021e-05	0.436186	-4.15888e-10	8.75778e-05	0.515378	-4.15888e-10	0.000264327	0.417674	-4.15888e-10
150383061	chr1:150383061:T:C	1.80936e-06	-1.11537	-1.41088	6.209e-06	-0.756626	-1.37452	2.10225e-05	-0.703974	-1.40995
150383149	chr1:150383149:A:G	2.79205e-05	1.29398	-1.08384	0.000117739	1.63053	-0.819205	0.000161639	0.985289	-1.05943
150383214	chr1:150383214:C:T	2.77465e-05	0.480788	-0.276903	2.72029e-05	0.272925	-0.926753	4.88101e-05	-0.320299	-0.951277
150383807	chr1:150383807:C:G	2.22255e-05	-0.0179844	-4.15888e-10	7.23616e-05	0.324526	-4.15888e-10	0.000188287	0.0784527	-4.15888e-10
150383867	chr1:150383867:T:C	5.49581e-06	-1.09731e-10	-1.41524	1.57137e-05	-1.09731e-10	-1.20262	4.51647e-05	-1.09731e-10	-1.3492
150383949	chr1:150383949:A:G	5.50784e-06	-1.09731e-10	-1.41305	1.5788e-05	-1.09731e-10	-1.1979	4.53235e-05	-1.09731e-10	-1.34569
150384366	chr1:150384366:A:G	2.37737e-05	0.53543	-0.486076	2.50624e-05	0.324675	-1.06046	4.46831e-05	-0.277889	-1.08203
150384462	chr1:150384462:T:C	0.000182306	2.08646	-4.15888e-10	0.000852294	2.79078	-4.15888e-10	0.00176357	2.31558	-4.15888e-10
150384535	chr1:150384535:G:A	2.47384e-05	1.1985	-1.10936	9.09917e-05	1.88353	-1.32991	0.000230807	1.57727	-1.29521
150385667	chr1:150385667:T:G	5.48571e-06	-1.09731e-10	-1.41708	1.33162e-05	-1.09731e-10	-1.36817	4.77535e-05	-1.09731e-10	-1.29346
150385823	chr1:150385823:A:C	5.5602e-06	-1.09731e-10	-1.40359	1.36519e-05	-1.09731e-10	-1.34327	4.9459e-05	-1.09731e-10	-1.25837
150386528	chr1:150386528:C:T	6.97634e-06	-1.09731e-10	-1.1767	1.55418e-05	-1.09731e-10	-1.21362	4.57759e-05	-1.09731e-10	-1.33575
150386561	chr1:150386561:G:A	1.08691e-05	-1.09731e-10	-0.7333	1.69794e-05	-1.09731e-10	-1.12515	6.55769e-05	-1.09731e-10	-0.97629
150386609	chr1:150386609:G:A	1.65361e-06	-1.54412	-1.07214	2.91205e-06	-1.55759	-1.3307	9.91635e-06	-1.51369	-1.35164
150386805	chr1:150386805:A:G	5.47675e-06	-1.09731e-10	-1.41871	1.33345e-05	-1.09731e-10	-1.36679	4.16227e-05	-1.09731e-10	-1.43087
150386948	chr1:150386948:C:T	2.39536e-05	1.14684	-1.08995	9.98945e-05	1.4753	-0.828334	0.000139925	0.847541	-1.06595
150387442	chr1:150387442:G:A	7.42044e-06	-1.09731e-10	-1.11499	1.33022e-05	-1.09731e-10	-1.36922	4.81449e-05	-1.09731e-10	-1.2853
150388524	chr1:150388524:T:C	8.39228e-06	-1.09731e-10	-0.991912	1.40351e-05	-1.09731e-10	-1.31558	5.22555e-05	-1.09731e-10	-1.20337
150388581	chr1:150388581:G:A	8.14416e-06	-1.09731e-10	-1.02192	1.32403e-05	-1.09731e-10	-1.37388	4.90209e-05	-1.09731e-10	-1.26727
150388678	chr1:150388678:G:A	2.91829e-06	-1.49444	-0.553787	3.55149e-06	-1.55765	-1.13213	1.3586e-05	-1.55301	-0.997456
150388807	chr1:150388807:A:G	6.43175e-06	-1.09731e-10	-1.25798	1.31574e-05	-1.09731e-10	-1.38016	4.42389e-05	-1.09731e-10	-1.36991
150388873	chr1:150388873:A:G	2.33363e-06	-1.04972	-1.22208	6.37615e-06	-0.674508	-1.43008	2.28757e-05	-0.614586	-1.41485
150389538	chr1:150389538:A:G	2.59312e-05	1.22671	-1.09048	0.0001086	1.5595	-0.828983	0.000150832	0.923164	-1.06651
150389678	chr1:150389678:C:T	2.20583e-06	-1.13704	-1.19108	5.7021e-06	-0.791573	-1.42474	2.05008e-05	-0.734361	-1.40469
150389762	chr1:150389762:A:C	5.49399e-06	-1.09731e-10	-1.41557	1.26287e-05	-1.09731e-10	-1.42118	4.17018e-05	-1.09731e-10	-1.42897
150390459	chr1:150390459:G:A	7.7032e-06	-1.09731e-10	-1.07759	1.34962e-05	-1.09731e-10	-1.35474	4.9214e-05	-1.09731e-10	-1.26334
150390492	chr1:150390492:C:T	2.11472e-05	1.02435	-1.09207	7.55826e-05	1.68827	-1.32019	0.00019429	1.39292	-1.28309
150390785	chr1:150390785:A:G	9.50796e-06	-0.867095	-4.15888e-10	1.35414e-05	-1.3514	-4.15888e-10	5.10332e-05	-1.22704	-4.15888e-10
150390806	chr1:150390806:G:A	9.75802e-06	-1.09731e-10	-0.841135	1.55849e-05	-1.09731e-10	-1.21085	5.96062e-05	-1.09731e-10	-1.07175
150390880	chr1:150390880:A:G	2.45843e-05	1.17885	-1.09597	0.000102539	1.50898	-0.835889	0.000143534	0.879034	-1.07198
150390996	chr1:150390996:A:T	2.8285e-05	0.556477	-0.33337	2.81413e-05	0.344375	-0.964286	4.99095e-05	-0.261455	-0.987846
150391454	chr1:150391454:A:G	2.22499e-06	-1.10495	-1.21453	5.92835e-06	-0.748622	-1.42878	2.12627e-05	-0.690241	-1.41232
150391605	chr1:150391605:A:T	2.81216e-05	0.561647	-0.344334	2.80576e-05	0.349385	-0.972276	4.97445e-05	-0.257334	-0.99528
150391863	chr1:150391863:G:A	1.32437e-05	-1.09731e-10	-0.535702	4.39341e-05	-1.09731e-10	-0.17446	0.000125814	-1.09731e-10	-0.324712
150391971	chr1:150391971:G:A	2.57259e-05	1.21757	-1.08929	0.000107672	1.54924	-0.827306	0.000149697	0.914347	-1.06524
150392248	chr1:150392248:T:C	7.1673e-06	-1.09731e-10	-1.14969	1.44956e-05	-1.09731e-10	-1.2833	5.80959e-05	-1.09731e-10	-1.09742
150392268	chr1:150392268:G:A	5.52482e-06	-1.09731e-10	-1.40997	1.34968e-05	-1.09731e-10	-1.3547	4.86829e-05	-1.09731e-10	-1.27418
150392482	chr1:150392482:G:T	3.47033e-06	-1.48609	-0.388886	3.94216e-06	-1.55569	-1.02974	1.5278e-05	-1.55566	-0.877442
150392799	chr1:150392799:C:T	2.85802e-05	0.728088	-0.494596	2.99456e-05	0.507077	-1.06485	5.16502e-05	-0.128863	-1.08616
150392971	chr1:150392971:A:G	5.55754e-06	-1.09731e-10	-1.40407	1.36387e-05	-1.09731e-10	-1.34424	4.94016e-05	-1.09731e-10	-1.25953
150393736	chr1:150393736:A:T	2.96894e-05	0.613989	-0.342422	2.95355e-05	0.399208	-0.970763	5.18944e-05	-0.21618	-0.994123
150394111	chr1:150394111:C:T	1.46296e-05	0.775018	-1.2112	5.16659e-05	1.37718	-1.38953	0.000147267	1.12229	-1.28956
150395071	chr1:150395071:T:C	7.43459e-06	-1.09731e-10	-1.11308	1.6497e-05	-1.09731e-10	-1.15397	4.76838e-05	-1.09731e-10	-1.29492
150395093	chr1:150395093:G:A	3.2502e-06	-1.4788	-0.461711	3.77467e-06	-1.55366	-1.07518	1.44597e-05	-1.55728	-0.930864
150395604	chr1:150395604:C:T	2.65559e-05	0.561662	-0.401633	2.70221e-05	0.34877	-1.00926	4.79545e-05	-0.257716	-1.03154
150395931	chr1:150395931:G:A	7.43459e-06	-1.09731e-10	-1.11308	1.6497e-05	-1.09731e-10	-1.15397	4.76838e-05	-1.09731e-10	-1.29492
150396025	chr1:150396025:C:T	2.23658e-06	-1.09952	-1.21476	5.97016e-06	-0.741385	-1.42899	2.14231e-05	-0.682431	-1.41261
150396103	chr1:150396103:G:A	2.03847e-05	1.01713	-1.12157	7.36196e-05	1.67952	-1.33776	0.000188216	1.38177	-1.30369
150396201	chr1:150396201:T:G	1.9692e-05	1.15516	-1.29417	7.71899e-05	1.80744	-1.41832	0.000209157	1.52929	-1.34572
150396312	chr1:150396312:C:T	5.46659e-06	-1.09731e-10	-1.42057	1.54157e-05	-1.09731e-10	-1.22176	4.46467e-05	-1.09731e-10	-1.36073
150396403	chr1:150396403:G:T	5.51378e-06	-1.09731e-10	-1.41197	1.58934e-05	-1.09731e-10	-1.19125	4.54809e-05	-1.09731e-10	-1.34222
150396737	chr1:150396737:A:G	0.000111917	1.59854	-4.15888e-10	0.000198945	1.33588	-4.15888e-10	0.000606465	1.24813	-4.15888e-10
150396861	chr1:150396861:G:A	2.12917e-06	-1.17379	-1.18971	5.38845e-06	-0.84714	-1.42575	2.05522e-05	-0.729147	-1.4074
150396898	chr1:150396898:C:G	5.93023e-06	-1.09731e-10	-1.33916	1.28245e-05	-1.09731e-10	-1.40579	4.72089e-05	-1.09731e-10	-1.30493
150396966	chr1:150396966:A:C	5.53427e-06	-1.09731e-10	-1.40826	1.35384e-05	-1.09731e-10	-1.35162	4.88928e-05	-1.09731e-10	-1.26988
150397348	chr1:150397348:T:C	7.56413e-06	-1.09731e-10	-1.09581	1.40566e-05	-1.09731e-10	-1.31406	5.47644e-05	-1.09731e-10	-1.15647
150397419	chr1:150397419:A:G	1.56175e-05	1.03856	-1.4094	4.80632e-05	1.33098	-1.41562	8.6523e-05	0.732269	-1.43137
150397469	chr1:150397469:AT:A	8.27638e-06	-1.09731e-10	-1.00582	1.33506e-05	-1.09731e-10	-1.36559	4.96216e-05	-1.09731e-10	-1.25509
150398257	chr1:150398257:C:T	7.29535e-06	-1.09731e-10	-1.13199	1.33175e-05	-1.09731e-10	-1.36807	4.81391e-05	-1.09731e-10	-1.28542
150398345	chr1:150398345:T:C	5.57683e-06	-1.09731e-10	-1.4006	1.37165e-05	-1.09731e-10	-1.33855	4.98214e-05	-1.09731e-10	-1.25107
150398397	chr1:150398397:T:C	6.92769e-06	-1.09731e-10	-1.1837	1.29417e-05	-1.09731e-10	-1.3967	4.59308e-05	-1.09731e-10	-1.33238
150398918	chr1:150398918:G:T	4.15679e-06	-1.13434	-0.560145	5.35835e-06	-1.1527	-1.12579	1.44424e-05	-1.37506	-1.11429
150398972	chr1:150398972:T:C	4.48188e-06	-1.14116	-0.478023	6.21636e-06	-0.725827	-1.40414	3.42523e-05	-0.303802	-1.32196
150399029	chr1:150399029:G:T	5.61151e-06	-1.09731e-10	-1.3944	1.68016e-05	-1.09731e-10	-1.13568	4.70669e-05	-1.09731e-10	-1.30794
150399045	chr1:150399045:C:T	1.93917e-05	-1.09731e-10	-0.15438	2.01916e-05	-1.09731e-10	-0.951884	6.82729e-05	-1.09731e-10	-0.936
150399123	chr1:150399123:T:C	9.18931e-06	-1.09731e-10	-0.901183	2.84165e-05	-1.09731e-10	-0.61018	7.60109e-05	-1.09731e-10	-0.828637
150399363	chr1:150399363:C:A	2.10796e-06	-1.13161	-1.2419	5.69925e-06	-0.784166	-1.43265	2.03219e-05	-0.726893	-1.42092
150399483	chr1:150399483:G:A	7.75315e-06	-1.09731e-10	-1.07113	1.35794e-05	-1.09731e-10	-1.34859	4.96408e-05	-1.09731e-10	-1.2547
150399499	chr1:150399499:G:A	1.81824e-05	-1.09731e-10	-0.218771	1.93596e-05	-1.09731e-10	-0.993961	6.53928e-05	-1.09731e-10	-0.979101
150399633	chr1:150399633:T:A	1.57422e-05	0.946973	-1.30985	6.03769e-05	1.56898	-1.42553	0.000163987	1.30591	-1.36564
150399652	chr1:150399652:G:A	4.39293e-06	-0.541822	-1.09741	2.4181e-05	0.381519	-1.1531	8.46526e-05	0.289881	-1.01084
150399824	chr1:150399824:A:G	1.32056e-05	-1.09731e-10	-0.538583	4.37808e-05	-1.09731e-10	-0.177955	0.000125408	-1.09731e-10	-0.327944
150400339	chr1:150400339:A:G	9.80416e-06	-1.09731e-10	-0.836417	1.2531e-05	-1.09731e-10	-1.42894	4.34102e-05	-1.09731e-10	-1.38882
150400401	chr1:150400401:G:A	7.02363e-06	-1.09731e-10	-1.16994	1.42815e-05	-1.09731e-10	-1.29818	5.68025e-05	-1.09731e-10	-1.11993
150400471	chr1:150400471:T:A	1.86846e-05	-1.09731e-10	-0.191522	1.97395e-05	-1.09731e-10	-0.974528	6.67174e-05	-1.09731e-10	-0.959048
150400604	chr1:150400604:G:A	7.92798e-06	-1.09731e-10	-1.04883	1.37263e-05	-1.09731e-10	-1.33783	5.0419e-05	-1.09731e-10	-1.23914
150400886	chr1:150400886:A:T	1.96122e-06	-1.11587	-1.32978	5.86162e-06	-0.760532	-1.42819	2.05416e-05	-0.702926	-1.43414
150400905	chr1:150400905:G:A	6.96444e-06	-1.09731e-10	-1.17841	1.42146e-05	-1.09731e-10	-1.30288	5.63628e-05	-1.09731e-10	-1.1277
150401169	chr1:150401169:A:G	1.79565e-05	-1.09731e-10	-0.231269	1.92491e-05	-1.09731e-10	-0.999685	6.50292e-05	-1.09731e-10	-0.984676
150401666	chr1:150401666:C:T	6.15255e-06	-1.09731e-10	-1.30236	2.13495e-05	-1.09731e-10	-0.896122	6.36171e-05	-1.09731e-10	-1.00663
150401800	chr1:150401800:C:T	1.72885e-05	0.870859	-1.14004	6.19304e-05	1.51584	-1.34698	0.000159344	1.22638	-1.31483
150401878	chr1:150401878:C:T	8.97339e-06	-0.92496	-4.15888e-10	2.16885e-05	-0.880369	-4.15888e-10	5.27948e-05	-1.1931	-4.15888e-10
150402029	chr1:150402029:G:A	1.7895e-05	-1.09731e-10	-0.2347	1.91596e-05	-1.09731e-10	-1.00434	6.47099e-05	-1.09731e-10	-0.9896
150402236	chr1:150402236:G:A	5.50639e-06	-1.09731e-10	-1.41331	1.58209e-05	-1.09731e-10	-1.19582	4.53464e-05	-1.09731e-10	-1.34518
150402494	chr1:150402494:A:G	7.15596e-06	-1.09731e-10	-1.15128	1.44741e-05	-1.09731e-10	-1.28479	5.79677e-05	-1.09731e-10	-1.09963
150402539	chr1:150402539:G:T	6.1233e-06	-1.30712	-4.15888e-10	1.23984e-05	-1.43958	-4.15888e-10	4.1343e-05	-1.43761	-4.15888e-10
150402697	chr1:150402697:T:C	2.5084e-05	1.19099	-1.08798	0.000104863	1.52131	-0.825809	0.000146133	0.889058	-1.06405
150402949	chr1:150402949:CAA:C	2.02256e-05	1.02632	-1.1386	7.38394e-05	1.69081	-1.34606	0.000188406	1.39303	-1.31394
150402978	chr1:150402978:A:AC	3.96004e-06	-1.51029	-0.232677	1.03859e-05	-1.5548	-0.061904	2.38483e-05	-1.54682	-0.440984
150403398	chr1:150403398:C:T	1.94653e-05	-1.09731e-10	-0.150591	2.09653e-05	-1.09731e-10	-0.914282	7.57661e-05	-1.09731e-10	-0.831863
150403422	chr1:150403422:T:C	5.52717e-06	-1.09731e-10	-1.40955	1.35072e-05	-1.09731e-10	-1.35393	4.87352e-05	-1.09731e-10	-1.27311
150403665	chr1:150403665:G:T	9.68698e-06	-0.280101	-0.568341	9.78796e-06	-0.371625	-1.30437	2.68302e-05	-0.655133	-1.21485
150404017	chr1:150404017:C:T	6.71582e-06	-1.09731e-10	-1.21476	1.5261e-05	-1.09731e-10	-1.23185	4.66515e-05	-1.09731e-10	-1.31681
150404152	chr1:150404152:T:C	5.48581e-06	-1.09731e-10	-1.41706	1.5616e-05	-1.09731e-10	-1.20885	4.49922e-05	-1.09731e-10	-1.35302
150404501	chr1:150404501:C:T	1.62563e-05	0.958509	-1.28925	6.1535e-05	1.58203	-1.41958	0.000168684	1.31871	-1.35019
150404625	chr1:150404625:T:A	2.40425e-05	0.559752	-0.499151	2.83516e-05	0.370006	-0.982474	4.76795e-05	-0.254991	-1.04002
150404696	chr1:150404696:G:A	2.93772e-05	0.618812	-0.357815	2.93635e-05	0.403797	-0.981195	5.155e-05	-0.212622	-1.00434
150405026	chr1:150405026:C:T	6.42637e-06	-1.09731e-10	-1.25881	1.34925e-05	-1.09731e-10	-1.35502	5.17466e-05	-1.09731e-10	-1.21315
150405112	chr1:150405112:GT:G	2.67815e-05	0.168487	-4.15888e-10	6.67674e-05	0.244066	-4.15888e-10	0.00020238	0.150633	-4.15888e-10
150405246	chr1:150405246:A:G	6.52552e-06	-1.09731e-10	-1.2435	1.32099e-05	-1.09731e-10	-1.37618	4.44646e-05	-1.09731e-10	-1.36482
150405484	chr1:150405484:G:A	2.12917e-05	1.07711	-1.13802	7.81403e-05	1.74737	-1.34601	0.000198942	1.44709	-1.31359
150405489	chr1:150405489:C:G	1.86682e-06	-1.09072	-1.40427	6.35486e-06	-0.723623	-1.38431	2.16279e-05	-0.669624	-1.41591
150405736	chr1:150405736:A:G	1.81317e-06	-1.54099	-0.983161	3.0577e-06	-1.55866	-1.28083	1.03246e-05	-1.51872	-1.30626
150406531	chr1:150406531:T:C	1.87828e-06	-1.37177	-1.1171	4.9364e-06	-1.0978	-1.26271	1.83529e-05	-0.94425	-1.30547
150406683	chr1:150406683:G:A	1.59495e-05	0.937988	-1.28778	6.01558e-05	1.55891	-1.41912	0.000165155	1.29645	-1.34907
150406833	chr1:150406833:A:G	2.07604e-06	-1.13143	-1.25733	5.69886e-06	-0.782974	-1.43391	2.02374e-05	-0.726787	-1.42519
150407041	chr1:150407041:G:A	2.21419e-06	-1.10719	-1.21715	5.90856e-06	-0.750517	-1.43023	2.1163e-05	-0.693041	-1.41422
150407070	chr1:150407070:A:G	1.19584e-06	-1.52768	-1.41269	2.74754e-06	-1.52663	-1.41981	8.74913e-06	-1.55722	-1.43334
150407191	chr1:150407191:C:G	9.52915e-06	-0.864868	-4.15888e-10	2.22598e-05	-0.854369	-4.15888e-10	5.95254e-05	-1.07311	-4.15888e-10
150407375	chr1:150407375:G:T	5.48776e-06	-1.09731e-10	-1.4167	1.56278e-05	-1.09731e-10	-1.2081	4.5022e-05	-1.09731e-10	-1.35236
150407382	chr1:150407382:G:A	1.83533e-06	-1.39759	-1.11441	4.74735e-06	-1.13882	-1.26074	1.75317e-05	-0.991743	-1.30376
150407774	chr1:150407774:T:C	7.09655e-06	-1.09731e-10	-1.15961	1.7712e-05	-1.09731e-10	-1.08291	5.86086e-05	-1.09731e-10	-1.08863
150408080	chr1:150408080:TTTA:T	2.73762e-05	1.27896	-1.08851	0.000115003	1.61388	-0.82607	0.00015874	0.972177	-1.06442
150408303	chr1:150408303:T:C	1.42472e-05	0.83891	-1.30157	5.39373e-05	1.4539	-1.42323	0.000148425	1.19955	-1.35898
150408304	chr1:150408304:G:A	1.77709e-06	-1.41421	-1.13003	4.56609e-06	-1.16591	-1.27258	1.68222e-05	-1.02324	-1.31358
150408404	chr1:150408404:T:C	1.88781e-05	-1.09731e-10	-0.181223	1.98104e-05	-1.09731e-10	-0.970943	6.69956e-05	-1.09731e-10	-0.954886
150409288	chr1:150409288:T:C	6.85621e-06	-1.09731e-10	-1.19407	1.28971e-05	-1.09731e-10	-1.40015	4.56595e-05	-1.09731e-10	-1.3383
150409359	chr1:150409359:A:G	2.76247e-05	0.59515	-0.395665	2.79984e-05	0.381259	-1.00626	4.9406e-05	-0.230945	-1.0285
150409850	chr1:150409850:G:C	7.32129e-06	-1.09731e-10	-1.12844	1.62519e-05	-1.09731e-10	-1.16894	4.72019e-05	-1.09731e-10	-1.30508
150410283	chr1:150410283:T:C	9.9052e-06	-0.826164	-4.15888e-10	2.29144e-05	-0.825386	-4.15888e-10	5.06309e-05	-1.23495	-4.15888e-10
150410545	chr1:150410545:G:A	3.01395e-05	0.648687	-0.362073	3.01549e-05	0.433531	-0.984331	5.27018e-05	-0.187841	-1.00702
150411007	chr1:150411007:T:C	6.10066e-06	-1.09731e-10	-1.31083	1.26913e-05	-1.09731e-10	-1.41623	4.34765e-05	-1.09731e-10	-1.38729
150411061	chr1:150411061:G:A	5.73474e-06	-1.09731e-10	-1.37268	1.32655e-05	-1.09731e-10	-1.37198	4.15924e-05	-1.09731e-10	-1.4316
150411122	chr1:150411122:A:G	6.52832e-06	-1.09731e-10	-1.24307	1.32131e-05	-1.09731e-10	-1.37594	4.4476e-05	-1.09731e-10	-1.36456
150411292	chr1:150411292:T:C	9.38892e-06	-1.09731e-10	-0.879694	1.43755e-05	-1.09731e-10	-1.29162	5.05782e-05	-1.09731e-10	-1.23599
150412038	chr1:150412038:A:G	3.85758e-05	0.736862	-0.203462	3.67903e-05	0.51909	-0.871006	6.28303e-05	-0.120133	-0.898944
150412100	chr1:150412100:G:T	5.43732e-06	-1.09731e-10	-1.42594	1.51136e-05	-1.09731e-10	-1.24156	4.41014e-05	-1.09731e-10	-1.37302
150412189	chr1:150412189:G:C	1.50535e-05	0.861738	-1.26935	5.53153e-05	1.46875	-1.41285	0.000154038	1.21258	-1.33489
150412392	chr1:150412392:G:A	1.15237e-05	-0.674822	-4.15888e-10	1.60689e-05	-1.18026	-4.15888e-10	6.57205e-05	-0.974103	-4.15888e-10
150412419	chr1:150412419:G:A	2.76775e-05	0.690556	-0.48916	2.86993e-05	0.462616	-1.06289	5.04097e-05	-0.155807	-1.08352
150412539	chr1:150412539:G:A	6.46753e-06	-1.09731e-10	-1.25243	1.35422e-05	-1.09731e-10	-1.35134	5.21022e-05	-1.09731e-10	-1.20631
150412806	chr1:150412806:G:C	2.58048e-05	0.57612	-0.444783	2.68797e-05	0.365787	-1.03157	4.74085e-05	-0.245053	-1.05566
150413024	chr1:150413024:G:A	5.41752e-06	-1.09731e-10	-1.42959	1.48193e-05	-1.09731e-10	-1.26122	4.36249e-05	-1.09731e-10	-1.38389
150413033	chr1:150413033:T:C	6.60478e-06	-1.09731e-10	-1.23143	1.37377e-05	-1.09731e-10	-1.337	5.3337e-05	-1.09731e-10	-1.18288
150413388	chr1:150413388:G:A	5.49202e-06	-1.09731e-10	-1.41593	1.35353e-05	-1.09731e-10	-1.35185	4.30389e-05	-1.09731e-10	-1.39741
150413547	chr1:150413547:A:G	1.95574e-06	-1.28201	-1.16644	4.68927e-06	-0.995541	-1.41633	1.67959e-05	-0.945685	-1.39269
150413913	chr1:150413913:G:A	2.62357e-05	0.147897	-4.15888e-10	2.81815e-05	-0.618485	-4.15888e-10	0.000123955	-0.339593	-4.15888e-10
150413955	chr1:150413955:T:C	2.2081e-05	0.562251	-0.586758	2.43589e-05	0.3521	-1.11635	4.31209e-05	-0.256597	-1.13891
150414165	chr1:150414165:A:G	7.61016e-06	-1.09731e-10	-1.08974	1.71069e-05	-1.09731e-10	-1.11767	7.03314e-05	-1.09731e-10	-0.906294
150414270	chr1:150414270:A:G	6.34024e-06	-1.09731e-10	-1.27231	1.30088e-05	-1.09731e-10	-1.39152	4.37249e-05	-1.09731e-10	-1.38159
150414474	chr1:150414474:AG:A	5.42352e-06	-1.09731e-10	-1.42848	1.49205e-05	-1.09731e-10	-1.25441	4.37852e-05	-1.09731e-10	-1.38022
150414667	chr1:150414667:A:C	1.71987e-06	-1.54446	-1.03252	2.97213e-06	-1.55745	-1.31042	1.01099e-05	-1.51314	-1.33286
150415239	chr1:150415239:G:A	2.56569e-05	0.588557	-0.46297	2.68866e-05	0.377677	-1.0432	4.73339e-05	-0.235455	-1.06683
150415257	chr1:150415257:G:A	2.29486e-05	0.551678	-0.537643	2.48585e-05	0.342647	-1.0866	4.40153e-05	-0.264559	-1.11042
150415310	chr1:150415310:C:T	2.54384e-05	0.589728	-0.472691	2.675e-05	0.378465	-1.04908	4.70913e-05	-0.234811	-1.07261
150415453	chr1:150415453:C:T	1.46686e-05	0.850077	-1.28359	5.43511e-05	1.45619	-1.41787	0.000150399	1.20008	-1.3463
150415535	chr1:150415535:A:T	2.54792e-05	0.56655	-0.447912	2.65954e-05	0.357541	-1.03395	4.69589e-05	-0.252403	-1.05784
150415842	chr1:150415842:A:G	2.82367e-06	-1.26118	-0.820007	5.09982e-06	-0.902854	-1.42509	2.58386e-05	-0.52283	-1.38481
150415909	chr1:150415909:A:G	1.94428e-05	0.984157	-1.1359	7.01e-05	1.63792	-1.34515	0.00017954	1.34357	-1.31268
150416472	chr1:150416472:A:G	3.08761e-06	-1.48483	-0.506994	3.68772e-06	-1.55518	-1.09696	1.40643e-05	-1.55602	-0.959861
150416553	chr1:150416553:G:T	2.74763e-05	0.653291	-0.459192	2.86765e-05	0.439243	-1.04031	4.99302e-05	-0.184671	-1.06422
150416586	chr1:150416586:C:T	9.91359e-06	-1.09731e-10	-0.825317	1.77628e-05	-1.09731e-10	-1.08005	6.35729e-05	-1.09731e-10	-1.00733
150416916	chr1:150416916:A:T	1.78922e-05	0.744938	-0.979796	5.88555e-05	1.37004	-1.2521	0.000154416	1.08779	-1.20765
150418048	chr1:150418048:G:A	2.21881e-06	-1.14626	-1.17599	5.63646e-06	-0.805413	-1.42248	2.03019e-05	-0.748916	-1.39988
150418309	chr1:150418309:G:T	6.53364e-06	-1.09731e-10	-1.24226	1.32215e-05	-1.09731e-10	-1.3753	4.44986e-05	-1.09731e-10	-1.36406
150418496	chr1:150418496:A:G	2.38698e-05	0.544604	-0.491215	2.54306e-05	0.336064	-1.05726	4.50665e-05	-0.270218	-1.08116
150418558	chr1:150418558:C:G	2.57014e-05	0.579302	-0.45198	2.68347e-05	0.36872	-1.03617	4.73109e-05	-0.242721	-1.06005
150418694	chr1:150418694:T:C	8.39917e-06	-1.09731e-10	-0.991091	1.52903e-05	-1.09731e-10	-1.22993	6.16538e-05	-1.09731e-10	-1.03798
150419352	chr1:150419352:T:C	7.67978e-06	-1.09731e-10	-1.08063	1.3517e-05	-1.09731e-10	-1.3532	4.93127e-05	-1.09731e-10	-1.26133
150419470	chr1:150419470:A:G	5.49263e-06	-1.09731e-10	-1.41582	1.57917e-05	-1.09731e-10	-1.19767	4.5219e-05	-1.09731e-10	-1.348
150419652	chr1:150419652:G:A	6.24144e-06	-1.09731e-10	-1.28801	1.43092e-05	-1.09731e-10	-1.29625	4.1927e-05	-1.09731e-10	-1.42358
150419957	chr1:150419957:CTG:C	5.90052e-06	-1.09731e-10	-1.34418	1.25914e-05	-1.09731e-10	-1.42414	4.29605e-05	-1.09731e-10	-1.39923
150420354	chr1:150420354:A:G	1.89547e-05	0.930048	-1.10722	6.70832e-05	1.57744	-1.32866	0.000172946	1.2872	-1.29374
150420433	chr1:150420433:G:C	1.69459e-06	-1.40427	-1.18751	4.45764e-06	-1.15236	-1.31017	1.65424e-05	-1.00637	-1.34721
150420444	chr1:150420444:A:T	1.81452e-05	-1.09731e-10	-0.220818	1.93376e-05	-1.09731e-10	-0.9951	6.53158e-05	-1.09731e-10	-0.980279
150420558	chr1:150420558:G:A	5.52853e-06	-1.09731e-10	-1.4093	1.35134e-05	-1.09731e-10	-1.35347	4.87645e-05	-1.09731e-10	-1.27251
150421565	chr1:150421565:A:G	1.88526e-05	-1.09731e-10	-0.182574	1.98444e-05	-1.09731e-10	-0.969227	6.7082e-05	-1.09731e-10	-0.953598
150421758	chr1:150421758:C:G	2.83266e-05	1.27883	-1.05425	0.000120246	1.61365	-0.781265	0.000164328	0.971448	-1.0291
150422778	chr1:150422778:G:A	2.40308e-05	0.5356	-0.475487	2.53675e-05	0.327215	-1.05089	4.50658e-05	-0.27695	-1.07444
150422864	chr1:150422864:C:T	5.5613e-06	-1.09731e-10	-1.40339	1.36546e-05	-1.09731e-10	-1.34307	4.94818e-05	-1.09731e-10	-1.25791
150423134	chr1:150423134:C:T	6.41499e-06	-1.09731e-10	-1.26059	1.5777e-05	-1.09731e-10	-1.1986	5.22589e-05	-1.09731e-10	-1.2033
150423187	chr1:150423187:C:T	1.53016e-06	-1.55078	-1.14307	2.80487e-06	-1.55362	-1.37217	9.68762e-06	-1.49986	-1.38881
150423354	chr1:150423354:T:G	2.54034e-05	1.20598	-1.09032	0.000106204	1.53705	-0.828842	0.000147869	0.903152	-1.06634
150423851	chr1:150423851:A:G	6.52891e-06	-1.09731e-10	-1.24298	1.32058e-05	-1.09731e-10	-1.37649	4.44543e-05	-1.09731e-10	-1.36505
150423984	chr1:150423984:G:T	1.19216e-05	-0.640873	-4.15888e-10	2.93877e-05	-0.576574	-4.15888e-10	7.66449e-05	-0.82033	-4.15888e-10
150424175	chr1:150424175:G:A	1.87171e-05	-1.09731e-10	-0.189785	1.9756e-05	-1.09731e-10	-0.973692	6.6777e-05	-1.09731e-10	-0.958154
150424393	chr1:150424393:G:A	5.41699e-06	-1.09731e-10	-1.42968	1.47893e-05	-1.09731e-10	-1.26324	4.36029e-05	-1.09731e-10	-1.38439
150424580	chr1:150424580:G:C	2.35338e-05	0.517195	-0.477981	2.48815e-05	0.309408	-1.05243	4.43544e-05	-0.291312	-1.07599
150425091	chr1:150425091:A:G	2.14981e-06	-1.1656	-1.18824	5.47482e-06	-0.83264	-1.42435	1.96841e-05	-0.775884	-1.40382
150425229	chr1:150425229:C:T	1.90353e-05	-1.09731e-10	-0.17293	1.99052e-05	-1.09731e-10	-0.966168	6.72655e-05	-1.09731e-10	-0.950866
150425401	chr1:150425401:T:C	5.49656e-06	-1.09731e-10	-1.4151	1.57203e-05	-1.09731e-10	-1.2022	4.51749e-05	-1.09731e-10	-1.34897
150425409	chr1:150425409:C:T	6.76496e-06	-1.20747	-4.15888e-10	1.33173e-05	-1.36809	-4.15888e-10	4.44303e-05	-1.36559	-4.15888e-10
150425415	chr1:150425415:A:G	6.63503e-06	-1.22686	-4.15888e-10	1.31275e-05	-1.38244	-4.15888e-10	4.37974e-05	-1.37994	-4.15888e-10
150425434	chr1:150425434:A:G	5.3937e-06	-1.21149	-0.222505	4.98496e-06	-1.36755	-0.983177	1.738e-05	-1.35245	-0.951738
150425588	chr1:150425588:T:A	1.7375e-06	-1.16379	-1.40298	5.73677e-06	-0.824549	-1.3857	1.94917e-05	-0.772671	-1.41685
150425726	chr1:150425726:G:A	5.41808e-06	-1.09731e-10	-1.42948	1.4829e-05	-1.09731e-10	-1.26056	4.36374e-05	-1.09731e-10	-1.3836
150425782	chr1:150425782:A:G	1.90285e-05	0.960811	-1.1341	6.84028e-05	1.61211	-1.34385	0.000175732	1.32054	-1.31109
150426034	chr1:150426034:A:G	2.16119e-06	-1.15633	-1.19224	5.54248e-06	-0.81886	-1.42585	1.99055e-05	-0.762747	-1.40577
150426055	chr1:150426055:G:A	1.76892e-05	0.897615	-1.14389	6.33807e-05	1.54139	-1.34938	0.00016317	1.25277	-1.31748
150426516	chr1:150426516:A:C	2.19803e-05	0.567653	-0.596728	2.43239e-05	0.357778	-1.12347	4.30279e-05	-0.251916	-1.14575
150427195	chr1:150427195:G:A	2.61252e-05	0.594181	-0.450503	2.7243e-05	0.382878	-1.03523	4.78894e-05	-0.231296	-1.05932
150427667	chr1:150427667:C:T	4.43578e-06	-0.304748	-1.32477	1.62929e-05	-0.129828	-1.03659	0.000139099	0.9117	-1.13602
150428643	chr1:150428643:G:T	5.44648e-06	-1.09731e-10	-1.42426	1.26474e-05	-1.09731e-10	-1.41969	4.16833e-05	-1.09731e-10	-1.42941
150429128	chr1:150429128:T:C	8.09052e-06	-1.09731e-10	-1.02853	1.38726e-05	-1.09731e-10	-1.32723	5.11709e-05	-1.09731e-10	-1.22434
150429281	chr1:150429281:G:A	7.57828e-06	-1.09731e-10	-1.09394	1.35682e-05	-1.09731e-10	-1.34942	4.94881e-05	-1.09731e-10	-1.25778
150429495	chr1:150429495:C:T	2.43796e-05	1.16505	-1.09052	0.000101639	1.4934	-0.829116	0.000142207	0.864336	-1.06657
150429797	chr1:150429797:A:G	7.5881e-06	-1.09731e-10	-1.09264	1.29313e-05	-1.09731e-10	-1.3975	4.69976e-05	-1.09731e-10	-1.30942
150429943	chr1:150429943:T:C	2.31082e-05	0.519725	-0.498763	2.46434e-05	0.312322	-1.06496	4.38991e-05	-0.28923	-1.08839
150430137	chr1:150430137:C:G	2.39809e-05	0.53966	-0.481626	2.53824e-05	0.331006	-1.0541	4.50472e-05	-0.273924	-1.07788
150430640	chr1:150430640:C:T	1.81521e-05	-1.09731e-10	-0.220436	1.93399e-05	-1.09731e-10	-0.994981	6.53247e-05	-1.09731e-10	-0.980143
150430903	chr1:150430903:G:C	2.54133e-05	1.1998	-1.08376	0.000106414	1.53047	-0.820287	0.000147976	0.897224	-1.05969
150431269	chr1:150431269:A:G	6.3068e-06	-1.09731e-10	-1.27759	1.24662e-05	-1.09731e-10	-1.43413	4.25629e-05	-1.09731e-10	-1.40853
150431280	chr1:150431280:G:A	5.46349e-06	-1.09731e-10	-1.42114	1.53703e-05	-1.09731e-10	-1.22471	4.45722e-05	-1.09731e-10	-1.3624
150431414	chr1:150431414:A:G	5.71392e-06	-1.09731e-10	-1.37632	1.40781e-05	-1.09731e-10	-1.31253	5.20527e-05	-1.09731e-10	-1.20726
150431669	chr1:150431669:CAG:C	1.34437e-05	0.913295	-1.43401	8.24727e-05	1.88876	-1.43344	0.000292698	1.95205	-1.43243
150431729	chr1:150431729:T:C	5.42119e-06	-1.09731e-10	-1.42891	1.48813e-05	-1.09731e-10	-1.25704	4.37212e-05	-1.09731e-10	-1.38168
150431761	chr1:150431761:G:A	8.29953e-06	-1.09731e-10	-1.00303	1.41126e-05	-1.09731e-10	-1.31008	5.2177e-05	-1.09731e-10	-1.20487
150431812	chr1:150431812:G:A	2.37855e-05	0.541884	-0.492031	2.52657e-05	0.333426	-1.06113	4.48391e-05	-0.271992	-1.08444
150431836	chr1:150431836:A:T	2.84052e-05	0.227348	-4.15888e-10	7.0878e-05	0.303811	-4.15888e-10	0.000214548	0.209022	-4.15888e-10
150431860	chr1:150431860:C:CA	2.8448e-05	-1.09731e-10	0.228854	7.92105e-05	-1.09731e-10	0.41496	0.000211438	-1.09731e-10	0.194417
150432232	chr1:150432232:A:G	1.65769e-06	-1.40411	-1.20969	4.39096e-06	-1.15191	-1.32569	1.63413e-05	-1.00567	-1.36015
150432497	chr1:150432497:G:A	1.70261e-06	-1.53899	-1.04807	2.94434e-06	-1.55917	-1.3181	9.95114e-06	-1.52154	-1.34029
150432534	chr1:150432534:C:G	3.02611e-06	-1.49785	-0.514101	3.65276e-06	-1.55814	-1.10353	1.40266e-05	-1.55206	-0.966492
150432553	chr1:150432553:G:A	5.40781e-06	-1.09731e-10	-1.43138	1.38752e-05	-1.09731e-10	-1.32704	4.36356e-05	-1.09731e-10	-1.38364
150432822	chr1:150432822:T:C	1.66336e-06	-1.41779	-1.1926	4.34935e-06	-1.1746	-1.31252	1.60726e-05	-1.03286	-1.34953
150432998	chr1:150432998:A:G	1.9793e-05	0.476557	-0.610452	2.17507e-05	0.269655	-1.14716	3.95059e-05	-0.320962	-1.1621
150433973	chr1:150433973:A:C	1.94609e-05	0.938224	-1.08904	6.88027e-05	1.58845	-1.31435	0.000177283	1.29612	-1.27789
150434710	chr1:150434710:G:A	8.04878e-06	-1.09731e-10	-1.0337	1.3839e-05	-1.09731e-10	-1.32966	5.09937e-05	-1.09731e-10	-1.22781
150434774	chr1:150434774:G:A	6.12051e-06	-1.09731e-10	-1.30758	1.26337e-05	-1.09731e-10	-1.42078	4.17198e-05	-1.09731e-10	-1.42854
150434823	chr1:150434823:T:C	3.02493e-05	1.36355	-1.0733	0.000126434	1.69284	-0.810263	0.000170853	1.03437	-1.05308
150434832	chr1:150434832:AAAAG:A	1.76406e-06	-1.55059	-1.00102	3.03871e-06	-1.55384	-1.29188	1.04063e-05	-1.5006	-1.3165
150434964	chr1:150434964:T:C	3.28997e-05	1.72611	-1.35187	5.63413e-05	1.4637	-1.38942	0.000172852	1.36993	-1.37701
150434967	chr1:150434967:G:A	1.45052e-05	0.988078	-1.4328	6.45242e-05	1.64285	-1.43296	0.000161586	1.35948	-1.43395
150435016	chr1:150435016:C:G	6.38565e-06	-1.09731e-10	-1.26517	1.34303e-05	-1.09731e-10	-1.35964	5.13783e-05	-1.09731e-10	-1.2203
150435120	chr1:150435120:G:A	1.78721e-05	0.989833	-1.22582	3.03513e-05	0.650179	-1.19449	6.95021e-05	0.369863	-1.28802
150435344	chr1:150435344:C:T	1.97395e-05	0.940997	-1.0776	6.95732e-05	1.59232	-1.30709	0.000179279	1.29941	-1.26998
150435436	chr1:150435436:T:TG	9.71187e-06	-0.845875	-4.15888e-10	2.45205e-05	-0.757641	-4.15888e-10	0.000106531	-0.49108	-4.15888e-10
150436146	chr1:150436146:C:A	2.99819e-06	-1.42138	-0.599835	3.57155e-06	-1.53206	-1.15209	1.30138e-05	-1.55953	-1.03397
150436709	chr1:150436709:C:A	2.70784e-05	0.603333	-0.42382	2.7918e-05	0.391211	-1.01909	4.90204e-05	-0.224178	-1.0431
150436777	chr1:150436777:C:T	7.11867e-06	-1.09731e-10	-1.1565	1.31526e-05	-1.09731e-10	-1.38053	4.72976e-05	-1.09731e-10	-1.30305
150436857	chr1:150436857:A:ATC	3.45765e-05	-1.09731e-10	0.423949	4.04943e-05	-1.09731e-10	-0.255989	0.000170745	-1.09731e-10	-0.0193442
150436861	chr1:150436861:C:T	5.4271e-06	-1.09731e-10	-1.42782	1.49562e-05	-1.09731e-10	-1.25202	4.38529e-05	-1.09731e-10	-1.37867
150437119	chr1:150437119:A:G	2.98045e-06	-1.48201	-0.545143	3.60764e-06	-1.5544	-1.1197	1.36774e-05	-1.55666	-0.98711
150437374	chr1:150437374:C:G	5.08361e-06	-1.4932	-4.15888e-10	1.58326e-05	-1.19508	-4.15888e-10	4.64832e-05	-1.32042	-4.15888e-10
150437393	chr1:150437393:C:G	6.54643e-06	-1.09731e-10	-1.2403	1.32359e-05	-1.09731e-10	-1.37421	4.45505e-05	-1.09731e-10	-1.36289
150437722	chr1:150437722:G:C	6.1873e-06	-1.09731e-10	-1.29673	1.31393e-05	-1.09731e-10	-1.38154	4.95405e-05	-1.09731e-10	-1.25672
150437770	chr1:150437770:G:A	6.51254e-06	-1.09731e-10	-1.24549	1.31976e-05	-1.09731e-10	-1.37711	4.44102e-05	-1.09731e-10	-1.36604
150437889	chr1:150437889:C:T	5.39494e-06	-1.09731e-10	-1.43376	1.42915e-05	-1.09731e-10	-1.29749	4.2798e-05	-1.09731e-10	-1.40302
150438502	chr1:150438502:G:A	1.96809e-05	0.938488	-1.07806	6.93098e-05	1.58903	-1.30759	0.000178564	1.29591	-1.27047
150438583	chr1:150438583:C:T	8.94088e-06	0.498449	-1.42704	3.72466e-05	1.08753	-1.42712	9.74233e-05	0.835995	-1.41644
150438799	chr1:150438799:G:C	1.97471e-05	-1.09731e-10	-0.136217	2.04296e-05	-1.09731e-10	-0.940163	6.90769e-05	-1.09731e-10	-0.924293
150438816	chr1:150438816:G:A	5.43789e-06	-1.09731e-10	-1.42583	1.51282e-05	-1.09731e-10	-1.24059	4.41192e-05	-1.09731e-10	-1.37262
150438836	chr1:150438836:T:C	1.67511e-05	0.891436	-1.1922	5.95502e-05	1.50498	-1.37531	0.000170245	1.24522	-1.26749
150439023	chr1:150439023:C:T	2.48902e-05	0.659963	-0.564713	2.70638e-05	0.445247	-1.1042	4.71552e-05	-0.17919	-1.12688
150439031	chr1:150439031:C:T	5.41456e-06	-1.09731e-10	-1.43013	1.47649e-05	-1.09731e-10	-1.2649	4.35406e-05	-1.09731e-10	-1.38582
150439056	chr1:150439056:A:G	5.55446e-06	-1.09731e-10	-1.40462	1.36221e-05	-1.09731e-10	-1.34546	4.9332e-05	-1.09731e-10	-1.26094
150439101	chr1:150439101:G:A	5.16237e-06	-1.47783	-4.15888e-10	1.10889e-05	-1.5512	-4.15888e-10	3.76355e-05	-1.53157	-4.15888e-10
150439311	chr1:150439311:A:G	2.04233e-06	-1.16551	-1.23962	5.44138e-06	-0.830135	-1.43298	1.93504e-05	-0.775437	-1.42136
150439408	chr1:150439408:AGGCTGC:A	1.68695e-06	-1.38381	-1.21249	4.51557e-06	-1.11851	-1.33111	1.6909e-05	-0.96766	-1.36401
150439436	chr1:150439436:T:C	2.06863e-06	-1.15699	-1.23535	5.50372e-06	-0.819497	-1.43223	1.96213e-05	-0.763138	-1.41976
150439867	chr1:150439867:T:C	6.75167e-06	-1.09731e-10	-1.20943	1.51231e-05	-1.09731e-10	-1.24092	4.49365e-05	-1.09731e-10	-1.35426
150439998	chr1:150439998:C:T	2.04609e-06	-1.15596	-1.24733	5.50346e-06	-0.818527	-1.43325	1.9584e-05	-0.761955	-1.42285
150440047	chr1:150440047:C:T	2.56232e-05	0.59472	-0.470444	2.69201e-05	0.383681	-1.04796	4.73556e-05	-0.230406	-1.07142
150440123	chr1:150440123:T:A	2.81898e-05	1.29317	-1.07343	0.000118909	1.62893	-0.807719	0.000163354	0.985602	-1.0492
150440332	chr1:150440332:C:T	5.41508e-06	-1.09731e-10	-1.43004	1.25706e-05	-1.09731e-10	-1.42579	4.22204e-05	-1.09731e-10	-1.41661
150440343	chr1:150440343:C:G	3.04021e-06	-1.45277	-0.554532	3.62168e-06	-1.54477	-1.12544	1.354e-05	-1.56008	-0.993785
150440749	chr1:150440749:ATAATCT:A	6.08836e-06	-1.09731e-10	-1.31285	1.27624e-05	-1.09731e-10	-1.41065	4.36352e-05	-1.09731e-10	-1.38365
150440808	chr1:150440808:TAAAC:T	7.08681e-06	-1.09731e-10	-1.16099	1.30672e-05	-1.09731e-10	-1.38704	4.66419e-05	-1.09731e-10	-1.31701
150441464	chr1:150441464:G:T	2.01719e-06	-1.18784	-1.22967	5.28415e-06	-0.860424	-1.43201	1.8802e-05	-0.807009	-1.41854
150441538	chr1:150441538:TCTG:T	3.08051e-06	-1.46294	-0.531189	3.66072e-06	-1.54847	-1.11103	1.3784e-05	-1.55945	-0.976557
150443378	chr1:150443378:A:G	6.04305e-06	-1.09731e-10	-1.32031	1.79037e-05	-1.09731e-10	-1.07214	5.36371e-05	-1.09731e-10	-1.17727
150443499	chr1:150443499:A:G	2.35925e-05	0.55503	-0.513326	2.52337e-05	0.345019	-1.07399	4.47589e-05	-0.261027	-1.0972
150443514	chr1:150443514:G:C	2.0336e-06	-1.16853	-1.24088	5.41897e-06	-0.83409	-1.43315	1.92534e-05	-0.780023	-1.4218
150443701	chr1:150443701:G:A	7.35996e-06	-1.09731e-10	-1.12317	1.66045e-05	-1.09731e-10	-1.14748	6.75962e-05	-1.09731e-10	-0.945962
150443950	chr1:150443950:G:A	8.18556e-06	-1.09731e-10	-1.01685	2.43711e-05	-1.09731e-10	-0.76375	6.68956e-05	-1.09731e-10	-0.95638
150444145	chr1:150444145:G:C	1.71221e-06	-1.54482	-1.03662	2.96792e-06	-1.5573	-1.31199	1.00989e-05	-1.5125	-1.33458
150444183	chr1:150444183:TGAG:T	1.16329e-05	-1.09731e-10	-0.66539	1.81257e-05	-1.09731e-10	-1.05982	7.08597e-05	-1.09731e-10	-0.898812
150444268	chr1:150444268:A:G	8.04917e-06	-1.09731e-10	-1.03366	1.38357e-05	-1.09731e-10	-1.3299	5.09812e-05	-1.09731e-10	-1.22806
150444437	chr1:150444437:A:G	5.4961e-06	-0.45392	-0.961265	7.31044e-06	-0.559481	-1.40837	2.07946e-05	-0.798051	-1.32677
150444916	chr1:150444916:A:G	1.91886e-05	-1.09731e-10	-0.16491	2.00023e-05	-1.09731e-10	-0.9613	6.76047e-05	-1.09731e-10	-0.945837
150445068	chr1:150445068:T:C	1.87351e-05	-1.09731e-10	-0.188826	1.97718e-05	-1.09731e-10	-0.972891	6.6828e-05	-1.09731e-10	-0.957392
150445992	chr1:150445992:C:T	2.24749e-05	0.606499	-0.613326	2.4955e-05	0.394487	-1.13456	4.39304e-05	-0.220627	-1.15628
150446025	chr1:150446025:G:A	2.62733e-05	0.640795	-0.491466	2.76345e-05	0.427215	-1.0653	4.83602e-05	-0.194319	-1.08652
150446320	chr1:150446320:C:T	5.4125e-06	-1.09731e-10	-1.43051	1.47306e-05	-1.09731e-10	-1.26722	4.34817e-05	-1.09731e-10	-1.38717
150446621	chr1:150446621:G:A	2.20321e-05	0.556899	-0.583624	2.4268e-05	0.347534	-1.11553	4.30032e-05	-0.260262	-1.13798
150446910	chr1:150446910:A:G	2.30015e-05	0.38943	-0.373093	2.29747e-05	0.183853	-1.00661	4.2173e-05	-0.394162	-1.02357
150447125	chr1:150447125:G:A	5.56663e-06	-1.09731e-10	-1.40243	1.64973e-05	-1.09731e-10	-1.15395	4.64466e-05	-1.09731e-10	-1.32121
150447388	chr1:150447388:G:A	4.93267e-06	-1.52334	-4.15888e-10	1.10284e-05	-1.55668	-4.15888e-10	3.65738e-05	-1.56018	-4.15888e-10
150447389	chr1:150447389:T:C	2.05693e-06	-1.12349	-1.27452	5.7429e-06	-0.775052	-1.43413	2.03533e-05	-0.717698	-1.42857
150447403	chr1:150447403:C:T	1.30847e-06	-1.53027	-1.3201	3.00943e-06	-1.55999	-1.29541	9.14054e-06	-1.53096	-1.41584
150447420	chr1:150447420:C:T	2.20105e-05	1.04871	-1.07642	7.85498e-05	1.71289	-1.3063	0.000201448	1.41504	-1.26902
150447427	chr1:150447427:T:C	2.58605e-05	0.736871	-0.603379	2.82734e-05	0.516053	-1.13128	4.87487e-05	-0.122079	-1.15076
150447941	chr1:150447941:G:A	1.87019e-05	-1.09731e-10	-0.190597	1.97496e-05	-1.09731e-10	-0.974016	6.67541e-05	-1.09731e-10	-0.958498
150448149	chr1:150448149:A:G	1.66859e-06	-1.54534	-1.0619	2.9299e-06	-1.55704	-1.32514	9.98722e-06	-1.51153	-1.34668
150448159	chr1:150448159:A:C	1.8391e-05	-1.09731e-10	-0.207361	4.11033e-05	-1.09731e-10	-0.241062	0.000118895	-1.09731e-10	-0.381277
150448320	chr1:150448320:C:T	1.70801e-06	-1.54388	-1.04001	2.96363e-06	-1.55766	-1.31308	1.00695e-05	-1.5141	-1.33591
150448615	chr1:150448615:A:G	2.52646e-05	1.18186	-1.07168	0.000105868	1.5105	-0.805457	0.000147444	0.881354	-1.04742
150448810	chr1:150448810:T:C	2.38955e-05	0.536815	-0.482348	2.5269e-05	0.327899	-1.05547	4.49169e-05	-0.275717	-1.07898
150448981	chr1:150448981:T:C	2.40874e-05	0.541431	-0.478967	2.54319e-05	0.332229	-1.05338	4.51902e-05	-0.271849	-1.07678
150449178	chr1:150449178:T:C	5.4953e-06	-1.09731e-10	-1.41533	1.5708e-05	-1.09731e-10	-1.20298	4.51519e-05	-1.09731e-10	-1.34948
150449489	chr1:150449489:T:C	5.42218e-06	-1.09731e-10	-1.42873	1.48898e-05	-1.09731e-10	-1.25647	4.37258e-05	-1.09731e-10	-1.38157
150449795	chr1:150449795:G:A	5.46705e-06	-1.09731e-10	-1.42049	1.54108e-05	-1.09731e-10	-1.22208	4.46403e-05	-1.09731e-10	-1.36088
150450126	chr1:150450126:A:G	2.4524e-05	0.578166	-0.497739	2.60358e-05	0.367313	-1.06499	4.59753e-05	-0.243157	-1.08825
150450522	chr1:150450522:C:T	1.32216e-05	-0.537371	-4.15888e-10	3.03586e-05	-0.544069	-4.15888e-10	7.9677e-05	-0.781533	-4.15888e-10
150450529	chr1:150450529:C:T	4.07527e-05	1.62312	-1.03482	0.000176987	1.97576	-0.756832	0.000232149	1.29796	-1.01009
150451101	chr1:150451101:G:A	1.97626e-06	-1.52074	-0.91728	3.48101e-06	-1.55123	-1.1586	1.08191e-05	-1.50853	-1.26967
150451241	chr1:150451241:T:C	1.9853e-05	0.527797	-0.658665	2.25565e-05	0.319721	-1.16085	4.02638e-05	-0.282395	-1.18167
150451254	chr1:150451254:T:C	7.0226e-06	-1.09731e-10	-1.17009	1.26453e-05	-1.09731e-10	-1.41987	4.49424e-05	-1.09731e-10	-1.35413
150451397	chr1:150451397:G:A	2.26367e-05	0.595393	-0.595046	2.49827e-05	0.383595	-1.12256	4.4066e-05	-0.229168	-1.14466
150451417	chr1:150451417:G:A	2.20289e-05	0.554368	-0.581236	2.41652e-05	0.345	-1.11724	4.2931e-05	-0.261425	-1.1385
150451509	chr1:150451509:C:T	2.26079e-05	0.551728	-0.552651	2.45079e-05	0.341583	-1.09973	4.35521e-05	-0.264309	-1.12125
150451824	chr1:150451824:G:A	1.68622e-06	-1.51341	-1.08332	2.89051e-06	-1.55864	-1.33707	9.56373e-06	-1.54435	-1.35719
150453104	chr1:150453104:T:C	2.1826e-06	-1.11037	-1.22833	5.86584e-06	-0.755922	-1.43208	2.09393e-05	-0.699012	-1.41887
150453168	chr1:150453168:T:G	2.06738e-06	-1.12533	-1.26762	5.73683e-06	-0.776107	-1.43414	2.03288e-05	-0.719404	-1.42807
150453465	chr1:150453465:T:C	4.14485e-06	-0.333915	-1.36344	1.46389e-05	-0.16042	-1.11305	0.00012516	0.87169	-1.20161
150453647	chr1:150453647:C:T	1.5097e-05	0.68829	-1.09301	8.8659e-05	1.02784	-0.500195	0.000124303	0.449639	-0.786434
150453748	chr1:150453748:T:C	1.54859e-05	0.831512	-1.21081	5.5155e-05	1.43738	-1.38438	0.000157194	1.18094	-1.28298
150454668	chr1:150454668:C:T	1.29447e-05	-0.558538	-4.15888e-10	3.0201e-05	-0.549274	-4.15888e-10	7.75885e-05	-0.808095	-4.15888e-10
150454803	chr1:150454803:G:A	2.77825e-06	-1.48438	-0.613024	3.46016e-06	-1.55504	-1.16079	1.30321e-05	-1.55611	-1.03599
150455031	chr1:150455031:G:A	5.46843e-06	-1.09731e-10	-1.42023	1.34127e-05	-1.09731e-10	-1.36095	4.27755e-05	-1.09731e-10	-1.40355
150455314	chr1:150455314:C:T	1.57782e-05	0.840765	-1.20136	5.5991e-05	1.44788	-1.37984	0.000159978	1.19068	-1.27516
150455458	chr1:150455458:T:C	2.43273e-05	0.519207	-0.446831	2.54223e-05	0.311208	-1.03273	4.52732e-05	-0.289849	-1.05695
150455474	chr1:150455474:C:T	6.5837e-06	-1.09731e-10	-1.23463	1.37142e-05	-1.09731e-10	-1.33872	5.31881e-05	-1.09731e-10	-1.18568
150455480	chr1:150455480:C:T	2.63994e-05	0.677411	-0.523293	2.81151e-05	0.460937	-1.08178	4.89252e-05	-0.165441	-1.10378
150455522	chr1:150455522:T:A	8.25654e-06	-1.09731e-10	-1.00822	1.42042e-05	-1.09731e-10	-1.30361	5.25321e-05	-1.09731e-10	-1.19809
150456343	chr1:150456343:G:A	2.47334e-05	0.588404	-0.499474	2.62706e-05	0.376748	-1.06545	4.6324e-05	-0.235136	-1.08872
150456449	chr1:150456449:A:G	2.60364e-05	0.57758	-0.437309	2.70263e-05	0.366627	-1.02697	4.76719e-05	-0.243548	-1.05162
150456808	chr1:150456808:C:T	2.28675e-05	0.570559	-0.560064	2.49371e-05	0.359792	-1.10059	4.41039e-05	-0.249357	-1.12361
150456847	chr1:150456847:C:T	2.43623e-05	0.568472	-0.494659	2.58559e-05	0.358002	-1.06261	4.57341e-05	-0.250774	-1.0859
150457157	chr1:150457157:G:A	2.36721e-05	0.557106	-0.512034	2.52984e-05	0.346913	-1.07332	4.4853e-05	-0.259787	-1.09634
150457161	chr1:150457161:T:G	2.31099e-05	0.553916	-0.532877	2.48955e-05	0.343877	-1.08634	4.4181e-05	-0.262355	-1.10886
150457468	chr1:150457468:A:G	2.32531e-05	1.10518	-1.07797	9.68888e-05	1.42965	-0.813233	0.000136361	0.809512	-1.05372
150457631	chr1:150457631:GA:G	5.40816e-06	-1.09731e-10	-1.43132	1.46573e-05	-1.09731e-10	-1.27221	4.33653e-05	-1.09731e-10	-1.38985
150457798	chr1:150457798:C:T	9.49923e-06	-1.09731e-10	-0.868013	2.77777e-05	-1.09731e-10	-0.632916	8.11526e-05	-1.09731e-10	-0.763182
150457849	chr1:150457849:T:G	1.67721e-05	0.910224	-1.20973	6.02667e-05	1.5255	-1.38387	0.00017113	1.265	-1.28209
150457996	chr1:150457996:G:A	4.75111e-05	0.872811	-0.131072	8.52613e-05	1.48645	-0.997878	0.000267536	1.21599	-0.78625
150458076	chr1:150458076:C:T	5.40177e-06	-1.09731e-10	-1.4325	1.451e-05	-1.09731e-10	-1.28231	4.31437e-05	-1.09731e-10	-1.39498
150458485	chr1:150458485:A:G	2.15463e-05	0.491957	-0.540977	2.33474e-05	0.285168	-1.09183	4.18655e-05	-0.310812	-1.11424
150458496	chr1:150458496:C:T	4.19821e-06	-0.509307	-1.17526	2.34717e-05	0.422336	-1.22369	8.08327e-05	0.331782	-1.09891
150458710	chr1:150458710:G:T	5.6517e-06	-1.09731e-10	-1.38727	1.26796e-05	-1.09731e-10	-1.41715	4.16427e-05	-1.09731e-10	-1.43039
150459086	chr1:150459086:T:C	5.52827e-06	-1.09731e-10	-1.40935	1.35039e-05	-1.09731e-10	-1.35417	4.87351e-05	-1.09731e-10	-1.27311
150459240	chr1:150459240:A:G	2.34374e-05	0.549725	-0.514614	2.50865e-05	0.340402	-1.07522	4.45288e-05	-0.26531	-1.09807
150459427	chr1:150459427:AAC:A	6.06753e-06	-1.09731e-10	-1.31627	1.27224e-05	-1.09731e-10	-1.41378	4.37561e-05	-1.09731e-10	-1.38088
150459469	chr1:150459469:A:T	5.39912e-06	-1.09731e-10	-1.43299	1.29305e-05	-1.09731e-10	-1.39756	4.19874e-05	-1.09731e-10	-1.42214
150459711	chr1:150459711:G:C	7.6113e-06	-1.09731e-10	-1.08959	2.29e-05	-1.09731e-10	-0.826011	8.55465e-05	-1.09731e-10	-0.710454
150459899	chr1:150459899:GAA:G	1.87019e-05	-1.09731e-10	-0.190597	1.97496e-05	-1.09731e-10	-0.974016	6.67541e-05	-1.09731e-10	-0.958498
150459959	chr1:150459959:C:G	7.56143e-06	-1.09731e-10	-1.09616	1.67463e-05	-1.09731e-10	-1.13897	5.13655e-05	-1.09731e-10	-1.22055
150460326	chr1:150460326:G:A	2.60133e-06	-0.745251	-1.41795	5.67858e-06	-0.970925	-1.24952	1.5764e-05	-1.06039	-1.3414
150460913	chr1:150460913:C:T	1.12057e-05	0.498671	-1.20147	3.79194e-05	1.05946	-1.38115	0.000109942	0.817314	-1.27688
150461343	chr1:150461343:A:G	4.33111e-05	0.880329	-0.231144	8.0906e-05	1.49379	-1.05765	0.000250236	1.22368	-0.860794
150462038	chr1:150462038:C:G	5.74245e-06	-1.09731e-10	-1.37134	1.28005e-05	-1.09731e-10	-1.40766	4.18554e-05	-1.09731e-10	-1.42529
150462155	chr1:150462155:A:G	4.23544e-05	0.861771	-0.234923	7.92111e-05	1.47364	-1.05868	0.000245947	1.2081	-0.862496
150462367	chr1:150462367:C:T	3.14531e-06	-1.49335	-0.479959	3.75479e-06	-1.55738	-1.07674	1.44257e-05	-1.55331	-0.937186
150462618	chr1:150462618:G:A	8.05654e-06	-1.09731e-10	-1.03274	1.38394e-05	-1.09731e-10	-1.32963	5.10171e-05	-1.09731e-10	-1.22735
150462701	chr1:150462701:G:A	4.13274e-05	0.844851	-0.24255	7.75763e-05	1.45815	-1.06404	0.000238574	1.18479	-0.869624
150463101	chr1:150463101:C:A	1.69407e-06	-1.54057	-1.05153	2.9402e-06	-1.55878	-1.3199	9.95772e-06	-1.51927	-1.3419
150464397	chr1:150464397:A:G	1.59153e-05	-1.09731e-10	-0.35194	1.75887e-05	-1.09731e-10	-1.0899	5.91534e-05	-1.09731e-10	-1.07938
150464446	chr1:150464446:A:G	1.29082e-05	-0.561363	-4.15888e-10	3.89429e-05	-0.295054	-4.15888e-10	0.000167689	-0.0374004	-4.15888e-10
150464739	chr1:150464739:A:G	2.53501e-05	0.592721	-0.479164	2.67171e-05	0.381374	-1.05322	4.70556e-05	-0.231592	-1.07659
150465337	chr1:150465337:C:T	1.93752e-05	0.474561	-0.629792	2.18102e-05	0.268204	-1.14298	3.92414e-05	-0.325106	-1.16468
150465580	chr1:150465580:G:A	2.50026e-05	0.608849	-0.509093	2.66259e-05	0.395962	-1.07123	4.68119e-05	-0.219026	-1.09435
150465644	chr1:150465644:C:T	6.42158e-06	-1.09731e-10	-1.25956	1.34815e-05	-1.09731e-10	-1.35583	5.17015e-05	-1.09731e-10	-1.21403
150465699	chr1:150465699:A:G	5.444e-06	-1.09731e-10	-1.42471	1.26553e-05	-1.09731e-10	-1.41907	4.16978e-05	-1.09731e-10	-1.42906
150465758	chr1:150465758:A:AT	2.57002e-05	0.594002	-0.466728	2.69458e-05	0.381869	-1.04519	4.74505e-05	-0.230908	-1.06892
150465790	chr1:150465790:T:C	2.08515e-06	-1.13933	-1.24506	5.63137e-06	-0.795672	-1.43312	2.00453e-05	-0.739091	-1.42243
150465876	chr1:150465876:A:T	3.38504e-05	0.713208	-0.310482	3.34008e-05	0.495462	-0.944032	5.75272e-05	-0.136868	-0.970387
150466346	chr1:150466346:C:G	7.94355e-06	-1.09731e-10	-1.04686	1.37407e-05	-1.09731e-10	-1.33678	5.04907e-05	-1.09731e-10	-1.23772
150466428	chr1:150466428:A:G	1.80535e-05	-1.09731e-10	-0.225886	1.92541e-05	-1.09731e-10	-0.999424	6.50365e-05	-1.09731e-10	-0.984565
150466528	chr1:150466528:G:GACAGA	4.53675e-05	1.23299	-0.537421	4.68836e-05	0.988415	-1.0979	7.51433e-05	0.276554	-1.11667
150466829	chr1:150466829:G:A	8.31253e-06	-1.09731e-10	-1.00146	1.40771e-05	-1.09731e-10	-1.3126	5.21908e-05	-1.09731e-10	-1.20461
150467298	chr1:150467298:C:T	2.38656e-05	0.612721	-0.559508	2.60637e-05	0.400634	-1.09724	4.57166e-05	-0.215661	-1.12139
150467401	chr1:150467401:A:G	1.74068e-06	-1.14358	-1.42137	6.10625e-06	-0.799671	-1.34817	2.05423e-05	-0.74417	-1.39286
150467796	chr1:150467796:CTGTT:C	6.4553e-06	-1.09731e-10	-1.25432	1.31864e-05	-1.09731e-10	-1.37796	4.43175e-05	-1.09731e-10	-1.36813
150467803	chr1:150467803:T:C	2.44306e-05	0.60219	-0.525575	2.6178e-05	0.389835	-1.08207	4.60769e-05	-0.224413	-1.10479
150467965	chr1:150467965:C:A	2.57252e-05	0.567427	-0.43918	2.67322e-05	0.356379	-1.02766	4.72855e-05	-0.251539	-1.05177
150468087	chr1:150468087:G:A	1.69273e-06	-1.17389	-1.419	5.3693e-06	-0.857848	-1.4186	1.89845e-05	-0.79415	-1.42174
150468949	chr1:150468949:GCC:G	1.88197e-05	1.02024	-1.20456	6.82338e-05	1.6472	-1.38141	0.000193341	1.38277	-1.27783
150469474	chr1:150469474:T:A	2.6353e-06	-0.733437	-1.41679	5.7573e-06	-0.960567	-1.24611	1.59546e-05	-1.05092	-1.33885
150469624	chr1:150469624:G:T	2.25651e-05	0.778875	-0.781693	2.86191e-05	0.569386	-1.17246	4.82984e-05	-0.0813082	-1.20081
150469990	chr1:150469990:G:A	1.84433e-06	-1.08966	-1.41745	6.51332e-06	-0.723641	-1.35966	2.19667e-05	-0.669564	-1.40042
150470136	chr1:150470136:A:G	1.77163e-06	-1.12055	-1.42678	6.43235e-06	-0.767445	-1.32836	2.14858e-05	-0.712353	-1.37977
150473038	chr1:150473038:C:T	1.18175e-05	-1.09731e-10	-0.649645	1.99965e-05	-1.09731e-10	-0.961593	7.64593e-05	-1.09731e-10	-0.822755
150473343	chr1:150473343:A:G	1.91211e-05	0.958734	-1.12717	6.60125e-05	1.57357	-1.34087	0.000192675	1.31226	-1.21077
150474197	chr1:150474197:A:G	1.50192e-06	-1.35656	-1.35592	5.36384e-06	-1.14251	-1.13496	1.10805e-05	-1.42293	-1.33139
150474398	chr1:150474398:CT:C	3.52579e-06	-1.49476	-0.364355	3.96504e-06	-1.49584	-1.08379	1.35839e-05	-1.49437	-1.05626
150474793	chr1:150474793:G:A	1.72882e-06	-1.1403	-1.43149	6.39504e-06	-0.790076	-1.31155	2.11945e-05	-0.739481	-1.36629
150474922	chr1:150474922:A:G	1.57005e-05	0.791987	-1.15752	5.43468e-05	1.39508	-1.35684	0.000157598	1.13667	-1.23613
150474982	chr1:150474982:T:G	3.60152e-05	0.464716	-4.15888e-10	5.97334e-05	0.132742	-4.15888e-10	0.000190938	0.0924374	-4.15888e-10
150475372	chr1:150475372:G:A	1.61418e-05	-1.09731e-10	-0.33781	1.80907e-05	-1.09731e-10	-1.06175	6.10525e-05	-1.09731e-10	-1.04778
150475543	chr1:150475543:G:A	5.73321e-06	-1.09731e-10	-1.37295	1.24904e-05	-1.09731e-10	-1.43219	4.2161e-05	-1.09731e-10	-1.41802
150475754	chr1:150475754:C:T	6.18538e-06	-1.09731e-10	-1.29703	1.32291e-05	-1.09731e-10	-1.37473	5.00648e-05	-1.09731e-10	-1.2462
150475851	chr1:150475851:T:C	5.05754e-06	-1.49834	-4.15888e-10	1.10248e-05	-1.55701	-4.15888e-10	3.72087e-05	-1.54297	-4.15888e-10
150475894	chr1:150475894:AGTGT:A	1.81762e-05	0.585637	-0.804747	2.20164e-05	0.373633	-1.239	3.9027e-05	-0.239564	-1.2557
150475973	chr1:150475973:CACAG:C	1.93752e-05	-0.155232	-4.15888e-10	3.74445e-05	-0.334289	-4.15888e-10	0.000127544	-0.311051	-4.15888e-10
150476212	chr1:150476212:G:T	5.4801e-06	-1.09731e-10	-1.4181	1.56028e-05	-1.09731e-10	-1.2097	4.49204e-05	-1.09731e-10	-1.35462
150476231	chr1:150476231:T:C	2.05315e-05	0.636921	-0.734185	2.40719e-05	0.421727	-1.19783	4.22943e-05	-0.199075	-1.21579
150476290	chr1:150476290:G:C	1.8113e-05	0.596095	-0.818688	2.2082e-05	0.384152	-1.24654	3.90574e-05	-0.231525	-1.26296
150476719	chr1:150476719:G:A	1.28418e-06	-1.43595	-1.43315	3.71288e-06	-1.21277	-1.43257	1.42841e-05	-1.07223	-1.42813
150477081	chr1:150477081:A:G	2.43998e-06	-1.50828	-0.718957	3.25557e-06	-1.55965	-1.21713	1.22898e-05	-1.54774	-1.103
150477225	chr1:150477225:T:C	7.70467e-06	-1.0774	-4.15888e-10	1.74999e-05	-1.09495	-4.15888e-10	4.57023e-05	-1.33736	-4.15888e-10
150477290	chr1:150477290:A:G	1.6959e-06	-1.54623	-1.04478	2.94313e-06	-1.55656	-1.32112	1.00473e-05	-1.50969	-1.34251
150477728	chr1:150477728:T:C	1.82259e-05	0.52943	-0.745812	2.15271e-05	0.320848	-1.20868	3.84764e-05	-0.283126	-1.22634
150478713	chr1:150478713:C:T	6.37415e-06	-1.09731e-10	-1.26697	1.30415e-05	-1.09731e-10	-1.38902	4.38547e-05	-1.09731e-10	-1.37863
150479387	chr1:150479387:T:C	1.44642e-05	0.805978	-1.25353	5.23825e-05	1.40962	-1.4082	0.000146216	1.15115	-1.32558
150479422	chr1:150479422:A:T	1.74312e-05	0.940736	-1.2017	6.42937e-05	1.58684	-1.38052	0.000164026	1.2955	-1.35499
150480436	chr1:150480436:T:A	1.69077e-05	0.928679	-1.22013	6.35172e-05	1.5835	-1.38934	0.000160784	1.28649	-1.36594
150480820	chr1:150480820:C:T	1.72987e-05	0.96319	-1.23179	6.55744e-05	1.62063	-1.3946	0.000165712	1.32313	-1.3724
150480927	chr1:150480927:T:C	1.2364e-05	-1.09731e-10	-0.604439	1.79636e-05	-1.09731e-10	-1.0688	7.13787e-05	-1.09731e-10	-0.891513
150481667	chr1:150481667:A:G	3.74366e-06	-0.927873	-0.871288	4.77436e-06	-0.994649	-1.39924	1.38087e-05	-1.18739	-1.34682
150482248	chr1:150482248:G:T	1.54614e-06	-1.30864	-1.37482	4.39883e-06	-1.04195	-1.43387	1.54595e-05	-0.987927	-1.43336
150482409	chr1:150482409:A:G	3.60043e-06	-0.928633	-0.909539	7.79538e-06	-0.471344	-1.43227	4.58816e-05	0.0740672	-1.40752
150483283	chr1:150483283:G:A	1.40823e-05	-1.09731e-10	-0.474304	1.66282e-05	-1.09731e-10	-1.14605	5.60529e-05	-1.09731e-10	-1.13322
150483337	chr1:150483337:T:C	2.56074e-05	0.536984	-0.413328	2.67495e-05	0.32375	-0.994384	4.73244e-05	-0.279453	-1.02303
150483693	chr1:150483693:C:T	1.44627e-06	-1.40763	-1.3426	4.29549e-06	-1.16499	-1.33459	1.55965e-05	-1.01713	-1.39534
150483723	chr1:150483723:G:A	6.34025e-06	-1.09731e-10	-1.27231	1.71302e-05	-1.09731e-10	-1.11631	5.46772e-05	-1.09731e-10	-1.15807
150483874	chr1:150483874:A:T	2.74018e-05	0.596928	-0.405544	2.84464e-05	0.380044	-0.989172	4.98398e-05	-0.232697	-1.018
150483913	chr1:150483913:A:G	2.86164e-06	-1.16788	-0.899944	5.65742e-06	-0.803966	-1.42022	2.08385e-05	-0.766992	-1.35572
150484095	chr1:150484095:T:C	2.63758e-05	0.577268	-0.424046	2.75921e-05	0.361796	-1.00142	4.84961e-05	-0.248387	-1.02964
150484133	chr1:150484133:C:T	7.03455e-06	-1.09731e-10	-1.16839	1.30843e-05	-1.09731e-10	-1.38574	4.69022e-05	-1.09731e-10	-1.31145
150484189	chr1:150484189:G:A	5.45605e-06	-1.09731e-10	-1.4225	1.54272e-05	-1.09731e-10	-1.22102	4.45538e-05	-1.09731e-10	-1.36282
150484291	chr1:150484291:C:T	5.60572e-06	-1.09731e-10	-1.39544	1.38267e-05	-1.09731e-10	-1.33055	5.03655e-05	-1.09731e-10	-1.24021
150485041	chr1:150485041:T:G	1.02605e-05	-0.790921	-4.15888e-10	2.37277e-05	-0.790506	-4.15888e-10	5.17987e-05	-1.21215	-4.15888e-10
150485075	chr1:150485075:A:G	4.55357e-05	-1.09731e-10	0.699273	5.05808e-05	-1.09731e-10	-0.0335771	0.000217573	-1.09731e-10	0.223019
150486091	chr1:150486091:G:A	1.3322e-05	0.680948	-1.21075	3.39322e-05	0.664922	-1.09771	4.94478e-05	0.0150282	-1.27362
150486408	chr1:150486408:C:T	5.4673e-06	-1.09731e-10	-1.42044	1.32183e-05	-1.09731e-10	-1.37555	4.72404e-05	-1.09731e-10	-1.30426
150486611	chr1:150486611:G:C	1.74727e-06	-1.19189	-1.36928	5.18308e-06	-0.878248	-1.4335	1.83323e-05	-0.818124	-1.43272
150486950	chr1:150486950:T:A	7.82564e-06	-1.09731e-10	-1.06182	1.32724e-05	-1.09731e-10	-1.37147	4.60246e-05	-1.09731e-10	-1.33034
150487239	chr1:150487239:T:C	4.05741e-06	-1.49945	-0.219225	4.48732e-06	-1.55864	-0.897251	1.77764e-05	-1.55125	-0.730391
150487651	chr1:150487651:T:TCTAA	8.30882e-06	-1.09731e-10	-1.00191	1.40445e-05	-1.09731e-10	-1.31492	5.20063e-05	-1.09731e-10	-1.20815
150487692	chr1:150487692:A:G	1.87297e-06	-1.13618	-1.35551	5.75695e-06	-0.783217	-1.42353	1.99334e-05	-0.733186	-1.43393
150487872	chr1:150487872:C:T	5.5097e-06	-1.09731e-10	-1.41271	1.59231e-05	-1.09731e-10	-1.18938	4.54777e-05	-1.09731e-10	-1.34229
150488374	chr1:150488374:C:T	2.56232e-05	0.503864	-0.379589	2.65281e-05	0.292268	-0.971214	4.71025e-05	-0.305433	-1.00175
150488379	chr1:150488379:T:G	1.45269e-05	0.822973	-1.26619	5.32647e-05	1.43095	-1.41282	0.000147503	1.17055	-1.33621
150488462	chr1:150488462:G:A	5.67066e-06	-1.09731e-10	-1.38392	1.40475e-05	-1.09731e-10	-1.31471	5.16725e-05	-1.09731e-10	-1.21459
150489285	chr1:150489285:AC:A	5.42272e-06	-1.09731e-10	-1.42863	1.4965e-05	-1.09731e-10	-1.25143	4.38184e-05	-1.09731e-10	-1.37946
150489325	chr1:150489325:A:G	2.56764e-05	1.23218	-1.10583	0.000107041	1.56556	-0.849497	0.000148719	0.924808	-1.08226
150489397	chr1:150489397:G:T	2.42914e-05	1.14808	-1.07719	0.000101719	1.47658	-0.811511	0.000141533	0.84563	-1.05261
150489612	chr1:150489612:C:G	5.42857e-06	-1.09731e-10	-1.42755	1.50533e-05	-1.09731e-10	-1.24555	4.39612e-05	-1.09731e-10	-1.37621
150490315	chr1:150490315:C:G	1.42606e-05	-1.09731e-10	-0.461725	1.67418e-05	-1.09731e-10	-1.13924	5.64113e-05	-1.09731e-10	-1.12684
150490335	chr1:150490335:C:T	1.64666e-06	-1.22336	-1.39712	4.96526e-06	-0.921888	-1.4328	1.75074e-05	-0.86342	-1.43347
150490427	chr1:150490427:T:A	5.62431e-06	-1.09731e-10	-1.39212	1.38996e-05	-1.09731e-10	-1.32529	5.08176e-05	-1.09731e-10	-1.23127
150491050	chr1:150491050:T:C	1.38627e-05	-1.09731e-10	-0.490022	1.81506e-05	-1.09731e-10	-1.05845	5.90949e-05	-1.09731e-10	-1.08037
150491061	chr1:150491061:AAAAC:A	2.93304e-05	0.666731	-0.407331	5.71489e-05	1.25898	-1.17047	0.000173005	0.995838	-1.00203
150491112	chr1:150491112:A:G	1.3707e-05	-1.09731e-10	-0.501317	4.57954e-05	-1.09731e-10	-0.132966	0.000130978	-1.09731e-10	-0.284486
150491296	chr1:150491296:C:G	2.58229e-05	0.491021	-0.358981	2.65555e-05	0.280092	-0.958006	4.71684e-05	-0.315493	-0.990295
150491817	chr1:150491817:C:T	1.68916e-05	-1.09731e-10	-0.292405	1.84659e-05	-1.09731e-10	-1.04122	6.23254e-05	-1.09731e-10	-1.02714
150491855	chr1:150491855:C:G	2.49504e-05	1.17887	-1.0812	0.000104513	1.50904	-0.816878	0.000145202	0.87489	-1.05628
150492127	chr1:150492127:A:G	3.31899e-06	-0.894215	-1.02535	8.12913e-06	-0.42925	-1.43245	4.72612e-05	0.124298	-1.42812
150492765	chr1:150492765:G:A	6.47517e-06	-1.09731e-10	-1.25125	1.31711e-05	-1.09731e-10	-1.37912	4.43128e-05	-1.09731e-10	-1.36824
150493421	chr1:150493421:C:T	6.96678e-06	-1.09731e-10	-1.17807	1.44355e-05	-1.09731e-10	-1.28746	5.75066e-05	-1.09731e-10	-1.10761
150493446	chr1:150493446:A:G	2.44936e-05	0.487809	-0.408619	2.56195e-05	0.276709	-0.990507	4.56002e-05	-0.318193	-1.02141
150493477	chr1:150493477:T:G	1.58833e-05	0.90921	-1.26316	5.87681e-05	1.5283	-1.41185	0.000162203	1.26345	-1.33411
150493525	chr1:150493525:G:A	7.32773e-06	-1.09731e-10	-1.12756	1.40766e-05	-1.09731e-10	-1.31264	5.01187e-05	-1.09731e-10	-1.24512
150493530	chr1:150493530:G:A	2.3941e-05	-1.09731e-10	0.056367	5.59494e-05	-1.09731e-10	0.0672975	0.000129712	-1.09731e-10	-0.294193
150493558	chr1:150493558:G:A	7.14785e-06	-1.09731e-10	-1.15241	1.56813e-05	-1.09731e-10	-1.20468	4.60734e-05	-1.09731e-10	-1.32928
150493815	chr1:150493815:G:A	1.65715e-05	-1.09731e-10	-0.311537	1.82462e-05	-1.09731e-10	-1.05319	6.1584e-05	-1.09731e-10	-1.03911
150494082	chr1:150494082:C:T	2.24913e-05	0.39563	-0.401723	2.35176e-05	0.187378	-0.986779	4.2586e-05	-0.390581	-1.01741
150494261	chr1:150494261:A:G	1.57488e-06	-1.28024	-1.3848	4.58865e-06	-0.999471	-1.43409	1.61e-05	-0.946572	-1.43413
150494489	chr1:150494489:C:T	7.24419e-06	-1.09731e-10	-1.13902	2.2152e-05	-1.09731e-10	-0.859221	6.40931e-05	-1.09731e-10	-0.999177
150494587	chr1:150494587:A:G	3.15e-05	0.792553	-0.461789	6.41297e-05	1.40121	-1.19745	0.000191109	1.1303	-1.03696
150494620	chr1:150494620:T:A	1.47201e-05	0.831482	-1.26149	2.59348e-05	0.516005	-1.21757	5.84586e-05	0.222697	-1.31389
150494737	chr1:150494737:C:CA	5.4657e-06	-1.09731e-10	-1.42073	1.55039e-05	-1.09731e-10	-1.21606	4.48021e-05	-1.09731e-10	-1.35726
150494917	chr1:150494917:C:A	2.84277e-05	0.696478	-0.468336	5.73323e-05	1.29283	-1.20112	0.000171505	1.02661	-1.04151
150495159	chr1:150495159:G:A	5.85956e-06	-1.09731e-10	-1.35115	1.25582e-05	-1.09731e-10	-1.42678	4.27742e-05	-1.09731e-10	-1.40358
150495277	chr1:150495277:G:A	1.07901e-05	0.554885	-1.29548	3.91067e-05	1.13168	-1.42254	0.000108126	0.882431	-1.35864
150495300	chr1:150495300:G:A	1.48674e-05	-1.09731e-10	-0.420054	1.71177e-05	-1.09731e-10	-1.11703	5.76602e-05	-1.09731e-10	-1.10495
150495338	chr1:150495338:C:T	4.60663e-05	0.651252	0.0596065	4.11768e-05	0.424825	-0.6641	6.97048e-05	-0.206544	-0.708701
150495634	chr1:150495634:TCCAC:T	1.28035e-05	0.704762	-1.27426	4.65847e-05	1.29971	-1.41558	0.000129323	1.04511	-1.3423
150496071	chr1:150496071:G:T	0.000188892	2.12195	-4.15888e-10	0.000174493	1.20474	-4.15888e-10	0.000520802	1.09586	-4.15888e-10
150496366	chr1:150496366:A:G	2.39483e-05	0.438443	-0.381771	2.49041e-05	0.230189	-0.972308	4.46577e-05	-0.356493	-1.00399
150496780	chr1:150496780:G:T	5.4235e-06	-1.09731e-10	-1.42848	1.50174e-05	-1.09731e-10	-1.24794	4.39413e-05	-1.09731e-10	-1.37666
150497004	chr1:150497004:C:T	1.14356e-06	-1.56014	-1.42493	2.62484e-06	-1.5602	-1.43193	9.26725e-06	-1.50095	-1.43208
150497585	chr1:150497585:C:T	8.36163e-06	-0.99557	-4.15888e-10	2.38324e-05	-0.786103	-4.15888e-10	7.71777e-05	-0.813403	-4.15888e-10
150497706	chr1:150497706:A:G	1.41334e-05	-1.09731e-10	-0.470684	1.66621e-05	-1.09731e-10	-1.14401	5.6121e-05	-1.09731e-10	-1.132
150497820	chr1:150497820:G:A	2.28198e-05	0.406224	-0.39782	2.3956e-05	0.201507	-0.982439	4.3169e-05	-0.380833	-1.01356
150497846	chr1:150497846:C:A	3.08903e-05	0.737352	-0.426134	6.13574e-05	1.33791	-1.17835	0.000184278	1.07035	-1.01342
150498002	chr1:150498002:C:A	2.75941e-05	0.691484	-0.493106	5.66529e-05	1.29312	-1.21332	0.000168591	1.02567	-1.05771
150498003	chr1:150498003:T:G	2.87833e-05	0.732335	-0.491764	5.93649e-05	1.33883	-1.21228	0.000176149	1.06861	-1.05679
150498047	chr1:150498047:C:T	2.29896e-06	-1.51483	-0.771936	3.1067e-06	-1.43168	-1.39191	1.12409e-05	-1.43215	-1.30781
150498580	chr1:150498580:C:T	4.80942e-06	-1.54865	-4.15888e-10	1.11573e-05	-1.54506	-4.15888e-10	3.74196e-05	-1.53732	-4.15888e-10
150498681	chr1:150498681:T:A	2.04262e-05	-0.102407	-4.15888e-10	3.92414e-05	-0.287418	-4.15888e-10	0.000115694	-0.408562	-4.15888e-10
150498948	chr1:150498948:G:A	1.42507e-05	-1.09731e-10	-0.462417	4.78986e-05	-1.09731e-10	-0.0880627	0.000136549	-1.09731e-10	-0.242828
150499970	chr1:150499970:A:C	1.19301e-05	-1.09731e-10	-0.640155	1.53836e-05	-1.09731e-10	-1.22385	5.16092e-05	-1.09731e-10	-1.21581
150500190	chr1:150500190:C:T	1.78632e-06	-1.17891	-1.36016	5.44486e-06	-0.839656	-1.42282	1.90868e-05	-0.776929	-1.43359
150500305	chr1:150500305:A:G	1.93006e-05	0.510338	-0.669427	4.17203e-05	1.07075	-1.29691	0.000127004	0.848427	-1.16372
150500355	chr1:150500355:C:T	3.13993e-05	0.327562	-4.15888e-10	7.05586e-05	0.299294	-4.15888e-10	0.000164501	-0.0565994	-4.15888e-10
150500393	chr1:150500393:C:A	1.03445e-05	0.558657	-1.34143	3.8799e-05	1.13408	-1.43283	0.00010822	0.914744	-1.39009
150500423	chr1:150500423:CT:C	2.34025e-05	1.14377	-1.11015	9.64951e-05	1.46762	-0.855278	0.000136071	0.840357	-1.0867
150500533	chr1:150500533:C:T	5.42337e-06	-1.09731e-10	-1.42851	1.27301e-05	-1.09731e-10	-1.41318	4.18715e-05	-1.09731e-10	-1.42491
150501278	chr1:150501278:A:G	1.18063e-05	-1.09731e-10	-0.650594	1.99277e-05	-1.09731e-10	-0.965039	7.62221e-05	-1.09731e-10	-0.825861
150501583	chr1:150501583:G:A	1.44855e-05	-1.09731e-10	-0.446076	1.68834e-05	-1.09731e-10	-1.13082	5.69079e-05	-1.09731e-10	-1.11808
150501861	chr1:150501861:G:A	1.60508e-06	-1.27713	-1.36892	4.60552e-06	-0.996613	-1.43328	1.64286e-05	-0.927662	-1.43283
150501877	chr1:150501877:A:T	2.60538e-05	-1.09731e-10	0.14094	4.56551e-05	-1.09731e-10	-0.136035	0.000148456	-1.09731e-10	-0.159224
150501983	chr1:150501983:GCTCA:G	6.30064e-06	-1.09731e-10	-1.27857	1.29823e-05	-1.09731e-10	-1.39356	4.3592e-05	-1.09731e-10	-1.38464
150501990	chr1:150501990:GCAA:G	6.2645e-06	-1.09731e-10	-1.28432	1.29412e-05	-1.09731e-10	-1.39673	4.34407e-05	-1.09731e-10	-1.38812
150502002	chr1:150502002:T:C	8.86228e-06	-1.09731e-10	-0.93742	1.44349e-05	-1.09731e-10	-1.2875	5.42494e-05	-1.09731e-10	-1.16592
150502037	chr1:150502037:C:T	1.9075e-06	-1.15921	-1.31421	7.59917e-06	-0.872485	-1.05663	1.37515e-05	-1.25478	-1.28359
150502854	chr1:150502854:G:C	6.5798e-06	-1.09731e-10	-1.23522	1.74885e-05	-1.09731e-10	-1.09561	5.55296e-05	-1.09731e-10	-1.1426
150503296	chr1:150503296:A:G	1.75419e-05	0.384526	-0.639157	3.72178e-05	0.939517	-1.27988	0.000114075	0.718682	-1.14134
150503618	chr1:150503618:T:C	5.40036e-06	-1.43276	-4.15888e-10	1.13072e-05	-1.53171	-4.15888e-10	3.65783e-05	-1.56006	-4.15888e-10
150503668	chr1:150503668:T:C	2.43834e-06	-0.846568	-1.38134	6.92303e-06	-0.687781	-1.33451	2.81067e-05	-0.397239	-1.42627
150504040	chr1:150504040:G:A	9.25919e-06	0.419332	-1.31294	3.32947e-05	0.975879	-1.42763	9.51423e-05	0.76538	-1.36952
150504231	chr1:150504231:G:A	5.53774e-06	-1.40764	-4.15888e-10	1.16105e-05	-1.50524	-4.15888e-10	3.86985e-05	-1.50371	-4.15888e-10
150504585	chr1:150504585:C:T	9.05661e-06	0.406168	-1.3219	3.27096e-05	0.960053	-1.42953	9.32067e-05	0.751152	-1.37585
150504774	chr1:150504774:G:A	1.43817e-05	-1.09731e-10	-0.453265	1.68372e-05	-1.09731e-10	-1.13356	5.67159e-05	-1.09731e-10	-1.12146
150504876	chr1:150504876:AT:A	7.99843e-06	-1.09731e-10	-1.03998	1.73728e-05	-1.09731e-10	-1.10224	4.95046e-05	-1.09731e-10	-1.25745
150505364	chr1:150505364:G:C	4.29139e-06	-1.50736	-0.155254	1.12749e-05	-1.55509	0.0205239	2.56202e-05	-1.54693	-0.369201
150506062	chr1:150506062:TGAG:T	5.52539e-06	-1.09731e-10	-1.40987	1.6017e-05	-1.09731e-10	-1.1835	4.57747e-05	-1.09731e-10	-1.33578
150506147	chr1:150506147:T:C	1.44943e-06	-1.34819	-1.39986	4.16e-06	-1.09903	-1.43261	1.47515e-05	-1.03521	-1.43296
150506429	chr1:150506429:G:A	3.08152e-05	-1.09731e-10	0.308783	8.57984e-05	-1.09731e-10	0.49485	0.000228473	-1.09731e-10	0.271905
150506491	chr1:150506491:CACACACACACACACACACACACACAGTTTCTCTCTGTGGGGTTCTCATTGTTTGTCTTTCTCTGCTTGACTCTAATGTCTCTG:C	1.26581e-05	-1.09731e-10	-0.580926	2.12355e-05	-1.09731e-10	-0.901476	8.05552e-05	-1.09731e-10	-0.770571
150507010	chr1:150507010:G:A	6.14098e-06	-1.09731e-10	-1.30424	1.27834e-05	-1.09731e-10	-1.409	4.40878e-05	-1.09731e-10	-1.37333
150507129	chr1:150507129:C:T	5.58868e-06	-1.39848	-4.15888e-10	1.25349e-05	-1.42863	-4.15888e-10	5.15396e-05	-1.21716	-4.15888e-10
150507438	chr1:150507438:A:G	1.38398e-05	-1.09731e-10	-0.491674	1.64963e-05	-1.09731e-10	-1.15401	5.54677e-05	-1.09731e-10	-1.14371
150507501	chr1:150507501:A:G	1.72771e-06	-1.292	-1.28043	4.67868e-06	-1.01937	-1.39476	1.66579e-05	-0.950054	-1.39658
150507897	chr1:150507897:G:T	1.86029e-06	-1.244	-1.25449	4.92382e-06	-0.931963	-1.4311	1.76614e-05	-0.871582	-1.41655
150507997	chr1:150507997:G:A	8.7013e-06	-0.955751	-4.15888e-10	2.13851e-05	-0.894455	-4.15888e-10	0.000100099	-0.553356	-4.15888e-10
150508095	chr1:150508095:G:A	2.06211e-06	-1.55513	-0.84037	3.38948e-06	-1.5484	-1.18807	1.15274e-05	-1.48569	-1.22909
150509420	chr1:150509420:C:T	7.71349e-06	-0.233585	-0.842669	8.84175e-06	-0.467865	-1.3098	2.86592e-05	-0.505862	-1.29818
150509506	chr1:150509506:C:T	1.41906e-05	-0.466646	-4.15888e-10	2.24125e-05	-0.847532	-4.15888e-10	7.85797e-05	-0.7954	-4.15888e-10
150509669	chr1:150509669:G:A	9.59337e-06	-0.858152	-4.15888e-10	2.20218e-05	-0.865119	-4.15888e-10	6.06318e-05	-1.05469	-4.15888e-10
150509779	chr1:150509779:A:G	5.46844e-05	1.28337	-0.401017	0.000327795	1.72471	0.110526	0.000294345	0.885352	-0.360114
150509802	chr1:150509802:G:T	1.77537e-05	-1.09731e-10	-0.242628	5.56385e-05	-1.09731e-10	0.061726	0.000156273	-1.09731e-10	-0.107911
150509929	chr1:150509929:C:T	5.41191e-06	-1.09731e-10	-1.43062	1.345e-05	-1.09731e-10	-1.35817	4.37296e-05	-1.09731e-10	-1.38149
150510879	chr1:150510879:C:T	8.39395e-06	0.339894	-1.33161	2.98248e-05	0.870298	-1.43211	8.53813e-05	0.672684	-1.38507
150511528	chr1:150511528:G:A	4.20044e-06	-1.42066	-0.263378	4.47004e-06	-1.53232	-0.927427	1.711e-05	-1.55929	-0.760566
150511540	chr1:150511540:G:A	1.43919e-05	-1.09731e-10	-0.452558	1.67405e-05	-1.09731e-10	-1.13932	5.64188e-05	-1.09731e-10	-1.12671
150512155	chr1:150512155:C:A	1.43092e-05	-1.09731e-10	-0.458322	1.66879e-05	-1.09731e-10	-1.14247	5.62341e-05	-1.09731e-10	-1.12999
150512511	chr1:150512511:G:A	1.11415e-05	0.538256	-1.2468	4.10645e-05	1.15042	-1.39243	0.000108174	0.898785	-1.37455
150512577	chr1:150512577:G:GTC	5.55255e-06	-1.09731e-10	-1.40497	1.26611e-05	-1.09731e-10	-1.41861	4.15064e-05	-1.09731e-10	-1.43367
150512711	chr1:150512711:T:C	7.08395e-06	-1.09731e-10	-1.16139	1.31305e-05	-1.09731e-10	-1.38221	4.71473e-05	-1.09731e-10	-1.30624
150513055	chr1:150513055:T:C	5.50156e-06	-1.09731e-10	-1.41419	1.25634e-05	-1.09731e-10	-1.42636	4.2685e-05	-1.09731e-10	-1.40567
150514003	chr1:150514003:G:A	5.52714e-06	-1.09731e-10	-1.40955	1.32683e-05	-1.09731e-10	-1.37178	4.17771e-05	-1.09731e-10	-1.42717
150514512	chr1:150514512:G:A	1.81361e-05	0.97877	-1.20009	3.07797e-05	0.635688	-1.16598	6.97775e-05	0.352133	-1.26633
150514556	chr1:150514556:A:T	5.56901e-06	-1.09731e-10	-1.40201	1.2685e-05	-1.09731e-10	-1.41673	4.15226e-05	-1.09731e-10	-1.43328
150515213	chr1:150515213:G:A	1.46609e-05	-0.434037	-4.15888e-10	1.85615e-05	-1.03606	-4.15888e-10	7.63295e-05	-0.824454	-4.15888e-10
150515485	chr1:150515485:C:G	9.87165e-06	0.417635	-1.24719	3.39385e-05	0.976095	-1.40869	9.96797e-05	0.765078	-1.32263
150515851	chr1:150515851:C:T	7.893e-06	-1.09731e-10	-1.05325	1.60049e-05	-1.09731e-10	-1.18425	6.65773e-05	-1.09731e-10	-0.96115
150516002	chr1:150516002:T:C	2.69448e-06	-1.55562	-0.572398	4.06217e-06	-1.54643	-1.009	1.36813e-05	-1.48229	-1.0612
150516258	chr1:150516258:G:T	6.67277e-06	-1.09731e-10	-1.22119	1.25155e-05	-1.09731e-10	-1.43018	4.30731e-05	-1.09731e-10	-1.39662
150516604	chr1:150516604:A:G	7.99852e-06	-1.09731e-10	-1.03997	1.37744e-05	-1.09731e-10	-1.33434	5.06812e-05	-1.09731e-10	-1.23396
150516677	chr1:150516677:G:A	7.01169e-06	-1.09731e-10	-1.17165	1.25278e-05	-1.09731e-10	-1.4292	4.31284e-05	-1.09731e-10	-1.39533
150517082	chr1:150517082:C:T	1.91445e-06	-1.30269	-1.16711	4.52946e-06	-1.03172	-1.41483	1.61756e-05	-0.963197	-1.41282
150517864	chr1:150517864:G:C	1.24458e-05	-1.09731e-10	-0.597842	2.04998e-05	-1.09731e-10	-0.936737	7.8185e-05	-1.09731e-10	-0.800435
150518089	chr1:150518089:G:A	9.06017e-06	0.349101	-1.26444	3.11843e-05	0.897741	-1.41498	9.13566e-05	0.691156	-1.3359
150518373	chr1:150518373:G:A	4.94713e-06	-1.52042	-4.15888e-10	1.50548e-05	-1.24546	-4.15888e-10	4.45237e-05	-1.36349	-4.15888e-10
150518385	chr1:150518385:TC:T	6.66143e-06	0.0128475	-1.23574	2.11658e-05	0.513553	-1.41832	6.36755e-05	0.325586	-1.3313
150518823	chr1:150518823:G:A	1.17657e-05	-1.09731e-10	-0.654038	2.54042e-05	-1.09731e-10	-0.722236	7.61007e-05	-1.09731e-10	-0.827456
150519175	chr1:150519175:G:A	1.86686e-05	-1.09731e-10	-0.19238	5.9096e-05	-1.09731e-10	0.122013	0.000165097	-1.09731e-10	-0.0529785
150519590	chr1:150519590:C:T	1.13514e-05	-0.689885	-4.15888e-10	2.59991e-05	-0.699088	-4.15888e-10	6.99428e-05	-0.911836	-4.15888e-10
150519879	chr1:150519879:G:A	1.30181e-05	-1.09731e-10	-0.552881	1.58256e-05	-1.09731e-10	-1.19552	5.3269e-05	-1.09731e-10	-1.18416
150519928	chr1:150519928:G:A	1.21599e-06	-1.51207	-1.4116	2.73791e-06	-1.51637	-1.43359	1.10961e-05	-1.36235	-1.39057
150520181	chr1:150520181:A:G	1.24904e-05	-1.09731e-10	-0.594263	1.55014e-05	-1.09731e-10	-1.21622	5.21541e-05	-1.09731e-10	-1.20531
150520528	chr1:150520528:T:C	9.01334e-06	0.346651	-1.26717	3.11006e-05	0.895786	-1.41571	9.10235e-05	0.689337	-1.33773
150521449	chr1:150521449:C:G	1.13967e-05	0.335234	-1.02114	3.86859e-05	0.929131	-1.23081	0.000114447	0.686358	-1.10576
150522599	chr1:150522599:G:A	1.33655e-05	-1.09731e-10	-0.526549	1.60913e-05	-1.09731e-10	-1.17887	5.41534e-05	-1.09731e-10	-1.16769
150522793	chr1:150522793:T:C	5.53542e-06	-1.09731e-10	-1.40806	1.62363e-05	-1.09731e-10	-1.1699	4.60613e-05	-1.09731e-10	-1.32954
150523822	chr1:150523822:A:G	5.44389e-06	-1.09731e-10	-1.42473	1.33248e-05	-1.09731e-10	-1.36752	4.3394e-05	-1.09731e-10	-1.38919
150524251	chr1:150524251:G:C	6.09335e-06	-1.09731e-10	-1.31203	1.2498e-05	-1.09731e-10	-1.43158	4.20359e-05	-1.09731e-10	-1.42099
150525253	chr1:150525253:C:T	1.20195e-05	-1.09731e-10	-0.632692	1.52049e-05	-1.09731e-10	-1.23553	5.11253e-05	-1.09731e-10	-1.22523
150525526	chr1:150525526:T:C	3.86618e-06	-0.3948	-1.37216	1.3505e-05	-0.220082	-1.134	0.000114828	0.802954	-1.21904
150525571	chr1:150525571:A:G	5.41388e-06	-1.09731e-10	-1.43026	1.28851e-05	-1.09731e-10	-1.40108	4.55146e-05	-1.09731e-10	-1.34148
150525662	chr1:150525662:C:T	2.42873e-05	1.1365	-1.06578	0.000101758	1.46194	-0.796487	0.000141282	0.831246	-1.04
150526080	chr1:150526080:T:G	2.38829e-05	1.04846	-0.994522	0.000101373	1.36671	-0.705048	0.000139727	0.74805	-0.967871
150526138	chr1:150526138:G:A	5.4274e-06	-1.09731e-10	-1.42776	1.29725e-05	-1.09731e-10	-1.39432	4.60188e-05	-1.09731e-10	-1.33046
150526202	chr1:150526202:C:T	1.87108e-06	-1.24256	-1.25015	4.95803e-06	-0.926455	-1.42969	1.77302e-05	-0.870076	-1.41417
150526241	chr1:150526241:T:A	8.38904e-06	-1.09731e-10	-0.992298	1.29989e-05	-1.09731e-10	-1.39228	4.18164e-05	-1.09731e-10	-1.42623
150526251	chr1:150526251:A:G	3.70869e-06	-0.38247	-1.42607	1.15966e-05	-0.0989949	-1.40745	3.2739e-05	-0.239251	-1.43169
150526282	chr1:150526282:G:A	2.59197e-05	1.1883	-1.05252	0.000108133	1.5144	-0.788185	0.000149432	0.879105	-1.03178
150526339	chr1:150526339:A:G	2.23604e-06	-1.13604	-1.17848	5.94995e-06	-0.814658	-1.35911	2.19835e-05	-0.726222	-1.343
150526403	chr1:150526403:C:T	1.28247e-05	-0.567848	-4.15888e-10	2.03973e-05	-0.941745	-4.15888e-10	7.13752e-05	-0.891563	-4.15888e-10
150526549	chr1:150526549:T:A	2.01674e-06	-1.18663	-1.23111	5.37786e-06	-0.848347	-1.42651	1.93645e-05	-0.789009	-1.40707
150526787	chr1:150526787:C:A	4.63179e-06	-1.54753	-0.0387471	5.0954e-06	-1.55118	-0.777629	2.13229e-05	-1.50784	-0.591889
150526795	chr1:150526795:G:A	1.23086e-05	-1.09731e-10	-0.608926	1.53718e-05	-1.09731e-10	-1.22462	5.1687e-05	-1.09731e-10	-1.21431
150526819	chr1:150526819:A:G	4.40154e-06	-0.208477	-1.42879	1.41628e-05	0.0946545	-1.40119	3.94661e-05	-0.054412	-1.42966
150527267	chr1:150527267:A:G	1.18483e-05	-1.09731e-10	-0.647039	1.5044e-05	-1.09731e-10	-1.24617	5.05786e-05	-1.09731e-10	-1.23598
150527352	chr1:150527352:G:A	2.90599e-06	-1.55683	-0.495618	4.29117e-06	-1.54488	-0.955714	1.4451e-05	-1.47743	-1.01132
150527416	chr1:150527416:G:A	9.68623e-06	0.351569	-1.20009	2.3217e-05	0.268128	-1.08039	3.56312e-05	-0.323829	-1.26246
150527511	chr1:150527511:A:G	2.28867e-06	-1.05485	-1.23641	6.3328e-06	-0.69893	-1.41248	2.28465e-05	-0.608717	-1.422
150527609	chr1:150527609:A:G	3.38838e-06	-0.47063	-1.42824	1.05547e-05	-0.197825	-1.40276	2.98417e-05	-0.333464	-1.43014
150527631	chr1:150527631:G:A	2.60539e-05	1.22925	-1.0883	0.000109063	1.56118	-0.826401	0.000150344	0.917483	-1.06407
150528448	chr1:150528448:G:A	1.22574e-05	-1.09731e-10	-0.613091	1.53598e-05	-1.09731e-10	-1.22539	5.16271e-05	-1.09731e-10	-1.21547
150529268	chr1:150529268:G:A	8.40185e-06	-1.09731e-10	-0.990772	1.41105e-05	-1.09731e-10	-1.31023	5.2472e-05	-1.09731e-10	-1.19923
150529525	chr1:150529525:G:A	5.88461e-06	-1.09731e-10	-1.34688	1.35559e-05	-1.09731e-10	-1.35033	4.18608e-05	-1.09731e-10	-1.42516
150530746	chr1:150530746:G:A	5.89924e-06	-1.09731e-10	-1.3444	1.26104e-05	-1.09731e-10	-1.42263	4.21536e-05	-1.09731e-10	-1.41819
150531234	chr1:150531234:C:T	1.20483e-05	-1.09731e-10	-0.630299	1.74074e-05	-1.09731e-10	-1.10025	6.86784e-05	-1.09731e-10	-0.930079
150531354	chr1:150531354:A:T	8.8413e-06	-1.09731e-10	-0.93979	1.45103e-05	-1.09731e-10	-1.28229	5.44887e-05	-1.09731e-10	-1.16152
150531579	chr1:150531579:A:G	3.17183e-06	-0.53119	-1.43373	1.00865e-05	-0.26622	-1.37973	2.82503e-05	-0.398437	-1.41997
150531586	chr1:150531586:C:T	6.04829e-06	-1.00801	-0.311438	1.00242e-05	-0.586666	-1.06548	5.83704e-05	-0.0989752	-0.993729
150531587	chr1:150531587:T:G	9.24161e-06	-1.55942	0.66391	6.29426e-06	-1.53405	-0.583457	2.57268e-05	-1.35694	-0.555042
150532156	chr1:150532156:C:T	1.14408e-05	-1.09731e-10	-0.682038	1.48453e-05	-1.09731e-10	-1.25947	4.97484e-05	-1.09731e-10	-1.25254
150532345	chr1:150532345:G:A	1.3572e-05	-0.511212	-4.15888e-10	2.14933e-05	-0.889411	-4.15888e-10	7.53622e-05	-0.837207	-4.15888e-10
150532594	chr1:150532594:G:A	1.03697e-05	-1.09731e-10	-0.780336	3.24639e-05	-1.09731e-10	-0.477022	8.52828e-05	-1.09731e-10	-0.713541
150533100	chr1:150533100:C:T	8.28388e-06	-1.56017	0.55526	5.82819e-06	-1.54401	-0.650435	2.3275e-05	-1.3879	-0.624236
150533354	chr1:150533354:C:T	5.93702e-06	-1.09731e-10	-1.33802	1.38492e-05	-1.09731e-10	-1.32892	5.26267e-05	-1.09731e-10	-1.19629
150533787	chr1:150533787:C:T	2.86892e-06	-0.768931	-1.29636	1.51055e-05	0.088251	-1.33034	5.18343e-05	0.0203209	-1.23178
150534145	chr1:150534145:A:G	2.15279e-05	1.00728	-1.05715	8.91024e-05	1.32526	-0.792627	0.000124566	0.702241	-1.03692
150534186	chr1:150534186:G:C	7.40563e-06	-1.09731e-10	-1.11698	1.26805e-05	-1.09731e-10	-1.41709	4.22133e-05	-1.09731e-10	-1.41678
150534494	chr1:150534494:A:G	2.98408e-05	-1.09731e-10	0.276653	4.1205e-05	-1.09731e-10	-0.238589	0.000166982	-1.09731e-10	-0.0416282
150534757	chr1:150534757:G:A	8.50937e-06	0.340172	-1.31823	1.55869e-05	0.0685072	-1.27922	3.61115e-05	-0.211935	-1.36097
150535091	chr1:150535091:A:G	5.45122e-06	-1.09731e-10	-1.42338	1.4779e-05	-1.09731e-10	-1.26395	4.65179e-05	-1.09731e-10	-1.31968
150535215	chr1:150535215:A:AGGG	1.5757e-05	0.714384	-1.07632	7.80965e-05	1.68529	-1.28449	0.000274403	1.67479	-1.2197
150535330	chr1:150535330:G:A	5.08222e-06	-1.49348	-4.15888e-10	1.30762e-05	-1.38636	-4.15888e-10	4.80183e-05	-1.28793	-4.15888e-10
150535756	chr1:150535756:T:C	6.14911e-06	-1.09731e-10	-1.30292	1.61297e-05	-1.09731e-10	-1.17649	5.13729e-05	-1.09731e-10	-1.2204
150536135	chr1:150536135:G:A	5.48604e-06	-1.09731e-10	-1.41702	1.24744e-05	-1.09731e-10	-1.43347	4.16737e-05	-1.09731e-10	-1.42964
150536693	chr1:150536693:T:C	5.7272e-06	0.0600278	-1.43402	1.821e-05	0.326215	-1.38139	5.2623e-05	0.198772	-1.39513
150537015	chr1:150537015:G:A	6.76255e-06	-1.09731e-10	-1.20782	1.24668e-05	-1.09731e-10	-1.43408	4.23761e-05	-1.09731e-10	-1.41293
150537068	chr1:150537068:A:G	2.07967e-05	1.28659	-1.37102	3.34224e-05	0.906094	-1.35402	7.74861e-05	0.595816	-1.40523
150537143	chr1:150537143:G:A	1.62162e-05	-1.09731e-10	-0.33321	2.70505e-05	-1.09731e-10	-0.659446	7.69487e-05	-1.09731e-10	-0.816375
150537483	chr1:150537483:G:A	3.42197e-05	1.83286	-1.41928	0.000113136	2.05977	-1.28833	0.000194086	1.46415	-1.35536
150537646	chr1:150537646:C:T	1.81868e-06	-1.16059	-1.36052	4.56512e-06	-1.01761	-1.4211	1.59868e-05	-0.98083	-1.40692
150537927	chr1:150537927:A:G	3.17286e-05	1.67148	-1.33348	0.000111045	1.87978	-1.12699	0.000189092	1.30028	-1.21756
150538157	chr1:150538157:C:A	1.3511e-05	0.676812	-1.19253	4.57806e-05	1.25278	-1.38606	0.000129472	0.99282	-1.28887
150538184	chr1:150538184:C:T	1.13954e-05	-0.473706	-0.212306	2.74371e-05	0.146269	-0.79152	0.000153349	0.719107	-0.845905
150538480	chr1:150538480:G:A	1.12667e-05	0.589235	-1.2866	3.97172e-05	1.14646	-1.42183	0.000109089	0.891978	-1.35933
150538623	chr1:150538623:C:G	5.43848e-06	-1.09731e-10	-1.42572	1.34825e-05	-1.09731e-10	-1.35576	4.2624e-05	-1.09731e-10	-1.4071
150538633	chr1:150538633:G:C	5.42956e-06	-1.09731e-10	-1.42737	1.25637e-05	-1.09731e-10	-1.42634	4.15074e-05	-1.09731e-10	-1.43364
150538668	chr1:150538668:G:A	3.6863e-06	-1.41581	-0.398792	4.61456e-06	-1.38908	-1.03886	2.03236e-05	-1.15897	-0.988756
150539777	chr1:150539777:G:C	5.55818e-05	2.08724	-1.18861	0.000235878	2.46589	-0.959729	0.000295417	1.70414	-1.17527
150539874	chr1:150539874:GGCAGGCAC:G	7.49731e-06	-1.09731e-10	-1.10468	3.25877e-05	-1.09731e-10	-0.473214	8.24654e-05	-1.09731e-10	-0.747134
150540036	chr1:150540036:G:T	5.70852e-06	-1.09731e-10	-1.37726	1.64447e-05	-1.09731e-10	-1.15715	5.14531e-05	-1.09731e-10	-1.21884
150540176	chr1:150540176:A:G	6.05239e-06	-1.09731e-10	-1.31877	1.24812e-05	-1.09731e-10	-1.43293	4.26685e-05	-1.09731e-10	-1.40605
150540299	chr1:150540299:A:G	1.0501e-05	-0.767758	-4.15888e-10	3.58877e-05	-0.376755	-4.15888e-10	0.000109445	-0.464092	-4.15888e-10
150541168	chr1:150541168:G:C	5.7133e-06	-1.09731e-10	-1.37643	1.58017e-05	-1.09731e-10	-1.19703	5.01491e-05	-1.09731e-10	-1.24451
150541235	chr1:150541235:A:G	1.73265e-05	-1.09731e-10	-0.266984	2.23469e-05	-1.09731e-10	-0.850461	7.17518e-05	-1.09731e-10	-0.886301
150541361	chr1:150541361:G:T	1.30556e-05	-1.09731e-10	-0.550006	3.72495e-05	-1.09731e-10	-0.33951	0.000130256	-1.09731e-10	-0.290013
150541362	chr1:150541362:G:A	5.9194e-06	-1.09731e-10	-1.34099	1.26017e-05	-1.09731e-10	-1.42331	4.1536e-05	-1.09731e-10	-1.43295
150541581	chr1:150541581:C:T	5.74726e-06	-1.09731e-10	-1.3705	1.29164e-05	-1.09731e-10	-1.39865	4.1487e-05	-1.09731e-10	-1.43413
150541669	chr1:150541669:C:T	5.92763e-06	-1.09731e-10	-1.3396	1.7643e-05	-1.09731e-10	-1.08681	5.48539e-05	-1.09731e-10	-1.15484
150541694	chr1:150541694:G:A	5.62526e-06	-1.09731e-10	-1.39196	1.30151e-05	-1.09731e-10	-1.39104	4.17117e-05	-1.09731e-10	-1.42873
150541723	chr1:150541723:C:T	4.75716e-06	-1.55957	-4.15888e-10	1.31834e-05	-1.37819	-4.15888e-10	3.87778e-05	-1.50166	-4.15888e-10
150541733	chr1:150541733:G:A	5.56189e-06	-1.40329	-4.15888e-10	1.10997e-05	-1.55024	-4.15888e-10	3.89077e-05	-1.49832	-4.15888e-10
150542545	chr1:150542545:A:G	1.35415e-06	-1.46223	-1.35382	4.70854e-06	-1.24863	-1.15914	1.60985e-05	-1.12434	-1.25645
150542627	chr1:150542627:CTTG:C	1.74483e-06	-1.50452	-1.05804	4.36763e-06	-1.48192	-1.00101	1.53618e-05	-1.32712	-1.10051
150543188	chr1:150543188:C:T	5.56223e-06	-1.40323	-4.15888e-10	1.2864e-05	-1.40272	-4.15888e-10	3.85307e-05	-1.50806	-4.15888e-10
150543268	chr1:150543268:T:C	4.58161e-06	-1.45076	-0.146415	5.58155e-06	-1.35554	-0.882138	3.21305e-05	-0.98676	-0.702949
150543437	chr1:150543437:T:C	5.90644e-06	-1.09731e-10	-1.34318	1.71345e-05	-1.09731e-10	-1.11605	5.29788e-05	-1.09731e-10	-1.18962
150543911	chr1:150543911:G:A	5.56527e-06	-1.09731e-10	-1.40268	1.2541e-05	-1.09731e-10	-1.42815	4.15152e-05	-1.09731e-10	-1.43345
150544381	chr1:150544381:A:T	1.74099e-05	-1.09731e-10	-0.262186	2.1731e-05	-1.09731e-10	-0.878409	9.01241e-05	-1.09731e-10	-0.658326
150544455	chr1:150544455:G:A	6.43368e-06	-1.25768	-4.15888e-10	2.34886e-05	-0.800635	-4.15888e-10	6.29015e-05	-1.01794	-4.15888e-10
150544583	chr1:150544583:T:G	1.62851e-05	-1.09731e-10	-0.328974	2.60242e-05	-1.09731e-10	-0.698124	7.55687e-05	-1.09731e-10	-0.834471
150544849	chr1:150544849:C:T	6.68215e-06	-1.09731e-10	-1.21978	1.2477e-05	-1.09731e-10	-1.43326	4.21687e-05	-1.09731e-10	-1.41784
150545492	chr1:150545492:G:T	9.55023e-06	-0.862659	-4.15888e-10	2.36282e-05	-0.794709	-4.15888e-10	0.0001146	-0.418062	-4.15888e-10
150546082	chr1:150546082:G:A	1.63314e-05	-1.09731e-10	-0.326136	1.69092e-05	-1.09731e-10	-1.12929	5.73511e-05	-1.09731e-10	-1.11032
150546102	chr1:150546102:T:G	1.62123e-05	-1.09731e-10	-0.333453	2.68232e-05	-1.09731e-10	-0.667881	7.56347e-05	-1.09731e-10	-0.833598
150546135	chr1:150546135:AT:A	1.13504e-06	-1.55981	-1.43275	3.34362e-06	-1.31675	-1.43335	1.17967e-05	-1.2761	-1.41559
150546165	chr1:150546165:A:C	6.95292e-06	-1.18006	-4.15888e-10	2.65187e-05	-0.679298	-4.15888e-10	6.96593e-05	-0.915897	-4.15888e-10
150547347	chr1:150547347:G:A	1.39879e-06	-1.36032	-1.4233	3.12401e-06	-1.38457	-1.43346	1.41635e-05	-1.10249	-1.40636
150547775	chr1:150547775:C:T	5.54839e-06	-1.09731e-10	-1.40572	1.39827e-05	-1.09731e-10	-1.31933	4.21654e-05	-1.09731e-10	-1.41791
150547992	chr1:150547992:G:A	5.47131e-06	-1.09731e-10	-1.41971	1.27575e-05	-1.09731e-10	-1.41103	4.17896e-05	-1.09731e-10	-1.42687
150548056	chr1:150548056:A:G	6.4964e-06	-1.09731e-10	-1.24798	1.2814e-05	-1.09731e-10	-1.40661	4.34648e-05	-1.09731e-10	-1.38756
150548212	chr1:150548212:A:G	5.68674e-06	-1.09731e-10	-1.38109	1.60034e-05	-1.09731e-10	-1.18435	4.93685e-05	-1.09731e-10	-1.2602
150548307	chr1:150548307:G:A	3.0899e-05	-1.09731e-10	0.311499	4.23327e-05	-1.09731e-10	-0.211589	0.000120947	-1.09731e-10	-0.364159
150548476	chr1:150548476:C:T	5.65272e-06	-1.09731e-10	-1.38709	1.57907e-05	-1.09731e-10	-1.19773	4.88275e-05	-1.09731e-10	-1.27122
150548550	chr1:150548550:C:G	2.04144e-06	-1.52094	-0.884626	4.48904e-06	-1.42915	-1.02636	1.2248e-05	-1.51021	-1.14394
150549638	chr1:150549638:G:C	5.44112e-06	-1.09731e-10	-1.42524	1.47661e-05	-1.09731e-10	-1.26482	4.32473e-05	-1.09731e-10	-1.39258
150549766	chr1:150549766:T:C	9.88045e-06	-1.09253	0.263862	2.64845e-05	-1.49595	0.815362	3.75777e-05	-1.55963	0.0265267
150550002	chr1:150550002:C:T	7.85133e-06	-1.09731e-10	-1.05854	1.25555e-05	-1.09731e-10	-1.42699	4.29496e-05	-1.09731e-10	-1.39949
150550425	chr1:150550425:CT:C	4.76663e-06	-1.55758	-4.15888e-10	1.15864e-05	-1.50731	-4.15888e-10	3.74891e-05	-1.53546	-4.15888e-10
150551304	chr1:150551304:T:C	6.11958e-06	-1.09731e-10	-1.30773	1.3906e-05	-1.09731e-10	-1.32483	4.37937e-05	-1.09731e-10	-1.38002
150551473	chr1:150551473:G:A	5.42127e-06	-1.09731e-10	-1.42889	1.30316e-05	-1.09731e-10	-1.38978	4.225e-05	-1.09731e-10	-1.41591
150551506	chr1:150551506:CAG:C	9.19188e-06	-1.09731e-10	-0.900904	1.30158e-05	-1.09731e-10	-1.39099	4.70741e-05	-1.09731e-10	-1.30779
150551733	chr1:150551733:C:T	5.39313e-06	-1.09731e-10	-1.4341	1.35592e-05	-1.09731e-10	-1.35009	4.34358e-05	-1.09731e-10	-1.38823
150551801	chr1:150551801:G:A	8.22052e-06	-1.09731e-10	-1.01259	1.26811e-05	-1.09731e-10	-1.41703	4.48012e-05	-1.09731e-10	-1.35728
150551992	chr1:150551992:G:A	5.45822e-06	-1.09731e-10	-1.4221	1.28269e-05	-1.09731e-10	-1.4056	4.18626e-05	-1.09731e-10	-1.42512
150552402	chr1:150552402:G:A	7.64882e-06	-1.08467	-4.15888e-10	2.96387e-05	-0.568069	-4.15888e-10	7.69596e-05	-0.816232	-4.15888e-10
150552949	chr1:150552949:G:A	6.7338e-06	-1.21208	-4.15888e-10	1.24093e-05	-1.43871	-4.15888e-10	4.04354e-05	-1.45981	-4.15888e-10
150553613	chr1:150553613:G:A	6.58697e-06	-1.09731e-10	-1.23413	1.32007e-05	-1.09731e-10	-1.37688	4.60787e-05	-1.09731e-10	-1.32916
150554311	chr1:150554311:C:A	4.81243e-06	-1.54802	-4.15888e-10	1.49574e-05	-1.25194	-4.15888e-10	4.19125e-05	-1.42393	-4.15888e-10
150554633	chr1:150554633:T:C	5.53802e-06	-1.09731e-10	-1.40759	2.12126e-05	-1.09731e-10	-0.902554	5.3384e-05	-1.09731e-10	-1.182
150554648	chr1:150554648:A:C	5.43186e-06	-1.09731e-10	-1.42694	1.336e-05	-1.09731e-10	-1.36489	4.27496e-05	-1.09731e-10	-1.40415
150554816	chr1:150554816:G:A	2.25616e-05	-1.13868	1.13571	9.30777e-06	-0.498723	-1.22758	6.69623e-05	0.123745	-1.07913
150554874	chr1:150554874:CACCGGGATA:C	6.87455e-06	-1.09731e-10	-1.1914	1.26496e-05	-1.09731e-10	-1.41953	4.37854e-05	-1.09731e-10	-1.38021
150554878	chr1:150554878:G:A	4.27371e-06	-0.947691	-0.719051	9.65777e-06	-0.274178	-1.41521	6.74086e-05	0.448848	-1.39759
150554915	chr1:150554915:T:C	7.21718e-06	-1.09731e-10	-1.14276	1.25294e-05	-1.09731e-10	-1.42907	4.2332e-05	-1.09731e-10	-1.41397
150555109	chr1:150555109:C:A	0.000859455	3.63708	-4.15888e-10	0.00104847	2.99793	-4.15888e-10	0.00205894	2.47043	-4.15888e-10
150555153	chr1:150555153:C:T	1.23455e-06	-1.55735	-1.35116	5.31101e-06	-1.37563	-0.911742	1.2595e-05	-1.47923	-1.14698
150555239	chr1:150555239:C:T	4.80769e-06	-1.54901	-4.15888e-10	1.49082e-05	-1.25524	-4.15888e-10	4.17942e-05	-1.42676	-4.15888e-10
150555246	chr1:150555246:C:T	4.8133e-06	-1.54784	-4.15888e-10	1.4997e-05	-1.2493	-4.15888e-10	4.1965e-05	-1.42268	-4.15888e-10
150555268	chr1:150555268:A:G	4.79245e-06	-1.55218	-4.15888e-10	1.46365e-05	-1.27363	-4.15888e-10	4.13119e-05	-1.43836	-4.15888e-10
150555774	chr1:150555774:GAC:G	7.53222e-06	-1.09731e-10	-1.10003	1.78609e-05	-1.09731e-10	-1.07454	4.80929e-05	-1.09731e-10	-1.28638
150555815	chr1:150555815:A:G	6.27058e-06	-1.09731e-10	-1.28335	2.3072e-05	-1.09731e-10	-0.818529	5.93823e-05	-1.09731e-10	-1.07552
150555844	chr1:150555844:CAT:C	5.9699e-06	-1.09731e-10	-1.33249	1.24882e-05	-1.09731e-10	-1.43237	4.1675e-05	-1.09731e-10	-1.42961
150556409	chr1:150556409:G:A	4.8435e-06	-1.54159	-4.15888e-10	1.54108e-05	-1.22208	-4.15888e-10	4.2753e-05	-1.40407	-4.15888e-10
150556846	chr1:150556846:T:TAA	2.50205e-05	-0.290893	0.391366	1.75118e-05	-1.00884	-0.0854357	5.21621e-05	-0.843576	-0.361582
150557360	chr1:150557360:G:A	5.66984e-06	-1.09731e-10	-1.38406	1.27144e-05	-1.09731e-10	-1.41442	4.15298e-05	-1.09731e-10	-1.4331
150557567	chr1:150557567:G:A	7.72159e-06	-1.0752	-4.15888e-10	1.71067e-05	-1.11768	-4.15888e-10	4.95822e-05	-1.25588	-4.15888e-10
150557679	chr1:150557679:C:T	5.78827e-06	-1.09731e-10	-1.36339	1.25916e-05	-1.09731e-10	-1.42412	4.14905e-05	-1.09731e-10	-1.43405
150558574	chr1:150558574:G:A	2.33901e-06	-0.836108	-1.43339	5.84169e-06	-0.861271	-1.33086	1.95538e-05	-0.791252	-1.39509
150558694	chr1:150558694:C:T	5.709e-06	-1.09731e-10	-1.37718	2.88236e-05	-1.09731e-10	-0.595957	6.76634e-05	-1.09731e-10	-0.944968
150558827	chr1:150558827:G:A	1.30617e-05	-1.09731e-10	-0.549539	2.80307e-05	-1.09731e-10	-0.623851	0.000136359	-1.09731e-10	-0.244224
150558844	chr1:150558844:G:A	1.50378e-05	-1.09731e-10	-0.408655	4.78379e-05	-1.09731e-10	-0.089331	0.000170561	-1.09731e-10	-0.0204179
150558884	chr1:150558884:G:A	6.1786e-06	-1.09731e-10	-1.29813	1.34064e-05	-1.09731e-10	-1.36142	4.31267e-05	-1.09731e-10	-1.39537
150558938	chr1:150558938:A:C	5.60992e-06	-1.09731e-10	-1.39469	1.29209e-05	-1.09731e-10	-1.3983	4.14987e-05	-1.09731e-10	-1.43385
150559429	chr1:150559429:C:A	7.57696e-06	-1.09411	-4.15888e-10	2.86507e-05	-0.601971	-4.15888e-10	7.43533e-05	-0.850686	-4.15888e-10
150559483	chr1:150559483:G:A	6.30882e-06	-1.09731e-10	-1.27727	1.84476e-05	-1.09731e-10	-1.04221	6.04129e-05	-1.09731e-10	-1.05831
150559730	chr1:150559730:A:C	1.31802e-05	-1.09731e-10	-0.540509	2.16464e-05	-1.09731e-10	-0.882309	8.41696e-05	-1.09731e-10	-0.72668
150559900	chr1:150559900:G:A	4.75759e-06	-1.55948	-4.15888e-10	1.27775e-05	-1.40946	-4.15888e-10	3.83734e-05	-1.51215	-4.15888e-10
150560316	chr1:150560316:G:A	8.59992e-06	-1.09731e-10	-0.96747	1.2527e-05	-1.09731e-10	-1.42927	4.15669e-05	-1.09731e-10	-1.43221
150560491	chr1:150560491:G:C	6.44177e-06	-1.09731e-10	-1.25642	1.43098e-05	-1.09731e-10	-1.2962	4.55648e-05	-1.09731e-10	-1.34038
150560832	chr1:150560832:C:A	9.08376e-06	-0.912735	-4.15888e-10	1.77796e-05	-1.0791	-4.15888e-10	5.15723e-05	-1.21653	-4.15888e-10
150560949	chr1:150560949:T:A	3.34462e-05	-1.09731e-10	0.390715	2.07308e-05	-1.09731e-10	-0.925529	7.67638e-05	-1.09731e-10	-0.818781
150561892	chr1:150561892:T:C	4.86667e-06	-1.36056	-0.176254	8.28919e-06	-1.55973	-0.282464	2.26362e-05	-1.29224	-0.747724
150562720	chr1:150562720:C:T	8.3981e-06	0.436814	-1.42803	9.85874e-06	-0.445369	-1.22342	2.96253e-05	-0.472649	-1.29824
150563650	chr1:150563650:C:T	2.0616e-05	-1.09731e-10	-0.0931547	1.64334e-05	-1.09731e-10	-1.15784	5.91653e-05	-1.09731e-10	-1.07918
150563873	chr1:150563873:A:G	0.000130187	0.622963	1.12679	0.000118281	-0.302112	1.11803	0.000269707	-0.37059	0.808415
150563901	chr1:150563901:G:C	7.71093e-06	-1.09731e-10	-1.07658	1.66482e-05	-1.09731e-10	-1.14485	5.21696e-05	-1.09731e-10	-1.20501
150564002	chr1:150564002:CTT:C	6.24671e-06	-1.09731e-10	-1.28717	1.26398e-05	-1.09731e-10	-1.4203	4.3436e-05	-1.09731e-10	-1.38823
150564584	chr1:150564584:C:G	2.00646e-05	-1.09731e-10	-0.120267	1.62286e-05	-1.09731e-10	-1.17037	5.83092e-05	-1.09731e-10	-1.09375
150564740	chr1:150564740:G:C	6.67618e-05	1.34909	-0.267178	2.38786e-05	0.208488	-0.992653	8.45284e-05	0.160421	-0.882848
150564881	chr1:150564881:C:T	6.83917e-06	-0.758699	-0.437858	7.78145e-06	-1.37815	-0.527261	1.43445e-05	-1.55368	-0.94246
150565299	chr1:150565299:G:A	1.18109e-05	-1.09731e-10	-0.650205	1.45327e-05	-1.09731e-10	-1.28075	5.69367e-05	-1.09731e-10	-1.11757
150565449	chr1:150565449:C:T	3.20887e-05	0.349281	-4.15888e-10	7.89198e-05	0.411282	-4.15888e-10	0.00023154	0.28524	-4.15888e-10
150566954	chr1:150566954:C:T	7.06828e-06	-1.09731e-10	-1.16361	1.31889e-05	-1.09731e-10	-1.37777	4.65779e-05	-1.09731e-10	-1.31839
150567260	chr1:150567260:T:C	8.75387e-06	-1.09731e-10	-0.949728	1.29537e-05	-1.09731e-10	-1.39577	4.34039e-05	-1.09731e-10	-1.38896
150567352	chr1:150567352:T:C	6.20321e-06	-1.09731e-10	-1.29416	2.43051e-05	-1.09731e-10	-0.766461	7.01298e-05	-1.09731e-10	-0.909165
150567391	chr1:150567391:C:G	1.99071e-06	-1.15819	-1.27255	4.24474e-06	-1.53458	-0.976885	1.15867e-05	-1.44859	-1.26107
150567495	chr1:150567495:A:G	6.67054e-06	-1.09731e-10	-1.22152	1.31449e-05	-1.09731e-10	-1.38112	4.53868e-05	-1.09731e-10	-1.34429
150567705	chr1:150567705:C:T	4.97084e-06	-0.537799	-0.977836	9.33323e-06	-0.787629	-0.935939	2.18955e-05	-0.980162	-1.09307
150568995	chr1:150568995:C:T	8.27809e-06	-1.09731e-10	-1.00561	1.28267e-05	-1.09731e-10	-1.40562	4.15264e-05	-1.09731e-10	-1.43319
150569172	chr1:150569172:C:T	6.87028e-06	-1.09731e-10	-1.19202	1.32901e-05	-1.09731e-10	-1.37013	4.62927e-05	-1.09731e-10	-1.32453
150569336	chr1:150569336:C:T	7.09498e-05	0.806071	0.336678	1.0214e-05	-0.82275	-0.810636	1.97442e-05	-1.40393	-0.772726
150569652	chr1:150569652:A:G	0.000567162	0.596523	2.6249	1.16055e-05	-0.99379	-0.511879	2.61589e-05	-1.46803	-0.427298
150569994	chr1:150569994:GA:G	5.34536e-06	-1.19362	-0.249373	7.82243e-06	-1.54388	-0.356274	1.86673e-05	-1.43046	-0.802278
150570554	chr1:150570554:C:T	6.68192e-06	-1.21982	-4.15888e-10	1.4003e-05	-1.31788	-4.15888e-10	4.06909e-05	-1.45351	-4.15888e-10
150570586	chr1:150570586:G:A	1.75466e-05	-1.09731e-10	-0.254361	1.52411e-05	-1.09731e-10	-1.23315	5.40373e-05	-1.09731e-10	-1.16984
150570836	chr1:150570836:G:A	9.92393e-06	-1.09731e-10	-0.824275	2.20296e-05	-1.09731e-10	-0.864761	5.66626e-05	-1.09731e-10	-1.1224
150571020	chr1:150571020:C:T	7.3821e-06	-1.09731e-10	-1.12017	1.45999e-05	-1.09731e-10	-1.27613	5.09287e-05	-1.09731e-10	-1.22909
150571210	chr1:150571210:G:A	3.72309e-06	-1.25164	-0.553029	5.74571e-06	-1.55614	-0.652559	1.59025e-05	-1.36615	-1.02688
150571513	chr1:150571513:A:G	3.10746e-05	-1.09731e-10	0.317166	5.1747e-05	-1.09731e-10	-0.010783	0.000126175	-1.09731e-10	-0.321846
150571585	chr1:150571585:C:T	9.49409e-06	-1.09731e-10	-0.868554	1.68961e-05	-1.09731e-10	-1.13007	6.31562e-05	-1.09731e-10	-1.0139
150571617	chr1:150571617:T:C	3.13181e-06	-0.758091	-1.21952	5.25934e-06	-1.13497	-1.16217	1.01568e-05	-1.4729	-1.36847
150571724	chr1:150571724:A:G	7.67613e-06	-1.09731e-10	-1.08111	1.85758e-05	-1.09731e-10	-1.03529	5.46148e-05	-1.09731e-10	-1.15921
150572004	chr1:150572004:TA:T	9.91267e-06	0.511041	-1.33645	2.0696e-05	0.503566	-1.43077	6.4674e-05	0.423511	-1.41366
150572465	chr1:150572465:C:G	0.000137583	0.706201	1.0988	0.000126714	-0.22178	1.10656	0.000289175	-0.27572	0.783239
150572544	chr1:150572544:G:A	1.13302e-05	-0.669583	-0.0221675	6.89442e-06	-1.36454	-0.661898	1.52643e-05	-1.55603	-0.877967
150572593	chr1:150572593:A:G	2.9821e-05	0.275989	-4.15888e-10	7.32811e-05	0.337153	-4.15888e-10	0.000215527	0.213575	-4.15888e-10
150573503	chr1:150573503:A:G	5.6221e-06	-1.09731e-10	-1.39252	1.30084e-05	-1.09731e-10	-1.39155	4.16808e-05	-1.09731e-10	-1.42947
150573610	chr1:150573610:T:C	0.00030076	1.26853	1.31856	0.000238423	0.215707	1.30119	0.000534453	0.137186	0.984544
150573719	chr1:150573719:G:A	8.60869e-06	-0.966452	-4.15888e-10	2.1156e-05	-0.905228	-4.15888e-10	0.000101146	-0.542953	-4.15888e-10
150573840	chr1:150573840:G:A	7.067e-06	-0.96185	-0.201938	7.25415e-06	-1.48414	-0.491431	1.6416e-05	-1.50762	-0.853635
150574122	chr1:150574122:G:A	6.57877e-06	-0.98837	-0.247006	6.91037e-06	-1.49358	-0.530542	1.60546e-05	-1.49921	-0.884308
150574389	chr1:150574389:A:T	0.000863408	1.19014	2.45152	1.42183e-05	-0.69239	-0.61023	2.67748e-05	-1.33984	-0.532208
150574742	chr1:150574742:G:C	6.33228e-06	-1.09731e-10	-1.27356	1.24792e-05	-1.09731e-10	-1.43309	4.26337e-05	-1.09731e-10	-1.40687
150574771	chr1:150574771:A:G	6.25233e-06	-1.09731e-10	-1.28627	1.26421e-05	-1.09731e-10	-1.42012	4.354e-05	-1.09731e-10	-1.38583
150575004	chr1:150575004:T:C	7.26838e-06	-1.09731e-10	-1.13569	1.39594e-05	-1.09731e-10	-1.321	4.91221e-05	-1.09731e-10	-1.2652
150575006	chr1:150575006:CCA:C	3.17481e-05	0.338608	-4.15888e-10	7.80958e-05	0.400787	-4.15888e-10	0.000229147	0.274851	-4.15888e-10
150575271	chr1:150575271:G:A	5.14322e-06	-0.2595	-1.22204	4.8943e-06	-1.1503	-1.21878	9.7702e-06	-1.54283	-1.33735
150575462	chr1:150575462:G:A	4.06162e-06	-1.55695	-0.160697	1.11326e-05	-1.53386	-0.0134093	2.89045e-05	-1.41453	-0.380986
150576006	chr1:150576006:T:C	5.4133e-06	-1.09731e-10	-1.43037	1.54024e-05	-1.09731e-10	-1.22263	4.51459e-05	-1.09731e-10	-1.34961
150577050	chr1:150577050:C:A	3.39522e-05	0.40573	-4.15888e-10	8.35418e-05	0.468197	-4.15888e-10	0.000244801	0.340933	-4.15888e-10
150577109	chr1:150577109:A:G	2.99758e-05	-1.09731e-10	0.281167	1.95112e-05	-1.09731e-10	-0.986163	7.12851e-05	-1.09731e-10	-0.892826
150577138	chr1:150577138:AGTTT:A	7.10094e-06	-1.09731e-10	-1.159	1.34008e-05	-1.09731e-10	-1.36184	4.70469e-05	-1.09731e-10	-1.30837
150577766	chr1:150577766:G:C	5.42206e-06	-1.09731e-10	-1.42875	1.38136e-05	-1.09731e-10	-1.33149	4.44175e-05	-1.09731e-10	-1.36588
150577994	chr1:150577994:G:A	3.8093e-05	-1.09731e-10	0.520807	6.41913e-05	-1.09731e-10	0.204719	0.000150299	-1.09731e-10	-0.146889
150578448	chr1:150578448:T:C	2.91396e-05	0.252873	-4.15888e-10	7.15147e-05	0.312754	-4.15888e-10	0.000210739	0.191105	-4.15888e-10
150578780	chr1:150578780:G:A	6.86256e-06	-1.19314	-4.15888e-10	1.23999e-05	-1.43947	-4.15888e-10	4.08456e-05	-1.44971	-4.15888e-10
150578819	chr1:150578819:T:C	6.92128e-06	-1.18462	-4.15888e-10	1.11532e-05	-1.54542	-4.15888e-10	3.95283e-05	-1.4825	-4.15888e-10
150578851	chr1:150578851:G:A	3.13976e-05	0.327509	-4.15888e-10	7.01248e-05	0.293127	-4.15888e-10	0.000161883	-0.0726421	-4.15888e-10
150578943	chr1:150578943:T:C	3.25996e-05	-1.09731e-10	0.365075	5.3741e-05	-1.09731e-10	0.0270265	0.000130729	-1.09731e-10	-0.286385
150579726	chr1:150579726:C:T	7.13755e-06	-1.15385	-4.15888e-10	1.12316e-05	-1.53842	-4.15888e-10	4.01154e-05	-1.46775	-4.15888e-10
150579916	chr1:150579916:C:G	4.5013e-06	-1.01826	-0.596602	6.06567e-06	-1.46458	-0.689922	1.33157e-05	-1.50589	-1.06468
150580146	chr1:150580146:T:G	6.99349e-06	-0.863573	-0.310671	7.13361e-06	-1.3989	-0.593436	1.46694e-05	-1.54146	-0.932288
150580269	chr1:150580269:T:G	5.40413e-06	-1.09731e-10	-1.43206	1.35788e-05	-1.09731e-10	-1.34864	4.38108e-05	-1.09731e-10	-1.37963
150580719	chr1:150580719:G:A	1.55802e-05	-1.09731e-10	-0.373223	1.26349e-05	-1.09731e-10	-1.42068	4.94952e-05	-1.09731e-10	-1.25764
150580737	chr1:150580737:T:A	8.78223e-05	-1.09731e-10	1.35609	3.6315e-05	-1.09731e-10	-0.36492	0.000139151	-1.09731e-10	-0.223954
150580861	chr1:150580861:T:C	5.52142e-06	-1.09731e-10	-1.41059	1.46422e-05	-1.09731e-10	-1.27324	4.67188e-05	-1.09731e-10	-1.31537
150580872	chr1:150580872:G:A	6.92326e-06	-0.782528	-0.401808	6.99432e-06	-1.35859	-0.653458	1.37584e-05	-1.55217	-0.985698
150580969	chr1:150580969:G:A	7.54824e-06	-1.09731e-10	-1.09791	1.39544e-05	-1.09731e-10	-1.32136	4.93741e-05	-1.09731e-10	-1.26009
150581281	chr1:150581281:T:C	5.53282e-06	-1.09731e-10	-1.40853	1.3016e-05	-1.09731e-10	-1.39097	4.17153e-05	-1.09731e-10	-1.42865
150581565	chr1:150581565:G:T	5.48505e-06	-1.09731e-10	-1.4172	1.25966e-05	-1.09731e-10	-1.42373	4.14943e-05	-1.09731e-10	-1.43396
150581922	chr1:150581922:G:A	4.41722e-05	0.668871	-4.15888e-10	8.81824e-05	0.522257	-4.15888e-10	0.000193156	0.103984	-4.15888e-10
150582208	chr1:150582208:C:T	9.8258e-05	-1.09731e-10	1.46837	3.88617e-05	-1.09731e-10	-0.297139	0.000149538	-1.09731e-10	-0.151965
150582226	chr1:150582226:G:A	1.58825e-05	-1.09731e-10	-0.354003	1.26623e-05	-1.09731e-10	-1.41852	4.97787e-05	-1.09731e-10	-1.25193
150582753	chr1:150582753:C:T	6.20061e-06	-1.09731e-10	-1.29458	1.25243e-05	-1.09731e-10	-1.42948	4.27943e-05	-1.09731e-10	-1.40311
150583353	chr1:150583353:G:A	1.0507e-05	-1.09731e-10	-0.767184	2.20301e-05	-1.09731e-10	-0.864739	6.70953e-05	-1.09731e-10	-0.953399
150583511	chr1:150583511:C:T	6.88332e-06	-0.812743	-0.37738	7.03477e-06	-1.37371	-0.632578	1.4026e-05	-1.54881	-0.969793
150583560	chr1:150583560:C:T	1.25257e-05	-0.429641	-0.161801	3.76385e-06	-1.25758	-1.37413	1.5401e-05	-1.16048	-1.26461
150584295	chr1:150584295:T:C	1.24373e-05	-1.09731e-10	-0.598522	1.38082e-05	-1.09731e-10	-1.33189	4.7811e-05	-1.09731e-10	-1.29226
150584886	chr1:150584886:G:A	8.03097e-06	0.380425	-1.41634	1.85192e-05	0.343119	-1.38146	5.569e-05	0.283133	-1.42285
150584992	chr1:150584992:C:T	5.63353e-06	-1.09731e-10	-1.39049	1.28821e-05	-1.09731e-10	-1.40131	4.1601e-05	-1.09731e-10	-1.43139
150585169	chr1:150585169:G:A	5.48659e-06	-1.09731e-10	-1.41692	1.3189e-05	-1.09731e-10	-1.37777	4.19328e-05	-1.09731e-10	-1.42344
150585676	chr1:150585676:G:T	5.59315e-06	-1.09731e-10	-1.39768	1.47079e-05	-1.09731e-10	-1.26877	4.4937e-05	-1.09731e-10	-1.35425
150585817	chr1:150585817:T:A	1.62989e-06	-1.46681	-1.1639	4.75637e-06	-1.50704	-0.890627	1.42507e-05	-1.32232	-1.18038
150586310	chr1:150586310:C:T	5.89079e-06	-1.09731e-10	-1.34583	1.24691e-05	-1.09731e-10	-1.43389	4.18097e-05	-1.09731e-10	-1.42638
150586521	chr1:150586521:C:T	1.73095e-05	-0.416715	0.148747	4.03228e-06	-1.25609	-1.30673	1.73049e-05	-1.15766	-1.15087
150586692	chr1:150586692:T:A	1.76866e-06	-1.24824	-1.30076	4.62913e-06	-0.990999	-1.43378	3.77199e-05	-0.108675	-1.42065
150586710	chr1:150586710:T:C	8.84135e-05	-1.09731e-10	1.3628	3.44461e-05	-1.09731e-10	-0.417754	0.000133655	-1.09731e-10	-0.264248
150586841	chr1:150586841:G:T	5.48244e-06	-1.09731e-10	-1.41767	1.79697e-05	-1.09731e-10	-1.06846	4.84442e-05	-1.09731e-10	-1.2791
150586842	chr1:150586842:C:T	5.50757e-06	-1.09731e-10	-1.4131	1.8342e-05	-1.09731e-10	-1.04796	4.91019e-05	-1.09731e-10	-1.26561
150587420	chr1:150587420:G:A	9.47866e-05	-1.09731e-10	1.4324	3.80141e-05	-1.09731e-10	-0.319192	0.00014603	-1.09731e-10	-0.175703
150587820	chr1:150587820:A:G	4.21243e-05	1.85565	-1.23425	7.00794e-05	1.7266	-1.43412	0.000231277	1.69468	-1.41057
150588390	chr1:150588390:G:A	7.78167e-05	-1.09731e-10	1.23513	3.37513e-05	-1.09731e-10	-0.43813	0.00012854	-1.09731e-10	-0.303277
150588443	chr1:150588443:G:A	5.89151e-06	-1.09731e-10	-1.34571	1.2491e-05	-1.09731e-10	-1.43214	4.16799e-05	-1.09731e-10	-1.42949
150588545	chr1:150588545:AAAC:A	8.22406e-06	-1.09731e-10	-1.01216	1.30905e-05	-1.09731e-10	-1.38527	4.74498e-05	-1.09731e-10	-1.29984
150588552	chr1:150588552:C:CA	7.49866e-06	-1.09731e-10	-1.1045	1.27172e-05	-1.09731e-10	-1.4142	4.50814e-05	-1.09731e-10	-1.35104
150589477	chr1:150589477:G:A	5.56396e-06	-1.09731e-10	-1.40291	1.29301e-05	-1.09731e-10	-1.39759	4.1624e-05	-1.09731e-10	-1.43084
150589567	chr1:150589567:A:C	2.85762e-05	0.233349	-4.15888e-10	6.39058e-05	0.200261	-4.15888e-10	0.000148791	-0.156974	-4.15888e-10
150590020	chr1:150590020:G:A	5.78094e-06	-1.09731e-10	-1.36466	1.24725e-05	-1.09731e-10	-1.43362	4.19763e-05	-1.09731e-10	-1.42241
150590090	chr1:150590090:C:T	6.66489e-06	0.168027	-1.3904	1.45907e-05	0.134275	-1.41104	4.47911e-05	0.0757688	-1.43327
150590466	chr1:150590466:C:T	8.9204e-06	-1.09731e-10	-0.930883	1.33411e-05	-1.09731e-10	-1.3663	4.91865e-05	-1.09731e-10	-1.26389
150590491	chr1:150590491:C:T	5.52877e-06	-1.09731e-10	-1.40926	1.30687e-05	-1.09731e-10	-1.38693	4.17603e-05	-1.09731e-10	-1.42757
150591007	chr1:150591007:T:C	0.000375599	0.628321	2.18098	9.64531e-06	-0.988035	-0.702643	2.10327e-05	-1.47307	-0.640364
150591567	chr1:150591567:TG:T	6.87987e-06	-1.19062	-4.15888e-10	1.23991e-05	-1.43952	-4.15888e-10	4.09072e-05	-1.44821	-4.15888e-10
150591602	chr1:150591602:G:A	6.5407e-06	-1.24118	-4.15888e-10	1.41942e-05	-1.30432	-4.15888e-10	4.38568e-05	-1.37858	-4.15888e-10
150592000	chr1:150592000:T:C	4.17575e-06	-1.08658	-0.603347	5.88483e-06	-1.49213	-0.692639	1.36854e-05	-1.47963	-1.06355
150592109	chr1:150592109:C:T	7.73465e-06	-1.09731e-10	-1.07351	1.41515e-05	-1.09731e-10	-1.30733	5.02368e-05	-1.09731e-10	-1.24277
150592120	chr1:150592120:T:C	1.00292e-05	-1.09731e-10	-0.813727	2.11102e-05	-1.09731e-10	-0.907393	6.45112e-05	-1.09731e-10	-0.992675
150592905	chr1:150592905:A:G	6.57947e-06	-1.09731e-10	-1.23527	1.26318e-05	-1.09731e-10	-1.42093	4.41378e-05	-1.09731e-10	-1.3722
150593045	chr1:150593045:T:A	8.2457e-05	1.29305	-4.15888e-10	0.000209384	1.38702	-4.15888e-10	0.000569243	1.18479	-4.15888e-10
150593089	chr1:150593089:G:A	7.76231e-05	-1.09731e-10	1.23264	3.35813e-05	-1.09731e-10	-0.44318	0.000128164	-1.09731e-10	-0.306201
150593302	chr1:150593302:G:A	5.42399e-06	-1.09731e-10	-1.42839	1.38292e-05	-1.09731e-10	-1.33037	4.44698e-05	-1.09731e-10	-1.3647
150593601	chr1:150593601:G:A	6.28646e-06	-1.09731e-10	-1.28083	1.26646e-05	-1.09731e-10	-1.41834	4.15969e-05	-1.09731e-10	-1.43149
150594385	chr1:150594385:C:T	0.000468403	0.735867	2.29424	0.000300475	-0.408294	2.15651	0.00079465	-0.349316	1.8677
150594391	chr1:150594391:G:A	6.49059e-06	-1.09731e-10	-1.24887	1.25361e-05	-1.09731e-10	-1.42854	4.16477e-05	-1.09731e-10	-1.43027
150594396	chr1:150594396:G:A	5.4209e-06	-1.09731e-10	-1.42896	1.24662e-05	-1.09731e-10	-1.43413	4.20203e-05	-1.09731e-10	-1.42136
150594563	chr1:150594563:G:A	7.08169e-06	-1.09731e-10	-1.16171	1.34642e-05	-1.09731e-10	-1.35712	4.71926e-05	-1.09731e-10	-1.30528
150594659	chr1:150594659:A:T	6.36269e-06	-1.09731e-10	-1.26877	1.25923e-05	-1.09731e-10	-1.42407	4.33255e-05	-1.09731e-10	-1.39077
150595128	chr1:150595128:C:T	6.81e-06	-1.09731e-10	-1.20083	3.07124e-05	-1.09731e-10	-0.532483	8.521e-05	-1.09731e-10	-0.714395
150595158	chr1:150595158:C:T	6.75654e-06	-1.09731e-10	-1.20871	1.3116e-05	-1.09731e-10	-1.38332	4.55863e-05	-1.09731e-10	-1.33991
150595186	chr1:150595186:C:G	1.00434e-05	-1.09731e-10	-0.812304	2.11351e-05	-1.09731e-10	-0.906214	6.45831e-05	-1.09731e-10	-0.99156
150595377	chr1:150595377:C:T	5.7607e-06	-1.09731e-10	-1.36816	1.74017e-05	-1.09731e-10	-1.10058	5.00944e-05	-1.09731e-10	-1.24561
150595403	chr1:150595403:A:G	6.99427e-06	-1.09731e-10	-1.17413	1.33659e-05	-1.09731e-10	-1.36444	4.67665e-05	-1.09731e-10	-1.31435
150595641	chr1:150595641:G:A	5.47505e-06	-1.09731e-10	-1.41902	1.42663e-05	-1.09731e-10	-1.29925	4.56157e-05	-1.09731e-10	-1.33926
150596273	chr1:150596273:C:T	3.01817e-05	0.28801	-4.15888e-10	6.75007e-05	0.254989	-4.15888e-10	0.000156184	-0.108481	-4.15888e-10
150596418	chr1:150596418:A:G	5.49199e-06	-1.09731e-10	-1.41593	1.85774e-05	-1.09731e-10	-1.0352	5.46377e-05	-1.09731e-10	-1.15879
150596494	chr1:150596494:G:C	8.17016e-05	-1.09731e-10	1.28385	3.43247e-05	-1.09731e-10	-0.421284	0.000131127	-1.09731e-10	-0.283348
150596987	chr1:150596987:A:G	2.4955e-05	0.0978505	-4.15888e-10	6.12186e-05	0.157302	-4.15888e-10	0.000180866	0.0382458	-4.15888e-10
150597031	chr1:150597031:C:T	2.46932e-05	0.0873043	-4.15888e-10	6.05634e-05	0.146542	-4.15888e-10	0.000179006	0.0279043	-4.15888e-10
150597492	chr1:150597492:T:C	0.000558349	0.522468	2.68329	0.000376207	-0.558738	2.53173	0.000983983	-0.501463	2.23356
150597538	chr1:150597538:C:G	2.46471e-05	0.0854366	-4.15888e-10	6.04518e-05	0.144697	-4.15888e-10	0.000178701	0.0261979	-4.15888e-10
150597690	chr1:150597690:A:G	1.32412e-05	-0.173315	-0.362578	7.74117e-06	-1.01082	-0.899774	1.28918e-05	-1.5226	-1.08032
150598103	chr1:150598103:G:T	2.65679e-05	0.16048	-4.15888e-10	6.48598e-05	0.215078	-4.15888e-10	0.00018873	0.080802	-4.15888e-10
150598509	chr1:150598509:T:G	5.71927e-06	0.0282232	-1.40361	5.39993e-06	-0.878354	-1.39241	9.4465e-06	-1.48162	-1.43225
150598624	chr1:150598624:G:C	2.09261e-05	-1.09731e-10	-0.0782284	8.07669e-05	-1.09731e-10	0.434418	0.000221335	-1.09731e-10	0.240163
150598977	chr1:150598977:A:G	1.99518e-05	-0.125905	-4.15888e-10	4.92941e-05	-0.0593443	-4.15888e-10	0.000146279	-0.173999	-4.15888e-10
150598979	chr1:150598979:G:T	2.57389e-05	0.128778	-4.15888e-10	6.31757e-05	0.188771	-4.15888e-10	0.000186398	0.0683694	-4.15888e-10
150598980	chr1:150598980:C:G	2.31933e-05	0.0246387	-4.15888e-10	5.68339e-05	0.0829834	-4.15888e-10	0.000168204	-0.0343366	-4.15888e-10
150599064	chr1:150599064:G:A	5.69802e-06	0.0306688	-1.40977	1.29813e-05	-0.00140599	-1.39224	3.93755e-05	-0.058914	-1.42746
150599135	chr1:150599135:T:A	4.79884e-06	-1.55085	-4.15888e-10	1.28005e-05	-1.40766	-4.15888e-10	4.22201e-05	-1.41662	-4.15888e-10
150599254	chr1:150599254:A:G	4.04232e-06	-1.03656	-0.685841	5.55712e-06	-1.47261	-0.769459	1.2734e-05	-1.49783	-1.1174
150599462	chr1:150599462:G:A	1.80454e-05	-0.226331	-4.15888e-10	4.37204e-05	-0.179336	-4.15888e-10	0.000100956	-0.544827	-4.15888e-10
150599561	chr1:150599561:T:A	2.20525e-06	-1.47507	-0.853316	4.60367e-06	-1.54501	-0.885285	1.63594e-05	-1.17153	-1.19318
150599581	chr1:150599581:C:T	2.51162e-05	-1.09731e-10	0.104291	4.24374e-05	-1.09731e-10	-0.209119	0.000106242	-1.09731e-10	-0.493791
150599621	chr1:150599621:C:T	2.2619e-05	-0.000435343	-4.15888e-10	5.54474e-05	0.0582857	-4.15888e-10	0.000164223	-0.0582905	-4.15888e-10
150600628	chr1:150600628:C:T	1.59743e-05	-0.348244	-4.15888e-10	5.70093e-05	0.0860644	-4.15888e-10	0.000249466	0.359808	-4.15888e-10
150600885	chr1:150600885:G:A	7.04649e-06	-1.09731e-10	-1.16669	1.34275e-05	-1.09731e-10	-1.35984	4.70255e-05	-1.09731e-10	-1.30882
150601203	chr1:150601203:A:T	5.4087e-06	-1.09731e-10	-1.43122	1.53554e-05	-1.09731e-10	-1.22568	4.50004e-05	-1.09731e-10	-1.35284
150601780	chr1:150601780:C:T	7.88798e-06	-0.496996	-0.556887	6.15153e-06	-1.20031	-0.940144	1.16463e-05	-1.55782	-1.14671
150601826	chr1:150601826:T:C	1.49563e-05	-0.206585	-0.207503	1.14713e-05	-1.02144	-0.495863	1.59244e-05	-1.52698	-0.864684
150601965	chr1:150601965:T:C	5.50733e-06	-1.09731e-10	-1.41314	1.31084e-05	-1.09731e-10	-1.3839	4.18244e-05	-1.09731e-10	-1.42603
150602352	chr1:150602352:T:C	5.39333e-06	-1.09731e-10	-1.43406	1.32493e-05	-1.09731e-10	-1.37321	4.24515e-05	-1.09731e-10	-1.41115
150602511	chr1:150602511:G:A	6.38838e-06	-1.09731e-10	-1.26474	1.28023e-05	-1.09731e-10	-1.40752	4.40642e-05	-1.09731e-10	-1.37387
150602550	chr1:150602550:C:T	7.18521e-06	-1.09731e-10	-1.1472	1.35577e-05	-1.09731e-10	-1.3502	4.76393e-05	-1.09731e-10	-1.29586
150603077	chr1:150603077:G:T	7.06452e-06	-1.09731e-10	-1.16414	1.34465e-05	-1.09731e-10	-1.35843	4.71111e-05	-1.09731e-10	-1.30701
150603224	chr1:150603224:ATTAAT:A	7.29622e-06	-1.09731e-10	-1.13187	1.36838e-05	-1.09731e-10	-1.34094	4.81779e-05	-1.09731e-10	-1.28461
150603264	chr1:150603264:C:G	9.36158e-06	-1.09731e-10	-0.882609	1.30384e-05	-1.09731e-10	-1.38925	4.55865e-05	-1.09731e-10	-1.3399
150603449	chr1:150603449:G:A	5.62332e-06	0.0365858	-1.42889	1.38993e-05	0.0341808	-1.35949	4.05003e-05	-0.0484683	-1.40974
150603735	chr1:150603735:T:TTTG	5.45923e-05	2.19055	-1.30988	2.47502e-05	0.663188	-1.4115	5.36332e-05	0.251543	-1.42889
150604120	chr1:150604120:A:G	2.55963e-05	0.123222	-4.15888e-10	6.28239e-05	0.183185	-4.15888e-10	0.000185437	0.0632018	-4.15888e-10
150605323	chr1:150605323:C:T	9.5796e-05	-1.09731e-10	1.443	3.79369e-05	-1.09731e-10	-0.321226	0.000145853	-1.09731e-10	-0.176913
150605471	chr1:150605471:T:TG	3.90536e-05	-1.31263	1.85834	3.81051e-05	-1.37433	1.05753	0.000148402	-1.42994	1.27035
150605765	chr1:150605765:A:G	1.78396e-05	-0.247843	0.0100382	1.20161e-05	-1.04861	-0.422292	1.70796e-05	-1.53383	-0.787799
150606026	chr1:150606026:G:A	1.03528e-05	-1.09731e-10	-0.781965	1.26074e-05	-1.09731e-10	-1.42286	4.31694e-05	-1.09731e-10	-1.39438
150606260	chr1:150606260:T:C	8.38545e-05	-1.09731e-10	1.30986	3.49438e-05	-1.09731e-10	-0.403409	0.0001336	-1.09731e-10	-0.264662
150606577	chr1:150606577:A:C	5.48349e-06	-1.09731e-10	-1.41748	1.6259e-05	-1.09731e-10	-1.1685	4.43755e-05	-1.09731e-10	-1.36683
150606604	chr1:150606604:T:A	5.50779e-06	-1.09731e-10	-1.41306	1.26149e-05	-1.09731e-10	-1.42227	4.17937e-05	-1.09731e-10	-1.42677
150607202	chr1:150607202:A:T	5.92312e-06	-1.04117	-0.299194	6.92908e-06	-1.47605	-0.545374	1.53703e-05	-1.49463	-0.932444
150607933	chr1:150607933:G:A	7.23492e-06	-1.09731e-10	-1.1403	1.36135e-05	-1.09731e-10	-1.34609	4.78698e-05	-1.09731e-10	-1.29103
150608105	chr1:150608105:G:A	1.49026e-05	-0.417691	-4.15888e-10	3.34152e-05	-0.448139	-4.15888e-10	6.59813e-05	-0.970143	-4.15888e-10
150608398	chr1:150608398:T:C	1.93908e-05	-1.09731e-10	-0.154428	7.37468e-05	-1.09731e-10	0.343488	0.000203183	-1.09731e-10	0.154596
150609207	chr1:150609207:A:C	7.26939e-06	-1.09731e-10	-1.13555	1.36411e-05	-1.09731e-10	-1.34406	4.80071e-05	-1.09731e-10	-1.28816
150609937	chr1:150609937:T:C	5.64482e-06	-1.09731e-10	-1.38849	1.53436e-05	-1.09731e-10	-1.22645	4.86249e-05	-1.09731e-10	-1.27538
150610395	chr1:150610395:G:A	7.79015e-06	-1.09731e-10	-1.06636	1.25625e-05	-1.09731e-10	-1.42643	4.19562e-05	-1.09731e-10	-1.42289
150610430	chr1:150610430:T:C	1.87542e-05	-0.187808	-4.15888e-10	4.53574e-05	-0.142575	-4.15888e-10	0.000104128	-0.513889	-4.15888e-10
150610684	chr1:150610684:G:A	7.12088e-06	-1.09731e-10	-1.15619	1.34967e-05	-1.09731e-10	-1.3547	4.73456e-05	-1.09731e-10	-1.30204
150610986	chr1:150610986:T:G	9.81695e-06	-0.835113	-4.15888e-10	1.91808e-05	-1.00324	-4.15888e-10	5.459e-05	-1.15966	-4.15888e-10
150611125	chr1:150611125:G:A	7.3446e-06	-1.09731e-10	-1.12526	1.37263e-05	-1.09731e-10	-1.33783	4.83743e-05	-1.09731e-10	-1.28055
150611136	chr1:150611136:C:T	7.12716e-06	-1.09731e-10	-1.15531	1.34985e-05	-1.09731e-10	-1.35457	4.73635e-05	-1.09731e-10	-1.30166
150611363	chr1:150611363:T:C	2.40299e-05	0.0600733	-4.15888e-10	5.89354e-05	0.119293	-4.15888e-10	0.000174365	0.00163647	-4.15888e-10
150611498	chr1:150611498:GA:G	5.58003e-06	-1.06643	-0.333599	6.65779e-06	-1.48609	-0.575271	1.51624e-05	-1.48521	-0.955487
150612358	chr1:150612358:T:C	1.721e-05	-0.292534	0.0188033	4.13456e-06	-1.18694	-1.35083	1.76336e-05	-1.07766	-1.21205
150612486	chr1:150612486:G:A	2.30766e-05	0.0195958	-4.15888e-10	5.68783e-05	0.0837649	-4.15888e-10	0.000167948	-0.0358569	-4.15888e-10
150612574	chr1:150612574:T:C	1.21579e-05	-1.09731e-10	-0.621247	1.99534e-05	-1.09731e-10	-0.96375	7.34518e-05	-1.09731e-10	-0.862883
150613000	chr1:150613000:C:T	7.21115e-06	-1.09731e-10	-1.14359	1.35889e-05	-1.09731e-10	-1.3479	4.77626e-05	-1.09731e-10	-1.29327
150613840	chr1:150613840:A:G	0.000431408	0.407674	2.54016	0.000302092	-0.640647	2.39423	0.000790139	-0.585881	2.09858
150614025	chr1:150614025:C:T	6.41629e-06	-1.26038	-4.15888e-10	1.35454e-05	-1.3511	-4.15888e-10	3.9433e-05	-1.48491	-4.15888e-10
150614137	chr1:150614137:C:T	9.31906e-05	1.41542	-4.15888e-10	0.00023288	1.49337	-4.15888e-10	0.00063684	1.29701	-4.15888e-10
150614495	chr1:150614495:G:A	0.000671073	0.838393	2.55126	1.12872e-05	-0.894066	-0.639416	2.41067e-05	-1.43755	-0.539476
150614599	chr1:150614599:C:A	3.77898e-05	1.7396	-1.22678	7.48158e-05	1.73282	-1.37494	0.000229857	1.62151	-1.34357
150614664	chr1:150614664:T:G	5.62443e-06	-1.03908	-0.353026	6.61033e-06	-1.47555	-0.592962	1.48118e-05	-1.49522	-0.968874
150614950	chr1:150614950:G:A	5.45563e-06	-1.09731e-10	-1.42258	1.41504e-05	-1.09731e-10	-1.30741	4.53001e-05	-1.09731e-10	-1.3462
150615133	chr1:150615133:T:C	9.55036e-06	-1.09731e-10	-0.862645	1.69499e-05	-1.09731e-10	-1.12689	6.3441e-05	-1.09731e-10	-1.0094
150615533	chr1:150615533:G:A	7.76208e-06	-1.09731e-10	-1.06997	1.25504e-05	-1.09731e-10	-1.42739	4.19189e-05	-1.09731e-10	-1.42378
150615744	chr1:150615744:T:G	5.61192e-06	-1.09731e-10	-1.39433	1.25046e-05	-1.09731e-10	-1.43105	4.15299e-05	-1.09731e-10	-1.4331
150615769	chr1:150615769:CTACTT:C	1.04827e-05	-1.09731e-10	-0.769497	2.19906e-05	-1.09731e-10	-0.866535	6.69794e-05	-1.09731e-10	-0.955129
150615771	chr1:150615771:A:G	7.46931e-06	-1.09731e-10	-1.10842	1.38233e-05	-1.09731e-10	-1.3308	4.87679e-05	-1.09731e-10	-1.27244
150616216	chr1:150616216:C:T	5.09863e-06	-1.49025	-4.15888e-10	1.22446e-05	-1.45206	-4.15888e-10	4.33648e-05	-1.38986	-4.15888e-10
150616729	chr1:150616729:TGAGTG:T	5.62013e-06	-1.39287	-4.15888e-10	1.36911e-05	-1.3404	-4.15888e-10	5.22363e-05	-1.20374	-4.15888e-10
150616912	chr1:150616912:C:T	3.16061e-05	0.334125	-4.15888e-10	7.78323e-05	0.397407	-4.15888e-10	0.000227234	0.266465	-4.15888e-10
150617090	chr1:150617090:C:T	5.22434e-06	-1.46589	-4.15888e-10	1.80546e-05	-1.06375	-4.15888e-10	4.80555e-05	-1.28716	-4.15888e-10
150617282	chr1:150617282:C:T	5.65431e-06	-1.09731e-10	-1.38681	1.26534e-05	-1.09731e-10	-1.41923	4.14911e-05	-1.09731e-10	-1.43403
150617290	chr1:150617290:A:G	9.54603e-06	-1.09731e-10	-0.863099	2.3124e-05	-1.09731e-10	-0.816279	6.59348e-05	-1.09731e-10	-0.970848
150617659	chr1:150617659:C:A	5.57606e-06	-1.09731e-10	-1.40074	1.2777e-05	-1.09731e-10	-1.4095	4.15123e-05	-1.09731e-10	-1.43352
150618876	chr1:150618876:G:A	6.03535e-06	-1.09731e-10	-1.32159	1.2474e-05	-1.09731e-10	-1.4335	4.26596e-05	-1.09731e-10	-1.40626
150619003	chr1:150619003:C:G	1.00099e-05	-1.09731e-10	-0.815652	1.45576e-05	-1.09731e-10	-1.27904	5.43024e-05	-1.09731e-10	-1.16495
150619256	chr1:150619256:A:G	4.00086e-06	-1.20691	-0.525803	5.1599e-06	-1.53698	-0.779255	1.38877e-05	-1.40394	-1.12457
150619327	chr1:150619327:T:C	5.56173e-06	-1.09731e-10	-1.40332	1.28084e-05	-1.09731e-10	-1.40705	4.153e-05	-1.09731e-10	-1.4331
150619596	chr1:150619596:TTGACTAACCATA:T	5.48516e-06	-1.09731e-10	-1.41718	1.26584e-05	-1.09731e-10	-1.41883	4.15371e-05	-1.09731e-10	-1.43293
150619972	chr1:150619972:A:G	2.42911e-05	0.0708867	-4.15888e-10	5.95869e-05	0.130286	-4.15888e-10	0.000176221	0.0122261	-4.15888e-10
150620915	chr1:150620915:T:G	1.38755e-05	0.355858	-0.84496	2.98871e-05	0.689458	-1.24918	0.000454489	2.1292	-1.16954
150621132	chr1:150621132:A:G	5.67804e-06	-1.09731e-10	-1.38262	1.24701e-05	-1.09731e-10	-1.43382	4.19295e-05	-1.09731e-10	-1.42352
150622539	chr1:150622539:A:G	8.20936e-06	-1.09731e-10	-1.01395	1.29223e-05	-1.09731e-10	-1.39819	4.15872e-05	-1.09731e-10	-1.43172
150623269	chr1:150623269:C:CCACA	5.53722e-06	-1.09731e-10	-1.40773	1.28656e-05	-1.09731e-10	-1.40259	4.15709e-05	-1.09731e-10	-1.43211
150623382	chr1:150623382:G:A	5.44249e-06	-1.09731e-10	-1.42499	1.39298e-05	-1.09731e-10	-1.32312	4.3905e-05	-1.09731e-10	-1.37748
150623551	chr1:150623551:T:C	5.74016e-06	-1.09731e-10	-1.37174	1.24879e-05	-1.09731e-10	-1.43239	4.21606e-05	-1.09731e-10	-1.41803
150623889	chr1:150623889:A:G	5.09216e-06	-1.49152	-4.15888e-10	1.22225e-05	-1.45387	-4.15888e-10	4.33318e-05	-1.39063	-4.15888e-10
150624531	chr1:150624531:T:G	5.41293e-06	-1.09731e-10	-1.43043	1.30798e-05	-1.09731e-10	-1.38608	4.2401e-05	-1.09731e-10	-1.41234
150624538	chr1:150624538:G:T	5.41143e-06	-1.09731e-10	-1.43071	1.36523e-05	-1.09731e-10	-1.34324	4.40134e-05	-1.09731e-10	-1.37502
150624550	chr1:150624550:G:C	2.6421e-05	0.154934	-4.15888e-10	6.49051e-05	0.215776	-4.15888e-10	0.000191271	0.0941757	-4.15888e-10
150624785	chr1:150624785:G:A	4.22538e-06	-1.18037	-0.497749	5.48196e-06	-1.52728	-0.728404	1.40091e-05	-1.42646	-1.09334
150625250	chr1:150625250:T:C	9.79911e-06	-1.09731e-10	-0.836932	1.7001e-05	-1.09731e-10	-1.12388	6.1618e-05	-1.09731e-10	-1.03856
150625414	chr1:150625414:G:A	3.86967e-06	-1.22423	-0.541823	5.21922e-06	-1.53924	-0.765558	1.40751e-05	-1.39527	-1.11983
150625901	chr1:150625901:T:C	5.92337e-06	-1.09731e-10	-1.34032	1.25891e-05	-1.09731e-10	-1.42432	4.15363e-05	-1.09731e-10	-1.43295
150626833	chr1:150626833:T:C	5.56832e-06	-1.09731e-10	-1.40213	1.27905e-05	-1.09731e-10	-1.40845	4.15196e-05	-1.09731e-10	-1.43335
150627373	chr1:150627373:C:T	3.85681e-05	0.533202	-4.15888e-10	7.67035e-05	0.382797	-4.15888e-10	0.000161156	-0.077138	-4.15888e-10
150627705	chr1:150627705:C:T	0.000568935	0.634459	2.59008	1.00159e-05	-1.00443	-0.648551	2.28393e-05	-1.48398	-0.547052
150628204	chr1:150628204:C:A	3.73261e-06	-1.52874	-0.273372	1.05528e-05	-1.47896	-0.121801	2.91632e-05	-1.30728	-0.479328
150628727	chr1:150628727:G:A	5.54888e-06	-1.09731e-10	-1.40563	1.2835e-05	-1.09731e-10	-1.40498	4.1548e-05	-1.09731e-10	-1.43266
150628946	chr1:150628946:A:T	2.17753e-05	-0.0384474	-4.15888e-10	5.32626e-05	0.0180855	-4.15888e-10	0.000158109	-0.0962295	-4.15888e-10
150629937	chr1:150629937:G:A	5.02301e-06	-1.50519	-4.15888e-10	1.20155e-05	-1.47095	-4.15888e-10	4.24101e-05	-1.41213	-4.15888e-10
150629958	chr1:150629958:G:C	5.55073e-06	-1.09731e-10	-1.40529	1.28309e-05	-1.09731e-10	-1.4053	4.15449e-05	-1.09731e-10	-1.43274
150630026	chr1:150630026:C:A	1.407e-05	-0.475181	-4.15888e-10	1.77838e-05	-1.07886	-4.15888e-10	7.3993e-05	-0.855543	-4.15888e-10
150630209	chr1:150630209:G:A	2.36769e-05	0.0452748	-4.15888e-10	5.80029e-05	0.103344	-4.15888e-10	0.000171644	-0.0140925	-4.15888e-10
150630982	chr1:150630982:A:G	5.51706e-06	-1.09731e-10	-1.41138	1.29416e-05	-1.09731e-10	-1.39671	4.16324e-05	-1.09731e-10	-1.43064
150631108	chr1:150631108:G:A	2.66923e-05	0.165153	-4.15888e-10	6.53332e-05	0.222351	-4.15888e-10	0.000191931	0.0976238	-4.15888e-10
150631213	chr1:150631213:G:C	3.25802e-06	-1.56009	-0.378018	8.98811e-06	-1.54611	-0.215142	2.33144e-05	-1.45863	-0.551812
150631267	chr1:150631267:A:G	2.35991e-05	0.0419864	-4.15888e-10	5.78149e-05	0.100097	-4.15888e-10	0.000171097	-0.0172855	-4.15888e-10
150631276	chr1:150631276:T:A	7.91546e-06	-1.09731e-10	-1.05041	1.25273e-05	-1.09731e-10	-1.42924	4.17541e-05	-1.09731e-10	-1.42772
150631339	chr1:150631339:C:T	1.72782e-05	1.13969	-1.40947	3.77962e-05	1.08536	-1.4103	0.000115424	1.02145	-1.43235
150631376	chr1:150631376:ATTAT:A	5.98183e-06	-1.09731e-10	-1.3305	1.35782e-05	-1.09731e-10	-1.34868	5.19524e-05	-1.09731e-10	-1.20918
150631934	chr1:150631934:A:G	5.84254e-06	-1.09731e-10	-1.35406	1.63228e-05	-1.09731e-10	-1.16459	5.58036e-05	-1.09731e-10	-1.13768
150632073	chr1:150632073:G:A	2.92794e-05	0.257659	-4.15888e-10	7.17374e-05	0.315862	-4.15888e-10	0.000211111	0.192871	-4.15888e-10
150632183	chr1:150632183:A:C	2.95398e-06	-1.37562	-0.660452	6.31115e-06	-1.23936	-0.875472	2.42429e-05	-0.974316	-0.997072
150632482	chr1:150632482:A:G	2.38212e-05	0.0513513	-4.15888e-10	5.83644e-05	0.109556	-4.15888e-10	0.000172672	-0.00811854	-4.15888e-10
150633635	chr1:150633635:G:A	1.03867e-05	-0.778693	-4.15888e-10	2.56698e-05	-0.711835	-4.15888e-10	0.000127596	-0.310646	-4.15888e-10
150633699	chr1:150633699:A:G	2.31828e-05	0.0241851	-4.15888e-10	5.6801e-05	0.0824043	-4.15888e-10	0.000168038	-0.0353234	-4.15888e-10
150633947	chr1:150633947:T:C	2.42514e-05	0.069249	-4.15888e-10	5.94611e-05	0.128172	-4.15888e-10	0.000175747	0.00953158	-4.15888e-10
150633948	chr1:150633948:T:A	2.40636e-05	0.0614759	-4.15888e-10	5.89888e-05	0.120198	-4.15888e-10	0.000174414	0.00191606	-4.15888e-10
150634576	chr1:150634576:A:G	6.66307e-06	-1.09731e-10	-1.22264	2.0876e-05	-1.09731e-10	-0.918548	5.99492e-05	-1.09731e-10	-1.06602
150634808	chr1:150634808:G:T	5.44742e-06	-1.09731e-10	-1.42408	1.86082e-05	-1.09731e-10	-1.03355	5.51557e-05	-1.09731e-10	-1.14935
150635259	chr1:150635259:G:T	3.42083e-05	-1.09731e-10	0.413246	2.06921e-05	-1.09731e-10	-0.9274	7.59783e-05	-1.09731e-10	-0.829065
150635311	chr1:150635311:G:A	7.91035e-06	-1.05105	-4.15888e-10	1.13215e-05	-1.53044	-4.15888e-10	4.1802e-05	-1.42657	-4.15888e-10
150635336	chr1:150635336:G:T	2.41758e-05	0.0661292	-4.15888e-10	5.92476e-05	0.124575	-4.15888e-10	0.000175194	0.00637979	-4.15888e-10
150635824	chr1:150635824:A:G	3.39279e-06	-1.25919	-0.638379	4.74643e-06	-1.54765	-0.852106	1.36322e-05	-1.36816	-1.17892
150636160	chr1:150636160:A:C	1.12897e-05	-1.09731e-10	-0.695333	1.33354e-05	-1.09731e-10	-1.36673	4.58544e-05	-1.09731e-10	-1.33404
150636366	chr1:150636366:T:C	1.29191e-05	-1.09731e-10	-0.560519	2.12268e-05	-1.09731e-10	-0.901885	8.24392e-05	-1.09731e-10	-0.747452
150636412	chr1:150636412:G:A	0.000611594	0.634933	2.66191	0.000397211	-0.482119	2.50944	0.00103916	-0.425454	2.21211
150636418	chr1:150636418:A:G	3.33671e-06	-1.27834	-0.635902	4.73934e-06	-1.55128	-0.849966	1.38678e-05	-1.35249	-1.17745
150636606	chr1:150636606:G:A	7.77276e-06	-1.09731e-10	-1.0686	1.25043e-05	-1.09731e-10	-1.43108	4.16634e-05	-1.09731e-10	-1.42989
150636953	chr1:150636953:G:A	7.65184e-06	-1.08428	-4.15888e-10	1.75497e-05	-1.09211	-4.15888e-10	4.20618e-05	-1.42037	-4.15888e-10
150637112	chr1:150637112:C:T	5.43023e-06	-1.09731e-10	-1.42724	1.28346e-05	-1.09731e-10	-1.40501	4.17725e-05	-1.09731e-10	-1.42727
150637645	chr1:150637645:G:T	2.48858e-05	0.0950717	-4.15888e-10	6.10402e-05	0.154383	-4.15888e-10	0.000180254	0.034853	-4.15888e-10
150638814	chr1:150638814:C:T	5.61672e-06	-1.09731e-10	-1.39348	1.49708e-05	-1.09731e-10	-1.25105	4.73933e-05	-1.09731e-10	-1.30103
150638869	chr1:150638869:C:G	0.000599268	0.604451	2.67203	0.000393139	-0.504044	2.52106	0.00102455	-0.447853	2.22035
150639125	chr1:150639125:G:A	5.78305e-06	-1.09731e-10	-1.36429	1.25414e-05	-1.09731e-10	-1.42812	4.16149e-05	-1.09731e-10	-1.43106
150639566	chr1:150639566:G:A	7.24002e-06	-1.09731e-10	-1.1396	1.34061e-05	-1.09731e-10	-1.36144	4.76877e-05	-1.09731e-10	-1.29484
150639772	chr1:150639772:C:T	8.47648e-06	-1.09731e-10	-0.981928	2.13205e-05	-1.09731e-10	-0.897483	7.2735e-05	-1.09731e-10	-0.872691
150639884	chr1:150639884:G:T	0.000773518	0.124635	3.40709	1.5588e-05	-1.27729	0.0666448	3.49722e-05	-1.55986	-0.0451038
150639885	chr1:150639885:C:T	0.000724572	0.0796481	3.38671	1.51233e-05	-1.29555	0.0546333	3.45786e-05	-1.56021	-0.0560652
150639904	chr1:150639904:C:T	2.37533e-05	0.0484992	-4.15888e-10	5.81952e-05	0.106652	-4.15888e-10	0.000172187	-0.0109299	-4.15888e-10
150639911	chr1:150639911:C:G	2.49074e-05	0.0959421	-4.15888e-10	6.10922e-05	0.155234	-4.15888e-10	0.000180403	0.0356797	-4.15888e-10
150639959	chr1:150639959:AAAAAC:A	5.49381e-06	-1.09731e-10	-1.4156	1.43095e-05	-1.09731e-10	-1.29622	4.48053e-05	-1.09731e-10	-1.35719
150640035	chr1:150640035:T:C	2.38803e-05	0.0538288	-4.15888e-10	5.85114e-05	0.112071	-4.15888e-10	0.000173089	-0.00570898	-4.15888e-10
150640490	chr1:150640490:C:T	5.59823e-06	-1.09731e-10	-1.39677	1.28456e-05	-1.09731e-10	-1.40415	4.15581e-05	-1.09731e-10	-1.43242
150641010	chr1:150641010:A:G	2.35312e-05	0.0391026	-4.15888e-10	5.77212e-05	0.0984752	-4.15888e-10	0.000170503	-0.0207581	-4.15888e-10
150641768	chr1:150641768:C:A	5.43071e-06	-1.09731e-10	-1.42715	1.67689e-05	-1.09731e-10	-1.13762	4.68228e-05	-1.09731e-10	-1.31314
150642059	chr1:150642059:G:A	0.000211611	0.807604	1.42792	5.1638e-06	-0.930377	-1.3851	1.14264e-05	-1.4455	-1.27809
150642199	chr1:150642199:A:G	2.72513e-05	0.185877	-4.15888e-10	6.67972e-05	0.244512	-4.15888e-10	0.00019681	0.122723	-4.15888e-10
150642200	chr1:150642200:C:A	2.73307e-05	0.188788	-4.15888e-10	6.69959e-05	0.247482	-4.15888e-10	0.00019738	0.12562	-4.15888e-10
150642391	chr1:150642391:TCC:T	0.00263347	0.436237	4.3206	4.84436e-06	-1.35208	-1.02725	1.82588e-05	-1.55428	-0.700585
150642490	chr1:150642490:G:A	2.02382e-06	-1.15644	-1.25779	6.01277e-06	-1.46061	-0.702653	1.57876e-05	-1.48958	-0.910708
150642618	chr1:150642618:A:C	0.000130605	0.695608	1.05734	3.53294e-06	-1.26418	-1.43084	9.6612e-06	-1.53135	-1.36004
150642803	chr1:150642803:G:A	5.40747e-06	-1.09731e-10	-1.43144	1.36446e-05	-1.09731e-10	-1.3438	4.39724e-05	-1.09731e-10	-1.37595
150643251	chr1:150643251:G:A	6.81639e-06	-1.09731e-10	-1.19989	1.32962e-05	-1.09731e-10	-1.36967	4.67662e-05	-1.09731e-10	-1.31435
150643641	chr1:150643641:C:T	1.7221e-05	-1.46292	1.18983	3.65615e-05	-1.35098	0.992824	9.60704e-05	-1.11844	0.524007
150644223	chr1:150644223:A:G	0.00122633	-0.552982	4.54554	4.93313e-06	-1.55844	-0.802735	2.42512e-05	-1.4489	-0.522147
150644412	chr1:150644412:G:A	1.91529e-05	-0.345858	0.179089	3.36307e-05	-0.671455	0.229746	6.73039e-05	-0.870669	-0.0796268
150644560	chr1:150644560:C:T	2.77045e-05	0.202369	-4.15888e-10	6.8287e-05	0.26657	-4.15888e-10	0.000200418	0.140892	-4.15888e-10
150644885	chr1:150644885:A:G	9.5942e-05	-1.09731e-10	1.44452	3.40831e-05	-1.09731e-10	-0.428348	0.000132771	-1.09731e-10	-0.270891
150646031	chr1:150646031:TTCATGTGGTCA:T	5.96802e-06	-1.09731e-10	-1.33281	1.2615e-05	-1.09731e-10	-1.42227	4.30955e-05	-1.09731e-10	-1.39609
150646485	chr1:150646485:T:G	3.68881e-06	-0.685208	-1.12871	4.23194e-06	-1.35769	-1.1568	9.97155e-06	-1.47751	-1.38226
150647126	chr1:150647126:T:C	6.19523e-06	-1.09731e-10	-1.29544	1.46217e-05	-1.09731e-10	-1.27464	4.45354e-05	-1.09731e-10	-1.36323
150647609	chr1:150647609:C:T	5.8073e-06	-1.09731e-10	-1.36011	1.25154e-05	-1.09731e-10	-1.43019	4.24208e-05	-1.09731e-10	-1.41188
150648093	chr1:150648093:C:G	0.00275489	-0.369232	5.17114	4.62767e-06	-1.54622	-0.878876	2.34639e-05	-1.50012	-0.503931
150648999	chr1:150648999:CCT:C	2.55054e-05	0.119667	-4.15888e-10	6.25408e-05	0.178669	-4.15888e-10	0.000184507	0.0581765	-4.15888e-10
150649467	chr1:150649467:C:T	5.39296e-06	-1.09731e-10	-1.43413	1.31405e-05	-1.09731e-10	-1.38145	4.23451e-05	-1.09731e-10	-1.41366
150649599	chr1:150649599:A:G	8.52208e-06	-0.976563	-4.15888e-10	1.7316e-05	-1.10552	-4.15888e-10	4.62734e-05	-1.32495	-4.15888e-10
150649666	chr1:150649666:G:C	5.39296e-06	-1.09731e-10	-1.43413	1.31405e-05	-1.09731e-10	-1.38145	4.23451e-05	-1.09731e-10	-1.41366
150650144	chr1:150650144:T:A	0.0054664	0.470948	5.0162	5.37072e-06	-1.35545	-0.920736	2.07814e-05	-1.55532	-0.570135
150650300	chr1:150650300:AG:A	0.00257676	-0.302633	5.0377	4.47646e-06	-1.53819	-0.920129	2.19915e-05	-1.511	-0.557856
150650441	chr1:150650441:AG:A	2.4875e-05	0.0946382	-4.15888e-10	6.09291e-05	0.152562	-4.15888e-10	0.000180014	0.03352	-4.15888e-10
150650745	chr1:150650745:C:T	0.00274012	-0.317875	5.11441	4.56308e-06	-1.54019	-0.898964	2.26892e-05	-1.50795	-0.529673
150650809	chr1:150650809:T:G	0.00266502	-0.293664	5.06241	4.5113e-06	-1.537	-0.913568	2.21515e-05	-1.51279	-0.548816
150651428	chr1:150651428:T:A	3.20598e-05	1.76847	-1.42009	2.00559e-05	0.3356	-1.29423	4.21227e-05	-0.0806413	-1.33829
150651625	chr1:150651625:A:G	0.00282974	-0.500163	5.32888	4.71452e-06	-1.55714	-0.849364	2.58554e-05	-1.46303	-0.443969
150651932	chr1:150651932:G:A	5.42055e-06	-1.09731e-10	-1.42903	1.38016e-05	-1.09731e-10	-1.33237	4.43852e-05	-1.09731e-10	-1.36661
150652475	chr1:150652475:A:G	1.62469e-05	-1.09731e-10	-0.331319	3.53495e-05	-1.09731e-10	-0.391866	9.92455e-05	-1.09731e-10	-0.561917
150652710	chr1:150652710:T:C	4.77826e-06	-1.55515	-4.15888e-10	1.23826e-05	-1.44085	-4.15888e-10	3.75653e-05	-1.53343	-4.15888e-10
150653302	chr1:150653302:T:A	1.63181e-05	-1.09731e-10	-0.326948	2.94666e-05	-1.09731e-10	-0.573893	9.93256e-05	-1.09731e-10	-0.56111
150653304	chr1:150653304:T:A	5.77526e-06	-1.09731e-10	-1.36564	1.43514e-05	-1.09731e-10	-1.2933	4.23555e-05	-1.09731e-10	-1.41341
150653553	chr1:150653553:C:T	0.00263887	-0.337754	5.09664	4.52879e-06	-1.54305	-0.903644	2.26407e-05	-1.5035	-0.536263
150653816	chr1:150653816:G:A	3.1056e-06	-1.06385	-0.922167	2.76381e-06	-1.55988	-1.38066	1.09259e-05	-1.50062	-1.26776
150653885	chr1:150653885:C:T	2.31336e-05	0.0220614	-4.15888e-10	5.66138e-05	0.0791037	-4.15888e-10	0.000167631	-0.0377489	-4.15888e-10
150653964	chr1:150653964:T:C	0.00537934	0.416196	5.0549	5.34155e-06	-1.37384	-0.907791	2.10735e-05	-1.55772	-0.553773
150655017	chr1:150655017:C:T	2.2948e-05	0.0140055	-4.15888e-10	5.61412e-05	0.0707198	-4.15888e-10	0.00016622	-0.0462042	-4.15888e-10
150655044	chr1:150655044:A:T	2.77544e-05	0.204171	-4.15888e-10	6.2289e-05	0.174634	-4.15888e-10	0.000144827	-0.183971	-4.15888e-10
150655470	chr1:150655470:A:G	9.40977e-06	-1.09731e-10	-0.877476	1.30522e-05	-1.09731e-10	-1.38819	4.19505e-05	-1.09731e-10	-1.42302
150655889	chr1:150655889:A:C	5.64556e-06	-1.09731e-10	-1.38835	1.63082e-05	-1.09731e-10	-1.16548	4.90127e-05	-1.09731e-10	-1.26743
150655997	chr1:150655997:C:T	0.0057725	0.352006	5.18963	5.43324e-06	-1.39356	-0.871056	2.20754e-05	-1.55948	-0.505568
150656063	chr1:150656063:G:A	8.80239e-06	-0.9442	-4.15888e-10	1.63319e-05	-1.16403	-4.15888e-10	5.02412e-05	-1.24268	-4.15888e-10
150656676	chr1:150656676:C:T	0.00241584	-0.385116	5.05569	4.4536e-06	-1.54833	-0.915103	2.25448e-05	-1.49266	-0.551346
150656929	chr1:150656929:T:G	2.53021e-05	0.111664	-4.15888e-10	6.20202e-05	0.170311	-4.15888e-10	0.000183238	0.0512718	-4.15888e-10
150657698	chr1:150657698:AT:A	6.03012e-06	-1.09731e-10	-1.32246	1.41907e-05	-1.09731e-10	-1.30456	4.19276e-05	-1.09731e-10	-1.42357
150657713	chr1:150657713:GAATATTAAACACA:G	5.86295e-06	-1.09731e-10	-1.35057	1.46727e-05	-1.09731e-10	-1.27116	4.23892e-05	-1.09731e-10	-1.41262
150657925	chr1:150657925:T:G	0.00112336	1.21192	2.69293	0.000608665	-0.0782981	2.53242	0.00162383	-0.00620675	2.23924
150658112	chr1:150658112:G:A	2.54868e-05	0.118935	-4.15888e-10	6.24816e-05	0.177723	-4.15888e-10	0.000184324	0.0571842	-4.15888e-10
150658241	chr1:150658241:A:C	6.54651e-06	-1.09731e-10	-1.24029	1.90846e-05	-1.09731e-10	-1.00827	6.98323e-05	-1.09731e-10	-0.913416
150658393	chr1:150658393:T:C	6.93283e-06	-1.09731e-10	-1.18296	3.24488e-05	-1.09731e-10	-0.477487	8.9139e-05	-1.09731e-10	-0.669317
150658519	chr1:150658519:G:A	0.00263824	-0.33197	5.09061	4.52435e-06	-1.5424	-0.905279	2.2563e-05	-1.50475	-0.538452
150658581	chr1:150658581:A:G	0.00517528	0.417204	5.01522	5.27288e-06	-1.37371	-0.920864	2.0719e-05	-1.55768	-0.570784
150658834	chr1:150658834:T:C	0.00160352	1.3151	2.94563	0.000837886	-0.00717011	2.7809	0.00222507	0.069697	2.47833
150659460	chr1:150659460:C:A	4.75909e-06	-1.55917	-4.15888e-10	1.19253e-05	-1.47849	-4.15888e-10	3.79439e-05	-1.5234	-4.15888e-10
150659846	chr1:150659846:T:C	0.00256497	-0.372873	5.10335	4.51847e-06	-1.54702	-0.901957	2.28815e-05	-1.4957	-0.533487
150660531	chr1:150660531:CA:C	3.86666e-06	-1.5049	-0.261938	6.79046e-06	-1.43179	-0.609837	2.44543e-05	-0.922627	-1.04008
150660603	chr1:150660603:A:G	4.10673e-06	-1.496	-0.210592	6.99761e-06	-1.44453	-0.567047	2.4489e-05	-0.951459	-1.00983
150660871	chr1:150660871:C:T	0.00542924	0.403981	5.07635	5.34254e-06	-1.37783	-0.90362	2.11858e-05	-1.55813	-0.548056
150660957	chr1:150660957:C:T	1.99842e-05	-0.124282	-4.15888e-10	4.88027e-05	-0.0693647	-4.15888e-10	0.000144858	-0.183759	-4.15888e-10
150661206	chr1:150661206:C:T	5.39306e-06	-1.09731e-10	-1.43411	1.33531e-05	-1.09731e-10	-1.3654	4.2705e-05	-1.09731e-10	-1.4052
150661357	chr1:150661357:A:G	1.11754e-05	-1.09731e-10	-0.705507	8.17867e-05	-1.09731e-10	0.446966	0.000202219	-1.09731e-10	0.14984
150661996	chr1:150661996:A:G	0.00110611	1.16278	2.72659	0.000606768	-0.113775	2.56477	0.00161688	-0.0418561	2.2706
150662120	chr1:150662120:G:A	7.44809e-06	-1.09731e-10	-1.11127	3.70673e-05	-1.09731e-10	-0.344413	0.000100501	-1.09731e-10	-0.549347
150662130	chr1:150662130:G:C	6.5685e-06	-1.09731e-10	-1.23694	2.43138e-05	-1.09731e-10	-0.766104	7.55313e-05	-1.09731e-10	-0.834966
150662898	chr1:150662898:G:C	0.0024944	-0.413639	5.11622	4.51943e-06	-1.55103	-0.897735	2.32252e-05	-1.48572	-0.528556
150663298	chr1:150663298:T:C	4.29888e-05	0.796186	-0.154471	7.25435e-06	-0.551908	-1.42364	3.2108e-05	-0.358808	-1.3316
150663335	chr1:150663335:C:T	0.00254904	-0.412454	5.1367	4.55065e-06	-1.55091	-0.890971	2.34018e-05	-1.48603	-0.52067
150663393	chr1:150663393:G:A	0.00241474	-0.378567	5.04869	4.44841e-06	-1.54768	-0.916925	2.24533e-05	-1.4942	-0.553873
150664492	chr1:150664492:C:T	5.41211e-06	-1.09731e-10	-1.43058	1.39174e-05	-1.09731e-10	-1.32401	4.38471e-05	-1.09731e-10	-1.3788
150664515	chr1:150664515:G:A	1.6964e-05	-0.250497	-0.0376352	2.98686e-05	-0.575892	0.0155514	6.08229e-05	-0.787402	-0.264145
150664976	chr1:150664976:T:A	0.000887353	1.20034	2.46868	0.000483795	-0.0872771	2.31179	0.00130406	-0.0136099	2.02734
150666096	chr1:150666096:T:G	0.00520352	0.364322	5.07354	5.27504e-06	-1.38984	-0.904326	2.1142e-05	-1.55923	-0.549022
150666427	chr1:150666427:C:T	2.31463e-05	1.26974	-1.24713	4.99821e-05	1.11172	-1.15721	5.24061e-05	0.135483	-1.33597
150666456	chr1:150666456:T:C	6.66452e-06	-1.09731e-10	-1.22243	2.49728e-05	-1.09731e-10	-0.739364	7.74592e-05	-1.09731e-10	-0.809762
150667602	chr1:150667602:T:A	0.000918774	1.08442	2.6194	0.000516483	-0.169783	2.45968	0.00137876	-0.100068	2.16949
150667999	chr1:150667999:G:A	0.00242355	-0.420667	5.09443	4.48759e-06	-1.55162	-0.904209	2.30749e-05	-1.48395	-0.536818
150669683	chr1:150669683:C:T	0.00136763	1.2278	2.87382	0.00073497	-0.0663094	2.70899	0.00195021	0.0066914	2.40949
150670522	chr1:150670522:A:G	1.32114e-05	0.859552	-1.3977	1.42691e-05	-0.209396	-1.08966	4.17203e-05	-0.24901	-1.17952
150670553	chr1:150670553:T:C	0.00222404	-0.399899	4.98776	4.36709e-06	-1.54961	-0.933441	2.20666e-05	-1.4898	-0.575647
150670940	chr1:150670940:T:C	5.7472e-06	-1.09731e-10	-1.37051	1.27108e-05	-1.09731e-10	-1.4147	4.14917e-05	-1.09731e-10	-1.43402
150671333	chr1:150671333:ATTTAAAC:A	2.38329e-05	0.0518446	-4.15888e-10	5.83371e-05	0.109089	-4.15888e-10	0.000172572	-0.00869646	-4.15888e-10
150671528	chr1:150671528:C:T	5.78481e-06	-1.09731e-10	-1.36399	1.25073e-05	-1.09731e-10	-1.43084	4.22854e-05	-1.09731e-10	-1.41507
150671863	chr1:150671863:A:T	0.00232569	-0.29785	4.9304	4.34387e-06	-1.53818	-0.950208	2.11272e-05	-1.51181	-0.59714
150672057	chr1:150672057:A:T	6.02241e-06	-1.09731e-10	-1.32374	1.36444e-05	-1.09731e-10	-1.34382	5.36328e-05	-1.09731e-10	-1.17735
150672210	chr1:150672210:T:C	6.30791e-06	-1.09731e-10	-1.27742	1.3182e-05	-1.09731e-10	-1.3783	4.14968e-05	-1.09731e-10	-1.4339
150673577	chr1:150673577:AC:A	0.00194695	-0.360248	4.81504	4.15608e-06	-1.54566	-0.986917	2.05624e-05	-1.49858	-0.637474
150673880	chr1:150673880:G:A	0.000411921	-0.470444	3.37205	3.00122e-06	-1.55614	-1.30199	1.34438e-05	-1.46701	-1.09398
150673896	chr1:150673896:A:T	5.90037e-06	-1.09731e-10	-1.34421	1.51438e-05	-1.09731e-10	-1.23956	4.64304e-05	-1.09731e-10	-1.32156
150673951	chr1:150673951:A:T	5.50071e-06	-1.09731e-10	-1.41435	1.57527e-05	-1.09731e-10	-1.20014	4.38093e-05	-1.09731e-10	-1.37967
150674006	chr1:150674006:T:A	5.56426e-06	-1.09731e-10	-1.40286	1.25142e-05	-1.09731e-10	-1.43029	4.15353e-05	-1.09731e-10	-1.43297
150674207	chr1:150674207:AT:A	0.00227063	-0.382127	4.99072	4.37481e-06	-1.54801	-0.933275	2.19986e-05	-1.49338	-0.575151
150674482	chr1:150674482:C:T	0.00270875	-0.391499	5.17652	4.6101e-06	-1.54893	-0.879975	2.36281e-05	-1.49116	-0.505912
150674495	chr1:150674495:T:G	9.15718e-06	-1.09731e-10	-0.904686	2.02347e-05	-1.09731e-10	-0.94975	5.3141e-05	-1.09731e-10	-1.18657
150674587	chr1:150674587:G:A	2.61511e-05	0.144666	-4.15888e-10	6.41334e-05	0.203815	-4.15888e-10	0.000189026	0.0823716	-4.15888e-10
150674679	chr1:150674679:T:C	6.80036e-06	-1.09731e-10	-1.20225	1.2543e-05	-1.09731e-10	-1.42799	4.21739e-05	-1.09731e-10	-1.41771
150674688	chr1:150674688:C:T	5.43926e-06	-1.42558	-4.15888e-10	1.71817e-05	-1.11331	-4.15888e-10	4.8247e-05	-1.28318	-4.15888e-10
150674870	chr1:150674870:C:T	8.23735e-06	0.387092	-1.39764	1.04774e-05	-0.52103	-1.0869	3.00198e-05	-0.579643	-1.17801
150674950	chr1:150674950:G:A	6.05921e-06	-1.09731e-10	-1.31764	1.41195e-05	-1.09731e-10	-1.30959	4.18693e-05	-1.09731e-10	-1.42496
150675273	chr1:150675273:T:G	4.7957e-06	-1.5515	-4.15888e-10	1.11185e-05	-1.54854	-4.15888e-10	3.87793e-05	-1.50163	-4.15888e-10
150675322	chr1:150675322:T:C	0.00230568	-0.395976	5.01988	4.403e-06	-1.54938	-0.925485	2.23073e-05	-1.49002	-0.564582
150675511	chr1:150675511:C:T	3.99404e-06	-1.51176	-0.222656	7.09886e-06	-1.42055	-0.576665	2.56545e-05	-0.897682	-1.01711
150676704	chr1:150676704:C:G	0.00218835	0.0162343	4.55544	4.20879e-06	-1.48142	-1.03855	1.77634e-05	-1.55017	-0.732206
150676773	chr1:150676773:G:A	0.00339736	-0.167773	5.1793	4.82007e-06	-1.5174	-0.866957	2.27544e-05	-1.53503	-0.499729
150677038	chr1:150677038:C:T	0.00210787	-0.397264	4.93147	4.29501e-06	-1.54955	-0.950149	2.1613e-05	-1.4897	-0.596518
150677163	chr1:150677163:C:T	1.51357e-05	-1.09731e-10	-0.402167	3.51421e-05	-1.09731e-10	-0.39775	7.89283e-05	-1.09731e-10	-0.790973
150677529	chr1:150677529:A:G	0.00168595	-0.503234	4.8141	4.13479e-06	-1.55729	-0.980424	2.13277e-05	-1.46099	-0.638518
150677672	chr1:150677672:C:T	8.9835e-06	-0.923835	-4.15888e-10	1.89033e-05	-1.01781	-4.15888e-10	5.05642e-05	-1.23627	-4.15888e-10
150677677	chr1:150677677:G:A	5.31655e-06	-1.4484	-4.15888e-10	1.19728e-05	-1.47451	-4.15888e-10	4.8728e-05	-1.27326	-4.15888e-10
150677718	chr1:150677718:C:T	1.17222e-06	-1.56022	-1.40011	3.02435e-06	-1.41794	-1.43251	1.05139e-05	-1.38204	-1.42477
150677789	chr1:150677789:T:C	0.00314303	-0.370203	5.30392	4.79237e-06	-1.54676	-0.843363	2.46614e-05	-1.49616	-0.458108
150677935	chr1:150677935:T:C	1.1035e-05	-1.09731e-10	-0.718156	2.00065e-05	-1.09731e-10	-0.961091	5.68976e-05	-1.09731e-10	-1.11826
150677949	chr1:150677949:G:T	0.00174774	-0.41762	4.76448	4.09915e-06	-1.55137	-0.995002	2.04674e-05	-1.48476	-0.655925
150678105	chr1:150678105:G:A	2.78536e-05	0.20774	-4.15888e-10	6.24711e-05	0.177554	-4.15888e-10	0.000145293	-0.180764	-4.15888e-10
150678479	chr1:150678479:T:C	0.00242774	-0.404713	5.08021	4.47613e-06	-1.55017	-0.908218	2.28623e-05	-1.48788	-0.542147
150678699	chr1:150678699:C:T	3.8219e-06	-1.50797	-0.270509	6.76727e-06	-1.42694	-0.618107	2.45784e-05	-0.912682	-1.04496
150679016	chr1:150679016:A:C	3.72923e-05	-1.09731e-10	0.499564	3.8958e-05	-1.09731e-10	-0.294666	0.000108006	-1.09731e-10	-0.477329
150679282	chr1:150679282:A:G	6.00943e-06	-1.09731e-10	-1.32589	1.42434e-05	-1.09731e-10	-1.30085	4.19729e-05	-1.09731e-10	-1.42249
150679726	chr1:150679726:A:G	0.00253848	-0.382663	5.10276	4.51422e-06	-1.54803	-0.901885	2.29279e-05	-1.49327	-0.533893
150680425	chr1:150680425:A:C	2.48035e-05	0.0917601	-4.15888e-10	6.07572e-05	0.149735	-4.15888e-10	0.000179466	0.0304712	-4.15888e-10
150680915	chr1:150680915:G:A	0.000306607	0.681067	1.92527	3.67017e-06	-1.28579	-1.37113	1.07888e-05	-1.53922	-1.24178
150681174	chr1:150681174:T:C	0.00230383	-0.39167	5.01477	4.40031e-06	-1.54898	-0.926497	2.22483e-05	-1.49107	-0.566176
150681319	chr1:150681319:C:T	0.00223498	-0.412778	5.00554	4.38546e-06	-1.55096	-0.927897	2.23084e-05	-1.48584	-0.568715
150682009	chr1:150682009:T:C	2.6873e-05	0.171897	-4.15888e-10	6.59377e-05	0.23156	-4.15888e-10	0.000194375	0.110276	-4.15888e-10
150682281	chr1:150682281:T:C	5.70343e-06	-1.09731e-10	-1.37816	1.30003e-05	-1.09731e-10	-1.39218	4.91113e-05	-1.09731e-10	-1.26542
150682356	chr1:150682356:G:A	5.42056e-06	-1.09731e-10	-1.42903	1.40021e-05	-1.09731e-10	-1.31794	4.40577e-05	-1.09731e-10	-1.37401
150682945	chr1:150682945:T:C	0.00225379	-0.426923	5.02807	4.4015e-06	-1.55219	-0.923011	2.25498e-05	-1.48214	-0.561647
150683210	chr1:150683210:C:T	0.00238507	-0.381601	5.03936	4.43455e-06	-1.54796	-0.91976	2.23892e-05	-1.4935	-0.557434
150683831	chr1:150683831:A:G	0.0025159	-0.539681	5.25084	4.66697e-06	-1.55896	-0.857679	2.53284e-05	-1.4502	-0.477385
150684805	chr1:150684805:T:C	0.00226192	-0.403499	5.00824	4.38521e-06	-1.55008	-0.928829	2.22509e-05	-1.48815	-0.56898
150685190	chr1:150685190:T:C	6.84189e-06	-1.09731e-10	-1.19616	1.3401e-05	-1.09731e-10	-1.36182	4.72825e-05	-1.09731e-10	-1.30337
150685336	chr1:150685336:A:G	9.24208e-06	-1.09731e-10	-0.895457	1.31204e-05	-1.09731e-10	-1.38298	4.18713e-05	-1.09731e-10	-1.42491
150685669	chr1:150685669:C:T	1.20556e-05	-1.09731e-10	-0.629691	2.18922e-05	-1.09731e-10	-0.87102	6.08364e-05	-1.09731e-10	-1.05132
150685811	chr1:150685811:A:G	1.31774e-06	-1.42853	-1.41478	2.63297e-06	-1.56022	-1.42882	9.00994e-06	-1.54981	-1.41137
150685994	chr1:150685994:C:T	2.2981e-05	0.0154459	-4.15888e-10	5.65926e-05	0.0787285	-4.15888e-10	0.000167641	-0.0376864	-4.15888e-10
150686095	chr1:150686095:G:T	5.70464e-06	-1.09731e-10	-1.37794	1.51353e-05	-1.09731e-10	-1.24012	4.29219e-05	-1.09731e-10	-1.40013
150686129	chr1:150686129:TC:T	0.00254548	-0.38949	5.11234	4.52331e-06	-1.54878	-0.899124	2.30436e-05	-1.49158	-0.530548
150686245	chr1:150686245:T:C	0.00517863	0.346664	5.08641	5.26586e-06	-1.3951	-0.900807	2.12269e-05	-1.55959	-0.544649
150686495	chr1:150686495:C:T	0.00235755	-0.397419	5.04357	4.4323e-06	-1.54953	-0.918703	2.25084e-05	-1.48965	-0.555977
150686594	chr1:150686594:G:A	3.17289e-05	0.338004	-4.15888e-10	7.80239e-05	0.399865	-4.15888e-10	0.000228615	0.272526	-4.15888e-10
150687069	chr1:150687069:G:A	0.00543624	0.401887	5.07973	5.34075e-06	-1.37841	-0.903373	2.12098e-05	-1.55818	-0.546877
150687219	chr1:150687219:C:G	3.15504e-05	0.524952	-0.19259	6.08095e-06	-0.7245	-1.42749	2.61284e-05	-0.551165	-1.34532
150687332	chr1:150687332:C:T	1.02027e-05	-0.796571	-4.15888e-10	1.84196e-05	-1.04373	-4.15888e-10	5.60136e-05	-1.13392	-4.15888e-10
150687353	chr1:150687353:G:A	0.00472235	0.336931	5.00391	5.13157e-06	-1.39771	-0.924023	2.05934e-05	-1.55975	-0.574797
150687436	chr1:150687436:G:A	7.50004e-06	-1.09731e-10	-1.10432	1.85963e-05	-1.09731e-10	-1.03419	6.37085e-05	-1.09731e-10	-1.0052
150687936	chr1:150687936:C:T	0.00218819	-0.388831	4.96044	4.3312e-06	-1.54869	-0.942613	2.1781e-05	-1.49173	-0.586741
150688226	chr1:150688226:C:T	3.30509e-05	0.557198	-0.178372	6.2107e-06	-0.704469	-1.42641	2.68376e-05	-0.52821	-1.3415
150688401	chr1:150688401:CT:C	0.00112806	1.28229	2.62674	0.000600455	-0.0262252	2.46676	0.00161043	0.0483917	2.17635
150688473	chr1:150688473:G:A	5.39479e-06	-1.09731e-10	-1.43379	1.31826e-05	-1.09731e-10	-1.37825	4.24022e-05	-1.09731e-10	-1.41231
150688516	chr1:150688516:C:T	0.00215711	-0.390361	4.94766	4.31595e-06	-1.54886	-0.945974	2.16909e-05	-1.49136	-0.591257
150688523	chr1:150688523:A:G	7.01163e-06	-1.09731e-10	-1.17165	1.24972e-05	-1.09731e-10	-1.43164	4.2544e-05	-1.09731e-10	-1.40897
150689311	chr1:150689311:T:C	0.000813833	-0.396802	3.97933	3.4891e-06	-1.54936	-1.15815	1.63761e-05	-1.48999	-0.873703
150689637	chr1:150689637:TATTTA:T	5.96395e-06	-1.09731e-10	-1.33349	1.2612e-05	-1.09731e-10	-1.4225	4.30776e-05	-1.09731e-10	-1.39651
150689689	chr1:150689689:G:T	5.95779e-06	-1.09731e-10	-1.33452	1.43908e-05	-1.09731e-10	-1.29056	4.2106e-05	-1.09731e-10	-1.41932
150689703	chr1:150689703:A:T	2.24741e-06	-1.34899	-0.960458	4.89904e-06	-1.52286	-0.845255	1.12604e-05	-1.52858	-1.20964
150690055	chr1:150690055:C:T	0.00229685	-0.371652	4.99172	4.37931e-06	-1.54691	-0.933349	2.195e-05	-1.49583	-0.574912
150690923	chr1:150690923:A:T	6.42048e-06	-1.25973	-4.15888e-10	1.49026e-05	-1.25562	-4.15888e-10	3.85926e-05	-1.50645	-4.15888e-10
150691103	chr1:150691103:G:A	5.56699e-06	-1.09731e-10	-1.40237	1.25143e-05	-1.09731e-10	-1.43028	4.15351e-05	-1.09731e-10	-1.43297
150691429	chr1:150691429:T:C	5.45925e-06	-1.09731e-10	-1.42191	1.41629e-05	-1.09731e-10	-1.30652	4.53265e-05	-1.09731e-10	-1.34562
150691506	chr1:150691506:ACT:A	5.87305e-06	-1.09731e-10	-1.34885	1.2517e-05	-1.09731e-10	-1.43007	4.25128e-05	-1.09731e-10	-1.40971
150691601	chr1:150691601:C:T	0.00218681	-0.388641	4.95961	4.33151e-06	-1.54864	-0.94259	2.17759e-05	-1.49178	-0.586928
150691819	chr1:150691819:G:C	7.80455e-06	-1.09731e-10	-1.06452	1.44644e-05	-1.09731e-10	-1.28546	5.2049e-05	-1.09731e-10	-1.20733
150691957	chr1:150691957:C:T	6.03463e-06	-1.09731e-10	-1.32171	1.2468e-05	-1.09731e-10	-1.43398	4.20734e-05	-1.09731e-10	-1.4201
150692382	chr1:150692382:G:T	2.48742e-05	0.094606	-4.15888e-10	6.09331e-05	0.152628	-4.15888e-10	0.000179968	0.0332666	-4.15888e-10
150692574	chr1:150692574:G:A	0.00228368	-0.382464	4.99678	4.38112e-06	-1.54804	-0.931806	2.20434e-05	-1.49329	-0.573208
150692721	chr1:150692721:A:G	9.24004e-06	-1.09731e-10	-0.895678	1.6439e-05	-1.09731e-10	-1.15749	6.0282e-05	-1.09731e-10	-1.06048
150694321	chr1:150694321:G:A	0.00241979	-0.380272	5.05248	4.45135e-06	-1.54772	-0.91622	2.24972e-05	-1.49389	-0.552229
150694384	chr1:150694384:A:G	1.14987e-06	-1.54547	-1.4341	3.34358e-06	-1.31649	-1.43362	1.20071e-05	-1.26911	-1.40491
150694544	chr1:150694544:G:C	5.441e-06	-1.09731e-10	-1.42526	1.44468e-05	-1.09731e-10	-1.28668	4.29045e-05	-1.09731e-10	-1.40054
150695368	chr1:150695368:C:A	5.93816e-06	-1.09731e-10	-1.33783	1.44489e-05	-1.09731e-10	-1.28653	4.21613e-05	-1.09731e-10	-1.41801
150695432	chr1:150695432:C:T	5.46882e-06	-1.09731e-10	-1.42016	1.26536e-05	-1.09731e-10	-1.41921	4.15136e-05	-1.09731e-10	-1.43349
150695852	chr1:150695852:AC:A	5.91966e-06	-1.09731e-10	-1.34094	1.45073e-05	-1.09731e-10	-1.2825	4.2218e-05	-1.09731e-10	-1.41667
150695902	chr1:150695902:T:C	2.47694e-05	0.0903842	-4.15888e-10	6.06695e-05	0.148292	-4.15888e-10	0.000179224	0.0291226	-4.15888e-10
150696025	chr1:150696025:A:C	2.48144e-05	0.0922008	-4.15888e-10	6.07847e-05	0.150188	-4.15888e-10	0.000179547	0.0309215	-4.15888e-10
150696162	chr1:150696162:G:A	8.79756e-06	-1.09731e-10	-0.94475	1.26207e-05	-1.09731e-10	-1.42181	4.62935e-05	-1.09731e-10	-1.32451
150696435	chr1:150696435:CT:C	2.50431e-05	0.101373	-4.15888e-10	6.13734e-05	0.159827	-4.15888e-10	0.000181176	0.0399578	-4.15888e-10
150697476	chr1:150697476:C:T	0.0023492	-0.352385	4.99499	4.39107e-06	-1.54482	-0.932756	2.18761e-05	-1.50022	-0.573896
150698008	chr1:150698008:T:G	0.00491413	0.356038	5.02461	5.18559e-06	-1.39231	-0.918958	2.07488e-05	-1.55942	-0.567601
150698767	chr1:150698767:AC:A	0.00218695	-0.366111	4.93715	4.31895e-06	-1.54633	-0.947804	2.15047e-05	-1.49708	-0.594167
150698968	chr1:150698968:C:G	7.56219e-06	-1.09731e-10	-1.09606	1.2467e-05	-1.09731e-10	-1.43407	4.35356e-05	-1.09731e-10	-1.38593
150699154	chr1:150699154:T:C	0.00218923	-0.41423	4.98631	4.35377e-06	-1.55108	-0.93503	2.21358e-05	-1.48539	-0.576928
150699338	chr1:150699338:G:C	6.04315e-06	-1.09731e-10	-1.3203	1.24691e-05	-1.09731e-10	-1.4339	4.20998e-05	-1.09731e-10	-1.41947
150699411	chr1:150699411:T:C	9.89405e-06	-0.827291	-4.15888e-10	1.97501e-05	-0.973989	-4.15888e-10	5.10046e-05	-1.2276	-4.15888e-10
150699747	chr1:150699747:G:T	0.00229846	-0.316928	4.9377	4.34559e-06	-1.54042	-0.947572	2.12813e-05	-1.50828	-0.5934
150699767	chr1:150699767:C:T	1.67936e-05	-0.298229	-4.15888e-10	2.24544e-05	-0.845665	-4.15888e-10	9.66246e-05	-0.58868	-4.15888e-10
150700913	chr1:150700913:A:G	6.41278e-06	-1.09731e-10	-1.26093	2.38564e-05	-1.09731e-10	-0.785099	9.55854e-05	-1.09731e-10	-0.599494
150701208	chr1:150701208:T:C	3.80609e-06	-1.52699	-0.255633	7.09716e-06	-1.39145	-0.606007	2.67803e-05	-0.83539	-1.03646
150701405	chr1:150701405:G:A	9.02129e-05	-1.09731e-10	1.38295	3.34034e-05	-1.09731e-10	-0.448491	0.000129667	-1.09731e-10	-0.294543
150701551	chr1:150701551:G:A	5.58646e-06	-1.09731e-10	-1.39888	1.60326e-05	-1.09731e-10	-1.18252	4.40655e-05	-1.09731e-10	-1.37384
150701577	chr1:150701577:T:G	0.00212683	-0.407323	4.95048	4.31485e-06	-1.55032	-0.94477	2.18041e-05	-1.48741	-0.590007
150701857	chr1:150701857:C:T	0.00235946	-0.391572	5.03854	4.42798e-06	-1.54883	-0.920376	2.24255e-05	-1.49129	-0.558023
150702165	chr1:150702165:A:G	5.4175e-06	-1.09731e-10	-1.42959	1.37655e-05	-1.09731e-10	-1.33498	4.42873e-05	-1.09731e-10	-1.36882
150702218	chr1:150702218:A:G	2.61915e-05	0.146211	-4.15888e-10	6.42189e-05	0.205148	-4.15888e-10	0.000189311	0.0838792	-4.15888e-10
150702462	chr1:150702462:T:C	0.00204527	-0.393205	4.89727	4.25639e-06	-1.54896	-0.959769	2.13068e-05	-1.49088	-0.60961
150702531	chr1:150702531:C:A	2.33048e-06	-1.53629	-0.736857	5.27088e-06	-1.22471	-1.07024	1.84116e-05	-1.0215	-1.22503
150702671	chr1:150702671:A:G	0.00120831	-0.358702	4.33646	3.74837e-06	-1.54495	-1.09088	1.76452e-05	-1.49918	-0.789874
150702777	chr1:150702777:T:C	0.00208841	-0.418807	4.94374	4.30057e-06	-1.55135	-0.947048	2.18089e-05	-1.48448	-0.592716
150703007	chr1:150703007:C:T	0.00391856	0.384289	4.76997	4.8764e-06	-1.38386	-0.988887	1.89443e-05	-1.55874	-0.65927
150703413	chr1:150703413:CA:C	6.42839e-06	-1.09731e-10	-1.2585	2.39254e-05	-1.09731e-10	-0.782208	9.59274e-05	-1.09731e-10	-0.595921
150703459	chr1:150703459:A:G	9.0118e-06	-1.09731e-10	-0.920689	1.34341e-05	-1.09731e-10	-1.35936	5.01239e-05	-1.09731e-10	-1.24502
150704009	chr1:150704009:T:C	3.61703e-06	-1.51865	-0.314922	6.64171e-06	-1.40817	-0.655606	2.49785e-05	-0.870965	-1.07053
150704492	chr1:150704492:T:C	7.04963e-06	-1.09731e-10	-1.16625	3.35038e-05	-1.09731e-10	-0.445492	9.17318e-05	-1.09731e-10	-0.640644
150704723	chr1:150704723:G:A	2.38822e-05	0.0539105	-4.15888e-10	5.84808e-05	0.111549	-4.15888e-10	0.000172932	-0.00661504	-4.15888e-10
150704772	chr1:150704772:A:G	8.90524e-06	-0.932584	-4.15888e-10	1.82929e-05	-1.05064	-4.15888e-10	5.44917e-05	-1.16146	-4.15888e-10
150704787	chr1:150704787:G:A	0.00237708	-0.354845	5.00925	4.4077e-06	-1.54513	-0.928665	2.20029e-05	-1.4997	-0.568639
150704872	chr1:150704872:G:A	0.000292833	0.630468	1.92991	3.60974e-06	-1.30312	-1.37039	1.07553e-05	-1.54375	-1.24036
150704986	chr1:150704986:G:A	0.00257646	-0.34495	5.0799	4.50092e-06	-1.54413	-0.908736	2.25362e-05	-1.50204	-0.542351
150705243	chr1:150705243:C:T	0.000250173	0.805252	1.59767	3.69259e-06	-1.24133	-1.40949	1.01702e-05	-1.52539	-1.31466
150705595	chr1:150705595:G:T	0.00217379	-0.36269	4.92769	4.30466e-06	-1.54596	-0.951495	2.13929e-05	-1.49792	-0.598537
150705926	chr1:150705926:A:G	6.15271e-06	-1.09731e-10	-1.30233	1.83642e-05	-1.09731e-10	-1.04675	5.39386e-05	-1.09731e-10	-1.17167
150706434	chr1:150706434:T:C	0.00439624	0.383424	4.88586	5.03009e-06	-1.3842	-0.957514	1.97426e-05	-1.55876	-0.617972
150706557	chr1:150706557:G:A	0.000288905	0.662234	1.88464	3.62578e-06	-1.2924	-1.37668	1.06672e-05	-1.54095	-1.25139
150707368	chr1:150707368:C:T	5.89252e-06	-1.09731e-10	-1.34554	1.45981e-05	-1.09731e-10	-1.27626	4.23078e-05	-1.09731e-10	-1.41454
150707639	chr1:150707639:C:T	0.00254841	-0.354104	5.07811	4.49532e-06	-1.54507	-0.909047	2.25391e-05	-1.50215	-0.542111
150707654	chr1:150707654:A:G	0.00235042	-0.361605	5.00473	4.39817e-06	-1.54582	-0.930137	2.19966e-05	-1.49818	-0.570441
150707887	chr1:150707887:G:A	5.66577e-06	-1.09731e-10	-1.38478	1.25507e-05	-1.09731e-10	-1.42737	4.25074e-05	-1.09731e-10	-1.40983
150708512	chr1:150708512:A:T	0.000293289	0.679875	1.88206	3.64763e-06	-1.28608	-1.377	1.06798e-05	-1.53926	-1.25191
150709241	chr1:150709241:A:G	5.96558e-06	-1.09731e-10	-1.33322	1.26133e-05	-1.09731e-10	-1.4224	4.3085e-05	-1.09731e-10	-1.39634
150709618	chr1:150709618:C:T	0.00202967	-0.427678	4.92408	4.27937e-06	-1.55224	-0.951105	2.17262e-05	-1.48206	-0.598938
150709634	chr1:150709634:A:G	0.00201829	-0.438006	4.92879	4.27499e-06	-1.55308	-0.951284	2.17999e-05	-1.47931	-0.598295
150709639	chr1:150709639:A:G	0.00230213	-0.387784	5.01015	4.39426e-06	-1.54853	-0.928321	2.2178e-05	-1.49221	-0.568205
150709941	chr1:150709941:A:T	6.0476e-06	-1.31956	-4.15888e-10	1.36798e-05	-1.34123	-4.15888e-10	4.04986e-05	-1.45825	-4.15888e-10
150710058	chr1:150710058:C:T	6.56006e-06	-1.09731e-10	-1.23822	2.04255e-05	-1.09731e-10	-0.940367	5.89057e-05	-1.09731e-10	-1.08358
150710061	chr1:150710061:C:T	6.42003e-06	-1.09731e-10	-1.2598	1.97293e-05	-1.09731e-10	-0.975044	5.71815e-05	-1.09731e-10	-1.11328
150710064	chr1:150710064:C:T	6.42003e-06	-1.09731e-10	-1.2598	1.97293e-05	-1.09731e-10	-0.975044	5.71815e-05	-1.09731e-10	-1.11328
150710065	chr1:150710065:G:A	5.62951e-06	-1.09731e-10	-1.3912	1.27231e-05	-1.09731e-10	-1.41373	4.14893e-05	-1.09731e-10	-1.43408
150710539	chr1:150710539:C:T	0.00209849	-0.387466	4.91722	4.28128e-06	-1.54858	-0.954319	2.14363e-05	-1.49204	-0.602386
150710680	chr1:150710680:T:C	0.00107699	1.29742	2.56529	0.000571701	-0.0150496	2.40652	0.00153578	0.0588803	2.1184
150710731	chr1:150710731:T:C	5.04234e-06	-1.50135	-4.15888e-10	1.47147e-05	-1.2683	-4.15888e-10	4.29637e-05	-1.39916	-4.15888e-10
150710775	chr1:150710775:G:A	0.00207175	-0.399607	4.91653	4.27362e-06	-1.54972	-0.954968	2.14913e-05	-1.48917	-0.602698
150711036	chr1:150711036:C:A	4.06883e-06	-1.50315	-0.212719	7.05645e-06	-1.43439	-0.568815	2.50322e-05	-0.928105	-1.01124
150711502	chr1:150711502:T:C	5.43322e-06	-1.09731e-10	-1.42669	1.39342e-05	-1.09731e-10	-1.3228	4.47308e-05	-1.09731e-10	-1.35885
150711641	chr1:150711641:C:T	5.74278e-06	-1.09731e-10	-1.37128	1.59517e-05	-1.09731e-10	-1.18759	4.78728e-05	-1.09731e-10	-1.29097
150711999	chr1:150711999:C:T	1.38918e-05	-1.09731e-10	-0.487926	1.42736e-05	-1.09731e-10	-1.29873	4.96452e-05	-1.09731e-10	-1.25461
150712141	chr1:150712141:AT:A	1.14715e-05	-1.09731e-10	-0.67936	1.90444e-05	-1.09731e-10	-1.01038	7.21003e-05	-1.09731e-10	-0.881456
150712506	chr1:150712506:A:G	6.13359e-06	-1.09731e-10	-1.30544	1.82669e-05	-1.09731e-10	-1.05206	5.37029e-05	-1.09731e-10	-1.17605
150712679	chr1:150712679:A:G	0.00217668	-0.339422	4.90575	4.29008e-06	-1.54331	-0.957538	2.1117e-05	-1.50303	-0.606406
150713240	chr1:150713240:T:C	2.65531e-05	-0.466135	0.626058	5.12634e-05	-0.784399	0.764227	8.78996e-05	-1.01327	0.329952
150713285	chr1:150713285:T:A	0.00198049	-0.39282	4.8647	4.23343e-06	-1.54908	-0.965057	2.11227e-05	-1.49074	-0.618421
150713590	chr1:150713590:T:C	5.96376e-06	-1.09731e-10	-1.33352	1.26118e-05	-1.09731e-10	-1.42252	4.30765e-05	-1.09731e-10	-1.39654
150713623	chr1:150713623:A:G	0.00218753	-0.368798	4.9401	4.31534e-06	-1.54662	-0.948349	2.15166e-05	-1.49644	-0.59425
150713839	chr1:150713839:C:T	2.80217e-05	0.213756	-4.15888e-10	6.87481e-05	0.2733	-4.15888e-10	0.000202231	0.149899	-4.15888e-10
150714053	chr1:150714053:A:G	1.53546e-05	-1.09731e-10	-0.387811	2.40164e-05	-1.09731e-10	-0.778413	9.51429e-05	-1.09731e-10	-0.604133
150714157	chr1:150714157:A:T	2.1412e-06	-1.54537	-0.81249	4.81317e-06	-1.26118	-1.12462	1.68693e-05	-1.06836	-1.26567
150714820	chr1:150714820:C:T	3.5681e-06	-1.51835	-0.328839	6.5651e-06	-1.40879	-0.666587	2.47454e-05	-0.872678	-1.07819
150714905	chr1:150714905:C:T	8.43879e-05	-1.09731e-10	1.3162	3.21061e-05	-1.09731e-10	-0.488105	0.000124312	-1.09731e-10	-0.336718
150715226	chr1:150715226:A:G	5.69406e-06	-1.09731e-10	-1.3798	1.279e-05	-1.09731e-10	-1.40849	4.15277e-05	-1.09731e-10	-1.43315
150715900	chr1:150715900:T:C	5.47723e-06	-1.09731e-10	-1.41863	1.80651e-05	-1.09731e-10	-1.06317	5.34273e-05	-1.09731e-10	-1.18119
150716120	chr1:150716120:T:C	4.75661e-06	-1.55969	-4.15888e-10	1.59569e-05	-1.18726	-4.15888e-10	0.000107283	-0.484039	-4.15888e-10
150716378	chr1:150716378:T:C	1.24798e-05	-1.09731e-10	-0.595112	2.25443e-05	-1.09731e-10	-0.841668	6.23102e-05	-1.09731e-10	-1.02739
150716474	chr1:150716474:T:C	1.32152e-05	-1.09731e-10	-0.537859	1.39863e-05	-1.09731e-10	-1.31907	4.85066e-05	-1.09731e-10	-1.27781
150716574	chr1:150716574:C:T	0.00194586	-0.368022	4.82226	4.18109e-06	-1.54654	-0.980039	2.06307e-05	-1.49662	-0.636113
150716739	chr1:150716739:A:G	0.00218289	-0.223613	4.79279	4.22623e-06	-1.5273	-0.988541	1.98471e-05	-1.52511	-0.646342
150717071	chr1:150717071:A:C	5.922e-06	-1.09731e-10	-1.34055	1.45019e-05	-1.09731e-10	-1.28287	4.22117e-05	-1.09731e-10	-1.41682
150717627	chr1:150717627:A:T	5.4095e-06	-1.09731e-10	-1.43107	1.37683e-05	-1.09731e-10	-1.33478	4.35753e-05	-1.09731e-10	-1.38502
150717748	chr1:150717748:G:A	3.65366e-06	-1.51529	-0.308199	6.64793e-06	-1.41437	-0.648473	2.47434e-05	-0.884672	-1.06628
150718080	chr1:150718080:A:G	2.60846e-05	0.142123	-4.15888e-10	6.39714e-05	0.201287	-4.15888e-10	0.000188568	0.0799465	-4.15888e-10
150718381	chr1:150718381:A:T	2.75962e-05	0.198456	-4.15888e-10	6.78082e-05	0.259533	-4.15888e-10	0.000199431	0.135957	-4.15888e-10
150718472	chr1:150718472:T:C	2.50492e-06	-1.00957	-1.1914	2.62318e-06	-1.55978	-1.43299	9.45587e-06	-1.50392	-1.40896
150718809	chr1:150718809:A:T	0.00189285	-0.392555	4.81917	4.18334e-06	-1.54903	-0.977012	2.07843e-05	-1.49086	-0.634451
150719584	chr1:150719584:T:C	6.17695e-06	-1.09731e-10	-1.2984	1.26663e-05	-1.09731e-10	-1.4182	4.35493e-05	-1.09731e-10	-1.38562
150719670	chr1:150719670:A:G	8.29319e-05	-1.09731e-10	1.2988	3.17651e-05	-1.09731e-10	-0.498781	0.000122908	-1.09731e-10	-0.348074
150719933	chr1:150719933:G:A	0.00117853	1.32875	2.62405	0.000620351	0.00912892	2.46401	0.00166306	0.0831211	2.17378
150720500	chr1:150720500:CCA:C	5.40094e-06	-1.09731e-10	-1.43265	1.3029e-05	-1.09731e-10	-1.38997	4.24155e-05	-1.09731e-10	-1.412
150722004	chr1:150722004:A:G	2.8235e-05	1.37834	-1.157	6.16988e-05	1.21341	-1.0483	6.07683e-05	0.216617	-1.26906
150722147	chr1:150722147:T:A	0.00138504	-0.358691	4.47295	4.60073e-06	-1.54473	-0.886202	2.20482e-05	-1.49886	-0.567429
150722301	chr1:150722301:A:G	0.00323175	-0.298856	5.26041	4.79344e-06	-1.53833	-0.85157	2.39825e-05	-1.51104	-0.471151
150723107	chr1:150723107:C:G	9.68524e-06	-1.09731e-10	-0.848621	1.68029e-05	-1.09731e-10	-1.1356	6.14879e-05	-1.09731e-10	-1.04067
150723181	chr1:150723181:T:C	0.00333501	-0.125375	5.11838	4.69904e-06	-1.51143	-0.898359	2.19896e-05	-1.53792	-0.531029
150723213	chr1:150723213:A:T	0.00363798	-0.145512	5.22547	4.83005e-06	-1.51506	-0.867228	2.29482e-05	-1.53534	-0.490939
150723416	chr1:150723416:C:T	0.0033207	-0.166439	5.15515	4.71444e-06	-1.51876	-0.887763	2.24146e-05	-1.53244	-0.517365
150723453	chr1:150723453:A:G	0.00326303	-0.162945	5.13413	4.68912e-06	-1.5181	-0.893803	2.2228e-05	-1.53297	-0.525193
150723489	chr1:150723489:G:A	0.00321069	-0.16442	5.11944	4.66826e-06	-1.51835	-0.898012	2.21117e-05	-1.53275	-0.530654
150723524	chr1:150723524:A:C	0.00114273	1.23394	2.68801	0.000615435	-0.0602908	2.52547	0.0016406	0.0107219	2.23258
150723615	chr1:150723615:C:T	0.0011369	1.23352	2.68332	0.000612584	-0.0605387	2.52107	0.00163308	0.0103977	2.22831
150723914	chr1:150723914:C:T	6.53838e-06	-1.09731e-10	-1.24153	1.26416e-05	-1.09731e-10	-1.42016	4.17941e-05	-1.09731e-10	-1.42676
150724776	chr1:150724776:C:G	1.40418e-05	-1.09731e-10	-0.477183	1.43306e-05	-1.09731e-10	-1.29475	4.98698e-05	-1.09731e-10	-1.2501
150725312	chr1:150725312:TG:T	6.12395e-06	-1.09731e-10	-1.30702	1.3089e-05	-1.09731e-10	-1.38538	4.15374e-05	-1.09731e-10	-1.43292
150725469	chr1:150725469:A:G	5.39579e-06	-1.09731e-10	-1.4336	1.49498e-05	-1.09731e-10	-1.25245	4.41852e-05	-1.09731e-10	-1.37112
150726205	chr1:150726205:A:G	6.54829e-06	-1.09731e-10	-1.24002	1.26497e-05	-1.09731e-10	-1.41951	4.17967e-05	-1.09731e-10	-1.4267
150727035	chr1:150727035:T:C	5.97305e-06	-1.09731e-10	-1.33197	1.74294e-05	-1.09731e-10	-1.09899	5.17007e-05	-1.09731e-10	-1.21404
150727110	chr1:150727110:T:C	0.0036029	-0.00109247	5.07136	4.75198e-06	-1.48656	-0.912029	2.13383e-05	-1.55056	-0.548452
150730558	chr1:150730558:CAGA:C	0.00736504	0.654485	5.13079	5.86893e-06	-1.29823	-0.889253	2.18594e-05	-1.54355	-0.531335
150730815	chr1:150730815:T:C	2.45822e-05	0.0827973	-4.15888e-10	6.0199e-05	0.140505	-4.15888e-10	0.0001778	0.0211438	-4.15888e-10
150730920	chr1:150730920:CTG:C	5.52064e-05	-1.09731e-10	0.891855	5.40768e-05	-1.09731e-10	0.0332557	0.000145103	-1.09731e-10	-0.182068
150731739	chr1:150731739:T:C	2.32289e-05	0.026172	-4.15888e-10	5.68292e-05	0.0829013	-4.15888e-10	0.000168189	-0.0344246	-4.15888e-10
150733279	chr1:150733279:G:A	0.00313349	-0.0624905	4.99317	4.59704e-06	-1.49917	-0.932563	2.08317e-05	-1.54482	-0.578216
150734318	chr1:150734318:C:T	0.000506578	1.1002	2.00825	0.000287925	-0.157672	1.86322	0.000785356	-0.0888476	1.59547
150734905	chr1:150734905:T:C	8.63006e-06	-0.963972	-4.15888e-10	2.06462e-05	-0.92962	-4.15888e-10	5.24687e-05	-1.1993	-4.15888e-10
150735120	chr1:150735120:G:A	0.00870858	0.839488	5.11335	6.21942e-06	-1.23223	-0.897242	2.20434e-05	-1.52447	-0.542032
150735307	chr1:150735307:T:C	2.45999e-05	0.0835169	-4.15888e-10	6.0274e-05	0.141752	-4.15888e-10	0.000177986	0.0221908	-4.15888e-10
150735516	chr1:150735516:C:T	0.000487548	1.13136	1.9388	4.34969e-06	-1.11721	-1.36983	1.14639e-05	-1.47921	-1.2411
150736653	chr1:150736653:T:A	0.00782286	0.826151	5.01943	6.02466e-06	-1.23729	-0.923997	2.12522e-05	-1.52611	-0.576944
150737175	chr1:150737175:T:G	6.81558e-06	-1.20001	-4.15888e-10	1.65202e-05	-1.15257	-4.15888e-10	7.40789e-05	-0.854382	-4.15888e-10
150737247	chr1:150737247:C:T	4.52321e-06	-1.44218	-0.167825	6.78902e-06	-1.49654	-0.545302	2.19879e-05	-1.08044	-0.988583
150737309	chr1:150737309:C:G	0.00905079	0.827618	5.16377	6.28153e-06	-1.23672	-0.882816	2.24111e-05	-1.52593	-0.524026
150737406	chr1:150737406:C:T	6.02219e-06	-1.09731e-10	-1.32377	1.25741e-05	-1.09731e-10	-1.42551	4.29617e-05	-1.09731e-10	-1.39921
150737810	chr1:150737810:A:G	2.45489e-05	0.0814413	-4.15888e-10	6.01172e-05	0.139147	-4.15888e-10	0.000177563	0.0198115	-4.15888e-10
150738681	chr1:150738681:G:A	8.05924e-06	-1.09731e-10	-1.0324	1.27943e-05	-1.09731e-10	-1.40815	4.21957e-05	-1.09731e-10	-1.41719
150739081	chr1:150739081:T:C	2.43037e-05	0.0714039	-4.15888e-10	5.9527e-05	0.12928	-4.15888e-10	0.000175845	0.01009	-4.15888e-10
150739420	chr1:150739420:A:T	0.00319137	-0.0710528	5.02004	4.6031e-06	-1.50126	-0.929159	2.09801e-05	-1.54388	-0.572056
150740297	chr1:150740297:T:C	7.61826e-06	-1.09731e-10	-1.08868	1.89094e-05	-1.09731e-10	-1.01749	6.47809e-05	-1.09731e-10	-0.988503
150740450	chr1:150740450:G:A	0.00860356	0.783837	5.15687	6.16997e-06	-1.25256	-0.884891	2.22382e-05	-1.53099	-0.526715
150740618	chr1:150740618:T:G	2.65921e-06	-0.925882	-1.21531	2.63046e-06	-1.55915	-1.43084	9.66118e-06	-1.4752	-1.4162
150741100	chr1:150741100:C:CA	7.68572e-06	-1.09731e-10	-1.07986	1.37677e-05	-1.09731e-10	-1.33483	4.48475e-05	-1.09731e-10	-1.35625
150741891	chr1:150741891:G:C	2.52093e-05	0.10799	-4.15888e-10	6.17782e-05	0.166402	-4.15888e-10	0.000182826	0.049024	-4.15888e-10
150742175	chr1:150742175:TGAACCTTAAAGGCA:T	4.12361e-06	-1.44694	-0.255556	6.32886e-06	-1.493	-0.619028	2.10894e-05	-1.07052	-1.04022
150742682	chr1:150742682:T:C	6.98012e-06	-1.09731e-10	-1.17616	1.35272e-05	-1.09731e-10	-1.35245	4.1487e-05	-1.09731e-10	-1.43413
150742756	chr1:150742756:A:G	6.97461e-06	-1.09731e-10	-1.17695	1.35354e-05	-1.09731e-10	-1.35184	4.14869e-05	-1.09731e-10	-1.43414
150742918	chr1:150742918:T:C	6.01834e-06	-1.09731e-10	-1.32441	1.25718e-05	-1.09731e-10	-1.42569	4.29462e-05	-1.09731e-10	-1.39957
150743192	chr1:150743192:G:T	2.36026e-05	0.0421352	-4.15888e-10	5.77407e-05	0.0988122	-4.15888e-10	0.000170837	-0.0188018	-4.15888e-10
150743306	chr1:150743306:G:A	0.000155405	0.0958613	1.83095	5.07945e-06	-1.43678	-0.895163	1.46467e-05	-1.55832	-0.916975
150743569	chr1:150743569:A:G	4.75639e-06	-1.55974	-4.15888e-10	1.18819e-05	-1.48213	-4.15888e-10	3.73292e-05	-1.53974	-4.15888e-10
150744848	chr1:150744848:T:G	9.09557e-06	-1.09731e-10	-0.911437	1.89074e-05	-1.09731e-10	-1.0176	5.18332e-05	-1.09731e-10	-1.21148
150744999	chr1:150744999:A:T	8.64329e-06	-1.09731e-10	-0.96244	1.95224e-05	-1.09731e-10	-0.985588	5.13504e-05	-1.09731e-10	-1.22084
150745012	chr1:150745012:T:C	1.81276e-05	-0.221787	-4.15888e-10	4.1303e-05	-0.236216	-4.15888e-10	0.000100799	-0.546388	-4.15888e-10
150745367	chr1:150745367:A:G	2.69473e-06	-0.914045	-1.21388	2.63165e-06	-1.55854	-1.431	9.7096e-06	-1.4706	-1.41579
150745703	chr1:150745703:G:A	6.72084e-06	-1.09731e-10	-1.21401	3.07223e-05	-1.09731e-10	-0.53216	8.47076e-05	-1.09731e-10	-0.720308
150745913	chr1:150745913:A:G	2.33434e-05	0.0310897	-4.15888e-10	5.70959e-05	0.0875833	-4.15888e-10	0.000168996	-0.0296354	-4.15888e-10
150746126	chr1:150746126:T:G	2.54577e-06	-1.44052	-0.744267	7.64873e-06	-1.31643	-0.606185	2.06953e-05	-1.18928	-0.940328
150746146	chr1:150746146:G:A	5.9922e-06	-1.09731e-10	-1.32877	1.26322e-05	-1.09731e-10	-1.4209	4.31984e-05	-1.09731e-10	-1.39371
150746304	chr1:150746304:G:C	4.85675e-06	-1.53885	-4.15888e-10	1.19044e-05	-1.48024	-4.15888e-10	3.69898e-05	-1.54887	-4.15888e-10
150748049	chr1:150748049:T:C	5.84235e-06	-1.35409	-4.15888e-10	1.27891e-05	-1.40856	-4.15888e-10	3.99065e-05	-1.47297	-4.15888e-10
150750368	chr1:150750368:A:G	0.00805756	0.809008	5.06613	6.08924e-06	-1.23895	-0.911672	2.15902e-05	-1.528	-0.559275
150751271	chr1:150751271:T:C	0.000381271	0.147149	2.67714	3.06408e-06	-1.43567	-1.40173	1.05984e-05	-1.55047	-1.24834
150751772	chr1:150751772:A:T	5.50385e-06	-1.09731e-10	-1.41378	1.43601e-05	-1.09731e-10	-1.29269	4.32944e-05	-1.09731e-10	-1.39149
150752859	chr1:150752859:G:T	0.000915252	0.100062	3.59991	3.36286e-06	-1.44812	-1.29623	1.29336e-05	-1.54613	-1.05355
150752925	chr1:150752925:C:A	1.18096e-06	-1.55361	-1.39928	2.86353e-06	-1.47254	-1.43255	9.87559e-06	-1.4442	-1.42525
150753573	chr1:150753573:C:T	1.67985e-05	1.04548	-1.34341	4.78105e-05	1.11833	-1.20824	4.08036e-05	-0.0626963	-1.38805
150753762	chr1:150753762:C:T	0.00206206	1.01237	3.49986	4.51604e-06	-1.13963	-1.30988	1.27783e-05	-1.52729	-1.08448
150754435	chr1:150754435:T:A	5.42986e-06	-1.09731e-10	-1.42731	2.28335e-05	-1.09731e-10	-0.828919	5.14599e-05	-1.09731e-10	-1.21871
150754561	chr1:150754561:G:A	2.50879e-05	0.10316	-4.15888e-10	6.14443e-05	0.160982	-4.15888e-10	0.000181312	0.0407041	-4.15888e-10
150754853	chr1:150754853:C:T	0.00245776	1.03709	3.6507	4.66766e-06	-1.12958	-1.28691	1.33235e-05	-1.52446	-1.04552
150754918	chr1:150754918:G:A	0.000733887	1.27707	2.20206	0.000398829	-0.0287381	2.06012	0.00107414	0.0431846	1.77658
150755063	chr1:150755063:G:A	0.00261778	0.969277	3.78158	4.66436e-06	-1.15699	-1.26021	1.37674e-05	-1.53203	-1.00518
150755511	chr1:150755511:G:A	5.44577e-06	-1.09731e-10	-1.42438	1.67062e-05	-1.09731e-10	-1.14137	5.16233e-05	-1.09731e-10	-1.21554
150756152	chr1:150756152:C:T	7.98341e-05	-1.09731e-10	1.26073	3.08342e-05	-1.09731e-10	-0.528524	0.000119702	-1.09731e-10	-0.37451
150756200	chr1:150756200:T:C	0.000899433	0.132128	3.55041	3.36447e-06	-1.44019	-1.30369	1.2732e-05	-1.54879	-1.0666
150757317	chr1:150757317:G:A	3.06437e-06	-1.41819	-0.581195	4.92414e-06	-1.5285	-0.8345	1.78018e-05	-1.07412	-1.20609
150757507	chr1:150757507:G:A	0.000590097	0.10371	3.15735	3.14938e-06	-1.44773	-1.36221	1.15343e-05	-1.5463	-1.16788
150757803	chr1:150757803:A:G	0.00237031	1.15345	3.4981	4.72123e-06	-1.09083	-1.31425	1.29745e-05	-1.51102	-1.08551
150758484	chr1:150758484:ATAT:A	5.41941e-06	-1.09731e-10	-1.42924	2.03626e-05	-1.09731e-10	-0.943448	4.77065e-05	-1.09731e-10	-1.29445
150758894	chr1:150758894:G:A	5.49449e-06	-1.09731e-10	-1.41548	1.27478e-05	-1.09731e-10	-1.41179	4.36037e-05	-1.09731e-10	-1.38437
150759037	chr1:150759037:TA:T	0.00204641	0.886539	3.61808	4.47202e-06	-1.19951	-1.2598	1.40144e-05	-1.53965	-0.979782
150759142	chr1:150759142:T:C	0.00349299	1.18729	3.852	5.06547e-06	-1.07586	-1.25884	1.43144e-05	-1.50632	-0.99193
150759822	chr1:150759822:G:C	2.61805e-05	0.145792	-4.15888e-10	6.41407e-05	0.203929	-4.15888e-10	0.000189094	0.0827332	-4.15888e-10
150760455	chr1:150760455:G:A	6.14604e-06	-1.09731e-10	-1.30342	1.27919e-05	-1.09731e-10	-1.40834	4.15002e-05	-1.09731e-10	-1.43381
150760507	chr1:150760507:G:A	5.49295e-06	-1.09731e-10	-1.41576	1.27439e-05	-1.09731e-10	-1.4121	4.35832e-05	-1.09731e-10	-1.38484
150760940	chr1:150760940:G:A	5.66417e-06	-1.09731e-10	-1.38506	1.48947e-05	-1.09731e-10	-1.25615	4.68576e-05	-1.09731e-10	-1.3124
150761048	chr1:150761048:G:A	5.42528e-06	-1.09731e-10	-1.42815	2.0146e-05	-1.09731e-10	-0.954146	4.74473e-05	-1.09731e-10	-1.29989
150761136	chr1:150761136:G:A	1.96687e-05	-0.140194	-4.15888e-10	4.77996e-05	-0.0901322	-4.15888e-10	0.000142089	-0.203059	-4.15888e-10
150761603	chr1:150761603:T:C	0.000745258	1.31125	2.18326	0.000401077	-0.00474076	2.04175	0.00108242	0.0685703	1.75887
150761850	chr1:150761850:C:T	5.5681e-06	-1.09731e-10	-1.40217	1.25139e-05	-1.09731e-10	-1.43031	4.15363e-05	-1.09731e-10	-1.43295
150761855	chr1:150761855:G:A	2.51428e-05	0.105349	-4.15888e-10	6.15812e-05	0.163206	-4.15888e-10	0.000181701	0.0428513	-4.15888e-10
150761960	chr1:150761960:A:G	0.00228049	1.2044	3.40852	4.75993e-06	-1.06928	-1.32763	1.27538e-05	-1.50396	-1.10973
150762901	chr1:150762901:C:G	8.12157e-06	-1.09731e-10	-1.0247	1.77255e-05	-1.09731e-10	-1.08214	5.4447e-05	-1.09731e-10	-1.16229
150763029	chr1:150763029:G:C	1.35272e-05	-0.51452	-4.15888e-10	3.30181e-05	-0.460094	-4.15888e-10	0.000100731	-0.547058	-4.15888e-10
150764324	chr1:150764324:G:A	5.70838e-06	-1.09731e-10	-1.37729	1.46745e-05	-1.09731e-10	-1.27104	4.62622e-05	-1.09731e-10	-1.32519
150764614	chr1:150764614:C:T	2.65148e-05	0.158479	-4.15888e-10	6.01584e-05	0.139832	-4.15888e-10	0.000139532	-0.22122	-4.15888e-10
150764744	chr1:150764744:A:G	1.0798e-05	-0.73785	-0.00201289	2.01598e-05	-1.02476	0.0713021	4.00499e-05	-1.20507	-0.264322
150765619	chr1:150765619:A:G	2.38836e-05	0.0539675	-4.15888e-10	5.8426e-05	0.110612	-4.15888e-10	0.000172764	-0.0075848	-4.15888e-10
150765721	chr1:150765721:C:T	5.49941e-06	-1.33169	-0.0828894	7.26268e-06	-1.55338	-0.421021	2.08492e-05	-1.20019	-0.922008
150765724	chr1:150765724:A:G	0.003086	1.16292	3.75248	4.91856e-06	-1.08674	-1.2774	1.38395e-05	-1.50987	-1.02211
150766081	chr1:150766081:T:A	0.000644374	1.28629	2.06276	0.000345315	-0.0204562	1.90776	0.000943135	0.0509607	1.63874
150766103	chr1:150766103:G:A	5.40106e-06	-1.09731e-10	-1.43263	2.13327e-05	-1.09731e-10	-0.896907	4.89471e-05	-1.09731e-10	-1.26877
150766120	chr1:150766120:G:A	5.40954e-06	-0.0118152	-1.41924	7.27467e-06	-0.798316	-1.17444	2.15668e-05	-0.840289	-1.24807
150766559	chr1:150766559:C:T	9.93935e-06	0.520137	-1.34286	2.58768e-05	0.500119	-1.20392	2.59136e-05	-0.513273	-1.39147
150766597	chr1:150766597:C:T	5.06142e-06	-1.3236	-0.173974	6.75451e-06	-1.55452	-0.492416	1.92412e-05	-1.2099	-0.992557
150767005	chr1:150767005:T:C	2.56109e-05	0.123794	-4.15888e-10	6.27435e-05	0.181905	-4.15888e-10	0.000185009	0.0608924	-4.15888e-10
150767194	chr1:150767194:T:C	5.40583e-06	-1.09731e-10	-1.43175	2.10301e-05	-1.09731e-10	-0.911197	4.85694e-05	-1.09731e-10	-1.27652
150767285	chr1:150767285:C:T	5.39396e-06	-1.09731e-10	-1.43394	1.60884e-05	-1.09731e-10	-1.17905	4.85079e-05	-1.09731e-10	-1.27779
150767708	chr1:150767708:T:G	5.40777e-06	-1.09731e-10	-1.43139	2.0928e-05	-1.09731e-10	-0.916062	4.84426e-05	-1.09731e-10	-1.27913
150767742	chr1:150767742:A:G	5.6034e-06	-1.09731e-10	-1.39585	1.29699e-05	-1.09731e-10	-1.39452	4.48431e-05	-1.09731e-10	-1.35634
150768747	chr1:150768747:T:A	5.81311e-06	-1.09731e-10	-1.35911	1.26055e-05	-1.09731e-10	-1.42302	4.15011e-05	-1.09731e-10	-1.43379
150769540	chr1:150769540:G:A	5.97994e-06	-1.09731e-10	-1.33081	1.25222e-05	-1.09731e-10	-1.42965	4.26713e-05	-1.09731e-10	-1.40599
150770298	chr1:150770298:G:A	0.000659287	1.22519	2.14674	0.000362142	-0.0683179	2.00321	0.000976472	0.00267519	1.72176
150771016	chr1:150771016:T:C	0.00120183	0.311443	3.66094	3.56674e-06	-1.39465	-1.29085	1.2951e-05	-1.55837	-1.03997
150771188	chr1:150771188:G:T	8.03445e-06	-1.09731e-10	-1.03548	1.25129e-05	-1.09731e-10	-1.43039	4.46363e-05	-1.09731e-10	-1.36097
150771197	chr1:150771197:T:TC	2.39684e-05	0.0575144	-4.15888e-10	5.86408e-05	0.114281	-4.15888e-10	0.000173387	-0.00398817	-4.15888e-10
150771967	chr1:150771967:C:T	4.85683e-06	-1.53884	-4.15888e-10	1.34585e-05	-1.35754	-4.15888e-10	4.18234e-05	-1.42606	-4.15888e-10
150772641	chr1:150772641:G:A	6.34128e-06	-1.09731e-10	-1.27214	1.28866e-05	-1.09731e-10	-1.40096	4.47198e-05	-1.09731e-10	-1.3591
150773124	chr1:150773124:T:A	0.00062388	-0.0851562	3.40189	3.15172e-06	-1.4921	-1.3171	1.27674e-05	-1.52412	-1.0885
150774833	chr1:150774833:A:G	0.00341279	1.33631	3.67975	5.25531e-06	-1.01264	-1.28527	1.3971e-05	-1.48364	-1.03889
150775965	chr1:150775965:A:C	5.72038e-06	-1.09731e-10	-1.37519	2.35463e-05	-1.09731e-10	-0.798181	5.45009e-05	-1.09731e-10	-1.1613
150776310	chr1:150776310:A:G	0.00311506	1.33554	3.58923	5.17115e-06	-1.01314	-1.30092	1.36154e-05	-1.48402	-1.06429
150776327	chr1:150776327:T:C	0.000960788	0.317347	3.43118	3.44571e-06	-1.39273	-1.32729	1.21684e-05	-1.55854	-1.10213
150776487	chr1:150776487:TGAA:T	1.36787e-05	-0.333723	-0.169663	2.42594e-05	-0.646917	-0.12143	5.06102e-05	-0.84923	-0.386129
150776934	chr1:150776934:G:T	5.03393e-06	-1.50302	-4.15888e-10	1.46821e-05	-1.27052	-4.15888e-10	4.28777e-05	-1.40116	-4.15888e-10
150778141	chr1:150778141:C:T	5.40486e-06	-1.09731e-10	-1.43193	2.10773e-05	-1.09731e-10	-0.908955	4.86232e-05	-1.09731e-10	-1.27541
150779493	chr1:150779493:G:A	5.53699e-06	-1.09731e-10	-1.40777	1.48257e-05	-1.09731e-10	-1.26079	4.61591e-05	-1.09731e-10	-1.32742
150779514	chr1:150779514:G:A	5.6835e-06	-1.09731e-10	-1.38166	1.26591e-05	-1.09731e-10	-1.41877	4.14936e-05	-1.09731e-10	-1.43397
150781129	chr1:150781129:G:A	2.4823e-05	0.0925459	-4.15888e-10	6.08031e-05	0.150492	-4.15888e-10	0.000179469	0.0304881	-4.15888e-10
150781431	chr1:150781431:CCCGGCCG:C	1.52012e-05	-1.09731e-10	-0.397849	1.41082e-05	-1.09731e-10	-1.31039	4.29342e-05	-1.09731e-10	-1.39984
150781742	chr1:150781742:C:T	5.42272e-06	-1.09731e-10	-1.42863	1.28613e-05	-1.09731e-10	-1.40292	4.17183e-05	-1.09731e-10	-1.42857
150782006	chr1:150782006:C:G	7.36898e-05	-1.09731e-10	1.18064	4.6846e-05	-1.09731e-10	-0.110283	0.000145543	-1.09731e-10	-0.179043
150782012	chr1:150782012:T:C	4.80841e-06	-1.54886	-4.15888e-10	1.12188e-05	-1.53956	-4.15888e-10	3.91794e-05	-1.49136	-4.15888e-10
150782319	chr1:150782319:T:C	6.87071e-06	-1.09731e-10	-1.19196	1.34283e-05	-1.09731e-10	-1.35979	4.73603e-05	-1.09731e-10	-1.30173
150782837	chr1:150782837:G:A	5.39349e-06	-1.09731e-10	-1.43403	1.33364e-05	-1.09731e-10	-1.36665	4.31544e-05	-1.09731e-10	-1.39473
150782889	chr1:150782889:A:AAAAG	2.59654e-05	0.137541	-4.15888e-10	6.36507e-05	0.19626	-4.15888e-10	0.000187571	0.0746431	-4.15888e-10
150783029	chr1:150783029:G:A	6.08883e-06	-1.09731e-10	-1.31277	1.82458e-05	-1.09731e-10	-1.05322	5.4499e-05	-1.09731e-10	-1.16133
150783135	chr1:150783135:C:T	7.21507e-06	-1.09731e-10	-1.14305	1.29828e-05	-1.09731e-10	-1.39353	4.6365e-05	-1.09731e-10	-1.32297
150784766	chr1:150784766:T:G	5.61505e-06	-1.09731e-10	-1.39377	1.28396e-05	-1.09731e-10	-1.40462	4.19379e-05	-1.09731e-10	-1.42332
150784814	chr1:150784814:G:C	5.66794e-06	-1.09731e-10	-1.3844	1.4883e-05	-1.09731e-10	-1.25693	4.67776e-05	-1.09731e-10	-1.31411
150785422	chr1:150785422:T:C	2.61103e-05	0.143105	-4.15888e-10	6.40129e-05	0.201935	-4.15888e-10	0.000188598	0.0801069	-4.15888e-10
150785571	chr1:150785571:A:G	4.25619e-05	1.0395	-0.407768	8.61466e-06	-0.377858	-1.42583	3.68735e-05	-0.186932	-1.36509
150786128	chr1:150786128:G:A	0.000766305	1.34826	2.17409	0.000408467	0.0221365	2.03313	0.00110288	0.095956	1.75021
150786237	chr1:150786237:T:C	5.53138e-06	-1.09731e-10	-1.40879	1.47862e-05	-1.09731e-10	-1.26345	4.60632e-05	-1.09731e-10	-1.3295
150786251	chr1:150786251:C:T	0.000854792	1.36346	2.26817	0.000452937	0.0338592	2.12474	0.00121945	0.107966	1.83867
150786278	chr1:150786278:C:T	2.48505e-05	0.0936552	-4.15888e-10	6.08851e-05	0.151838	-4.15888e-10	0.000179622	0.0313439	-4.15888e-10
150787113	chr1:150787113:C:T	2.55016e-05	0.119519	-4.15888e-10	6.24943e-05	0.177925	-4.15888e-10	0.000184283	0.0569582	-4.15888e-10
150787397	chr1:150787397:C:T	2.06946e-05	-0.0893505	-4.15888e-10	4.76581e-05	-0.0930965	-4.15888e-10	0.000146565	-0.172047	-4.15888e-10
150787698	chr1:150787698:A:G	8.00721e-06	-1.29898	0.260096	9.79784e-06	-1.55766	-0.117331	2.50694e-05	-1.23834	-0.699524
150787799	chr1:150787799:G:C	5.6047e-06	-1.09731e-10	-1.39562	1.29722e-05	-1.09731e-10	-1.39434	4.48554e-05	-1.09731e-10	-1.35607
150787807	chr1:150787807:C:T	2.38139e-05	0.0510475	-4.15888e-10	5.82837e-05	0.108173	-4.15888e-10	0.000172374	-0.00984657	-4.15888e-10
150788711	chr1:150788711:C:T	2.56615e-05	0.125767	-4.15888e-10	6.2839e-05	0.183426	-4.15888e-10	0.000185355	0.0627571	-4.15888e-10
150789695	chr1:150789695:C:T	0.00120318	0.447767	3.52573	3.64109e-06	-1.35214	-1.31272	1.24681e-05	-1.56019	-1.07616
150789842	chr1:150789842:G:C	5.922e-06	-1.09731e-10	-1.34055	2.03468e-05	-1.09731e-10	-0.944224	7.96471e-05	-1.09731e-10	-0.781908
150790069	chr1:150790069:C:T	1.1513e-05	-1.09731e-10	-0.675746	1.87893e-05	-1.09731e-10	-1.02386	6.9585e-05	-1.09731e-10	-0.916964
150790663	chr1:150790663:G:A	0.00291619	1.45135	3.40746	5.29319e-06	-0.961619	-1.32911	1.33035e-05	-1.46457	-1.10692
150790844	chr1:150790844:G:A	2.73496e-06	-1.53421	-0.578897	6.94644e-06	-1.55705	-0.461875	1.74816e-05	-1.53123	-0.767133
150791404	chr1:150791404:A:G	5.75698e-06	-1.09731e-10	-1.36881	1.2709e-05	-1.09731e-10	-1.41484	4.14893e-05	-1.09731e-10	-1.43408
150791586	chr1:150791586:A:C	9.14864e-06	-1.09731e-10	-0.905619	1.59393e-05	-1.09731e-10	-1.18836	5.89662e-05	-1.09731e-10	-1.08255
150791823	chr1:150791823:C:T	6.48759e-06	-1.09731e-10	-1.24933	1.46619e-05	-1.09731e-10	-1.27189	5.79043e-05	-1.09731e-10	-1.10072
150791824	chr1:150791824:G:A	1.89551e-05	-0.177151	-4.15888e-10	4.57233e-05	-0.134543	-4.15888e-10	0.000137691	-0.234503	-4.15888e-10
150792166	chr1:150792166:A:G	5.6835e-06	-1.09731e-10	-1.38166	1.26591e-05	-1.09731e-10	-1.41877	4.14936e-05	-1.09731e-10	-1.43397
150792637	chr1:150792637:C:T	5.78466e-06	-1.09731e-10	-1.36401	1.88473e-05	-1.09731e-10	-1.02078	5.92782e-05	-1.09731e-10	-1.07727
150793612	chr1:150793612:T:A	0.00120258	1.01128	2.96172	4.19693e-06	-1.1441	-1.3787	1.1485e-05	-1.52048	-1.19799
150793737	chr1:150793737:G:T	4.9873e-06	-1.51233	-4.15888e-10	1.62566e-05	-1.16865	-4.15888e-10	4.44222e-05	-1.36578	-4.15888e-10
150794197	chr1:150794197:A:G	2.55393e-05	0.120994	-4.15888e-10	6.25624e-05	0.179015	-4.15888e-10	0.000184509	0.0581841	-4.15888e-10
150794221	chr1:150794221:T:C	1.1651e-05	-1.09731e-10	-0.663833	1.95514e-05	-1.09731e-10	-0.984103	7.52119e-05	-1.09731e-10	-0.839204
150794346	chr1:150794346:G:A	0.00215433	0.892423	3.66359	1.88721e-05	-1.12803	0.108563	3.8284e-05	-1.52924	0.0147603
150794488	chr1:150794488:T:C	0.00534777	1.38716	4.07805	5.75254e-06	-0.990571	-1.21694	1.57625e-05	-1.47588	-0.926001
150794611	chr1:150794611:T:A	5.61484e-06	-1.09731e-10	-1.39381	1.28392e-05	-1.09731e-10	-1.40465	4.19372e-05	-1.09731e-10	-1.42334
150794992	chr1:150794992:G:A	2.22319e-05	-0.0176935	-4.15888e-10	5.43304e-05	0.0379349	-4.15888e-10	0.000160506	-0.0811799	-4.15888e-10
150795869	chr1:150795869:G:A	2.5308e-05	0.111898	-4.15888e-10	6.20775e-05	0.171234	-4.15888e-10	0.000183047	0.0502296	-4.15888e-10
150798181	chr1:150798181:C:T	2.81524e-05	-1.09731e-10	0.218408	2.53795e-05	-1.09731e-10	-0.723209	8.15935e-05	-1.09731e-10	-0.757763
150798513	chr1:150798513:C:T	3.0161e-05	-1.09731e-10	0.287327	1.26055e-05	-1.09731e-10	-1.42301	4.19631e-05	-1.09731e-10	-1.42272
150799227	chr1:150799227:T:C	6.28087e-06	-1.09731e-10	-1.28172	1.27414e-05	-1.09731e-10	-1.41229	4.15791e-05	-1.09731e-10	-1.43191
150800584	chr1:150800584:C:T	1.08664e-05	-1.09731e-10	-0.733545	2.85906e-05	-1.09731e-10	-0.60407	7.66622e-05	-1.09731e-10	-0.820104
150801063	chr1:150801063:T:TA	0.00334974	1.27263	3.72479	5.16281e-06	-1.03643	-1.27924	1.39808e-05	-1.49362	-1.02821
150801625	chr1:150801625:A:G	0.000786244	0.392579	3.15546	3.46922e-06	-1.36969	-1.34353	1.16818e-05	-1.56002	-1.14146
150801989	chr1:150801989:A:G	0.0029664	0.844832	4.03105	4.66543e-06	-1.21411	-1.20286	1.50079e-05	-1.54098	-0.909952
150802847	chr1:150802847:A:AT	7.74264e-06	-1.09731e-10	-1.07248	1.95653e-05	-1.09731e-10	-0.98339	5.58571e-05	-1.09731e-10	-1.13672
150803304	chr1:150803304:A:T	0.00180337	0.442735	3.93546	3.98653e-06	-1.35385	-1.22037	1.43567e-05	-1.5602	-0.935091
150803647	chr1:150803647:G:A	1.61903e-05	-0.425679	0.090866	2.88024e-05	-0.734847	0.138156	5.91229e-05	-0.922123	-0.157772
150804901	chr1:150804901:A:G	8.72721e-06	-0.952778	-4.15888e-10	1.84932e-05	-1.03975	-4.15888e-10	5.13174e-05	-1.22148	-4.15888e-10
150804928	chr1:150804928:T:G	6.89889e-06	-1.09731e-10	-1.18786	3.35816e-05	-1.09731e-10	-0.443171	9.1945e-05	-1.09731e-10	-0.638323
150805038	chr1:150805038:T:C	7.78472e-05	0.94813	0.287394	9.14971e-06	-0.440764	-1.30266	4.34076e-05	-0.254384	-1.13449
150805089	chr1:150805089:T:C	0.00169841	0.406431	3.91179	3.91957e-06	-1.3655	-1.22567	1.42444e-05	-1.56013	-0.943021
150806925	chr1:150806925:G:A	3.26953e-05	-1.55934	1.92734	6.35753e-05	-1.54696	1.74203	0.000133458	-1.4556	1.18987
150807094	chr1:150807094:A:T	5.47233e-06	-1.09731e-10	-1.41952	1.24983e-05	-1.09731e-10	-1.43156	4.22276e-05	-1.09731e-10	-1.41644
150807279	chr1:150807279:C:T	5.83573e-06	-1.09731e-10	-1.35522	1.26256e-05	-1.09731e-10	-1.42142	4.15013e-05	-1.09731e-10	-1.43379
150808106	chr1:150808106:T:C	0.000629533	1.02969	2.29606	0.000364778	-0.211093	2.15323	0.000972976	-0.142875	1.86372
150808483	chr1:150808483:G:C	7.15254e-06	-1.09731e-10	-1.15176	1.75624e-05	-1.09731e-10	-1.09139	4.32706e-05	-1.09731e-10	-1.39204
150809592	chr1:150809592:G:C	3.34572e-05	0.391042	-4.15888e-10	7.8046e-05	0.400148	-4.15888e-10	0.0002217	0.24181	-4.15888e-10
150809646	chr1:150809646:A:C	0.000903371	1.21324	2.47367	4.64169e-06	-1.03429	-1.38778	1.0823e-05	-1.498	-1.27984
150809648	chr1:150809648:A:C	1.06167e-05	-0.631833	-0.124961	3.57712e-06	-1.53652	-1.14607	9.96693e-06	-1.48569	-1.37455
150809968	chr1:150809968:ACACAATGTGC:A	5.7847e-06	-1.09731e-10	-1.36401	1.2491e-05	-1.09731e-10	-1.43214	4.22938e-05	-1.09731e-10	-1.41487
150810321	chr1:150810321:C:T	1.87966e-06	-1.27622	-1.21191	3.93149e-06	-1.45675	-1.13138	9.55927e-06	-1.5444	-1.3576
150810763	chr1:150810763:A:AG	6.27034e-06	-1.28339	-4.15888e-10	1.21226e-05	-1.46208	-4.15888e-10	3.96665e-05	-1.47901	-4.15888e-10
150810982	chr1:150810982:C:T	3.12414e-06	-0.700605	-1.27946	1.30612e-05	-0.885875	-0.501628	2.95141e-05	-0.822029	-0.952616
150812015	chr1:150812015:A:G	5.42015e-06	-1.09731e-10	-1.4291	1.25482e-05	-1.09731e-10	-1.42757	4.14871e-05	-1.09731e-10	-1.43413
150812016	chr1:150812016:T:C	8.43755e-06	-1.09731e-10	-0.986532	1.51204e-05	-1.09731e-10	-1.24111	5.42132e-05	-1.09731e-10	-1.16659
150813675	chr1:150813675:A:G	5.84674e-06	-1.09731e-10	-1.35334	1.26013e-05	-1.09731e-10	-1.42335	4.15108e-05	-1.09731e-10	-1.43356
150814311	chr1:150814311:A:AT	5.51897e-06	-1.09731e-10	-1.41103	1.27668e-05	-1.09731e-10	-1.4103	4.38276e-05	-1.09731e-10	-1.37925
150814313	chr1:150814313:T:A	5.51887e-06	-1.09731e-10	-1.41105	1.27665e-05	-1.09731e-10	-1.41033	4.38261e-05	-1.09731e-10	-1.37928
150814831	chr1:150814831:ACT:A	5.86203e-06	-1.09731e-10	-1.35073	3.53308e-05	-1.09731e-10	-0.392396	6.68997e-05	-1.09731e-10	-0.95632
150815190	chr1:150815190:T:C	5.56022e-06	-1.09731e-10	-1.40359	1.28614e-05	-1.09731e-10	-1.40292	4.43204e-05	-1.09731e-10	-1.36807
150815589	chr1:150815589:G:A	1.0683e-05	-0.75057	-4.15888e-10	2.10553e-05	-0.909997	-4.15888e-10	5.32014e-05	-1.18543	-4.15888e-10
150815764	chr1:150815764:T:A	5.51146e-06	-1.09731e-10	-1.41239	3.09263e-05	-1.09731e-10	-0.525542	6.0328e-05	-1.09731e-10	-1.05972
150817388	chr1:150817388:A:C	3.55765e-05	0.452463	-4.15888e-10	8.54985e-05	0.491349	-4.15888e-10	0.000247266	0.35095	-4.15888e-10
150817440	chr1:150817440:G:A	3.89594e-05	0.543296	-4.15888e-10	9.37441e-05	0.583419	-4.15888e-10	0.000270175	0.439556	-4.15888e-10
150817477	chr1:150817477:T:A	4.76095e-06	-1.55878	-4.15888e-10	1.30466e-05	-1.38862	-4.15888e-10	3.9389e-05	-1.48603	-4.15888e-10
150817485	chr1:150817485:A:T	1.0821e-05	-0.873867	0.13613	4.75778e-06	-1.50081	-0.896558	1.40579e-05	-1.4921	-1.02423
150818286	chr1:150818286:A:G	5.67238e-06	-1.09731e-10	-1.38362	1.28305e-05	-1.09731e-10	-1.40533	4.15473e-05	-1.09731e-10	-1.43268
150818353	chr1:150818353:A:G	5.7943e-06	-1.09731e-10	-1.36235	1.26662e-05	-1.09731e-10	-1.41822	4.14881e-05	-1.09731e-10	-1.43411
150818761	chr1:150818761:A:AAACC	5.94002e-06	-1.09731e-10	-1.33751	1.25705e-05	-1.09731e-10	-1.4258	4.29467e-05	-1.09731e-10	-1.39955
150820149	chr1:150820149:T:C	9.94515e-06	-1.09731e-10	-0.822139	1.71712e-05	-1.09731e-10	-1.11391	6.40324e-05	-1.09731e-10	-1.00012
150820312	chr1:150820312:T:C	3.57702e-05	0.457891	-4.15888e-10	8.5963e-05	0.496767	-4.15888e-10	0.000248603	0.356344	-4.15888e-10
150820686	chr1:150820686:A:T	2.49786e-05	0.0987945	-4.15888e-10	9.54044e-05	0.600975	-4.15888e-10	0.000432277	0.909554	-4.15888e-10
150820840	chr1:150820840:G:A	1.23453e-05	-1.09731e-10	-0.605952	2.71149e-05	-1.09731e-10	-0.657065	7.79693e-05	-1.09731e-10	-0.803199
150821445	chr1:150821445:G:A	5.47091e-06	-1.09731e-10	-1.41978	1.26555e-05	-1.09731e-10	-1.41906	4.3217e-05	-1.09731e-10	-1.39328
150822029	chr1:150822029:G:A	1.11443e-05	-1.09731e-10	-0.708294	1.84545e-05	-1.09731e-10	-1.04184	6.86738e-05	-1.09731e-10	-0.930145
150822188	chr1:150822188:T:C	5.87118e-06	-1.09731e-10	-1.34917	1.3366e-05	-1.09731e-10	-1.36443	4.31054e-05	-1.09731e-10	-1.39587
150822425	chr1:150822425:G:A	2.82506e-05	-1.09731e-10	0.221891	2.51079e-05	-1.09731e-10	-0.733966	8.10208e-05	-1.09731e-10	-0.764808
150822889	chr1:150822889:G:A	1.74302e-05	-0.0679859	-0.193031	3.00848e-05	-0.405456	-0.147673	6.09999e-05	-0.638597	-0.410045
150823741	chr1:150823741:G:A	1.10138e-05	-1.09731e-10	-0.720076	1.87136e-05	-1.09731e-10	-1.0279	7.1476e-05	-1.09731e-10	-0.890152
150824032	chr1:150824032:G:A	5.47379e-06	-1.09731e-10	-1.41925	1.3144e-05	-1.09731e-10	-1.38119	4.18507e-05	-1.09731e-10	-1.42541
150824063	chr1:150824063:G:A	6.35436e-06	-1.09731e-10	-1.27008	1.28944e-05	-1.09731e-10	-1.40035	4.22868e-05	-1.09731e-10	-1.41504
150824206	chr1:150824206:G:T	3.85635e-05	0.533082	-4.15888e-10	9.27372e-05	0.57262	-4.15888e-10	0.000267453	0.429431	-4.15888e-10
150824494	chr1:150824494:C:T	0.000720104	1.08351	2.37666	0.000406327	-0.177073	2.22708	0.0010812	-0.106702	1.93302
150825272	chr1:150825272:T:C	0.00205491	1.74738	2.76138	5.57545e-06	-0.829481	-1.4093	1.20166e-05	-1.4089	-1.26432
150825346	chr1:150825346:G:A	5.58996e-06	-1.09731e-10	-1.39825	1.27919e-05	-1.09731e-10	-1.40834	4.15126e-05	-1.09731e-10	-1.43352
150826893	chr1:150826893:C:T	5.70836e-06	-1.09731e-10	-1.37729	3.68769e-05	-1.09731e-10	-0.349563	6.78681e-05	-1.09731e-10	-0.941947
150827279	chr1:150827279:C:T	0.000840224	0.732705	2.88174	1.16848e-05	-1.19494	-0.30392	2.5509e-05	-1.54508	-0.3754
150827641	chr1:150827641:T:C	5.4519e-06	-1.31636	-0.1069	7.08503e-06	-1.55612	-0.44305	2.04486e-05	-1.21984	-0.921763
150828179	chr1:150828179:A:G	0.00289069	1.91426	2.93577	6.15928e-06	-0.745687	-1.3935	1.29281e-05	-1.37304	-1.22707
150828519	chr1:150828519:G:A	0.000605041	0.74645	2.53962	9.90926e-06	-1.18767	-0.476012	2.1632e-05	-1.54399	-0.541348
150828990	chr1:150828990:T:C	5.0118e-05	0.842698	-0.0475423	8.28621e-06	-0.500399	-1.34216	3.65631e-05	-0.329838	-1.23064
150829796	chr1:150829796:AT:A	9.1489e-05	-0.204852	1.60185	8.33739e-05	-0.105371	0.571557	0.0023978	2.05678	0.566007
150830277	chr1:150830277:C:T	5.77765e-06	-1.09731e-10	-1.36523	1.24951e-05	-1.09731e-10	-1.43181	4.23556e-05	-1.09731e-10	-1.41341
150830340	chr1:150830340:A:G	4.79888e-06	-1.55084	-4.15888e-10	1.11037e-05	-1.54987	-4.15888e-10	3.67835e-05	-1.55447	-4.15888e-10
150830520	chr1:150830520:T:C	0.00263624	1.56706	3.19082	5.38969e-06	-0.905385	-1.36728	1.27226e-05	-1.44572	-1.17041
150830551	chr1:150830551:C:T	3.10355e-05	0.315907	-4.15888e-10	0.000121931	0.846308	-4.15888e-10	0.00056922	1.18475	-4.15888e-10
150830938	chr1:150830938:A:T	6.75409e-06	-1.09731e-10	-1.20908	1.26336e-05	-1.09731e-10	-1.42079	4.16886e-05	-1.09731e-10	-1.42928
150831488	chr1:150831488:T:A	5.59679e-06	-1.09731e-10	-1.39703	2.90689e-05	-1.09731e-10	-0.587481	5.88963e-05	-1.09731e-10	-1.08374
150831800	chr1:150831800:A:C	1.48118e-05	-1.09731e-10	-0.4238	3.4979e-05	-1.09731e-10	-0.402403	7.83664e-05	-1.09731e-10	-0.798119
150832008	chr1:150832008:G:C	5.41094e-06	-1.4308	-4.15888e-10	1.19773e-05	-1.47414	-4.15888e-10	3.69691e-05	-1.54943	-4.15888e-10
150832173	chr1:150832173:T:C	1.49915e-05	-1.09731e-10	-0.411743	1.81685e-05	-1.09731e-10	-1.05746	5.77344e-05	-1.09731e-10	-1.10366
150832427	chr1:150832427:G:A	5.48506e-06	-1.09731e-10	-1.4172	2.96197e-05	-1.09731e-10	-0.56871	5.88641e-05	-1.09731e-10	-1.08428
150833108	chr1:150833108:T:C	6.0545e-06	-1.09731e-10	-1.31842	1.2647e-05	-1.09731e-10	-1.41973	4.34339e-05	-1.09731e-10	-1.38827
150833320	chr1:150833320:A:G	1.15117e-05	-1.09731e-10	-0.675856	1.93523e-05	-1.09731e-10	-0.994338	7.43662e-05	-1.09731e-10	-0.850511
150833578	chr1:150833578:C:G	6.7798e-06	-1.09731e-10	-1.20528	1.33343e-05	-1.09731e-10	-1.36681	4.69776e-05	-1.09731e-10	-1.30984
150833724	chr1:150833724:AT:A	5.75752e-06	-1.09731e-10	-1.36872	3.81782e-05	-1.09731e-10	-0.314886	6.95426e-05	-1.09731e-10	-0.917574
150834258	chr1:150834258:T:A	3.7141e-05	0.495497	-4.15888e-10	8.9323e-05	0.535109	-4.15888e-10	0.000257894	0.393036	-4.15888e-10
150834955	chr1:150834955:A:T	2.00979e-05	-0.438925	0.320319	3.57748e-05	-0.749417	0.36951	7.24015e-05	-0.931937	0.054651
150835563	chr1:150835563:C:T	3.60379e-05	0.465347	-4.15888e-10	8.62336e-05	0.499911	-4.15888e-10	0.000250526	0.364048	-4.15888e-10
150835814	chr1:150835814:GTACAGA:G	0.00238453	1.55351	3.10403	5.29571e-06	-0.913328	-1.37692	1.24588e-05	-1.4467	-1.19038
150836413	chr1:150836413:C:G	0.00102331	0.793683	3.01789	1.28597e-05	-1.1679	-0.23515	2.73948e-05	-1.54051	-0.308654
150836640	chr1:150836640:C:T	7.79336e-06	-1.06595	-4.15888e-10	1.33337e-05	-1.36686	-4.15888e-10	4.39889e-05	-1.37558	-4.15888e-10
150836773	chr1:150836773:G:A	1.15123e-05	-1.09731e-10	-0.675808	3.81651e-05	-1.09731e-10	-0.315228	9.39066e-05	-1.09731e-10	-0.617213
150836912	chr1:150836912:C:T	3.75888e-05	0.507483	-4.15888e-10	9.03861e-05	0.546941	-4.15888e-10	0.000260888	0.404578	-4.15888e-10
150836960	chr1:150836960:G:A	2.73586e-05	0.189808	-4.15888e-10	6.19289e-05	0.168838	-4.15888e-10	0.000143407	-0.193825	-4.15888e-10
150837275	chr1:150837275:GAAT:G	3.56768e-05	0.455277	-4.15888e-10	8.57396e-05	0.494166	-4.15888e-10	0.000247945	0.353693	-4.15888e-10
150837443	chr1:150837443:T:C	0.00414634	1.91274	3.29802	6.50648e-06	-0.746646	-1.33771	1.43246e-05	-1.37384	-1.12369
150837731	chr1:150837731:T:G	5.8133e-06	-1.09731e-10	-1.35908	1.32467e-05	-1.09731e-10	-1.3734	4.28237e-05	-1.09731e-10	-1.40242
150838330	chr1:150838330:T:C	5.54711e-06	-1.09731e-10	-1.40595	1.28323e-05	-1.09731e-10	-1.40518	4.4186e-05	-1.09731e-10	-1.37111
150838426	chr1:150838426:C:T	1.03746e-05	-1.09731e-10	-0.779861	1.75857e-05	-1.09731e-10	-1.09006	6.46024e-05	-1.09731e-10	-0.991261
150838529	chr1:150838529:T:C	5.43213e-06	-1.09731e-10	-1.42689	2.41513e-05	-1.09731e-10	-0.77281	5.24896e-05	-1.09731e-10	-1.1989
150838864	chr1:150838864:A:G	5.52051e-06	-1.09731e-10	-1.41075	1.27702e-05	-1.09731e-10	-1.41003	4.3853e-05	-1.09731e-10	-1.37867
150838962	chr1:150838962:G:A	5.77322e-06	-1.09731e-10	-1.36599	3.86158e-05	-1.09731e-10	-0.303488	7.00982e-05	-1.09731e-10	-0.909616
150839236	chr1:150839236:T:C	0.00427384	1.93336	3.30769	6.55392e-06	-0.734854	-1.34223	1.45346e-05	-1.36863	-1.11435
150839318	chr1:150839318:T:C	0.000987049	1.14809	2.6274	1.22142e-05	-1.01889	-0.435658	2.35613e-05	-1.49748	-0.502427
150840382	chr1:150840382:A:T	0.000676192	1.10679	2.29047	0.000384353	-0.153293	2.14771	0.00102448	-0.0860327	1.85846
150840943	chr1:150840943:TTC:T	5.78067e-06	-1.09731e-10	-1.3647	1.2479e-05	-1.09731e-10	-1.4331	4.19974e-05	-1.09731e-10	-1.42191
150841202	chr1:150841202:G:A	2.89932e-06	-1.49531	-0.559442	7.23327e-06	-1.53728	-0.441182	1.73796e-05	-1.5543	-0.749915
150841583	chr1:150841583:AT:A	6.41406e-06	-1.09731e-10	-1.26073	2.0254e-05	-1.09731e-10	-0.948799	5.86033e-05	-1.09731e-10	-1.08872
150841698	chr1:150841698:A:G	0.00167056	0.848121	3.45357	4.19111e-06	-1.20862	-1.31556	1.26828e-05	-1.54154	-1.07773
150841841	chr1:150841841:C:T	7.66816e-06	-1.09731e-10	-1.08215	1.38005e-05	-1.09731e-10	-1.33244	4.96777e-05	-1.09731e-10	-1.25396
150842061	chr1:150842061:A:G	5.65892e-06	-1.09731e-10	-1.38599	1.24661e-05	-1.09731e-10	-1.43414	4.18536e-05	-1.09731e-10	-1.42534
150842199	chr1:150842199:A:G	5.42635e-06	-1.09731e-10	-1.42796	2.70049e-05	-1.09731e-10	-0.661132	5.55313e-05	-1.09731e-10	-1.14257
150842326	chr1:150842326:A:G	5.59477e-06	-1.09731e-10	-1.39739	3.35291e-05	-1.09731e-10	-0.444734	6.37182e-05	-1.09731e-10	-1.00504
150843772	chr1:150843772:C:A	3.83297e-05	0.527001	-4.15888e-10	9.22119e-05	0.56694	-4.15888e-10	0.000265922	0.423689	-4.15888e-10
150844410	chr1:150844410:G:A	7.23834e-05	0.924523	0.23823	8.89601e-06	-0.455584	-1.31596	4.17646e-05	-0.272502	-1.15496
150845163	chr1:150845163:A:G	5.46785e-06	-1.09731e-10	-1.42034	1.26479e-05	-1.09731e-10	-1.41966	4.31837e-05	-1.09731e-10	-1.39405
150845758	chr1:150845758:T:C	0.000791862	1.02963	2.52554	1.10174e-05	-1.07119	-0.486489	2.20929e-05	-1.51437	-0.549891
150845863	chr1:150845863:T:C	6.66769e-06	-1.22195	-4.15888e-10	1.18813e-05	-1.48219	-4.15888e-10	4.4993e-05	-1.35301	-4.15888e-10
150846482	chr1:150846482:AT:A	5.64418e-06	-1.09731e-10	-1.3886	1.54856e-05	-1.09731e-10	-1.21724	4.87426e-05	-1.09731e-10	-1.27296
150846616	chr1:150846616:T:A	4.8456e-06	-1.54115	-4.15888e-10	1.19558e-05	-1.47593	-4.15888e-10	3.70544e-05	-1.54713	-4.15888e-10
150846748	chr1:150846748:T:C	5.71394e-06	-1.09731e-10	-1.37631	1.30472e-05	-1.09731e-10	-1.38858	4.23688e-05	-1.09731e-10	-1.4131
150846994	chr1:150846994:A:G	0.00358855	1.98874	3.07754	6.47244e-06	-0.709789	-1.37981	1.35539e-05	-1.35591	-1.19693
150847004	chr1:150847004:A:T	6.96278e-05	0.738007	0.385932	8.41111e-06	-0.575184	-1.25241	3.95328e-05	-0.405239	-1.07714
150848077	chr1:150848077:G:A	5.88735e-06	-1.09731e-10	-1.34642	1.31695e-05	-1.09731e-10	-1.37924	4.86666e-05	-1.09731e-10	-1.27452
150848092	chr1:150848092:T:C	9.21692e-06	-1.09731e-10	-0.898183	1.60315e-05	-1.09731e-10	-1.1826	5.80449e-05	-1.09731e-10	-1.0983
150848328	chr1:150848328:C:T	6.2279e-06	-1.09731e-10	-1.29019	1.30233e-05	-1.09731e-10	-1.39041	4.26073e-05	-1.09731e-10	-1.40749
150848394	chr1:150848394:C:T	7.34298e-06	-1.09731e-10	-1.12548	1.24664e-05	-1.09731e-10	-1.43411	4.32209e-05	-1.09731e-10	-1.39319
150848857	chr1:150848857:T:C	8.76023e-06	-1.09731e-10	-0.949002	1.83507e-05	-1.09731e-10	-1.04748	5.06315e-05	-1.09731e-10	-1.23494
150849070	chr1:150849070:G:T	5.56857e-06	-1.40209	-4.15888e-10	1.11007e-05	-1.55014	-4.15888e-10	3.74736e-05	-1.53588	-4.15888e-10
150849215	chr1:150849215:A:C	0.000574682	1.67576	1.55883	5.31819e-06	-0.855142	-1.43088	1.04914e-05	-1.42267	-1.38628
150849603	chr1:150849603:T:A	5.73779e-06	-1.09731e-10	-1.37215	1.60102e-05	-1.09731e-10	-1.18393	5.02022e-05	-1.09731e-10	-1.24346
150849617	chr1:150849617:G:A	6.04477e-06	-1.09731e-10	-1.32003	1.82962e-05	-1.09731e-10	-1.05046	6.60274e-05	-1.09731e-10	-0.969444
150849692	chr1:150849692:G:A	1.64388e-05	-0.520784	0.201203	2.95358e-05	-0.817702	0.246156	6.06308e-05	-0.996801	-0.0579097
150850304	chr1:150850304:T:C	5.59645e-06	-1.09731e-10	-1.39709	1.24953e-05	-1.09731e-10	-1.4318	4.15826e-05	-1.09731e-10	-1.43183
150850642	chr1:150850642:C:T	1.15964e-05	-1.09731e-10	-0.668528	1.42508e-05	-1.09731e-10	-1.30033	4.14869e-05	-1.09731e-10	-1.43414
150850680	chr1:150850680:T:C	5.52757e-06	-1.09731e-10	-1.40948	1.40642e-05	-1.09731e-10	-1.31352	4.4473e-05	-1.09731e-10	-1.36463
150850765	chr1:150850765:C:T	3.17339e-06	-1.17335	-0.791074	7.46373e-06	-1.39205	-0.555047	1.26147e-05	-1.55867	-1.06598
150850899	chr1:150850899:G:A	5.80543e-06	-1.09731e-10	-1.36043	1.24889e-05	-1.09731e-10	-1.43231	4.23021e-05	-1.09731e-10	-1.41468
150851272	chr1:150851272:C:T	4.81185e-06	-1.54814	-4.15888e-10	1.11846e-05	-1.54261	-4.15888e-10	3.97584e-05	-1.47669	-4.15888e-10
150851659	chr1:150851659:G:A	7.43269e-06	-1.09731e-10	-1.11334	1.67129e-05	-1.09731e-10	-1.14097	4.65138e-05	-1.09731e-10	-1.31976
150851918	chr1:150851918:C:T	4.00397e-05	0.570648	-4.15888e-10	9.62449e-05	0.609747	-4.15888e-10	0.00027648	0.462624	-4.15888e-10
150853035	chr1:150853035:C:T	0.00247638	1.59734	3.09798	5.40921e-06	-0.891351	-1.3777	1.2515e-05	-1.44018	-1.19241
150853154	chr1:150853154:G:A	0.000642789	1.81964	1.52695	5.69895e-06	-0.787103	-1.42976	1.07814e-05	-1.39166	-1.39003
150853934	chr1:150853934:G:A	0.00433338	1.86186	3.39302	6.32859e-06	-0.769426	-1.34265	1.41849e-05	-1.38515	-1.12219
150854355	chr1:150854355:T:C	0.00229621	1.9249	2.69489	6.06003e-06	-0.740509	-1.41493	1.23061e-05	-1.37086	-1.27856
150854360	chr1:150854360:C:A	6.09231e-06	-1.09731e-10	-1.3122	1.33976e-05	-1.09731e-10	-1.36208	4.33062e-05	-1.09731e-10	-1.39122
150854515	chr1:150854515:T:C	5.36419e-06	-1.43948	-4.15888e-10	1.1193e-05	-1.54186	-4.15888e-10	3.67803e-05	-1.55455	-4.15888e-10
150854722	chr1:150854722:T:C	5.46532e-06	-1.09731e-10	-1.4208	1.26416e-05	-1.09731e-10	-1.42016	4.31484e-05	-1.09731e-10	-1.39487
150855519	chr1:150855519:A:G	5.42498e-06	-1.09731e-10	-1.42821	1.50615e-05	-1.09731e-10	-1.24501	4.9817e-05	-1.09731e-10	-1.25116
150856578	chr1:150856578:C:T	5.43773e-06	-1.09731e-10	-1.42586	1.25764e-05	-1.09731e-10	-1.42533	4.27508e-05	-1.09731e-10	-1.40413
150856671	chr1:150856671:G:A	3.38735e-05	0.403409	-4.15888e-10	8.13706e-05	0.441865	-4.15888e-10	0.000235727	0.303162	-4.15888e-10
150857219	chr1:150857219:C:T	5.43785e-06	-1.09731e-10	-1.42584	1.25768e-05	-1.09731e-10	-1.4253	4.27528e-05	-1.09731e-10	-1.40408
150857225	chr1:150857225:T:C	6.13073e-06	-1.09731e-10	-1.30591	1.24903e-05	-1.09731e-10	-1.4322	4.15072e-05	-1.09731e-10	-1.43365
150857880	chr1:150857880:A:G	5.78112e-06	-1.09731e-10	-1.36463	1.24897e-05	-1.09731e-10	-1.43224	4.22798e-05	-1.09731e-10	-1.4152
150859618	chr1:150859618:G:A	6.51732e-06	-1.09731e-10	-1.24476	1.26983e-05	-1.09731e-10	-1.41569	4.17075e-05	-1.09731e-10	-1.42883
150859632	chr1:150859632:C:T	0.000104635	-1.12337	2.65462	2.99075e-06	-1.55937	-1.30225	1.66096e-05	-1.29853	-1.051
150860497	chr1:150860497:T:C	6.0001e-06	-1.09731e-10	-1.32745	1.36313e-05	-1.09731e-10	-1.34478	4.37548e-05	-1.09731e-10	-1.38091
150860506	chr1:150860506:G:A	4.67989e-05	0.726637	-4.15888e-10	0.000112829	0.768726	-4.15888e-10	0.000323009	0.618167	-4.15888e-10
150860534	chr1:150860534:T:C	0.000695049	1.95149	1.47327	6.05555e-06	-0.728814	-1.42736	1.10245e-05	-1.36274	-1.39665
150860968	chr1:150860968:AAAG:A	1.02293e-05	-0.793968	-4.15888e-10	1.65328e-05	-1.1518	-4.15888e-10	4.54906e-05	-1.34201	-4.15888e-10
150861734	chr1:150861734:T:C	4.75839e-06	-1.55931	-4.15888e-10	1.10183e-05	-1.55759	-4.15888e-10	3.81457e-05	-1.5181	-4.15888e-10
150862099	chr1:150862099:A:G	5.75599e-06	-1.09731e-10	-1.36898	1.24823e-05	-1.09731e-10	-1.43284	4.21954e-05	-1.09731e-10	-1.4172
150862131	chr1:150862131:T:C	6.25251e-06	-1.09731e-10	-1.28624	1.25295e-05	-1.09731e-10	-1.42906	4.1488e-05	-1.09731e-10	-1.43411
150862861	chr1:150862861:G:A	5.46665e-06	-1.09731e-10	-1.42056	1.26426e-05	-1.09731e-10	-1.42008	4.316e-05	-1.09731e-10	-1.3946
150863190	chr1:150863190:C:T	0.0037272	2.05283	3.05136	6.59657e-06	-0.687949	-1.38265	1.36666e-05	-1.34172	-1.20284
150863963	chr1:150863963:T:C	1.85475e-05	-1.54924	1.35035	1.1208e-05	-1.54346	0.00294269	7.89831e-05	-0.828143	0.0378643
150866275	chr1:150866275:GGTCA:G	7.00213e-05	1.06323	0.066348	9.69848e-06	-0.355594	-1.32959	4.43623e-05	-0.168519	-1.19861
150866967	chr1:150866967:A:T	6.28198e-06	-1.09731e-10	-1.28154	1.81446e-05	-1.09731e-10	-1.05878	5.46323e-05	-1.09731e-10	-1.15889
150866995	chr1:150866995:C:T	1.4972e-05	-0.413045	-4.15888e-10	3.5038e-05	-0.400715	-4.15888e-10	8.0842e-05	-0.767016	-4.15888e-10
150867574	chr1:150867574:T:C	5.48373e-06	-1.09731e-10	-1.41744	2.95787e-05	-1.09731e-10	-0.570094	5.87846e-05	-1.09731e-10	-1.08563
150867608	chr1:150867608:G:A	4.86527e-06	-1.5371	-4.15888e-10	1.35247e-05	-1.35263	-4.15888e-10	4.20083e-05	-1.42165	-4.15888e-10
150867870	chr1:150867870:A:G	5.39333e-06	-1.09731e-10	-1.43406	2.29728e-05	-1.09731e-10	-0.822839	5.17573e-05	-1.09731e-10	-1.21295
150868044	chr1:150868044:G:C	6.5705e-06	-1.23663	-4.15888e-10	1.44986e-05	-1.2831	-4.15888e-10	4.17012e-05	-1.42898	-4.15888e-10
150868499	chr1:150868499:G:A	5.39471e-06	-1.09731e-10	-1.43381	2.26341e-05	-1.09731e-10	-0.83769	5.13047e-05	-1.09731e-10	-1.22173
150868579	chr1:150868579:G:A	5.64129e-06	-1.09731e-10	-1.38911	1.54667e-05	-1.09731e-10	-1.21846	4.86926e-05	-1.09731e-10	-1.27399
150868590	chr1:150868590:G:A	0.00424312	2.05248	3.18135	6.69525e-06	-0.688059	-1.36769	1.40998e-05	-1.34173	-1.17162
150868699	chr1:150868699:A:C	5.86717e-06	-1.09731e-10	-1.34985	1.33575e-05	-1.09731e-10	-1.36507	4.30857e-05	-1.09731e-10	-1.39632
150869191	chr1:150869191:T:C	5.23824e-06	-1.17083	-0.292412	6.00004e-06	-1.55638	-0.609007	1.58923e-05	-1.35296	-1.04072
150869260	chr1:150869260:A:G	0.00144842	1.44629	2.71271	1.45382e-05	-0.890074	-0.390299	2.59613e-05	-1.44503	-0.457878
150869540	chr1:150869540:ACTC:A	5.52978e-06	-1.09731e-10	-1.40908	1.4079e-05	-1.09731e-10	-1.31247	4.45061e-05	-1.09731e-10	-1.36389
150870220	chr1:150870220:C:T	1.13973e-06	-1.55621	-1.43222	3.1419e-06	-1.45487	-1.35745	1.10857e-05	-1.42629	-1.32757
150870314	chr1:150870314:CTTAA:C	1.17923e-05	-1.09731e-10	-0.651773	1.41531e-05	-1.09731e-10	-1.30721	4.14899e-05	-1.09731e-10	-1.43406
150870764	chr1:150870764:C:T	5.4369e-06	-1.09731e-10	-1.42601	1.34909e-05	-1.09731e-10	-1.35513	4.23892e-05	-1.09731e-10	-1.41262
150870781	chr1:150870781:T:A	5.463e-06	-1.09731e-10	-1.42123	2.87051e-05	-1.09731e-10	-0.600076	5.77169e-05	-1.09731e-10	-1.10396
150871229	chr1:150871229:T:C	5.43114e-06	-1.09731e-10	-1.42708	2.72323e-05	-1.09731e-10	-0.652747	5.58297e-05	-1.09731e-10	-1.13721
150873937	chr1:150873937:T:C	5.83965e-06	-1.09731e-10	-1.35455	1.35053e-05	-1.09731e-10	-1.35407	4.40921e-05	-1.09731e-10	-1.37323
150874443	chr1:150874443:G:T	3.69319e-05	0.489853	-4.15888e-10	8.83775e-05	0.524468	-4.15888e-10	0.000256329	0.38695	-4.15888e-10
150875171	chr1:150875171:C:T	5.10976e-06	-1.17161	-0.31646	5.89295e-06	-1.55607	-0.627326	1.57622e-05	-1.34995	-1.05195
150875306	chr1:150875306:A:G	5.71082e-06	-1.09731e-10	-1.37686	1.62203e-05	-1.09731e-10	-1.17089	4.92408e-05	-1.09731e-10	-1.26279
150876205	chr1:150876205:G:C	0.000687403	1.03543	2.37827	0.000397635	-0.206167	2.23455	0.00105855	-0.134971	1.94011
150876349	chr1:150876349:G:A	5.74609e-06	-1.09731e-10	-1.3707	1.31222e-05	-1.09731e-10	-1.38285	4.20268e-05	-1.09731e-10	-1.4212
150876501	chr1:150876501:G:A	5.54173e-06	-1.09731e-10	-1.40692	3.16023e-05	-1.09731e-10	-0.50392	6.13693e-05	-1.09731e-10	-1.0426
150877848	chr1:150877848:C:T	1.13192e-05	-1.09731e-10	-0.692727	3.83114e-05	-1.09731e-10	-0.311401	0.000108574	-1.09731e-10	-0.472085
150877889	chr1:150877889:T:C	1.66462e-05	1.0597	-1.36674	3.90281e-05	0.958686	-1.25155	3.72217e-05	-0.134235	-1.40839
150878022	chr1:150878022:A:G	5.78186e-06	-1.09731e-10	-1.3645	1.26755e-05	-1.09731e-10	-1.41748	4.14872e-05	-1.09731e-10	-1.43413
150878428	chr1:150878428:CA:C	0.000574786	0.879263	2.35551	1.24326e-05	-1.12568	-0.31115	2.27289e-05	-1.53038	-0.505503
150878664	chr1:150878664:C:T	1.15734e-05	-0.670517	-4.15888e-10	2.02697e-05	-0.948025	-4.15888e-10	6.12863e-05	-1.04396	-4.15888e-10
150878768	chr1:150878768:G:A	1.8708e-05	-1.09731e-10	-0.190272	2.26993e-05	-1.09731e-10	-0.834817	6.93068e-05	-1.09731e-10	-0.92097
150878838	chr1:150878838:G:A	6.68367e-06	-1.21956	-4.15888e-10	1.41281e-05	-1.30898	-4.15888e-10	4.32517e-05	-1.39248	-4.15888e-10
150879248	chr1:150879248:G:A	1.83505e-05	-0.209569	-4.15888e-10	2.39457e-05	-0.78136	-4.15888e-10	0.000104594	-0.509427	-4.15888e-10
150879319	chr1:150879319:T:C	9.44068e-06	-1.09731e-10	-0.874196	2.90592e-05	-1.09731e-10	-0.587814	7.51859e-05	-1.09731e-10	-0.83955
150879578	chr1:150879578:T:C	5.48181e-06	-1.09731e-10	-1.41779	1.69059e-05	-1.09731e-10	-1.12949	4.68877e-05	-1.09731e-10	-1.31176
150879713	chr1:150879713:G:A	6.31862e-06	-1.09731e-10	-1.27572	1.925e-05	-1.09731e-10	-0.999636	5.60045e-05	-1.09731e-10	-1.13408
150880585	chr1:150880585:A:AT	2.82417e-06	-1.11388	-0.967126	6.4145e-06	-1.33862	-0.759972	1.11444e-05	-1.55964	-1.18894
150880587	chr1:150880587:G:A	3.32094e-05	0.38361	-4.15888e-10	7.86347e-05	0.407664	-4.15888e-10	0.000225927	0.260697	-4.15888e-10
150881177	chr1:150881177:AG:A	1.01785e-05	-0.798949	-4.15888e-10	2.06949e-05	-0.927261	-4.15888e-10	6.03259e-05	-1.05975	-4.15888e-10
150881425	chr1:150881425:G:A	2.97722e-05	0.274351	-4.15888e-10	7.05012e-05	0.298481	-4.15888e-10	0.000204485	0.160983	-4.15888e-10
150882291	chr1:150882291:T:C	0.00022239	-0.0538426	2.33905	0.000186181	-0.941278	2.21085	0.000473684	-0.907351	1.90838
150882840	chr1:150882840:T:G	7.17359e-06	-1.09731e-10	-1.14882	1.34181e-05	-1.09731e-10	-1.36054	4.28874e-05	-1.09731e-10	-1.40094
150883602	chr1:150883602:CAT:C	2.9819e-05	0.275923	-4.15888e-10	6.97547e-05	0.287835	-4.15888e-10	0.000204514	0.161121	-4.15888e-10
150884139	chr1:150884139:CA:C	9.2862e-06	-1.09731e-10	-0.890695	1.27808e-05	-1.09731e-10	-1.4092	4.74781e-05	-1.09731e-10	-1.29924
150884323	chr1:150884323:A:G	1.98183e-06	-1.10502	-1.33018	3.84984e-06	-1.33603	-1.27309	8.86947e-06	-1.55926	-1.41764
150884330	chr1:150884330:G:A	0.000922211	2.04184	1.66571	1.13374e-05	-0.687421	-0.841622	1.88784e-05	-1.39235	-0.829144
150884396	chr1:150884396:T:C	5.16114e-06	-1.47807	-4.15888e-10	1.22032e-05	-1.45545	-4.15888e-10	4.83189e-05	-1.28169	-4.15888e-10
150884625	chr1:150884625:G:C	2.70505e-05	0.17848	-4.15888e-10	6.40404e-05	0.202365	-4.15888e-10	0.000186118	0.0668701	-4.15888e-10
150885737	chr1:150885737:C:T	6.11558e-06	-1.09731e-10	-1.30838	1.48149e-05	-1.09731e-10	-1.26152	4.29508e-05	-1.09731e-10	-1.39946
150886927	chr1:150886927:C:G	2.89936e-05	0.24785	-4.15888e-10	6.86734e-05	0.272212	-4.15888e-10	0.000199244	0.135016	-4.15888e-10
150887277	chr1:150887277:A:G	2.67123e-05	0.165901	-4.15888e-10	6.32142e-05	0.189379	-4.15888e-10	0.000184023	0.055547	-4.15888e-10
150887579	chr1:150887579:A:G	0.0114441	2.89242	3.33359	9.61048e-06	-0.364609	-1.32969	1.66132e-05	-1.2213	-1.12802
150887710	chr1:150887710:G:A	0.0103123	2.85229	3.26958	9.32816e-06	-0.385014	-1.3391	1.61696e-05	-1.23229	-1.14409
150887995	chr1:150887995:C:T	2.43982e-05	0.374988	-0.299702	1.05064e-05	-0.979477	-0.625693	1.3262e-05	-1.52205	-1.05256
150888217	chr1:150888217:TTA:T	0.00730577	2.77333	3.00387	8.90941e-06	-0.399354	-1.37069	1.51631e-05	-1.24027	-1.20038
150888415	chr1:150888415:C:T	5.49514e-06	-1.41536	-4.15888e-10	1.2437e-05	-1.43647	-4.15888e-10	3.832e-05	-1.51354	-4.15888e-10
150888753	chr1:150888753:C:T	0.00162436	2.4541	1.81955	6.93579e-06	-0.5871	-1.43335	1.20164e-05	-1.32571	-1.34753
150888994	chr1:150888994:G:A	5.96494e-06	-1.09731e-10	-1.33332	1.7177e-05	-1.09731e-10	-1.11358	5.34443e-05	-1.09731e-10	-1.18087
150889621	chr1:150889621:C:T	5.4356e-06	-1.09731e-10	-1.42625	1.94154e-05	-1.09731e-10	-0.991084	5.05063e-05	-1.09731e-10	-1.23742
150890394	chr1:150890394:G:A	5.71616e-06	-1.09731e-10	-1.37593	1.65556e-05	-1.09731e-10	-1.15043	4.55496e-05	-1.09731e-10	-1.34071
150891174	chr1:150891174:G:A	4.82777e-06	-1.54484	-4.15888e-10	1.10584e-05	-1.55396	-4.15888e-10	4.2895e-05	-1.40076	-4.15888e-10
150891637	chr1:150891637:T:G	0.0138087	3.0637	3.35013	1.05487e-05	-0.27461	-1.32654	1.7526e-05	-1.17281	-1.12302
150891688	chr1:150891688:T:G	6.33888e-06	-1.09731e-10	-1.27252	1.24677e-05	-1.09731e-10	-1.43401	4.2352e-05	-1.09731e-10	-1.4135
150892203	chr1:150892203:A:T	4.87178e-06	-1.53576	-4.15888e-10	1.13541e-05	-1.52757	-4.15888e-10	4.344e-05	-1.38813	-4.15888e-10
150892790	chr1:150892790:C:T	5.40611e-06	-1.09731e-10	-1.43169	1.36938e-05	-1.09731e-10	-1.34021	4.23637e-05	-1.09731e-10	-1.41322
150893284	chr1:150893284:A:G	0.00378996	3.3305	1.79038	1.09469e-05	-0.130388	-1.43371	1.5106e-05	-1.09151	-1.35291
150893782	chr1:150893782:C:A	6.48217e-06	-1.09731e-10	-1.25017	1.85087e-05	-1.09731e-10	-1.03891	5.64828e-05	-1.09731e-10	-1.12558
150894357	chr1:150894357:G:A	2.88283e-05	0.242134	-4.15888e-10	6.81911e-05	0.265164	-4.15888e-10	0.00019698	0.123588	-4.15888e-10
150894904	chr1:150894904:G:A	5.51752e-06	-1.09731e-10	-1.4113	1.78685e-05	-1.09731e-10	-1.07411	4.78361e-05	-1.09731e-10	-1.29173
150894985	chr1:150894985:C:T	7.05774e-06	-1.09731e-10	-1.1651	1.56226e-05	-1.09731e-10	-1.20843	6.42631e-05	-1.09731e-10	-0.996528
150895026	chr1:150895026:G:A	5.63021e-06	-1.09731e-10	-1.39108	1.24738e-05	-1.09731e-10	-1.43352	4.18651e-05	-1.09731e-10	-1.42506
150895642	chr1:150895642:C:T	2.46113e-05	0.0839802	-4.15888e-10	5.812e-05	0.105361	-4.15888e-10	0.000168587	-0.0320614	-4.15888e-10
150895806	chr1:150895806:A:T	1.9967e-05	-0.14227	0.0171253	9.11956e-06	-1.02252	-0.724203	3.58478e-05	-0.975295	-0.604938
150897353	chr1:150897353:G:A	7.41192e-06	-0.143965	-0.972169	3.58697e-06	-1.2735	-1.40634	8.71764e-06	-1.56003	-1.43413
150897364	chr1:150897364:G:A	6.0654e-06	-1.09731e-10	-1.31662	1.49506e-05	-1.09731e-10	-1.2524	4.31902e-05	-1.09731e-10	-1.3939
150897392	chr1:150897392:T:C	2.99431e-06	-0.95021	-1.0723	6.11582e-06	-1.21837	-0.9279	1.04537e-05	-1.54091	-1.27165
150897974	chr1:150897974:T:C	0.0204116	3.3082	3.49644	1.23153e-05	-0.141574	-1.30473	1.95555e-05	-1.10186	-1.0844
150898286	chr1:150898286:A:G	8.75905e-06	-1.09731e-10	-0.949136	1.5017e-05	-1.09731e-10	-1.24797	4.67265e-05	-1.09731e-10	-1.3152
150898628	chr1:150898628:C:T	0.000251782	0.0696643	2.33967	0.000197851	-0.866196	2.19656	0.000508368	-0.831103	1.9028
150898821	chr1:150898821:C:T	0.000882451	2.44308	1.2204	1.16353e-05	-0.482938	-1.02017	1.7372e-05	-1.29667	-1.00798
150898848	chr1:150898848:C:T	5.63617e-06	-1.09731e-10	-1.39002	1.27883e-05	-1.09731e-10	-1.40862	4.15202e-05	-1.09731e-10	-1.43333
150898930	chr1:150898930:A:AT	1.35141e-06	-1.5137	-1.30438	2.82301e-06	-1.49635	-1.42299	1.09641e-05	-1.37277	-1.39212
150898958	chr1:150898958:C:T	5.60498e-06	-1.09731e-10	-1.39557	1.5178e-05	-1.09731e-10	-1.2373	4.7963e-05	-1.09731e-10	-1.28908
150900085	chr1:150900085:A:C	5.56575e-06	-1.09731e-10	-1.40259	1.49301e-05	-1.09731e-10	-1.25377	4.73067e-05	-1.09731e-10	-1.30286
150900225	chr1:150900225:T:C	5.51513e-06	-1.09731e-10	-1.41173	1.81468e-05	-1.09731e-10	-1.05865	5.51704e-05	-1.09731e-10	-1.14909
150900883	chr1:150900883:A:C	2.91272e-05	0.25245	-4.15888e-10	6.88933e-05	0.275409	-4.15888e-10	0.000198931	0.133442	-4.15888e-10
150902016	chr1:150902016:A:G	6.21936e-06	-1.09731e-10	-1.29156	1.87395e-05	-1.09731e-10	-1.02652	5.47708e-05	-1.09731e-10	-1.15636
150902144	chr1:150902144:G:A	0.004564	3.32189	1.98485	1.09314e-05	-0.136839	-1.42867	1.5568e-05	-1.09405	-1.32024
150902162	chr1:150902162:G:T	5.72098e-06	-1.09731e-10	-1.37508	1.2468e-05	-1.09731e-10	-1.43398	4.18769e-05	-1.09731e-10	-1.42478
150902338	chr1:150902338:C:T	2.91687e-05	-1.09731e-10	0.253873	2.76623e-05	-1.09731e-10	-0.637079	8.5765e-05	-1.09731e-10	-0.707903
150902556	chr1:150902556:G:A	2.73452e-05	0.189318	-4.15888e-10	6.46606e-05	0.212003	-4.15888e-10	0.000187169	0.0725007	-4.15888e-10
150902562	chr1:150902562:G:C	7.06925e-06	-1.09731e-10	-1.16347	1.33773e-05	-1.09731e-10	-1.36359	4.77895e-05	-1.09731e-10	-1.29271
150902592	chr1:150902592:T:TG	3.04733e-05	0.297626	-4.15888e-10	7.21296e-05	0.321315	-4.15888e-10	0.000207845	0.17728	-4.15888e-10
150903065	chr1:150903065:C:G	4.86786e-06	-1.53657	-4.15888e-10	1.51076e-05	-1.24195	-4.15888e-10	4.21248e-05	-1.41888	-4.15888e-10
150903491	chr1:150903491:A:T	2.5356e-05	0.247091	-0.1333	1.14319e-05	-1.04584	-0.474905	1.44502e-05	-1.53757	-0.951238
150904460	chr1:150904460:A:G	2.92068e-05	0.255177	-4.15888e-10	6.90882e-05	0.278235	-4.15888e-10	0.000199471	0.136156	-4.15888e-10
150904561	chr1:150904561:T:C	2.83842e-05	0.226609	-4.15888e-10	6.71558e-05	0.249866	-4.15888e-10	0.000194127	0.108997	-4.15888e-10
150905623	chr1:150905623:TC:T	1.88001e-06	-1.05388	-1.43407	2.90586e-06	-1.51207	-1.37834	9.56079e-06	-1.55108	-1.35076
150905977	chr1:150905977:G:A	2.8465e-05	0.229453	-4.15888e-10	6.72043e-05	0.250587	-4.15888e-10	0.000194475	0.110788	-4.15888e-10
150906173	chr1:150906173:C:T	2.04866e-05	-0.099452	-4.15888e-10	4.7365e-05	-0.0992654	-4.15888e-10	0.00010263	-0.528388	-4.15888e-10
150906291	chr1:150906291:C:T	3.13557e-05	0.326171	-4.15888e-10	6.02032e-05	0.140576	-4.15888e-10	0.000130571	-0.287595	-4.15888e-10
150906625	chr1:150906625:A:G	0.0294882	3.34356	3.82897	1.32668e-05	-0.12384	-1.24804	2.16257e-05	-1.09105	-0.99458
150906726	chr1:150906726:C:CT	3.0778e-05	0.307576	-4.15888e-10	7.28536e-05	0.331302	-4.15888e-10	0.000209857	0.186915	-4.15888e-10
150906728	chr1:150906728:C:A	3.0768e-05	0.307251	-4.15888e-10	7.28294e-05	0.330969	-4.15888e-10	0.00020979	0.186594	-4.15888e-10
150907898	chr1:150907898:A:AC	5.49222e-06	-1.09731e-10	-1.41589	1.45394e-05	-1.09731e-10	-1.28029	4.49322e-05	-1.09731e-10	-1.35436
150907909	chr1:150907909:C:T	5.46935e-06	-1.09731e-10	-1.42006	1.43436e-05	-1.09731e-10	-1.29384	4.45101e-05	-1.09731e-10	-1.3638
150908688	chr1:150908688:T:C	4.95363e-06	-1.5191	-4.15888e-10	1.12544e-05	-1.53639	-4.15888e-10	3.65826e-05	-1.55994	-4.15888e-10
150909111	chr1:150909111:G:A	6.16586e-06	-1.09731e-10	-1.3002	1.46728e-05	-1.09731e-10	-1.27115	4.28247e-05	-1.09731e-10	-1.4024
150909170	chr1:150909170:A:G	6.08423e-06	-1.09731e-10	-1.31352	1.2483e-05	-1.09731e-10	-1.43278	4.1842e-05	-1.09731e-10	-1.42561
150909187	chr1:150909187:G:A	3.25062e-05	0.567108	-0.204899	1.28607e-05	-0.870975	-0.532	1.45374e-05	-1.48966	-0.993136
150909356	chr1:150909356:T:A	2.75882e-05	-1.09731e-10	0.198163	2.66332e-05	-1.09731e-10	-0.674992	8.27134e-05	-1.09731e-10	-0.744131
150909826	chr1:150909826:C:T	2.78974e-05	0.209308	-4.15888e-10	6.59305e-05	0.231451	-4.15888e-10	0.000190755	0.0914746	-4.15888e-10
150910334	chr1:150910334:TG:T	0.000801164	-0.388976	3.95582	4.59515e-06	-1.43872	-0.99343	2.08586e-05	-1.51317	-0.608572
150910372	chr1:150910372:C:T	1.02943e-05	-1.09731e-10	-0.787637	1.77972e-05	-1.09731e-10	-1.07811	6.76789e-05	-1.09731e-10	-0.944739
150910561	chr1:150910561:C:T	0.00133555	2.5133	1.56458	1.37711e-05	-0.445947	-0.888629	2.02338e-05	-1.28067	-0.871483
150910729	chr1:150910729:T:G	2.85191e-05	-1.09731e-10	0.231351	2.731e-05	-1.09731e-10	-0.649897	8.46905e-05	-1.09731e-10	-0.72051
150911446	chr1:150911446:T:A	4.841e-06	-1.5421	-4.15888e-10	1.13057e-05	-1.53184	-4.15888e-10	4.09544e-05	-1.44706	-4.15888e-10
150911795	chr1:150911795:A:G	5.02979e-05	0.0208487	0.777892	8.66708e-06	-0.972317	-0.825301	4.63845e-05	-0.879723	-0.442825
150912300	chr1:150912300:G:A	2.14883e-06	-1.01803	-1.33627	4.08251e-06	-1.2716	-1.27884	8.91983e-06	-1.55122	-1.42002
150913074	chr1:150913074:G:A	6.22487e-06	-1.09731e-10	-1.29067	1.29225e-05	-1.09731e-10	-1.39818	4.46136e-05	-1.09731e-10	-1.36148
150913237	chr1:150913237:T:C	5.63112e-06	-1.09731e-10	-1.39092	2.10909e-05	-1.09731e-10	-0.908309	6.18962e-05	-1.09731e-10	-1.03405
150913859	chr1:150913859:T:C	3.06111e-05	0.30214	-4.15888e-10	7.2459e-05	0.325871	-4.15888e-10	0.000208761	0.181675	-4.15888e-10
150914199	chr1:150914199:T:C	6.285e-06	-1.09731e-10	-1.28106	1.24681e-05	-1.09731e-10	-1.43398	4.21387e-05	-1.09731e-10	-1.41855
150914276	chr1:150914276:C:T	0.00422549	3.42333	1.80634	1.1492e-05	-0.082022	-1.43348	1.55812e-05	-1.06346	-1.34999
150914901	chr1:150914901:T:C	0.00124589	2.39605	1.61233	1.32182e-05	-0.507395	-0.868158	2.00492e-05	-1.31062	-0.850707
150914966	chr1:150914966:A:G	0.00127671	2.47857	1.55424	1.34645e-05	-0.465001	-0.892093	1.99697e-05	-1.28988	-0.875419
150915011	chr1:150915011:A:C	2.72015e-05	-1.09731e-10	0.184047	2.64197e-05	-1.09731e-10	-0.68304	8.20873e-05	-1.09731e-10	-0.75173
150915218	chr1:150915218:C:A	5.51288e-06	-1.09731e-10	-1.41214	1.79287e-05	-1.09731e-10	-1.07075	4.79371e-05	-1.09731e-10	-1.28962
150915825	chr1:150915825:C:G	5.44894e-06	-1.09731e-10	-1.4238	1.36588e-05	-1.09731e-10	-1.34277	4.20787e-05	-1.09731e-10	-1.41997
150916054	chr1:150916054:A:T	1.12442e-05	-1.09731e-10	-0.699371	1.36611e-05	-1.09731e-10	-1.3426	5.36558e-05	-1.09731e-10	-1.17692
150916220	chr1:150916220:C:A	5.8965e-06	-1.09731e-10	-1.34487	1.57809e-05	-1.09731e-10	-1.19835	4.42271e-05	-1.09731e-10	-1.37018
150916621	chr1:150916621:A:G	0.020263	3.12742	3.66991	1.1471e-05	-0.23978	-1.27755	1.93971e-05	-1.15645	-1.03794
150916917	chr1:150916917:C:T	7.44456e-06	-1.09731e-10	-1.11174	2.25924e-05	-1.09731e-10	-0.839538	6.60224e-05	-1.09731e-10	-0.969519
150917013	chr1:150917013:C:T	0.0212924	3.02535	3.82153	1.11716e-05	-0.293827	-1.24994	1.96772e-05	-1.18545	-0.994599
150917167	chr1:150917167:T:C	0.0218839	3.28225	3.59203	1.22977e-05	-0.156838	-1.2909	1.98874e-05	-1.10981	-1.05962
150917401	chr1:150917401:T:C	2.13145e-05	0.203708	-0.263545	9.87266e-06	-1.07124	-0.596137	1.32538e-05	-1.54237	-1.03286
150918733	chr1:150918733:G:C	0.00115783	2.35556	1.57952	1.27778e-05	-0.527903	-0.881539	1.9568e-05	-1.32089	-0.864728
150919425	chr1:150919425:G:A	3.18555e-05	0.341985	-4.15888e-10	7.53987e-05	0.365641	-4.15888e-10	0.000216884	0.219848	-4.15888e-10
150919533	chr1:150919533:C:T	0.0185567	3.1311	3.57826	1.13163e-05	-0.237899	-1.29301	1.89226e-05	-1.15591	-1.06325
150919768	chr1:150919768:A:G	0.00374189	3.39492	1.7132	1.1309e-05	-0.0974136	-1.43414	1.5222e-05	-1.07256	-1.36421
150920388	chr1:150920388:A:G	2.92589e-05	0.256961	-4.15888e-10	6.92172e-05	0.2801	-4.15888e-10	0.000199825	0.13793	-4.15888e-10
150920394	chr1:150920394:C:A	1.32446e-05	-0.535631	-4.15888e-10	3.27298e-05	-0.468864	-4.15888e-10	0.000160285	-0.0825582	-4.15888e-10
150920620	chr1:150920620:T:C	5.49713e-06	-1.09731e-10	-1.415	1.81517e-05	-1.09731e-10	-1.05838	4.83147e-05	-1.09731e-10	-1.28178
150921087	chr1:150921087:A:G	4.68804e-05	0.0603212	0.668055	8.39689e-06	-0.947681	-0.881607	4.42564e-05	-0.853954	-0.515558
150921112	chr1:150921112:G:A	0.00011835	-0.88564	2.54007	8.42613e-05	-0.797901	1.27467	0.00159258	0.984809	1.22879
150921184	chr1:150921184:C:A	0.0202848	3.27821	3.5202	1.21338e-05	-0.158613	-1.30254	1.94847e-05	-1.1112	-1.07868
150921408	chr1:150921408:G:A	5.53825e-06	-1.09731e-10	-1.40754	1.76256e-05	-1.09731e-10	-1.0878	4.74258e-05	-1.09731e-10	-1.30035
150921753	chr1:150921753:A:G	1.03055e-05	-1.09731e-10	-0.78655	1.32637e-05	-1.09731e-10	-1.37212	5.09849e-05	-1.09731e-10	-1.22798
150922027	chr1:150922027:A:G	1.02551e-05	-1.09731e-10	-0.791451	1.32437e-05	-1.09731e-10	-1.37363	5.08443e-05	-1.09731e-10	-1.23075
150922119	chr1:150922119:T:G	7.96208e-06	-1.09731e-10	-1.04453	1.75472e-05	-1.09731e-10	-1.09226	5.33623e-05	-1.09731e-10	-1.18241
150924077	chr1:150924077:G:A	6.1812e-06	-1.09731e-10	-1.29771	2.56291e-05	-1.09731e-10	-0.713423	7.55275e-05	-1.09731e-10	-0.835017
150924549	chr1:150924549:C:T	0.00162607	2.56649	1.70821	1.50991e-05	-0.417767	-0.82475	2.18815e-05	-1.26645	-0.807428
150925001	chr1:150925001:C:T	0.000970525	2.37026	1.38836	1.21419e-05	-0.509795	-0.950695	1.8286e-05	-1.31584	-0.937533
150925201	chr1:150925201:A:T	0.0394565	3.99166	3.47207	1.78858e-05	0.238828	-1.31197	2.4328e-05	-0.87576	-1.09213
150925448	chr1:150925448:G:C	6.08327e-06	-1.09731e-10	-1.31368	1.49019e-05	-1.09731e-10	-1.25566	4.31239e-05	-1.09731e-10	-1.39544
150926942	chr1:150926942:A:G	6.15762e-06	-1.09731e-10	-1.30153	1.46964e-05	-1.09731e-10	-1.26955	4.28506e-05	-1.09731e-10	-1.40179
150926947	chr1:150926947:G:A	6.0988e-06	-1.09731e-10	-1.31113	1.48597e-05	-1.09731e-10	-1.2585	4.30664e-05	-1.09731e-10	-1.39677
150928198	chr1:150928198:T:C	2.86478e-05	0.235853	-4.15888e-10	6.76683e-05	0.257469	-4.15888e-10	0.000195709	0.117117	-4.15888e-10
150928359	chr1:150928359:C:A	2.71809e-05	-1.09731e-10	0.18329	2.63929e-05	-1.09731e-10	-0.684056	8.19905e-05	-1.09731e-10	-0.75291
150929323	chr1:150929323:T:C	6.39038e-06	-1.09731e-10	-1.26443	1.96207e-05	-1.09731e-10	-0.980564	5.68836e-05	-1.09731e-10	-1.11851
150929727	chr1:150929727:T:A	1.19088e-05	-0.641944	-4.15888e-10	1.84553e-05	-1.0418	-4.15888e-10	4.90866e-05	-1.26593	-4.15888e-10
150930724	chr1:150930724:G:A	5.55005e-06	-1.09731e-10	-1.40542	1.749e-05	-1.09731e-10	-1.09552	4.72062e-05	-1.09731e-10	-1.30499
150930730	chr1:150930730:G:T	0.000991339	2.37046	1.40937	1.2018e-05	-0.518626	-0.952117	1.82809e-05	-1.31699	-0.936668
150930758	chr1:150930758:G:C	0.0158628	3.08133	3.47117	1.08535e-05	-0.262513	-1.31015	1.81427e-05	-1.17001	-1.09123
150931219	chr1:150931219:C:T	1.77423e-05	-0.243271	-4.15888e-10	4.19457e-05	-0.220773	-4.15888e-10	9.33129e-05	-0.623555	-4.15888e-10
150931883	chr1:150931883:T:C	0.00358837	-0.420915	5.48715	0.0021084	-0.512018	4.20856	0.0240657	0.806877	4.12215
150932971	chr1:150932971:G:T	6.72833e-06	-1.09731e-10	-1.2129	1.41765e-05	-1.09731e-10	-1.30556	4.16386e-05	-1.09731e-10	-1.43049
150933616	chr1:150933616:ATC:A	0.00336998	3.2951	1.70834	1.07339e-05	-0.149609	-1.43413	1.47539e-05	-1.10304	-1.36497
150934108	chr1:150934108:C:A	6.94346e-06	-1.09731e-10	-1.18142	1.31545e-05	-1.09731e-10	-1.38039	4.66244e-05	-1.09731e-10	-1.31739
150935225	chr1:150935225:G:T	0.000940747	2.41721	1.31024	1.17764e-05	-0.494646	-0.996408	1.77166e-05	-1.30496	-0.980054
150935572	chr1:150935572:A:G	5.76375e-06	-1.09731e-10	-1.36764	1.525e-05	-1.09731e-10	-1.23257	4.74039e-05	-1.09731e-10	-1.30081
150935634	chr1:150935634:T:G	3.05742e-05	0.300931	-4.15888e-10	7.22899e-05	0.323535	-4.15888e-10	0.000208452	0.180195	-4.15888e-10
150935887	chr1:150935887:T:G	5.94327e-06	-1.09731e-10	-1.33697	2.48806e-05	-1.09731e-10	-0.743062	7.15569e-05	-1.09731e-10	-0.88902
150936837	chr1:150936837:T:A	1.36678e-05	-1.09731e-10	-0.504184	1.3371e-05	-1.09731e-10	-1.36406	4.18277e-05	-1.09731e-10	-1.42595
150936895	chr1:150936895:C:T	2.65657e-05	0.160396	-4.15888e-10	6.1455e-05	0.161155	-4.15888e-10	0.000180751	0.0376043	-4.15888e-10
150937187	chr1:150937187:AAAAAAAAAAAG:A	0.015487	2.80983	3.7187	9.60441e-06	-0.423888	-1.27104	1.79342e-05	-1.24705	-1.02576
150937338	chr1:150937338:A:G	5.6899e-06	-1.09731e-10	-1.38053	2.1826e-05	-1.09731e-10	-0.874047	6.37887e-05	-1.09731e-10	-1.00394
150937406	chr1:150937406:C:T	1.3958e-05	-1.09731e-10	-0.483169	2.24697e-05	-1.09731e-10	-0.844982	8.84215e-05	-1.09731e-10	-0.677398
150937522	chr1:150937522:G:T	5.53399e-06	-1.09731e-10	-1.40831	1.47326e-05	-1.09731e-10	-1.26709	4.67764e-05	-1.09731e-10	-1.31413
150938435	chr1:150938435:C:T	0.00105684	2.32622	1.51759	1.22741e-05	-0.541602	-0.908055	1.8928e-05	-1.32782	-0.891054
150938861	chr1:150938861:C:T	3.16158e-05	0.334432	-4.15888e-10	7.39542e-05	0.346296	-4.15888e-10	0.000210836	0.191569	-4.15888e-10
150938876	chr1:150938876:C:T	8.82875e-06	-1.49697	0.555764	1.8858e-05	-1.55157	0.531358	4.08659e-05	-1.54965	0.100427
150938917	chr1:150938917:C:T	1.3139e-05	-0.543637	-4.15888e-10	3.00313e-05	-0.554909	-4.15888e-10	7.63173e-05	-0.824614	-4.15888e-10
150939018	chr1:150939018:A:G	3.48715e-05	-1.21716	1.64961	1.36254e-05	-1.47956	0.13435	5.41115e-05	-1.3164	0.147937
150940666	chr1:150940666:A:G	0.00105728	2.38785	1.45638	1.24343e-05	-0.503979	-0.932716	1.87648e-05	-1.31121	-0.91632
150940716	chr1:150940716:C:T	7.07869e-06	-1.09731e-10	-1.16213	1.24691e-05	-1.09731e-10	-1.4339	4.2869e-05	-1.09731e-10	-1.40137
150940781	chr1:150940781:C:T	2.94112e-06	-0.874773	-1.16566	2.62826e-06	-1.55671	-1.43412	9.99332e-06	-1.45959	-1.398
150941066	chr1:150941066:G:A	5.50674e-06	-1.09731e-10	-1.41325	1.80171e-05	-1.09731e-10	-1.06583	4.80902e-05	-1.09731e-10	-1.28644
150941579	chr1:150941579:C:T	4.76358e-06	-1.55822	-4.15888e-10	1.1028e-05	-1.55671	-4.15888e-10	3.83801e-05	-1.51198	-4.15888e-10
150942089	chr1:150942089:G:A	5.67746e-06	-1.09731e-10	-1.38272	1.24764e-05	-1.09731e-10	-1.43331	4.17553e-05	-1.09731e-10	-1.42769
150942216	chr1:150942216:G:A	7.33651e-06	-1.09731e-10	-1.12636	2.26792e-05	-1.09731e-10	-0.835702	6.73931e-05	-1.09731e-10	-0.948971
150942255	chr1:150942255:A:G	5.45006e-06	-1.09731e-10	-1.4236	1.41244e-05	-1.09731e-10	-1.30924	4.44968e-05	-1.09731e-10	-1.3641
150942362	chr1:150942362:G:A	2.12926e-05	-0.0101282	-0.0507359	8.89124e-06	-0.946679	-0.825404	3.62585e-05	-0.883459	-0.68538
150943151	chr1:150943151:T:G	5.92891e-06	-1.09731e-10	-1.33938	2.47258e-05	-1.09731e-10	-0.749301	7.11313e-05	-1.09731e-10	-0.894986
150943399	chr1:150943399:G:A	0.0155396	3.09275	3.43917	1.0871e-05	-0.255805	-1.31525	1.80504e-05	-1.16659	-1.09976
150943501	chr1:150943501:C:T	5.51046e-06	-1.09731e-10	-1.41258	1.79592e-05	-1.09731e-10	-1.06905	4.79948e-05	-1.09731e-10	-1.28842
150943680	chr1:150943680:A:G	5.47876e-06	-1.09731e-10	-1.41834	1.4639e-05	-1.09731e-10	-1.27346	4.54742e-05	-1.09731e-10	-1.34237
150943746	chr1:150943746:A:G	9.94823e-06	-0.821829	-4.15888e-10	2.02709e-05	-0.947964	-4.15888e-10	5.85461e-05	-1.0897	-4.15888e-10
150944181	chr1:150944181:C:T	0.000882453	2.25097	1.41251	1.13049e-05	-0.57982	-0.952096	1.77733e-05	-1.34598	-0.935839
150944290	chr1:150944290:C:T	6.88629e-06	-1.09731e-10	-1.18969	1.69876e-05	-1.09731e-10	-1.12467	4.99573e-05	-1.09731e-10	-1.24835
150944291	chr1:150944291:G:A	5.57329e-06	-1.09731e-10	-1.40124	1.2818e-05	-1.09731e-10	-1.4063	4.15163e-05	-1.09731e-10	-1.43343
150945156	chr1:150945156:A:G	5.63565e-06	-1.09731e-10	-1.39011	1.24977e-05	-1.09731e-10	-1.43161	4.16936e-05	-1.09731e-10	-1.42917
150945608	chr1:150945608:C:T	0.0166232	2.95495	3.64438	1.04532e-05	-0.32895	-1.28129	1.83203e-05	-1.20598	-1.04552
150945623	chr1:150945623:G:T	1.19363e-05	-0.639643	-4.15888e-10	2.81681e-05	-0.61896	-4.15888e-10	6.77756e-05	-0.943312	-4.15888e-10
150945937	chr1:150945937:A:G	5.86308e-06	-1.09731e-10	-1.35055	2.39978e-05	-1.09731e-10	-0.779189	6.92659e-05	-1.09731e-10	-0.921561
150946024	chr1:150946024:T:C	2.55585e-05	-1.09731e-10	0.121745	2.52525e-05	-1.09731e-10	-0.728224	7.85899e-05	-1.09731e-10	-0.79527
150947217	chr1:150947217:C:T	5.89483e-06	-1.09731e-10	-1.34515	1.57979e-05	-1.09731e-10	-1.19727	4.42584e-05	-1.09731e-10	-1.36947
150947366	chr1:150947366:C:T	0.000421839	2.4426	0.482804	0.00066092	0.511429	2.02505	0.00172787	0.653815	1.64132
150947434	chr1:150947434:C:T	0.000154075	-0.171287	2.0895	0.000132172	-1.02195	1.94891	0.000347391	-0.983307	1.67425
150947850	chr1:150947850:A:C	8.16342e-06	-1.09731e-10	-1.01956	2.4742e-05	-1.09731e-10	-0.748649	7.23188e-05	-1.09731e-10	-0.878429
150947950	chr1:150947950:G:C	1.39812e-05	-1.09731e-10	-0.481513	2.24977e-05	-1.09731e-10	-0.843736	8.85513e-05	-1.09731e-10	-0.675932
150948588	chr1:150948588:T:C	1.61619e-05	-0.254398	-0.082171	7.92122e-06	-1.09454	-0.793066	3.12065e-05	-1.0414	-0.677485
150948939	chr1:150948939:A:G	1.08827e-05	0.589795	-1.32185	3.11807e-05	0.648383	-1.16573	2.78896e-05	-0.455903	-1.37536
150950036	chr1:150950036:C:T	0.0155125	3.17062	3.35956	1.11843e-05	-0.21545	-1.32719	1.80969e-05	-1.14357	-1.1202
150950623	chr1:150950623:T:C	3.31613e-06	-1.03045	-0.889974	2.79931e-06	-1.5602	-1.36757	1.11236e-05	-1.49984	-1.25061
150951298	chr1:150951298:T:A	0.0195304	3.15658	3.60392	1.15245e-05	-0.222804	-1.28987	1.92159e-05	-1.14778	-1.05599
150951691	chr1:150951691:G:A	3.45137e-06	-1.08223	-0.798223	2.9016e-06	-1.55884	-1.33304	1.16844e-05	-1.50926	-1.19201
150952310	chr1:150952310:G:A	9.12395e-06	-0.908321	-4.15888e-10	1.27504e-05	-1.41159	-4.15888e-10	4.64742e-05	-1.32062	-4.15888e-10
150952314	chr1:150952314:T:C	5.51571e-06	-1.09731e-10	-1.41162	1.78453e-05	-1.09731e-10	-1.07541	4.78254e-05	-1.09731e-10	-1.29196
150953459	chr1:150953459:G:A	5.52193e-06	-1.09731e-10	-1.4105	1.46438e-05	-1.09731e-10	-1.27313	4.65461e-05	-1.09731e-10	-1.31907
150953824	chr1:150953824:G:A	5.95525e-06	-1.09731e-10	-1.33495	1.24662e-05	-1.09731e-10	-1.43413	4.21802e-05	-1.09731e-10	-1.41756
150954395	chr1:150954395:A:C	5.54487e-06	-1.09731e-10	-1.40635	1.75473e-05	-1.09731e-10	-1.09225	4.73008e-05	-1.09731e-10	-1.30299
150954448	chr1:150954448:A:G	6.18877e-06	-1.09731e-10	-1.29649	1.46691e-05	-1.09731e-10	-1.2714	4.27859e-05	-1.09731e-10	-1.4033
150954676	chr1:150954676:G:A	0.00100016	2.29802	1.49067	1.19658e-05	-0.555694	-0.919402	1.85809e-05	-1.33463	-0.902744
150954893	chr1:150954893:G:T	0.000952385	2.2545	1.48525	1.16632e-05	-0.577976	-0.922733	1.83385e-05	-1.3451	-0.905414
150955066	chr1:150955066:A:G	2.94871e-05	0.26473	-4.15888e-10	6.96634e-05	0.286526	-4.15888e-10	0.000201246	0.145017	-4.15888e-10
150955765	chr1:150955765:T:C	5.50427e-06	-1.09731e-10	-1.4137	1.80437e-05	-1.09731e-10	-1.06435	4.8135e-05	-1.09731e-10	-1.2855
150955984	chr1:150955984:C:G	2.88868e-05	0.244162	-4.15888e-10	6.84052e-05	0.2683	-4.15888e-10	0.000197874	0.128117	-4.15888e-10
150956002	chr1:150956002:G:C	2.4738e-05	0.0891175	-4.15888e-10	5.86839e-05	0.115015	-4.15888e-10	0.000170689	-0.0196682	-4.15888e-10
150956095	chr1:150956095:A:AAAAAAT	3.52946e-05	0.444505	-4.15888e-10	8.39007e-05	0.472484	-4.15888e-10	0.000239534	0.319182	-4.15888e-10
150956282	chr1:150956282:A:G	0.000135575	-0.338488	2.12879	0.000124745	-1.12421	1.99334	0.000326124	-1.0876	1.71537
150956411	chr1:150956411:T:A	6.94305e-06	-1.09731e-10	-1.18148	1.34303e-05	-1.09731e-10	-1.35963	4.15689e-05	-1.09731e-10	-1.43216
150957036	chr1:150957036:G:T	1.75487e-05	-1.09731e-10	-0.254245	4.34952e-05	-1.09731e-10	-0.1845	0.000114151	-1.09731e-10	-0.421992
150957076	chr1:150957076:C:T	6.46517e-06	-1.09731e-10	-1.25279	2.82551e-05	-1.09731e-10	-0.615874	8.25931e-05	-1.09731e-10	-0.745587
150957087	chr1:150957087:G:A	0.000972825	2.36474	1.39624	1.19385e-05	-0.519062	-0.958317	1.81764e-05	-1.31724	-0.94215
150957210	chr1:150957210:A:G	2.89826e-05	-1.09731e-10	0.247473	2.75937e-05	-1.09731e-10	-0.63956	8.55275e-05	-1.09731e-10	-0.710675
150958450	chr1:150958450:C:T	7.7251e-06	-1.07475	-4.15888e-10	1.3224e-05	-1.37511	-4.15888e-10	4.3703e-05	-1.3821	-4.15888e-10
150958822	chr1:150958822:G:A	5.81291e-06	-1.09731e-10	-1.35914	2.32933e-05	-1.09731e-10	-0.808985	6.75725e-05	-1.09731e-10	-0.946312
150958986	chr1:150958986:G:A	0.0134621	3.03212	3.35629	1.04018e-05	-0.288195	-1.32697	1.73733e-05	-1.18413	-1.12045
150959062	chr1:150959062:A:C	5.4567e-06	-1.09731e-10	-1.42238	1.87796e-05	-1.09731e-10	-1.02438	4.94246e-05	-1.09731e-10	-1.25907
150959406	chr1:150959406:C:T	9.82063e-06	-1.09731e-10	-0.834739	1.7015e-05	-1.09731e-10	-1.12306	5.28067e-05	-1.09731e-10	-1.19287
150959797	chr1:150959797:C:T	0.000141482	-0.209869	2.04282	0.000123529	-1.04624	1.90556	0.000324813	-1.0079	1.63164
150960025	chr1:150960025:A:G	0.00264494	3.1261	1.63508	9.81358e-06	-0.239674	-1.43371	1.38851e-05	-1.15363	-1.37507
150960089	chr1:150960089:A:C	5.48072e-06	-1.09731e-10	-1.41799	1.49835e-05	-1.09731e-10	-1.2502	4.53647e-05	-1.09731e-10	-1.34478
150960220	chr1:150960220:T:A	2.53014e-06	-1.53568	-0.65527	5.80166e-06	-1.55533	-0.643671	1.5958e-05	-1.47253	-0.917025
150961124	chr1:150961124:C:T	5.6425e-06	-1.09731e-10	-1.3889	1.26959e-05	-1.09731e-10	-1.41587	4.14878e-05	-1.09731e-10	-1.43411
150961247	chr1:150961247:A:G	6.03126e-06	-1.09731e-10	-1.32227	1.50256e-05	-1.09731e-10	-1.2474	4.33095e-05	-1.09731e-10	-1.39114
150961463	chr1:150961463:G:A	5.47087e-06	-1.09731e-10	-1.41979	1.43565e-05	-1.09731e-10	-1.29295	4.4538e-05	-1.09731e-10	-1.36317
150962740	chr1:150962740:TCA:T	5.60993e-06	-1.09731e-10	-1.39468	1.28397e-05	-1.09731e-10	-1.40461	4.15557e-05	-1.09731e-10	-1.43248
150963335	chr1:150963335:C:T	2.05101e-05	-0.0983082	-4.15888e-10	4.66264e-05	-0.114983	-4.15888e-10	0.000111182	-0.448342	-4.15888e-10
150963370	chr1:150963370:C:T	2.94144e-05	0.262261	-4.15888e-10	6.95413e-05	0.284771	-4.15888e-10	0.000200729	0.142442	-4.15888e-10
150963396	chr1:150963396:A:G	0.000759577	2.31461	1.19893	1.1268e-05	-0.542932	-0.992251	1.69689e-05	-1.32969	-0.998443
150963804	chr1:150963804:C:G	4.09796e-05	0.59385	-4.15888e-10	0.000167228	1.16221	-4.15888e-10	0.000790201	1.51277	-4.15888e-10
150964427	chr1:150964427:T:C	4.81954e-06	-1.54655	-4.15888e-10	1.12634e-05	-1.53559	-4.15888e-10	4.17215e-05	-1.4285	-4.15888e-10
150964576	chr1:150964576:G:A	5.39831e-06	-1.09731e-10	-1.43314	1.3664e-05	-1.09731e-10	-1.34239	4.32951e-05	-1.09731e-10	-1.39147
150964598	chr1:150964598:G:A	2.94501e-05	0.263474	-4.15888e-10	6.95604e-05	0.285046	-4.15888e-10	0.000201045	0.144015	-4.15888e-10
150965008	chr1:150965008:G:A	5.51253e-06	-1.09731e-10	-1.4122	1.64708e-05	-1.09731e-10	-1.15556	4.6055e-05	-1.09731e-10	-1.32968
150965185	chr1:150965185:A:G	0.0100898	3.13068	2.96937	1.07695e-05	-0.230573	-1.34986	1.68684e-05	-1.15384	-1.18023
150965192	chr1:150965192:A:G	0.000193582	-0.165126	2.3116	0.000165087	-1.01822	2.16754	0.000431964	-0.979375	1.8882
150965295	chr1:150965295:T:A	6.53721e-06	-1.09731e-10	-1.24171	1.25873e-05	-1.09731e-10	-1.42446	4.18905e-05	-1.09731e-10	-1.42446
150965488	chr1:150965488:AAGG:A	0.00253776	3.07369	1.64612	9.54689e-06	-0.267078	-1.43386	1.3749e-05	-1.16578	-1.37277
150965514	chr1:150965514:C:A	7.25342e-06	-1.09731e-10	-1.13775	1.63113e-05	-1.09731e-10	-1.16529	4.58699e-05	-1.09731e-10	-1.3337
150965905	chr1:150965905:G:A	4.95726e-05	-1.09731e-10	0.784215	1.25322e-05	-1.09731e-10	-1.42885	4.49528e-05	-1.09731e-10	-1.3539
150966140	chr1:150966140:G:A	6.62238e-06	-1.09731e-10	-1.22877	3.04108e-05	-1.09731e-10	-0.54235	7.2716e-05	-1.09731e-10	-0.872952
150966401	chr1:150966401:A:G	4.88368e-06	-1.53332	-4.15888e-10	1.13814e-05	-1.52517	-4.15888e-10	4.37281e-05	-1.38152	-4.15888e-10
150966842	chr1:150966842:G:A	5.82151e-06	-1.09731e-10	-1.35766	1.81732e-05	-1.09731e-10	-1.0572	5.88203e-05	-1.09731e-10	-1.08503
150967016	chr1:150967016:G:A	5.35186e-06	-1.44178	-4.15888e-10	1.28481e-05	-1.40396	-4.15888e-10	4.6553e-05	-1.31892	-4.15888e-10
150967268	chr1:150967268:C:A	0.00360869	3.39712	1.67475	1.13516e-05	-0.0937516	-1.43404	1.51771e-05	-1.07024	-1.36949
150967407	chr1:150967407:A:G	3.22379e-05	0.35392	-4.15888e-10	7.62057e-05	0.376287	-4.15888e-10	0.000219398	0.231376	-4.15888e-10
150967832	chr1:150967832:G:A	3.08484e-05	0.309862	-4.15888e-10	7.29391e-05	0.332476	-4.15888e-10	0.00021028	0.188928	-4.15888e-10
150967881	chr1:150967881:G:T	0.00369054	3.37907	1.71524	1.12574e-05	-0.101994	-1.43413	1.51524e-05	-1.07784	-1.36351
150967882	chr1:150967882:C:T	0.00387602	3.38109	1.76225	1.12734e-05	-0.100798	-1.43391	1.52714e-05	-1.07721	-1.35633
150967913	chr1:150967913:T:C	5.5028e-06	-1.09731e-10	-1.41397	1.81746e-05	-1.09731e-10	-1.05713	4.82298e-05	-1.09731e-10	-1.28354
150968905	chr1:150968905:C:T	0.000928595	2.31579	1.39866	1.1622e-05	-0.546304	-0.957947	1.79505e-05	-1.33005	-0.94184
150969290	chr1:150969290:G:A	4.8835e-06	-1.53336	-4.15888e-10	1.37002e-05	-1.33974	-4.15888e-10	4.06009e-05	-1.45572	-4.15888e-10
150969322	chr1:150969322:T:G	5.74309e-06	-1.09731e-10	-1.37123	1.49567e-05	-1.09731e-10	-1.25199	4.35699e-05	-1.09731e-10	-1.38515
150969468	chr1:150969468:A:G	0.000833708	2.27608	1.33058	1.10934e-05	-0.566087	-0.984709	1.73071e-05	-1.3395	-0.968896
150969531	chr1:150969531:C:T	5.82969e-06	-1.09731e-10	-1.35626	1.60565e-05	-1.09731e-10	-1.18104	4.46559e-05	-1.09731e-10	-1.36053
150969688	chr1:150969688:GGTCTT:G	5.51937e-06	-1.09731e-10	-1.41096	1.24719e-05	-1.09731e-10	-1.43367	4.2019e-05	-1.09731e-10	-1.42139
150969804	chr1:150969804:C:T	5.51988e-06	-1.09731e-10	-1.41087	1.77842e-05	-1.09731e-10	-1.07884	4.77323e-05	-1.09731e-10	-1.2939
150971397	chr1:150971397:C:G	2.95704e-05	0.267551	-4.15888e-10	6.98599e-05	0.289342	-4.15888e-10	0.000201787	0.147697	-4.15888e-10
150971693	chr1:150971693:G:C	1.90262e-05	-0.222151	0.0487461	8.84031e-06	-1.07619	-0.701634	3.51275e-05	-1.02053	-0.580002
150971740	chr1:150971740:T:C	9.16996e-06	-1.09731e-10	-0.90329	1.60471e-05	-1.09731e-10	-1.18162	5.85137e-05	-1.09731e-10	-1.09025
150971887	chr1:150971887:A:G	4.04369e-05	0.580519	-4.15888e-10	9.58166e-05	0.605287	-4.15888e-10	0.000273237	0.450826	-4.15888e-10
150972386	chr1:150972386:G:A	5.52146e-06	-1.09731e-10	-1.41058	1.78159e-05	-1.09731e-10	-1.07706	4.77444e-05	-1.09731e-10	-1.29365
150972912	chr1:150972912:G:A	6.49243e-06	-1.09731e-10	-1.24859	1.30246e-05	-1.09731e-10	-1.39031	4.53818e-05	-1.09731e-10	-1.3444
150973131	chr1:150973131:T:A	4.78839e-05	0.290718	0.458838	8.81545e-06	-0.800909	-0.979735	4.5677e-05	-0.693766	-0.644151
150973318	chr1:150973318:A:C	0.000739775	2.51684	0.970287	1.13379e-05	-0.415473	-1.11353	1.63883e-05	-1.26414	-1.09881
150973504	chr1:150973504:A:T	5.83301e-06	-1.09731e-10	-1.35569	1.55955e-05	-1.09731e-10	-1.21017	4.41785e-05	-1.09731e-10	-1.37127
150974014	chr1:150974014:G:A	0.0138758	4.63401	1.78466	2.45334e-05	0.676075	-1.43319	2.45734e-05	-0.611648	-1.3462
150974507	chr1:150974507:C:T	6.2324e-06	-1.09731e-10	-1.28946	2.59586e-05	-1.09731e-10	-0.700649	7.64252e-05	-1.09731e-10	-0.8232
150974911	chr1:150974911:G:C	4.02623e-05	0.576193	-4.15888e-10	9.49378e-05	0.596072	-4.15888e-10	0.000270077	0.439192	-4.15888e-10
150977203	chr1:150977203:T:C	1.79879e-05	-0.229527	-4.15888e-10	2.35892e-05	-0.796361	-4.15888e-10	0.000102897	-0.525781	-4.15888e-10
150977206	chr1:150977206:T:C	0.000929608	4.15377	-0.438231	1.96853e-05	0.456854	-1.43413	1.95742e-05	-0.75356	-1.43174
150977586	chr1:150977586:G:A	0.000882844	4.10189	-0.437964	1.91066e-05	0.42702	-1.43413	1.91992e-05	-0.772868	-1.43178
150978085	chr1:150978085:G:A	0.000914887	4.10524	-0.405666	1.91449e-05	0.428662	-1.43377	1.92573e-05	-0.771799	-1.42983
150978109	chr1:150978109:C:T	0.000960303	4.17764	-0.429615	1.99822e-05	0.4718	-1.43411	1.97562e-05	-0.744662	-1.43138
150978324	chr1:150978324:G:A	1.97836e-06	-1.08048	-1.35648	3.89546e-06	-1.29851	-1.29883	8.80701e-06	-1.55781	-1.42615
150978432	chr1:150978432:T:C	0.000143673	-1.09731e-10	1.84832	1.50141e-05	-1.09731e-10	-1.24816	6.51835e-05	-1.09731e-10	-0.982308
150979001	chr1:150979001:T:C	1.75184e-06	-1.15695	-1.40161	2.76992e-06	-1.53491	-1.40342	9.98856e-06	-1.55905	-1.29902
150979381	chr1:150979381:G:A	6.51635e-06	-0.0169103	-1.228	3.92639e-06	-1.19909	-1.39034	9.54776e-06	-1.55794	-1.34526
150979509	chr1:150979509:G:A	1.70617e-05	-1.09731e-10	-0.282387	2.64054e-05	-1.09731e-10	-0.683582	0.00010603	-1.09731e-10	-0.495789
150980198	chr1:150980198:C:T	6.98482e-06	-0.0192562	-1.15623	3.82952e-06	-1.19884	-1.41557	9.18341e-06	-1.55787	-1.38425
150981013	chr1:150981013:C:T	5.52288e-06	-1.09731e-10	-1.41032	1.44883e-05	-1.09731e-10	-1.28381	5.1813e-05	-1.09731e-10	-1.21187
150981509	chr1:150981509:A:G	5.82658e-06	-1.09731e-10	-1.35679	1.56499e-05	-1.09731e-10	-1.20669	4.42769e-05	-1.09731e-10	-1.36905
150982195	chr1:150982195:G:A	1.92945e-06	-1.06338	-1.39861	2.7605e-06	-1.50949	-1.43224	8.88929e-06	-1.54915	-1.42552
150982244	chr1:150982244:G:A	1.39569e-05	-0.483252	-4.15888e-10	3.21742e-05	-0.485983	-4.15888e-10	8.03153e-05	-0.773554	-4.15888e-10
150982350	chr1:150982350:C:T	5.67324e-06	-1.09731e-10	-1.38346	1.24748e-05	-1.09731e-10	-1.43344	4.17476e-05	-1.09731e-10	-1.42787
150982757	chr1:150982757:C:A	7.36566e-06	-1.09731e-10	-1.1224	1.4015e-05	-1.09731e-10	-1.31702	4.95119e-05	-1.09731e-10	-1.2573
150982762	chr1:150982762:G:GA	3.83179e-05	0.526692	-4.15888e-10	9.06993e-05	0.5504	-4.15888e-10	0.000257259	0.390569	-4.15888e-10
150983106	chr1:150983106:A:G	5.16228e-06	-1.47785	-4.15888e-10	1.14512e-05	-1.51905	-4.15888e-10	3.65814e-05	-1.55997	-4.15888e-10
150983227	chr1:150983227:G:A	3.345e-05	-1.09731e-10	0.390829	3.12827e-05	-1.09731e-10	-0.514084	9.5679e-05	-1.09731e-10	-0.598515
150983344	chr1:150983344:G:A	6.5124e-06	-1.09731e-10	-1.24552	1.25465e-05	-1.09731e-10	-1.42771	4.35588e-05	-1.09731e-10	-1.3854
150983652	chr1:150983652:G:A	0.000532966	3.62397	-0.464731	1.50982e-05	0.191556	-1.43413	1.64588e-05	-0.926298	-1.43236
150983897	chr1:150983897:G:A	5.9763e-06	-1.09731e-10	-1.33142	1.26177e-05	-1.09731e-10	-1.42205	4.22213e-05	-1.09731e-10	-1.41659
150984353	chr1:150984353:A:G	1.59384e-05	-1.09731e-10	-0.35049	1.68479e-05	-1.09731e-10	-1.13292	7.18193e-05	-1.09731e-10	-0.88536
150984471	chr1:150984471:C:T	0.000224991	0.0911402	2.2057	0.000176239	-0.848379	2.06307	0.000470373	-0.798957	1.79297
150984816	chr1:150984816:C:T	6.37984e-06	-1.09731e-10	-1.26608	1.27836e-05	-1.09731e-10	-1.40899	4.45329e-05	-1.09731e-10	-1.36328
150985196	chr1:150985196:A:T	1.5669e-06	-1.24886	-1.42126	2.77055e-06	-1.50655	-1.43155	9.31698e-06	-1.51303	-1.41465
150985254	chr1:150985254:A:G	4.14092e-06	-0.825783	-0.872524	2.9658e-06	-1.4359	-1.43411	1.11486e-05	-1.35349	-1.39471
150985657	chr1:150985657:T:C	2.46456e-06	-0.922387	-1.29482	2.99617e-06	-1.50618	-1.35363	1.08021e-05	-1.47236	-1.30741
150986182	chr1:150986182:G:A	2.62646e-05	-1.09731e-10	0.148999	2.0076e-05	-1.09731e-10	-0.957626	8.95821e-05	-1.09731e-10	-0.664358
150986360	chr1:150986360:A:G	1.52833e-06	-1.27291	-1.42214	3.0183e-06	-1.54724	-1.30522	1.0032e-05	-1.56022	-1.29351
150986835	chr1:150986835:C:A	3.58091e-05	-1.09731e-10	0.458979	3.39166e-05	-1.09731e-10	-0.433246	0.000103419	-1.09731e-10	-0.520724
150986954	chr1:150986954:C:T	6.17189e-06	-1.09731e-10	-1.29922	1.29234e-05	-1.09731e-10	-1.39811	4.43328e-05	-1.09731e-10	-1.36779
150987110	chr1:150987110:G:A	3.58091e-05	-1.09731e-10	0.458979	3.39166e-05	-1.09731e-10	-0.433246	0.000103419	-1.09731e-10	-0.520724
150987282	chr1:150987282:G:A	3.90149e-06	-1.03918	-0.71869	4.58334e-06	-1.18768	-1.24704	1.13732e-05	-1.30489	-1.42337
150987557	chr1:150987557:G:A	5.79256e-06	-1.09731e-10	-1.36265	1.2619e-05	-1.09731e-10	-1.42195	4.15096e-05	-1.09731e-10	-1.43359
150987874	chr1:150987874:A:C	0.000606452	2.8249	0.463501	5.04714e-05	0.603315	-0.639058	0.000204949	0.222931	-0.0596857
150988903	chr1:150988903:C:T	5.60923e-06	-1.09731e-10	-1.39481	1.24717e-05	-1.09731e-10	-1.43369	4.16767e-05	-1.09731e-10	-1.42957
150989066	chr1:150989066:G:A	2.31018e-05	-0.989494	1.01018	4.19082e-06	-1.14465	-1.3796	1.51152e-05	-1.26123	-1.18259
150989258	chr1:150989258:C:T	2.55203e-05	-1.09731e-10	0.120249	2.98289e-05	-1.09731e-10	-0.561673	0.000122242	-1.09731e-10	-0.353513
150989340	chr1:150989340:TATTCTGTTG:T	5.39341e-06	-1.09731e-10	-1.43405	1.33459e-05	-1.09731e-10	-1.36594	4.23672e-05	-1.09731e-10	-1.41314
150989351	chr1:150989351:T:G	2.97232e-06	-1.15536	-0.874519	4.55765e-06	-1.28499	-1.15535	1.07961e-05	-1.38507	-1.39526
150989393	chr1:150989393:A:G	4.49717e-06	-0.263286	-1.35249	4.15522e-06	-1.14975	-1.38303	1.61806e-05	-0.944315	-1.43138
150989622	chr1:150989622:C:T	2.23462e-05	-0.0125654	-4.15888e-10	5.29523e-05	0.0122419	-4.15888e-10	0.000153616	-0.125054	-4.15888e-10
150989647	chr1:150989647:C:T	3.11973e-06	-0.639472	-1.34201	5.91722e-06	-1.3744	-0.804887	2.52597e-05	-1.20833	-0.721973
150990447	chr1:150990447:G:A	3.19546e-06	-0.620848	-1.33664	6.01857e-06	-1.36614	-0.796156	2.58602e-05	-1.19655	-0.710259
150990473	chr1:150990473:T:C	3.50944e-06	-1.09704	-0.76673	4.47061e-06	-1.23594	-1.22368	1.09842e-05	-1.34559	-1.41746
150990802	chr1:150990802:C:T	7.54178e-06	0.327286	-1.42605	5.52125e-06	-0.820315	-1.42823	1.62663e-05	-0.968462	-1.40195
150990838	chr1:150990838:C:G	6.79479e-06	-1.09731e-10	-1.20307	1.44077e-05	-1.09731e-10	-1.28938	4.49047e-05	-1.09731e-10	-1.35497
150991034	chr1:150991034:G:T	1.16412e-05	-1.35188	0.687212	5.33688e-06	-1.47556	-0.806951	2.17974e-05	-1.50674	-0.570983
150992047	chr1:150992047:G:A	5.82996e-06	-1.09731e-10	-1.35621	1.55281e-05	-1.09731e-10	-1.2145	4.37963e-05	-1.09731e-10	-1.37996
150992334	chr1:150992334:G:A	3.35719e-06	-1.15879	-0.749334	4.21153e-06	-1.28721	-1.23212	1.05113e-05	-1.38689	-1.42017
150992764	chr1:150992764:C:T	3.84761e-06	-0.875578	-0.896194	2.86658e-06	-1.47005	-1.43399	1.12746e-05	-1.34957	-1.3874
150992877	chr1:150992877:A:G	9.24671e-06	-1.09731e-10	-0.894956	1.59231e-05	-1.09731e-10	-1.18938	4.88323e-05	-1.09731e-10	-1.27112
150993237	chr1:150993237:TC:T	1.11669e-05	-1.09731e-10	-0.706267	1.62818e-05	-1.09731e-10	-1.1671	5.1059e-05	-1.09731e-10	-1.22653
150993240	chr1:150993240:C:A	1.12441e-05	-1.09731e-10	-0.699378	1.63457e-05	-1.09731e-10	-1.16318	5.12356e-05	-1.09731e-10	-1.22308
150993855	chr1:150993855:G:A	3.11226e-06	-0.980531	-1.00334	2.78952e-06	-1.50508	-1.4262	1.03668e-05	-1.40598	-1.41492
150994112	chr1:150994112:C:T	7.96792e-06	-1.09731e-10	-1.0438	1.45164e-05	-1.09731e-10	-1.28187	5.26195e-05	-1.09731e-10	-1.19643
150994300	chr1:150994300:G:A	5.51211e-06	-1.09731e-10	-1.41228	1.26203e-05	-1.09731e-10	-1.42184	4.14874e-05	-1.09731e-10	-1.43412
150994735	chr1:150994735:G:T	6.50586e-06	-1.09731e-10	-1.24652	1.39364e-05	-1.09731e-10	-1.32265	4.38357e-05	-1.09731e-10	-1.37906
150995712	chr1:150995712:A:G	1.57415e-05	-1.09731e-10	-0.362922	8.1805e-05	-1.09731e-10	0.447189	0.000194472	-1.09731e-10	0.110773
150996227	chr1:150996227:A:G	1.71261e-05	-1.09731e-10	-0.278618	1.75832e-05	-1.09731e-10	-1.0902	7.57464e-05	-1.09731e-10	-0.832122
150996266	chr1:150996266:T:A	6.41762e-06	-1.09731e-10	-1.26018	1.25823e-05	-1.09731e-10	-1.42486	4.37196e-05	-1.09731e-10	-1.38172
150996382	chr1:150996382:T:C	1.24629e-05	-1.32339	0.726922	5.65422e-06	-1.45667	-0.768079	2.33712e-05	-1.4923	-0.515709
150996466	chr1:150996466:C:T	1.14827e-05	0.735469	-1.41385	7.28757e-06	-0.553995	-1.41698	2.03793e-05	-0.726815	-1.41818
150996881	chr1:150996881:A:AT	5.3032e-06	-1.45091	-4.15888e-10	1.25001e-05	-1.43141	-4.15888e-10	4.65325e-05	-1.31936	-4.15888e-10
150996970	chr1:150996970:A:C	6.52393e-06	-1.09731e-10	-1.24375	1.26334e-05	-1.09731e-10	-1.4208	4.41229e-05	-1.09731e-10	-1.37254
150997045	chr1:150997045:C:T	4.84232e-06	-1.54183	-4.15888e-10	1.33758e-05	-1.3637	-4.15888e-10	3.98196e-05	-1.47516	-4.15888e-10
150997091	chr1:150997091:A:G	1.5786e-05	-1.09731e-10	-0.360101	8.20963e-05	-1.09731e-10	0.450743	0.000195085	-1.09731e-10	0.113924
150997116	chr1:150997116:C:T	2.55564e-06	-1.20803	-0.972896	4.77931e-06	-1.32687	-1.06599	1.07703e-05	-1.41931	-1.36341
150997720	chr1:150997720:G:A	5.40821e-06	-1.09731e-10	-1.43131	1.30113e-05	-1.09731e-10	-1.39133	4.18835e-05	-1.09731e-10	-1.42462
150998335	chr1:150998335:G:C	3.46657e-06	-0.879666	-0.996391	2.88172e-06	-1.47112	-1.42764	1.09658e-05	-1.35221	-1.41252
150998360	chr1:150998360:T:A	1.35809e-05	0.904948	-1.4155	8.14986e-06	-0.440699	-1.41845	2.26602e-05	-0.622138	-1.41676
150998719	chr1:150998719:G:T	7.49089e-06	-1.02945	-0.0760863	1.50973e-05	-1.22904	-0.0135938	3.38097e-05	-1.34415	-0.294616
150998768	chr1:150998768:A:T	2.48651e-05	0.0942422	-4.15888e-10	5.8847e-05	0.11779	-4.15888e-10	0.000169482	-0.0267678	-4.15888e-10
150998775	chr1:150998775:C:T	7.49546e-06	-1.09731e-10	-1.10493	1.32158e-05	-1.09731e-10	-1.37574	4.79192e-05	-1.09731e-10	-1.29
151000063	chr1:151000063:T:G	2.63259e-06	-1.15609	-0.995168	5.07805e-06	-1.28514	-1.04708	1.12127e-05	-1.38662	-1.35585
151000763	chr1:151000763:C:G	4.79094e-06	-1.5525	-4.15888e-10	1.117e-05	-1.54392	-4.15888e-10	4.14812e-05	-1.43427	-4.15888e-10
151000931	chr1:151000931:G:A	7.02454e-05	-0.298932	1.4317	6.07096e-05	-1.13066	1.27962	0.000205919	-0.973192	1.14116
151001474	chr1:151001474:A:G	2.60959e-05	0.142552	-4.15888e-10	6.17969e-05	0.166703	-4.15888e-10	0.000177624	0.0201533	-4.15888e-10
151001686	chr1:151001686:G:A	2.24006e-06	-1.42869	-0.884032	1.01767e-05	-1.33248	-0.304565	2.70291e-05	-1.38863	-0.473968
151002495	chr1:151002495:T:A	2.68244e-06	-1.12879	-1.00371	5.20484e-06	-1.2619	-1.04566	1.14541e-05	-1.36796	-1.35321
151002632	chr1:151002632:T:C	1.15193e-06	-1.54502	-1.43276	2.74861e-05	-1.20003	0.556563	2.33736e-05	-1.44804	-0.559869
151003466	chr1:151003466:G:A	2.50948e-05	-1.09731e-10	0.103436	2.61837e-05	-1.09731e-10	-0.692013	0.000112023	-1.09731e-10	-0.440805
151003629	chr1:151003629:T:C	7.19835e-06	-1.09731e-10	-1.14537	4.12412e-05	-1.09731e-10	-0.237712	0.000110735	-1.09731e-10	-0.452374
151003648	chr1:151003648:C:A	2.77191e-05	0.202896	-4.15888e-10	6.56278e-05	0.226849	-4.15888e-10	0.000188309	0.0785696	-4.15888e-10
151003737	chr1:151003737:A:G	9.02467e-06	-1.09731e-10	-0.919262	7.40537e-05	-1.09731e-10	0.347641	0.000182599	-1.09731e-10	0.0477795
151003857	chr1:151003857:C:T	2.3249e-05	0.0270362	-4.15888e-10	5.49683e-05	0.0496068	-4.15888e-10	0.000159021	-0.0904753	-4.15888e-10
151004393	chr1:151004393:C:T	6.10033e-06	-1.09731e-10	-1.31088	1.2857e-05	-1.09731e-10	-1.40326	4.17272e-05	-1.09731e-10	-1.42836
151005378	chr1:151005378:G:A	5.42738e-06	-1.09731e-10	-1.42777	1.26316e-05	-1.09731e-10	-1.42095	4.15553e-05	-1.09731e-10	-1.43249
151005704	chr1:151005704:C:T	2.7922e-05	0.21019	-4.15888e-10	6.61534e-05	0.234827	-4.15888e-10	0.000189437	0.0845409	-4.15888e-10
151005813	chr1:151005813:G:A	5.4301e-06	-1.09731e-10	-1.42727	1.26173e-05	-1.09731e-10	-1.42208	4.15384e-05	-1.09731e-10	-1.43289
151005928	chr1:151005928:G:A	1.35753e-05	-1.09731e-10	-0.510975	1.55918e-05	-1.09731e-10	-1.2104	6.41708e-05	-1.09731e-10	-0.997965
151005961	chr1:151005961:C:T	5.3937e-06	-1.09731e-10	-1.43399	1.33419e-05	-1.09731e-10	-1.36624	4.23168e-05	-1.09731e-10	-1.41433
151006265	chr1:151006265:A:G	5.94545e-06	-1.09731e-10	-1.3366	1.60251e-05	-1.09731e-10	-1.183	4.37172e-05	-1.09731e-10	-1.38177
151006513	chr1:151006513:TG:T	5.45196e-06	-1.09731e-10	-1.42325	1.33337e-05	-1.09731e-10	-1.36685	4.28242e-05	-1.09731e-10	-1.40241
151007805	chr1:151007805:T:C	0.032488	8.58891	-1.31951	0.000421845	3.23137	-1.14389	0.000983651	2.92623	-1.19447
151007811	chr1:151007811:C:T	5.83426e-06	-1.35548	-4.15888e-10	1.20954e-05	-1.46432	-4.15888e-10	3.87669e-05	-1.50195	-4.15888e-10
151007882	chr1:151007882:A:G	1.36598e-05	-1.09731e-10	-0.50477	2.16716e-05	-1.09731e-10	-0.881149	6.32772e-05	-1.09731e-10	-1.01199
151008076	chr1:151008076:C:T	6.43053e-06	-1.09731e-10	-1.25817	3.22765e-05	-1.09731e-10	-0.48281	8.86645e-05	-1.09731e-10	-0.674654
151008725	chr1:151008725:A:T	9.90685e-06	-1.09731e-10	-0.825998	1.84542e-05	-1.09731e-10	-1.04186	5.35043e-05	-1.09731e-10	-1.17975
151008749	chr1:151008749:C:A	1.59889e-05	-0.34733	-4.15888e-10	3.70067e-05	-0.346052	-4.15888e-10	9.06593e-05	-0.652405	-4.15888e-10
151008752	chr1:151008752:C:T	9.93909e-06	-1.09731e-10	-0.822748	1.85035e-05	-1.09731e-10	-1.03919	5.36293e-05	-1.09731e-10	-1.17742
151008761	chr1:151008761:G:A	9.93831e-06	-1.29779	0.474958	5.78053e-06	-1.53182	-0.670835	3.05498e-05	-1.45114	-0.289015
151008984	chr1:151008984:A:G	2.44037e-05	1.07566	-1.00015	4.62919e-05	1.06905	-1.19123	0.000125561	0.954554	-1.28128
151009144	chr1:151009144:C:T	7.43543e-06	-1.09731e-10	-1.11297	5.01418e-05	-1.09731e-10	-0.0422944	0.000128633	-1.09731e-10	-0.302549
151009453	chr1:151009453:C:T	2.8948e-05	0.246277	-4.15888e-10	6.8598e-05	0.271114	-4.15888e-10	0.00019626	0.119926	-4.15888e-10
151009481	chr1:151009481:C:CTAA	2.89195e-05	0.245291	-4.15888e-10	6.85292e-05	0.27011	-4.15888e-10	0.000196074	0.118978	-4.15888e-10
151009519	chr1:151009519:C:T	2.8935e-05	0.245828	-4.15888e-10	6.8567e-05	0.270662	-4.15888e-10	0.00019618	0.119518	-4.15888e-10
151009585	chr1:151009585:A:G	7.09337e-06	-1.09731e-10	-1.16006	2.08079e-05	-1.09731e-10	-0.921816	6.61726e-05	-1.09731e-10	-0.967247
151010748	chr1:151010748:C:T	3.86181e-06	-0.627106	-1.14098	8.02924e-06	-0.669525	-1.20453	1.26405e-05	-1.34435	-1.27826
151010803	chr1:151010803:G:A	4.46623e-06	-0.399557	-1.22312	9.15116e-06	-0.466324	-1.27695	1.32239e-05	-1.23963	-1.33785
151010971	chr1:151010971:TATAGAA:T	5.40762e-06	-1.09731e-10	-1.43141	1.35946e-05	-1.09731e-10	-1.34748	4.29277e-05	-1.09731e-10	-1.4
151011029	chr1:151011029:T:A	5.40933e-06	-1.09731e-10	-1.4311	1.4559e-05	-1.09731e-10	-1.27894	4.34648e-05	-1.09731e-10	-1.38756
151011044	chr1:151011044:T:A	5.40855e-06	-1.09731e-10	-1.43124	1.45751e-05	-1.09731e-10	-1.27783	4.34901e-05	-1.09731e-10	-1.38698
151011165	chr1:151011165:A:G	1.43954e-05	-1.09731e-10	-0.452318	1.8019e-05	-1.09731e-10	-1.06573	7.3284e-05	-1.09731e-10	-0.865171
151011226	chr1:151011226:G:A	6.11328e-06	-1.09731e-10	-1.30876	1.90246e-05	-1.09731e-10	-1.01142	5.429e-05	-1.09731e-10	-1.16517
151011247	chr1:151011247:G:A	5.55632e-06	-1.09731e-10	-1.40429	1.25769e-05	-1.09731e-10	-1.42529	4.15125e-05	-1.09731e-10	-1.43352
151011559	chr1:151011559:G:T	1.10729e-05	-0.714722	-4.15888e-10	2.66873e-05	-0.672961	-4.15888e-10	6.38433e-05	-1.00308	-4.15888e-10
151012175	chr1:151012175:CCTCATG:C	1.8906e-06	-1.55758	-0.924752	3.92794e-06	-1.41856	-1.17048	1.0745e-05	-1.52353	-1.26155
151012343	chr1:151012343:G:A	5.40637e-06	-1.09731e-10	-1.43165	1.26503e-05	-1.09731e-10	-1.41947	4.15305e-05	-1.09731e-10	-1.43309
151012428	chr1:151012428:C:G	5.393e-06	-1.09731e-10	-1.43412	1.40312e-05	-1.09731e-10	-1.31586	4.30856e-05	-1.09731e-10	-1.39632
151013838	chr1:151013838:G:T	6.47687e-06	-1.09731e-10	-1.25099	1.32719e-05	-1.09731e-10	-1.3715	4.24915e-05	-1.09731e-10	-1.41021
151014003	chr1:151014003:A:C	5.39299e-06	-1.09731e-10	-1.43412	1.39629e-05	-1.09731e-10	-1.32074	4.29682e-05	-1.09731e-10	-1.39905
151014046	chr1:151014046:C:T	5.72128e-06	-1.37503	-4.15888e-10	1.95583e-05	-0.983751	-4.15888e-10	5.13554e-05	-1.22074	-4.15888e-10
151014066	chr1:151014066:G:A	1.51727e-05	-1.09731e-10	-0.399727	1.79913e-05	-1.09731e-10	-1.06726	7.58142e-05	-1.09731e-10	-0.831228
151014088	chr1:151014088:T:C	5.49137e-06	-1.09731e-10	-1.41605	2.13609e-05	-1.09731e-10	-0.895585	4.95426e-05	-1.09731e-10	-1.25668
151014186	chr1:151014186:A:G	2.5088e-06	-1.15417	-1.04525	4.36388e-06	-1.33293	-1.15086	1.02999e-05	-1.39726	-1.43012
151014350	chr1:151014350:G:A	1.3286e-05	-1.09731e-10	-0.532516	1.66077e-05	-1.09731e-10	-1.14728	6.8385e-05	-1.09731e-10	-0.934359
151014674	chr1:151014674:A:T	1.13517e-05	-1.09731e-10	-0.689858	1.55293e-05	-1.09731e-10	-1.21442	6.16843e-05	-1.09731e-10	-1.03748
151015410	chr1:151015410:C:T	2.50165e-06	-1.15568	-1.0466	4.38163e-06	-1.33372	-1.14601	1.02926e-05	-1.39843	-1.42965
151015736	chr1:151015736:G:A	5.76074e-06	-1.09731e-10	-1.36816	1.55998e-05	-1.09731e-10	-1.20989	5.66299e-05	-1.09731e-10	-1.12298
151016159	chr1:151016159:C:A	9.61898e-06	-0.867757	0.0122712	1.73965e-05	-1.16292	0.0620366	4.0874e-05	-1.24309	-0.205926
151016485	chr1:151016485:C:T	3.43583e-06	-0.757444	-1.12752	3.53109e-06	-1.2641	-1.43144	3.58027e-05	-0.267338	-1.31415
151016542	chr1:151016542:C:T	4.7878e-06	-0.337647	-1.21551	9.58676e-06	-0.422754	-1.27401	1.37531e-05	-1.20496	-1.33329
151016573	chr1:151016573:C:T	9.56788e-06	-1.09731e-10	-0.860812	1.95091e-05	-1.09731e-10	-0.986266	5.70829e-05	-1.09731e-10	-1.11501
151016959	chr1:151016959:G:A	5.40235e-06	-1.09731e-10	-1.43239	1.48259e-05	-1.09731e-10	-1.26077	4.3824e-05	-1.09731e-10	-1.37933
151017449	chr1:151017449:A:G	1.34169e-06	-1.48562	-1.33967	5.38307e-06	-1.16255	-1.11134	1.20539e-05	-1.3816	-1.28853
151017683	chr1:151017683:G:A	8.55126e-06	-1.09731e-10	-0.973146	1.48096e-05	-1.09731e-10	-1.26188	5.43791e-05	-1.09731e-10	-1.16353
151017990	chr1:151017990:C:CAT	1.52741e-05	0.998925	-1.39199	1.29885e-05	-0.348217	-1.04487	7.00606e-05	0.257212	-1.16736
151018349	chr1:151018349:A:G	4.70076e-06	-0.537535	-1.03396	4.22431e-06	-1.10489	-1.41141	4.40075e-05	0.0279836	-1.40314
151018437	chr1:151018437:G:C	2.24135e-06	-1.18609	-1.12605	4.5617e-06	-1.35688	-1.08258	1.02227e-05	-1.41714	-1.41776
151018745	chr1:151018745:A:G	2.50394e-06	-0.865453	-1.33591	5.30018e-06	-0.914794	-1.37462	1.01105e-05	-1.43763	-1.40831
151018854	chr1:151018854:A:C	4.64779e-06	-0.517108	-1.06572	4.31833e-06	-1.09131	-1.40298	4.47781e-05	0.0536682	-1.41146
151018869	chr1:151018869:C:G	5.45373e-06	-1.09731e-10	-1.42292	2.05062e-05	-1.09731e-10	-0.936423	4.84008e-05	-1.09731e-10	-1.28
151018949	chr1:151018949:G:A	5.71697e-06	-1.09731e-10	-1.37579	1.25119e-05	-1.09731e-10	-1.43047	4.16259e-05	-1.09731e-10	-1.43079
151018991	chr1:151018991:C:T	5.40176e-06	-1.09731e-10	-1.4325	1.25417e-05	-1.09731e-10	-1.42809	4.19223e-05	-1.09731e-10	-1.4237
151019112	chr1:151019112:A:G	1.48138e-05	-1.09731e-10	-0.423662	1.77689e-05	-1.09731e-10	-1.0797	7.45843e-05	-1.09731e-10	-0.847583
151019224	chr1:151019224:A:C	1.35785e-05	0.88296	-1.39369	1.19221e-05	-0.427613	-1.05115	6.3222e-05	0.159316	-1.17218
151019353	chr1:151019353:T:G	5.58786e-06	-1.09731e-10	-1.39863	1.25163e-05	-1.09731e-10	-1.43011	4.16261e-05	-1.09731e-10	-1.43079
151019534	chr1:151019534:G:A	2.69876e-06	-1.17651	-0.949918	4.11945e-06	-1.34592	-1.19551	1.00694e-05	-1.41597	-1.43404
151019543	chr1:151019543:G:A	2.54507e-06	-1.18301	-1.00205	4.14099e-06	-1.35363	-1.18258	1.00786e-05	-1.416	-1.43309
151019622	chr1:151019622:C:T	1.34701e-05	-1.09731e-10	-0.518748	1.67715e-05	-1.09731e-10	-1.13747	6.92814e-05	-1.09731e-10	-0.921337
151019625	chr1:151019625:TTC:T	5.51375e-06	-1.09731e-10	-1.41198	1.49985e-05	-1.09731e-10	-1.2492	4.56225e-05	-1.09731e-10	-1.33911
151019684	chr1:151019684:A:G	1.54606e-05	1.02349	-1.40442	1.27076e-05	-0.331038	-1.08391	6.92608e-05	0.278598	-1.20023
151019822	chr1:151019822:A:G	5.47147e-06	-1.09731e-10	-1.41968	1.24669e-05	-1.09731e-10	-1.43407	4.2183e-05	-1.09731e-10	-1.4175
151019896	chr1:151019896:C:T	5.53164e-06	-1.09731e-10	-1.40874	2.21819e-05	-1.09731e-10	-0.857873	5.06213e-05	-1.09731e-10	-1.23514
151019961	chr1:151019961:A:G	3.44914e-06	-0.526387	-1.35471	7.11852e-06	-0.604566	-1.38988	1.14729e-05	-1.30255	-1.41697
151019980	chr1:151019980:C:T	1.69359e-05	-1.09731e-10	-0.289791	2.52925e-05	-1.09731e-10	-0.726643	7.28784e-05	-1.09731e-10	-0.870722
151020270	chr1:151020270:G:A	5.39328e-06	-1.09731e-10	-1.43407	1.41121e-05	-1.09731e-10	-1.31011	4.32236e-05	-1.09731e-10	-1.39313
151020761	chr1:151020761:C:T	9.28135e-06	-1.09731e-10	-0.891216	1.65161e-05	-1.09731e-10	-1.15281	4.92213e-05	-1.09731e-10	-1.26319
151021008	chr1:151021008:T:C	5.639e-06	-1.09731e-10	-1.38952	2.37965e-05	-1.09731e-10	-0.787613	5.2848e-05	-1.09731e-10	-1.19209
151021039	chr1:151021039:T:C	1.09178e-05	-1.09731e-10	-0.728829	1.52538e-05	-1.09731e-10	-1.23232	6.01617e-05	-1.09731e-10	-1.06248
151021390	chr1:151021390:G:A	7.02994e-06	0.221547	-1.39059	7.89323e-06	-0.84822	-1.04292	3.90863e-05	-0.33143	-1.16231
151021778	chr1:151021778:T:C	9.88808e-06	-1.09731e-10	-0.827894	1.44934e-05	-1.09731e-10	-1.28345	5.60845e-05	-1.09731e-10	-1.13265
151021840	chr1:151021840:G:A	1.33239e-05	-1.09731e-10	-0.529665	1.67045e-05	-1.09731e-10	-1.14147	6.89342e-05	-1.09731e-10	-0.926361
151022117	chr1:151022117:T:C	5.69351e-06	-1.09731e-10	-1.3799	2.46902e-05	-1.09731e-10	-0.750742	5.40613e-05	-1.09731e-10	-1.16939
151022509	chr1:151022509:C:T	4.77591e-06	-1.55564	-4.15888e-10	1.18257e-05	-1.48688	-4.15888e-10	3.67726e-05	-1.55476	-4.15888e-10
151022760	chr1:151022760:G:A	7.26222e-06	-0.532948	-0.60359	4.30735e-06	-1.10881	-1.38801	3.59455e-05	-0.396919	-1.18059
151022790	chr1:151022790:G:A	5.39373e-06	-1.09731e-10	-1.43399	1.52664e-05	-1.09731e-10	-1.23149	4.53328e-05	-1.09731e-10	-1.34548
151023485	chr1:151023485:C:T	1.21027e-05	0.807802	-1.4336	1.04041e-05	-0.196556	-1.41839	5.37631e-05	0.255689	-1.43062
151023905	chr1:151023905:G:C	1.15002e-05	-0.774818	0.0979613	3.85684e-05	-0.72637	0.421653	5.35305e-05	-1.12212	-0.0571368
151023999	chr1:151023999:G:A	5.92803e-06	-1.09731e-10	-1.33953	1.28705e-05	-1.09731e-10	-1.40221	4.14884e-05	-1.09731e-10	-1.4341
151024358	chr1:151024358:G:A	2.11108e-05	-1.09731e-10	-0.0694389	2.20751e-05	-1.09731e-10	-0.862698	9.83802e-05	-1.09731e-10	-0.570674
151024679	chr1:151024679:G:A	5.84818e-06	-1.09731e-10	-1.35309	1.29834e-05	-1.09731e-10	-1.39348	4.15214e-05	-1.09731e-10	-1.4333
151025247	chr1:151025247:G:A	2.21778e-05	-0.661479	0.641349	7.25659e-05	-0.706479	1.03382	8.7882e-05	-1.11092	0.427402
151025301	chr1:151025301:T:G	2.25474e-05	-1.09731e-10	-0.00360363	2.31273e-05	-1.09731e-10	-0.816136	0.000104032	-1.09731e-10	-0.514819
151025366	chr1:151025366:T:A	5.91605e-06	-0.732518	-0.609037	4.38684e-06	-1.06788	-1.41066	1.5563e-05	-1.22961	-1.18501
151025464	chr1:151025464:T:C	4.39835e-06	-0.247017	-1.39098	1.20295e-05	-0.985959	-0.483825	3.70844e-05	-0.492042	-1.05428
151025886	chr1:151025886:G:A	6.07459e-06	-1.09731e-10	-1.31511	1.45251e-05	-1.09731e-10	-1.28127	4.42888e-05	-1.09731e-10	-1.36878
151026030	chr1:151026030:C:T	1.90676e-05	-1.09731e-10	-0.171232	2.10851e-05	-1.09731e-10	-0.908583	9.14191e-05	-1.09731e-10	-0.644059
151026326	chr1:151026326:T:C	5.46968e-06	-1.09731e-10	-1.42	1.25066e-05	-1.09731e-10	-1.43089	4.15468e-05	-1.09731e-10	-1.43269
151026440	chr1:151026440:G:A	2.4172e-06	-1.15577	-1.08085	3.91277e-06	-1.28988	-1.30302	8.8993e-06	-1.54166	-1.43188
151026603	chr1:151026603:A:T	2.81213e-06	-0.879595	-1.20569	4.04188e-06	-1.16118	-1.39926	1.03075e-05	-1.41205	-1.41459
151026938	chr1:151026938:C:T	1.84386e-06	-1.11573	-1.39163	2.99466e-06	-1.44299	-1.41733	9.60742e-06	-1.46685	-1.43013
151027027	chr1:151027027:C:G	5.64865e-06	-1.09731e-10	-1.38781	1.46472e-05	-1.09731e-10	-1.2729	4.17162e-05	-1.09731e-10	-1.42862
151027028	chr1:151027028:C:T	9.64198e-06	-0.853098	-4.15888e-10	2.40752e-05	-0.775969	-4.15888e-10	7.77373e-05	-0.806179	-4.15888e-10
151027030	chr1:151027030:C:A	5.25277e-05	-1.09731e-10	0.842117	4.57509e-05	-1.09731e-10	-0.133937	0.000215974	-1.09731e-10	0.215647
151027261	chr1:151027261:A:G	2.68375e-06	-0.843814	-1.2882	5.1464e-06	-0.918842	-1.40001	1.00579e-05	-1.41727	-1.43388
151027963	chr1:151027963:G:A	1.17865e-05	-0.652272	-4.15888e-10	2.68847e-05	-0.665591	-4.15888e-10	0.000114783	-0.416474	-4.15888e-10
151028084	chr1:151028084:T:C	5.51973e-06	-1.09731e-10	-1.41089	1.96562e-05	-1.09731e-10	-0.978756	4.453e-05	-1.09731e-10	-1.36335
151028118	chr1:151028118:CCTT:C	1.94072e-06	-1.08478	-1.37139	7.81758e-06	-1.27349	-0.62728	1.25298e-05	-1.34802	-1.28338
151028255	chr1:151028255:T:A	5.90131e-06	-1.34405	-4.15888e-10	1.38519e-05	-1.32873	-4.15888e-10	3.88755e-05	-1.49915	-4.15888e-10
151028615	chr1:151028615:G:C	2.6835e-05	-1.09731e-10	0.170483	3.90423e-05	-1.09731e-10	-0.292504	0.000164083	-1.09731e-10	-0.0591408
151028770	chr1:151028770:G:A	1.19362e-05	-1.09731e-10	-0.639652	2.21025e-05	-1.09731e-10	-0.861458	7.44407e-05	-1.09731e-10	-0.84951
151029107	chr1:151029107:G:A	1.18654e-06	-1.53246	-1.41572	5.29657e-06	-1.04572	-1.24437	1.38333e-05	-1.18725	-1.34519
151029524	chr1:151029524:C:T	4.7541e-06	-1.56022	-4.15888e-10	1.32554e-05	-1.37274	-4.15888e-10	3.96205e-05	-1.48017	-4.15888e-10
151029583	chr1:151029583:A:G	2.50769e-06	-1.52051	-0.679347	5.06702e-06	-1.55736	-0.777032	1.71579e-05	-1.5602	-0.756855
151029609	chr1:151029609:C:T	2.75578e-06	-0.671443	-1.43408	2.16408e-05	-0.125411	-0.757159	2.92928e-05	-0.521245	-1.26093
151029658	chr1:151029658:C:T	2.98874e-06	-0.797425	-1.22695	4.7569e-06	-1.07786	-1.3197	1.59954e-05	-1.08368	-1.30353
151030256	chr1:151030256:C:T	1.34299e-05	-1.09731e-10	-0.521738	2.72723e-05	-1.09731e-10	-0.651277	0.000106454	-1.09731e-10	-0.491805
151030282	chr1:151030282:G:A	1.64924e-06	-1.20241	-1.4165	8.90201e-06	-1.36317	-0.407704	1.28049e-05	-1.42414	-1.18554
151030478	chr1:151030478:A:T	3.11525e-06	-0.552588	-1.43033	2.27232e-05	0.02531	-0.859073	3.16687e-05	-0.392427	-1.31176
151030482	chr1:151030482:G:T	6.07709e-06	-1.09731e-10	-1.3147	1.24695e-05	-1.09731e-10	-1.43386	4.14876e-05	-1.09731e-10	-1.43412
151030532	chr1:151030532:C:T	3.33302e-06	-0.488862	-1.42648	2.36663e-05	0.104959	-0.898055	3.33287e-05	-0.323839	-1.32926
151031048	chr1:151031048:T:C	8.87351e-06	-1.09731e-10	-0.936154	2.57332e-05	-1.09731e-10	-0.709367	6.5988e-05	-1.09731e-10	-0.970041
151031124	chr1:151031124:T:A	1.23606e-06	-1.47336	-1.43393	5.66192e-06	-0.869349	-1.35404	1.53344e-05	-1.02398	-1.40543
151031196	chr1:151031196:T:G	7.78493e-06	-1.09731e-10	-1.06703	2.3479e-05	-1.09731e-10	-0.801043	6.8295e-05	-1.09731e-10	-0.935676
151031244	chr1:151031244:A:G	5.42672e-06	-1.09731e-10	-1.42789	1.81042e-05	-1.09731e-10	-1.06101	4.43028e-05	-1.09731e-10	-1.36847
151031321	chr1:151031321:G:A	8.69237e-06	-1.09731e-10	-0.956779	1.46559e-05	-1.09731e-10	-1.27231	4.14988e-05	-1.09731e-10	-1.43385
151031406	chr1:151031406:C:T	1.01889e-05	-1.09731e-10	-0.797925	1.96274e-05	-1.09731e-10	-0.980222	6.52273e-05	-1.09731e-10	-0.981635
151031527	chr1:151031527:T:C	1.24765e-06	-1.46386	-1.43411	5.78561e-06	-0.843043	-1.35873	1.56347e-05	-1.00171	-1.40831
151031608	chr1:151031608:G:A	1.7631e-06	-1.14357	-1.40858	8.84706e-06	-1.31861	-0.458456	1.29672e-05	-1.38658	-1.21052
151031899	chr1:151031899:A:G	9.97188e-06	-1.09731e-10	-0.819455	1.90132e-05	-1.09731e-10	-1.01201	6.40699e-05	-1.09731e-10	-0.999538
151032535	chr1:151032535:G:A	5.50404e-06	-1.09731e-10	-1.41374	1.3275e-05	-1.09731e-10	-1.37127	4.48314e-05	-1.09731e-10	-1.35661
151032795	chr1:151032795:T:C	1.0707e-05	-1.09731e-10	-0.748325	2.05675e-05	-1.09731e-10	-0.933438	6.83457e-05	-1.09731e-10	-0.934935
151033086	chr1:151033086:T:C	5.48081e-06	-1.09731e-10	-1.41797	1.46346e-05	-1.09731e-10	-1.27376	4.52748e-05	-1.09731e-10	-1.34676
151033430	chr1:151033430:G:A	1.04333e-05	-1.09731e-10	-0.774217	3.50087e-05	-1.09731e-10	-0.401554	9.85386e-05	-1.09731e-10	-0.569065
151033557	chr1:151033557:A:AT	6.29321e-06	-1.09731e-10	-1.27975	1.30053e-05	-1.09731e-10	-1.39179	4.25552e-05	-1.09731e-10	-1.40871
151034215	chr1:151034215:C:T	4.76504e-06	-1.55792	-4.15888e-10	1.11902e-05	-1.54211	-4.15888e-10	3.65794e-05	-1.56003	-4.15888e-10
151035098	chr1:151035098:G:C	1.41256e-06	-1.5602	-1.21362	2.8229e-06	-1.52138	-1.398	9.57421e-06	-1.53475	-1.36569
151035790	chr1:151035790:G:C	3.53722e-06	-0.561036	-1.29485	1.59729e-05	0.032214	-1.21847	2.80018e-05	-0.397778	-1.42947
151035878	chr1:151035878:C:T	3.35642e-05	0.394236	-4.15888e-10	3.06674e-05	-0.53395	-4.15888e-10	0.000131364	-0.281539	-4.15888e-10
151035976	chr1:151035976:A:G	1.67672e-05	-1.09731e-10	-0.299801	1.25948e-05	-1.09731e-10	-1.42387	4.9931e-05	-1.09731e-10	-1.24887
151036333	chr1:151036333:C:T	6.57929e-06	-1.09731e-10	-1.2353	1.32359e-05	-1.09731e-10	-1.37421	4.29813e-05	-1.09731e-10	-1.39875
151036376	chr1:151036376:A:G	1.49348e-06	-1.38334	-1.33478	9.51952e-06	-0.888027	-0.815778	2.01428e-05	-1.05849	-1.09818
151036435	chr1:151036435:C:T	2.31897e-06	-0.984987	-1.29312	7.22784e-06	-0.926031	-1.05318	1.21881e-05	-1.35789	-1.30116
151036438	chr1:151036438:T:A	1.36214e-06	-1.55995	-1.25022	2.76021e-06	-1.52892	-1.41292	9.32868e-06	-1.54081	-1.38561
151036452	chr1:151036452:G:A	1.45821e-06	-1.39223	-1.34978	8.99689e-06	-0.905507	-0.854763	1.92907e-05	-1.07343	-1.12647
151036496	chr1:151036496:G:A	1.03505e-05	-1.09731e-10	-0.782189	3.29082e-05	-1.09731e-10	-0.463427	0.000132477	-1.09731e-10	-0.273106
151036732	chr1:151036732:A:G	4.94033e-06	-1.52179	-4.15888e-10	1.1703e-05	-1.4973	-4.15888e-10	3.66133e-05	-1.5591	-4.15888e-10
151036987	chr1:151036987:TAAAG:T	7.25027e-06	-1.09731e-10	-1.13819	1.31809e-05	-1.09731e-10	-1.37838	4.72545e-05	-1.09731e-10	-1.30396
151037158	chr1:151037158:T:C	4.58014e-06	-0.552236	-1.04526	5.16905e-05	0.200516	-0.212392	6.62292e-05	-0.298222	-0.66817
151037213	chr1:151037213:A:G	2.27782e-06	-0.862075	-1.43393	1.40911e-05	-0.401751	-0.909854	2.16417e-05	-0.756895	-1.32799
151037243	chr1:151037243:A:G	2.80473e-06	-0.762034	-1.32588	1.1718e-05	-0.253992	-1.24203	2.22172e-05	-0.628821	-1.42983
151037427	chr1:151037427:G:A	7.20093e-06	0.123525	-1.26854	3.36405e-05	0.865965	-1.30738	5.78993e-05	0.333196	-1.434
151037531	chr1:151037531:G:C	8.65656e-06	-1.09731e-10	-0.960906	1.91714e-05	-1.09731e-10	-1.00373	5.71884e-05	-1.09731e-10	-1.11316
151038241	chr1:151038241:G:A	5.40396e-06	-1.09731e-10	-1.43209	1.37607e-05	-1.09731e-10	-1.33533	4.26092e-05	-1.09731e-10	-1.40744
151038255	chr1:151038255:G:T	3.75754e-06	-0.466054	-1.32941	1.73557e-05	0.153763	-1.25699	3.09571e-05	-0.295832	-1.43108
151038388	chr1:151038388:A:G	5.51484e-06	-1.09731e-10	-1.41178	1.29697e-05	-1.09731e-10	-1.39453	4.1573e-05	-1.09731e-10	-1.43206
151038482	chr1:151038482:C:A	5.80018e-06	-1.09731e-10	-1.36134	1.24744e-05	-1.09731e-10	-1.43347	4.22307e-05	-1.09731e-10	-1.41637
151038494	chr1:151038494:T:TC	2.50367e-06	-0.768533	-1.43293	1.49886e-05	-0.274703	-0.975157	2.45113e-05	-0.636197	-1.32418
151038849	chr1:151038849:C:T	2.33347e-05	1.30714	-1.27642	0.000141955	2.0318	-1.03343	5.98859e-05	0.256176	-1.32325
151039067	chr1:151039067:G:A	2.22782e-06	-1.0081	-1.3101	7.11064e-06	-1.20494	-0.790621	1.24713e-05	-1.28914	-1.34694
151039584	chr1:151039584:A:G	1.98122e-06	-1.10749	-1.32801	9.91921e-06	-0.237206	-1.42547	2.25631e-05	-0.618632	-1.42456
151039592	chr1:151039592:G:A	2.80322e-06	-1.55886	-0.529598	3.62329e-06	-1.53577	-1.134	1.39197e-05	-1.54743	-0.978785
151039617	chr1:151039617:C:T	5.52741e-06	-1.09731e-10	-1.40951	1.28303e-05	-1.09731e-10	-1.40534	4.15027e-05	-1.09731e-10	-1.43375
151040524	chr1:151040524:G:A	5.44327e-06	-1.09731e-10	-1.42484	1.46242e-05	-1.09731e-10	-1.27447	4.48641e-05	-1.09731e-10	-1.35588
151040623	chr1:151040623:C:T	2.91119e-06	-1.55833	-0.492331	3.69356e-06	-1.53771	-1.11285	1.42643e-05	-1.54883	-0.952925
151040818	chr1:151040818:A:C	5.61185e-06	-1.09731e-10	-1.39434	1.24689e-05	-1.09731e-10	-1.43391	4.16912e-05	-1.09731e-10	-1.42922
151040823	chr1:151040823:G:A	5.42808e-06	-1.09731e-10	-1.42764	1.45644e-05	-1.09731e-10	-1.27857	4.4625e-05	-1.09731e-10	-1.36122
151041077	chr1:151041077:T:C	1.94022e-06	-1.10355	-1.35287	1.25957e-05	-0.620426	-0.803368	2.31463e-05	-0.888838	-1.12884
151041481	chr1:151041481:C:T	1.31316e-05	-1.09731e-10	-0.544199	2.88831e-05	-1.09731e-10	-0.593892	8.61144e-05	-1.09731e-10	-0.703837
151041658	chr1:151041658:C:G	2.1019e-06	-0.971838	-1.40454	1.25154e-05	-0.416858	-1.01333	2.46873e-05	-0.725026	-1.2282
151041701	chr1:151041701:C:T	9.09487e-06	-1.09731e-10	-0.911513	1.48136e-05	-1.09731e-10	-1.2616	5.54116e-05	-1.09731e-10	-1.14472
151041924	chr1:151041924:A:G	2.83383e-06	-1.56015	-0.51744	3.68233e-06	-1.52576	-1.12785	1.41356e-05	-1.54	-0.970819
151041967	chr1:151041967:T:A	9.52861e-06	-1.09731e-10	-0.864925	1.52257e-05	-1.09731e-10	-1.23417	5.73667e-05	-1.09731e-10	-1.11005
151042170	chr1:151042170:A:T	5.41514e-06	-1.09731e-10	-1.43002	1.42613e-05	-1.09731e-10	-1.2996	4.40926e-05	-1.09731e-10	-1.37322
151042249	chr1:151042249:T:G	1.35226e-05	-1.09731e-10	-0.514864	2.97367e-05	-1.09731e-10	-0.564766	8.85033e-05	-1.09731e-10	-0.676474
151042327	chr1:151042327:G:A	5.51401e-06	-1.09731e-10	-1.41193	1.29665e-05	-1.09731e-10	-1.39478	4.15745e-05	-1.09731e-10	-1.43203
151042361	chr1:151042361:C:T	5.46492e-06	-1.09731e-10	-1.42087	1.48508e-05	-1.09731e-10	-1.2591	4.53449e-05	-1.09731e-10	-1.34522
151042532	chr1:151042532:G:C	5.40516e-06	-1.09731e-10	-1.43187	1.78178e-05	-1.09731e-10	-1.07695	4.41424e-05	-1.09731e-10	-1.37209
151042575	chr1:151042575:G:A	1.26521e-05	-1.09731e-10	-0.581398	2.78419e-05	-1.09731e-10	-0.630608	8.32748e-05	-1.09731e-10	-0.737367
151042698	chr1:151042698:C:T	2.80735e-06	-1.55803	-0.528953	3.61283e-06	-1.53867	-1.13399	1.3897e-05	-1.54953	-0.978316
151043392	chr1:151043392:G:A	1.96991e-06	-1.02438	-1.41685	1.03654e-05	-1.20943	-0.409241	1.44313e-05	-1.29843	-1.19168
151043633	chr1:151043633:A:G	6.53797e-06	-1.09731e-10	-1.2416	1.29106e-05	-1.09731e-10	-1.3991	4.15441e-05	-1.09731e-10	-1.43276
151043920	chr1:151043920:T:C	2.05622e-06	-1.3445	-1.05386	4.99631e-06	-0.98271	-1.36574	1.32554e-05	-1.16243	-1.41268
151043993	chr1:151043993:T:TG	5.4984e-06	-1.09731e-10	-1.41477	1.29151e-05	-1.09731e-10	-1.39875	4.1546e-05	-1.09731e-10	-1.43271
151044281	chr1:151044281:G:A	2.74884e-06	-0.855985	-1.25206	7.26501e-06	-1.07008	-0.903997	1.34152e-05	-1.17684	-1.38629
151044314	chr1:151044314:A:G	4.89346e-06	-1.53132	-4.15888e-10	1.12528e-05	-1.53653	-4.15888e-10	4.20421e-05	-1.42084	-4.15888e-10
151044523	chr1:151044523:G:A	2.44159e-06	-1.02882	-1.19776	1.59568e-05	-0.523847	-0.663417	2.97954e-05	-0.804064	-0.961094
151044736	chr1:151044736:T:C	5.42895e-06	-1.09731e-10	-1.42748	1.44672e-05	-1.09731e-10	-1.28527	4.44971e-05	-1.09731e-10	-1.36409
151044932	chr1:151044932:C:T	4.76988e-06	-1.5569	-4.15888e-10	1.09991e-05	-1.55934	-4.15888e-10	3.69661e-05	-1.54951	-4.15888e-10
151045584	chr1:151045584:G:C	2.27515e-06	-0.884184	-1.41299	1.22103e-05	-1.08424	-0.370623	1.58695e-05	-1.21651	-1.1786
151045654	chr1:151045654:G:C	6.37675e-06	-1.09731e-10	-1.26656	1.29903e-05	-1.09731e-10	-1.39295	4.54527e-05	-1.09731e-10	-1.34284
151046090	chr1:151046090:G:A	1.41707e-05	-1.09731e-10	-0.468048	2.00751e-05	-1.09731e-10	-0.957667	7.96964e-05	-1.09731e-10	-0.781288
151046704	chr1:151046704:A:G	4.14703e-06	-0.634379	-1.06245	6.43361e-05	0.095667	0.111304	6.33283e-05	-0.394704	-0.616477
151046814	chr1:151046814:A:G	5.4042e-06	-1.09731e-10	-1.43205	1.35188e-05	-1.09731e-10	-1.35307	4.21976e-05	-1.09731e-10	-1.41715
151046853	chr1:151046853:G:C	2.42297e-06	-1.55908	-0.675148	3.17283e-06	-1.50417	-1.29836	1.20709e-05	-1.52585	-1.14287
151047076	chr1:151047076:A:G	5.4092e-06	-1.09731e-10	-1.43112	1.34513e-05	-1.09731e-10	-1.35808	4.20992e-05	-1.09731e-10	-1.41949
151047744	chr1:151047744:T:A	7.04717e-06	-1.1666	-4.15888e-10	1.66317e-05	-1.14584	-4.15888e-10	4.32938e-05	-1.3915	-4.15888e-10
151047902	chr1:151047902:C:T	5.65102e-06	-1.09731e-10	-1.38739	1.34404e-05	-1.09731e-10	-1.35888	4.15121e-05	-1.09731e-10	-1.43353
151047922	chr1:151047922:C:T	5.46678e-06	-1.09731e-10	-1.42053	1.30403e-05	-1.09731e-10	-1.38911	4.1624e-05	-1.09731e-10	-1.43084
151047925	chr1:151047925:G:A	8.74018e-06	-1.09731e-10	-0.951293	1.45694e-05	-1.09731e-10	-1.27822	4.15301e-05	-1.09731e-10	-1.4331
151047993	chr1:151047993:G:A	5.49909e-06	-1.09731e-10	-1.41464	1.29454e-05	-1.09731e-10	-1.39641	4.16059e-05	-1.09731e-10	-1.43127
151048709	chr1:151048709:C:G	5.42092e-06	-1.09731e-10	-1.42896	1.25646e-05	-1.09731e-10	-1.42627	4.43749e-05	-1.09731e-10	-1.36684
151049033	chr1:151049033:A:G	1.88469e-06	-1.06444	-1.42102	1.02465e-05	-1.2425	-0.387712	1.40188e-05	-1.32505	-1.19406
151049567	chr1:151049567:T:C	5.39308e-06	-1.09731e-10	-1.43411	1.44865e-05	-1.09731e-10	-1.28393	4.33182e-05	-1.09731e-10	-1.39094
151049760	chr1:151049760:G:C	2.42645e-05	-1.09731e-10	0.0697909	5.36289e-05	-1.09731e-10	0.0249389	0.000150857	-1.09731e-10	-0.143183
151049985	chr1:151049985:T:C	5.4166e-06	-1.09731e-10	-1.42976	1.37867e-05	-1.09731e-10	-1.33345	4.22677e-05	-1.09731e-10	-1.41549
151050278	chr1:151050278:T:C	5.39823e-06	-1.09731e-10	-1.43315	1.41121e-05	-1.09731e-10	-1.31012	4.27242e-05	-1.09731e-10	-1.40475
151050782	chr1:151050782:C:T	5.42756e-06	-1.09731e-10	-1.42773	1.54014e-05	-1.09731e-10	-1.22269	4.49248e-05	-1.09731e-10	-1.35452
151050819	chr1:151050819:C:T	5.50594e-06	-1.09731e-10	-1.4134	1.40616e-05	-1.09731e-10	-1.3137	4.15889e-05	-1.09731e-10	-1.43168
151051096	chr1:151051096:A:G	5.40839e-06	-1.09731e-10	-1.43127	1.50285e-05	-1.09731e-10	-1.2472	4.42785e-05	-1.09731e-10	-1.36901
151051786	chr1:151051786:A:G	5.5226e-06	-1.09731e-10	-1.41037	1.30493e-05	-1.09731e-10	-1.38841	4.1533e-05	-1.09731e-10	-1.43303
151052059	chr1:151052059:T:C	5.41567e-06	-1.09731e-10	-1.42993	1.37982e-05	-1.09731e-10	-1.33261	4.22829e-05	-1.09731e-10	-1.41513
151052212	chr1:151052212:T:G	6.72653e-06	-1.09731e-10	-1.21317	3.16945e-05	-1.09731e-10	-0.501005	7.17855e-05	-1.09731e-10	-0.885831
151052316	chr1:151052316:C:CTAGA	5.45006e-06	-1.09731e-10	-1.4236	1.57245e-05	-1.09731e-10	-1.20193	4.55207e-05	-1.09731e-10	-1.34135
151052483	chr1:151052483:C:T	1.38435e-05	-0.491407	-4.15888e-10	1.91146e-05	-1.0067	-4.15888e-10	8.33153e-05	-0.736882	-4.15888e-10
151052709	chr1:151052709:G:A	1.20028e-05	-1.09731e-10	-0.634082	2.64202e-05	-1.09731e-10	-0.68302	7.59305e-05	-1.09731e-10	-0.829695
151053118	chr1:151053118:TC:T	5.40468e-06	-1.09731e-10	-1.43196	1.39671e-05	-1.09731e-10	-1.32044	4.25065e-05	-1.09731e-10	-1.40986
151053301	chr1:151053301:A:G	1.15624e-06	-1.55138	-1.42267	2.89962e-06	-1.53738	-1.35519	9.11484e-06	-1.55964	-1.38997
151053409	chr1:151053409:C:T	5.10551e-06	-1.4889	-4.15888e-10	1.71463e-05	-1.11536	-4.15888e-10	4.50322e-05	-1.35213	-4.15888e-10
151053777	chr1:151053777:C:T	5.83722e-06	-1.09731e-10	-1.35497	1.2494e-05	-1.09731e-10	-1.4319	4.2599e-05	-1.09731e-10	-1.40768
151053985	chr1:151053985:G:A	5.82847e-06	-1.09731e-10	-1.35647	1.54344e-05	-1.09731e-10	-1.22055	4.77246e-05	-1.09731e-10	-1.29407
151054159	chr1:151054159:G:A	4.76982e-06	-1.55692	-4.15888e-10	1.10618e-05	-1.55365	-4.15888e-10	3.68073e-05	-1.55382	-4.15888e-10
151054542	chr1:151054542:T:C	4.75414e-06	-1.56021	-4.15888e-10	1.09945e-05	-1.55975	-4.15888e-10	3.80798e-05	-1.51983	-4.15888e-10
151054877	chr1:151054877:C:T	5.39396e-06	-1.09731e-10	-1.43394	1.45907e-05	-1.09731e-10	-1.27677	4.3484e-05	-1.09731e-10	-1.38712
151055289	chr1:151055289:GAAC:G	5.32372e-06	-1.44705	-4.15888e-10	1.76421e-05	-1.08686	-4.15888e-10	5.1594e-05	-1.21611	-4.15888e-10
151055359	chr1:151055359:CAAAG:C	3.83439e-06	-0.847743	-0.927471	9.61523e-06	-0.818204	-0.875597	2.88378e-05	-0.97195	-0.825875
151055383	chr1:151055383:C:T	1.14839e-05	-1.09731e-10	-0.678282	2.33325e-05	-1.09731e-10	-0.807303	6.65665e-05	-1.09731e-10	-0.961311
151055406	chr1:151055406:G:A	4.88723e-06	-1.5326	-4.15888e-10	1.12185e-05	-1.53958	-4.15888e-10	3.66669e-05	-1.55764	-4.15888e-10
151055649	chr1:151055649:G:T	5.39473e-06	-1.09731e-10	-1.4338	1.46417e-05	-1.09731e-10	-1.27328	4.3564e-05	-1.09731e-10	-1.38528
151056301	chr1:151056301:T:C	1.14496e-05	-1.09731e-10	-0.68127	3.29929e-05	-1.09731e-10	-0.460858	8.26474e-05	-1.09731e-10	-0.74493
151056453	chr1:151056453:C:T	1.37112e-06	-1.36971	-1.43389	5.94393e-06	-1.12066	-1.05412	1.53983e-05	-1.13982	-1.28544
151056629	chr1:151056629:TCAG:T	3.16823e-06	-0.6465	-1.31955	3.68969e-05	0.0731119	-0.422133	4.44314e-05	-0.350172	-1.01539
151057039	chr1:151057039:T:C	5.40123e-06	-1.09731e-10	-1.4326	1.35677e-05	-1.09731e-10	-1.34946	4.22448e-05	-1.09731e-10	-1.41603
151057879	chr1:151057879:C:T	5.62806e-06	-1.09731e-10	-1.39146	1.25009e-05	-1.09731e-10	-1.43135	4.16657e-05	-1.09731e-10	-1.42984
151058012	chr1:151058012:C:T	5.6843e-06	-1.09731e-10	-1.38152	1.32729e-05	-1.09731e-10	-1.37142	4.15425e-05	-1.09731e-10	-1.4328
151058315	chr1:151058315:G:A	1.25157e-05	-1.09731e-10	-0.592243	1.39118e-05	-1.09731e-10	-1.32441	4.25522e-05	-1.09731e-10	-1.40878
151058533	chr1:151058533:G:C	2.12051e-05	-0.0649806	-4.15888e-10	4.71848e-05	-0.103078	-4.15888e-10	0.000243858	0.337075	-4.15888e-10
151058855	chr1:151058855:C:G	4.79512e-06	-1.55163	-4.15888e-10	1.10083e-05	-1.5585	-4.15888e-10	3.89665e-05	-1.49681	-4.15888e-10
151059000	chr1:151059000:T:A	3.38354e-06	-0.703921	-1.19638	4.1748e-05	-0.0239448	-0.201554	4.97981e-05	-0.426524	-0.825012
151059191	chr1:151059191:T:C	2.53354e-06	-0.920404	-1.2692	1.57849e-05	-0.379977	-0.818116	3.01984e-05	-0.687399	-1.06433
151060221	chr1:151060221:G:T	4.75491e-06	-1.56005	-4.15888e-10	1.1145e-05	-1.54616	-4.15888e-10	3.7118e-05	-1.54541	-4.15888e-10
151061503	chr1:151061503:C:T	2.75275e-06	-0.685655	-1.42097	4.89902e-05	0.0787821	-0.144311	4.50567e-05	-0.312285	-1.03931
151061922	chr1:151061922:A:G	5.41014e-06	-1.09731e-10	-1.43095	1.44756e-05	-1.09731e-10	-1.28469	4.3791e-05	-1.09731e-10	-1.38009
151062695	chr1:151062695:G:C	3.87148e-06	-0.607602	-1.15798	2.96223e-05	0.0489788	-0.6176	4.83476e-05	-0.388759	-0.892337
151063152	chr1:151063152:A:C	1.98068e-06	-1.53503	-0.900751	3.66838e-06	-1.52735	-1.13005	1.2712e-05	-1.50216	-1.11481
151063502	chr1:151063502:C:T	5.60136e-06	-1.09731e-10	-1.39621	1.31245e-05	-1.09731e-10	-1.38267	4.15218e-05	-1.09731e-10	-1.4333
151063625	chr1:151063625:C:A	5.56767e-06	-1.09731e-10	-1.40225	1.32185e-05	-1.09731e-10	-1.37553	4.15712e-05	-1.09731e-10	-1.43211
151063796	chr1:151063796:A:T	5.43906e-06	-1.09731e-10	-1.42562	1.38447e-05	-1.09731e-10	-1.32925	4.21889e-05	-1.09731e-10	-1.41736
151064051	chr1:151064051:C:T	5.39448e-06	-1.09731e-10	-1.43385	1.40894e-05	-1.09731e-10	-1.31173	4.30491e-05	-1.09731e-10	-1.39717
151064340	chr1:151064340:A:G	4.6873e-06	-0.25273	-1.32164	6.17255e-05	0.605569	-0.440022	6.44576e-05	0.0244267	-1.01793
151064470	chr1:151064470:TTTGTGTACAAAGCCCACCAC:T	6.03053e-06	-1.09731e-10	-1.32239	1.24794e-05	-1.09731e-10	-1.43307	4.22754e-05	-1.09731e-10	-1.41531
151064516	chr1:151064516:C:T	8.29095e-06	-1.09731e-10	-1.00406	3.06192e-05	-1.09731e-10	-0.535521	8.03465e-05	-1.09731e-10	-0.773165
151064596	chr1:151064596:G:A	5.42862e-06	-1.09731e-10	-1.42754	1.39443e-05	-1.09731e-10	-1.32208	4.2314e-05	-1.09731e-10	-1.4144
151064717	chr1:151064717:C:T	1.09406e-05	-1.09731e-10	-0.726746	3.12945e-05	-1.09731e-10	-0.513706	7.90409e-05	-1.09731e-10	-0.789548
151064859	chr1:151064859:A:G	1.17103e-05	-1.09731e-10	-0.658755	2.5613e-05	-1.09731e-10	-0.71405	7.40355e-05	-1.09731e-10	-0.854968
151065064	chr1:151065064:G:A	8.6967e-06	-1.09731e-10	-0.95628	2.65153e-05	-1.09731e-10	-0.679429	7.74918e-05	-1.09731e-10	-0.809342
151065073	chr1:151065073:A:G	8.71699e-06	-1.09731e-10	-0.95395	2.6594e-05	-1.09731e-10	-0.676465	7.77003e-05	-1.09731e-10	-0.806655
151065169	chr1:151065169:T:C	9.35459e-06	-1.09731e-10	-0.883356	1.69175e-05	-1.09731e-10	-1.1288	5.44432e-05	-1.09731e-10	-1.16236
151065231	chr1:151065231:T:C	2.03574e-05	1.11145	-1.21723	0.000128928	1.81917	-0.917072	4.95103e-05	0.017792	-1.27512
151065256	chr1:151065256:T:A	1.29814e-06	-1.55094	-1.30735	2.67213e-06	-1.54999	-1.42428	9.056e-06	-1.52707	-1.42901
151065408	chr1:151065408:C:A	5.4239e-06	-1.09731e-10	-1.42841	1.3998e-05	-1.09731e-10	-1.31824	4.23841e-05	-1.09731e-10	-1.41274
151065659	chr1:151065659:T:C	2.23532e-06	-1.0163	-1.29854	6.86718e-06	-1.20592	-0.824472	1.22006e-05	-1.29052	-1.36751
151065733	chr1:151065733:G:A	5.66264e-06	-1.09731e-10	-1.38533	1.33953e-05	-1.09731e-10	-1.36224	4.15108e-05	-1.09731e-10	-1.43356
151066444	chr1:151066444:C:T	3.41576e-06	-1.4301	-0.460724	3.4615e-05	-1.02022	0.607361	5.80711e-05	-1.18569	0.0878494
151066970	chr1:151066970:T:G	8.30297e-06	-1.09731e-10	-1.00261	2.56215e-05	-1.09731e-10	-0.713717	9.965e-05	-1.09731e-10	-0.557849
151067133	chr1:151067133:A:G	4.49775e-06	-0.443232	-1.17241	3.5693e-05	0.259556	-0.641753	5.67106e-05	-0.209345	-0.912207
151068968	chr1:151068968:T:G	3.17981e-05	-1.09731e-10	0.340181	6.96563e-05	-1.09731e-10	0.286424	0.000194312	-1.09731e-10	0.109949
151069164	chr1:151069164:T:C	5.3743e-05	0.86499	-4.15888e-10	0.000139312	0.979569	-4.15888e-10	0.000276877	0.464058	-4.15888e-10
151069236	chr1:151069236:A:C	5.64933e-06	-1.09731e-10	-1.38769	1.61557e-05	-1.09731e-10	-1.17488	4.81607e-05	-1.09731e-10	-1.28497
151069375	chr1:151069375:A:G	2.29104e-06	-1.00246	-1.28776	6.77605e-06	-1.193	-0.850751	1.22243e-05	-1.2807	-1.37539
151069495	chr1:151069495:G:A	1.24681e-05	-1.09731e-10	-0.596051	1.84885e-05	-1.09731e-10	-1.04	7.25636e-05	-1.09731e-10	-0.87505
151069753	chr1:151069753:G:A	1.42328e-06	-1.55177	-1.21449	2.65818e-06	-1.54868	-1.43083	9.09681e-06	-1.52642	-1.42517
151070377	chr1:151070377:T:C	5.66559e-06	-1.09731e-10	-1.38481	1.29651e-05	-1.09731e-10	-1.39489	4.1487e-05	-1.09731e-10	-1.43413
151070750	chr1:151070750:T:G	5.40043e-06	-1.09731e-10	-1.43275	1.35816e-05	-1.09731e-10	-1.34844	4.22671e-05	-1.09731e-10	-1.4155
151070981	chr1:151070981:TGGAAA:T	5.86155e-06	-1.09731e-10	-1.35081	1.75064e-05	-1.09731e-10	-1.09458	5.12658e-05	-1.09731e-10	-1.22249
151071113	chr1:151071113:G:A	5.27281e-06	-1.55927	0.102613	1.69027e-05	-1.55838	0.428703	3.79317e-05	-1.54769	0.0239673
151071219	chr1:151071219:C:G	8.0261e-06	-1.09731e-10	-1.03652	1.94734e-05	-1.09731e-10	-0.988099	5.52601e-05	-1.09731e-10	-1.14746
151071561	chr1:151071561:C:T	4.65911e-06	-0.152733	-1.42767	0.000151791	0.807514	0.257843	8.7247e-05	0.230728	-0.921498
151072275	chr1:151072275:A:G	5.40009e-06	-1.09731e-10	-1.43281	1.35811e-05	-1.09731e-10	-1.34847	4.22722e-05	-1.09731e-10	-1.41538
151072326	chr1:151072326:C:T	5.39879e-06	-1.09731e-10	-1.43305	1.42064e-05	-1.09731e-10	-1.30346	4.32902e-05	-1.09731e-10	-1.39159
151072356	chr1:151072356:G:A	1.72754e-06	-1.3254	-1.24713	4.22628e-06	-1.14497	-1.37086	1.16485e-05	-1.48412	-1.22022
151072398	chr1:151072398:T:A	1.15477e-06	-1.55581	-1.41952	2.90175e-06	-1.54448	-1.34736	9.16483e-06	-1.56021	-1.38393
151072471	chr1:151072471:C:T	8.46533e-06	-0.983244	-4.15888e-10	1.29913e-05	-1.39287	-4.15888e-10	4.62387e-05	-1.3257	-4.15888e-10
151072636	chr1:151072636:A:G	2.31781e-05	-0.790252	0.814234	4.46819e-05	-1.07387	0.916286	9.50442e-05	-1.16739	0.56222
151072736	chr1:151072736:A:G	4.95822e-06	-1.51818	-4.15888e-10	1.16904e-05	-1.49838	-4.15888e-10	3.796e-05	-1.52298	-4.15888e-10
151072943	chr1:151072943:A:G	1.75379e-06	-1.1275	-1.42995	1.10094e-05	-0.429763	-1.12863	2.37166e-05	-0.716594	-1.27675
151072968	chr1:151072968:G:C	5.78879e-06	-1.09731e-10	-1.3633	1.27663e-05	-1.09731e-10	-1.41034	4.1563e-05	-1.09731e-10	-1.4323
151073048	chr1:151073048:G:C	2.53324e-06	-1.41017	-0.779556	2.9838e-05	-0.841422	0.280057	4.77508e-05	-1.11133	-0.182187
151073190	chr1:151073190:T:G	5.4768e-06	-1.09731e-10	-1.4187	1.2665e-05	-1.09731e-10	-1.4183	4.38207e-05	-1.09731e-10	-1.37941
151073644	chr1:151073644:C:T	5.39334e-06	-1.09731e-10	-1.43406	1.3814e-05	-1.09731e-10	-1.33146	4.26213e-05	-1.09731e-10	-1.40716
151073649	chr1:151073649:C:T	8.66281e-06	-1.09731e-10	-0.960185	1.53875e-05	-1.09731e-10	-1.22359	5.67867e-05	-1.09731e-10	-1.12021
151074166	chr1:151074166:G:A	4.21283e-06	-0.261992	-1.4191	0.000146263	0.658176	0.370082	8.17833e-05	0.103087	-0.858527
151074211	chr1:151074211:G:A	1.06641e-05	-1.09731e-10	-0.752343	3.05325e-05	-1.09731e-10	-0.538357	7.71818e-05	-1.09731e-10	-0.813349
151074598	chr1:151074598:C:T	5.40399e-06	-1.09731e-10	-1.43209	1.35145e-05	-1.09731e-10	-1.35338	4.21745e-05	-1.09731e-10	-1.4177
151075096	chr1:151075096:C:T	5.41479e-06	-1.09731e-10	-1.43009	1.33755e-05	-1.09731e-10	-1.36372	4.19857e-05	-1.09731e-10	-1.42218
151075373	chr1:151075373:G:A	5.76392e-06	-1.09731e-10	-1.36761	1.27999e-05	-1.09731e-10	-1.40771	4.15362e-05	-1.09731e-10	-1.43295
151075432	chr1:151075432:C:T	5.76596e-06	-1.09731e-10	-1.36725	1.27962e-05	-1.09731e-10	-1.408	4.15393e-05	-1.09731e-10	-1.43287
151075641	chr1:151075641:G:A	5.45536e-06	-1.09731e-10	-1.42263	1.44441e-05	-1.09731e-10	-1.28686	4.18315e-05	-1.09731e-10	-1.42586
151075754	chr1:151075754:A:G	5.40564e-06	-1.43178	-4.15888e-10	1.67549e-05	-1.13846	-4.15888e-10	4.74437e-05	-1.29997	-4.15888e-10
151076046	chr1:151076046:A:G	5.52812e-06	-1.09731e-10	-1.40938	1.39225e-05	-1.09731e-10	-1.32364	4.15534e-05	-1.09731e-10	-1.43254
151076083	chr1:151076083:G:A	6.14401e-06	-1.09731e-10	-1.30375	1.38166e-05	-1.09731e-10	-1.33128	4.23521e-05	-1.09731e-10	-1.41349
151076488	chr1:151076488:G:A	3.37753e-06	-0.865529	-1.03655	9.21686e-06	-0.837532	-0.898583	2.67879e-05	-0.986741	-0.884821
151076494	chr1:151076494:A:G	4.75562e-06	-1.5599	-4.15888e-10	1.12154e-05	-1.53986	-4.15888e-10	3.78361e-05	-1.52625	-4.15888e-10
151076591	chr1:151076591:G:A	1.83934e-06	-1.12057	-1.38925	8.13142e-06	-1.28621	-0.5752	1.24226e-05	-1.35973	-1.28027
151077023	chr1:151077023:G:A	1.33859e-06	-1.54737	-1.28023	2.66477e-06	-1.5467	-1.43034	9.17104e-06	-1.52106	-1.4224
151077442	chr1:151077442:T:C	3.92804e-06	-0.439188	-1.3119	4.6036e-05	0.337058	-0.464784	5.17687e-05	-0.192908	-1.01982
151077611	chr1:151077611:A:C	1.85951e-06	-1.12651	-1.3724	7.76307e-06	-1.29285	-0.614926	1.20436e-05	-1.36916	-1.30181
151077777	chr1:151077777:C:T	1.35767e-06	-1.54001	-1.27344	2.68284e-06	-1.53913	-1.43114	9.30135e-06	-1.50862	-1.42073
151077785	chr1:151077785:T:C	7.10524e-06	-1.09731e-10	-1.15839	1.25387e-05	-1.09731e-10	-1.42833	4.50806e-05	-1.09731e-10	-1.35106
151077821	chr1:151077821:C:T	5.80187e-06	-1.09731e-10	-1.36104	1.27584e-05	-1.09731e-10	-1.41096	4.15745e-05	-1.09731e-10	-1.43203
151078027	chr1:151078027:T:G	1.80404e-06	-1.10256	-1.42663	1.17175e-05	-0.39166	-1.10441	2.49769e-05	-0.682506	-1.25906
151078074	chr1:151078074:T:C	5.46686e-06	-1.09731e-10	-1.42052	1.43498e-05	-1.09731e-10	-1.29341	4.17637e-05	-1.09731e-10	-1.42748
151078153	chr1:151078153:C:T	1.36007e-06	-1.54243	-1.26926	2.67451e-06	-1.54156	-1.43182	9.27724e-06	-1.51266	-1.41929
151078541	chr1:151078541:C:T	6.51819e-06	-1.09731e-10	-1.24463	1.41862e-05	-1.09731e-10	-1.30488	5.50013e-05	-1.09731e-10	-1.15216
151078704	chr1:151078704:A:G	7.17137e-06	-1.09731e-10	-1.14913	1.3871e-05	-1.09731e-10	-1.32735	4.97814e-05	-1.09731e-10	-1.25187
151078880	chr1:151078880:C:T	6.98826e-06	-1.17499	-4.15888e-10	1.67613e-05	-1.13808	-4.15888e-10	5.46759e-05	-1.15809	-4.15888e-10
151079315	chr1:151079315:C:T	5.40693e-06	-1.09731e-10	-1.43154	1.35776e-05	-1.09731e-10	-1.34873	4.21865e-05	-1.09731e-10	-1.41741
151079371	chr1:151079371:G:A	1.09752e-05	-1.09731e-10	-0.723582	1.68614e-05	-1.09731e-10	-1.13212	6.51213e-05	-1.09731e-10	-0.983262
151079448	chr1:151079448:A:G	5.40112e-06	-1.09731e-10	-1.43262	1.35583e-05	-1.09731e-10	-1.35015	4.22404e-05	-1.09731e-10	-1.41614
151080013	chr1:151080013:A:G	4.72018e-06	-0.28051	-1.28687	6.57756e-05	0.571259	-0.342159	6.63882e-05	-0.00957992	-0.954414
151080477	chr1:151080477:C:G	4.58805e-06	-0.166604	-1.42916	0.00014612	0.78758	0.239698	8.48289e-05	0.213163	-0.93204
151081019	chr1:151081019:C:T	1.75501e-05	-1.09731e-10	-0.254162	3.90537e-05	-1.09731e-10	-0.292212	0.000111351	-1.09731e-10	-0.446829
151081060	chr1:151081060:T:A	5.05492e-06	-0.220128	-1.27873	7.22851e-05	0.648989	-0.325521	7.19481e-05	0.0580579	-0.941627
151081065	chr1:151081065:G:A	2.08023e-06	-1.02598	-1.36077	3.15382e-06	-1.37831	-1.43023	1.01158e-05	-1.41128	-1.43413
151081393	chr1:151081393:G:A	1.32821e-06	-1.55815	-1.27724	2.63383e-06	-1.55786	-1.43085	8.97914e-06	-1.54322	-1.42138
151081704	chr1:151081704:G:A	4.69621e-06	-0.155369	-1.4171	9.84008e-05	0.812317	-0.180417	7.60564e-05	0.233859	-1.0619
151081749	chr1:151081749:C:T	5.39363e-06	-1.09731e-10	-1.434	1.37853e-05	-1.09731e-10	-1.33355	4.25879e-05	-1.09731e-10	-1.40794
151081773	chr1:151081773:T:C	2.29494e-05	0.0140674	-4.15888e-10	5.10466e-05	-0.0244106	-4.15888e-10	0.000266584	0.426177	-4.15888e-10
151082001	chr1:151082001:TATA:T	5.40251e-06	-1.09731e-10	-1.43236	1.35323e-05	-1.09731e-10	-1.35207	4.2203e-05	-1.09731e-10	-1.41702
151082190	chr1:151082190:C:T	5.40354e-06	-1.09731e-10	-1.43217	1.35174e-05	-1.09731e-10	-1.35317	4.21816e-05	-1.09731e-10	-1.41753
151082207	chr1:151082207:A:T	5.75604e-06	-1.09731e-10	-1.36897	1.6858e-05	-1.09731e-10	-1.13232	4.97405e-05	-1.09731e-10	-1.25269
151082487	chr1:151082487:C:T	7.92862e-06	-1.04874	-4.15888e-10	1.42055e-05	-1.30352	-4.15888e-10	4.39858e-05	-1.37565	-4.15888e-10
151083030	chr1:151083030:A:G	5.47939e-06	-1.09731e-10	-1.41823	1.29919e-05	-1.09731e-10	-1.39282	4.16307e-05	-1.09731e-10	-1.43068
151083194	chr1:151083194:G:A	3.87234e-06	-0.592129	-1.17324	2.95659e-05	0.0700827	-0.640611	4.8062e-05	-0.37345	-0.913572
151083309	chr1:151083309:C:T	5.40417e-06	-1.09731e-10	-1.43205	1.35048e-05	-1.09731e-10	-1.3541	4.21647e-05	-1.09731e-10	-1.41793
151083505	chr1:151083505:A:G	5.48353e-06	-1.09731e-10	-1.41747	1.42054e-05	-1.09731e-10	-1.30353	4.16836e-05	-1.09731e-10	-1.42941
151083565	chr1:151083565:A:G	2.96665e-06	-1.37078	-0.661011	3.90322e-05	-0.75787	0.465107	6.02591e-05	-1.04566	-0.0152
151083628	chr1:151083628:C:T	5.4856e-06	-1.09731e-10	-1.4171	1.29503e-05	-1.09731e-10	-1.39603	4.16229e-05	-1.09731e-10	-1.43086
151083767	chr1:151083767:A:G	1.24857e-05	-1.09731e-10	-0.59464	1.85029e-05	-1.09731e-10	-1.03922	7.26327e-05	-1.09731e-10	-0.874098
151083829	chr1:151083829:C:T	2.32456e-06	-0.957601	-1.31809	1.06654e-05	-0.169459	-1.42069	2.5599e-05	-0.48296	-1.434
151083902	chr1:151083902:G:A	5.39945e-06	-1.09731e-10	-1.43293	1.3599e-05	-1.09731e-10	-1.34715	4.229e-05	-1.09731e-10	-1.41496
151084927	chr1:151084927:C:G	6.13694e-06	-1.09731e-10	-1.3049	2.34172e-05	-1.09731e-10	-0.803679	6.31195e-05	-1.09731e-10	-1.01448
151084933	chr1:151084933:A:C	5.46838e-06	-1.09731e-10	-1.42024	1.36252e-05	-1.09731e-10	-1.34523	4.19395e-05	-1.09731e-10	-1.42329
151085224	chr1:151085224:C:T	1.29572e-05	-1.09731e-10	-0.557574	1.8982e-05	-1.09731e-10	-1.01366	7.48753e-05	-1.09731e-10	-0.84369
151085311	chr1:151085311:C:T	1.3348e-06	-1.55717	-1.27328	2.63562e-06	-1.55685	-1.43118	9.01031e-06	-1.54064	-1.4205
151086720	chr1:151086720:T:G	1.60918e-05	-0.340912	-4.15888e-10	4.20107e-05	-0.219225	-4.15888e-10	9.36975e-05	-0.619442	-4.15888e-10
151086816	chr1:151086816:T:C	3.01398e-06	-1.36725	-0.648715	4.02537e-05	-0.74869	0.486742	6.18011e-05	-1.03844	0.00284294
151087191	chr1:151087191:T:C	1.1742e-06	-1.55622	-1.40241	3.02963e-06	-1.54508	-1.30363	9.52698e-06	-1.56017	-1.34522
151087325	chr1:151087325:C:T	5.53947e-06	-1.09731e-10	-1.40733	1.33669e-05	-1.09731e-10	-1.36437	4.14917e-05	-1.09731e-10	-1.43402
151087380	chr1:151087380:C:T	5.75268e-06	-1.09731e-10	-1.36956	1.28155e-05	-1.09731e-10	-1.4065	4.15262e-05	-1.09731e-10	-1.43319
151087673	chr1:151087673:T:C	6.08634e-06	-1.09731e-10	-1.31318	1.24709e-05	-1.09731e-10	-1.43375	4.24353e-05	-1.09731e-10	-1.41153
151088017	chr1:151088017:A:G	5.64043e-06	-1.09731e-10	-1.38926	1.30151e-05	-1.09731e-10	-1.39104	4.14921e-05	-1.09731e-10	-1.43401
151088051	chr1:151088051:G:A	4.7598e-06	-1.55902	-4.15888e-10	1.12927e-05	-1.53299	-4.15888e-10	3.66078e-05	-1.55925	-4.15888e-10
151088627	chr1:151088627:A:G	5.48674e-06	-1.09731e-10	-1.41689	1.29564e-05	-1.09731e-10	-1.39556	4.16174e-05	-1.09731e-10	-1.431
151088863	chr1:151088863:G:C	5.48627e-06	-1.09731e-10	-1.41698	1.2955e-05	-1.09731e-10	-1.39567	4.16187e-05	-1.09731e-10	-1.43096
151088947	chr1:151088947:C:T	2.2847e-05	0.00959595	-4.15888e-10	5.84702e-05	0.111368	-4.15888e-10	0.000122155	-0.354222	-4.15888e-10
151089033	chr1:151089033:A:G	1.35947e-06	-1.55152	-1.26061	2.64718e-06	-1.55094	-1.43271	9.15631e-06	-1.52853	-1.41654
151089602	chr1:151089602:A:G	1.36229e-06	-1.55143	-1.25863	2.64708e-06	-1.55082	-1.43287	9.16278e-06	-1.52838	-1.41599
151089639	chr1:151089639:A:C	5.3932e-06	-1.09731e-10	-1.43408	1.38349e-05	-1.09731e-10	-1.32996	4.26609e-05	-1.09731e-10	-1.40623
151089663	chr1:151089663:T:A	5.47137e-06	-1.09731e-10	-1.41969	1.29017e-05	-1.09731e-10	-1.39979	4.16744e-05	-1.09731e-10	-1.42963
151089907	chr1:151089907:T:G	5.19145e-06	-1.47221	-4.15888e-10	1.70843e-05	-1.11899	-4.15888e-10	4.84457e-05	-1.27907	-4.15888e-10
151090481	chr1:151090481:G:A	2.47544e-06	-0.95311	-1.2597	6.71147e-06	-1.15247	-0.900863	1.24668e-05	-1.24521	-1.39124
151090856	chr1:151090856:G:A	8.87209e-06	-1.09731e-10	-0.936314	1.58969e-05	-1.09731e-10	-1.19103	5.86608e-05	-1.09731e-10	-1.08774
151091230	chr1:151091230:G:A	6.46533e-06	-1.09731e-10	-1.25277	1.44465e-05	-1.09731e-10	-1.28669	4.31765e-05	-1.09731e-10	-1.39422
151091421	chr1:151091421:TG:T	6.10923e-06	-1.09731e-10	-1.30942	1.37387e-05	-1.09731e-10	-1.33693	4.22487e-05	-1.09731e-10	-1.41594
151091640	chr1:151091640:A:G	2.83923e-06	-1.53564	-0.540051	4.87796e-06	-1.52903	-0.843392	1.70033e-05	-1.50195	-0.824153
151092039	chr1:151092039:C:T	2.85206e-06	-1.5396	-0.531579	4.89615e-06	-1.53317	-0.835526	1.7034e-05	-1.50788	-0.816426
151092402	chr1:151092402:GCCA:G	5.62114e-06	-1.39269	-4.15888e-10	1.79422e-05	-1.06999	-4.15888e-10	5.00987e-05	-1.24552	-4.15888e-10
151092505	chr1:151092505:C:T	4.77237e-06	-1.55638	-4.15888e-10	1.10088e-05	-1.55845	-4.15888e-10	3.92522e-05	-1.48951	-4.15888e-10
151092715	chr1:151092715:G:A	5.51073e-06	-1.09731e-10	-1.41253	1.33993e-05	-1.09731e-10	-1.36195	4.17192e-05	-1.09731e-10	-1.42855
151092969	chr1:151092969:G:GT	4.76482e-06	-1.55796	-4.15888e-10	1.1147e-05	-1.54598	-4.15888e-10	3.65888e-05	-1.55977	-4.15888e-10
151093618	chr1:151093618:T:A	3.58937e-06	-0.849855	-0.991391	9.85233e-06	-0.820511	-0.848931	2.85774e-05	-0.972158	-0.834741
151093622	chr1:151093622:T:A	5.76358e-06	-1.09731e-10	-1.36766	1.28004e-05	-1.09731e-10	-1.40767	4.15359e-05	-1.09731e-10	-1.43296
151094641	chr1:151094641:G:A	8.1126e-06	-1.09731e-10	-1.02581	1.50048e-05	-1.09731e-10	-1.24878	5.48742e-05	-1.09731e-10	-1.15447
151094819	chr1:151094819:CA:C	6.07824e-06	-1.09731e-10	-1.31451	1.36813e-05	-1.09731e-10	-1.34112	4.21745e-05	-1.09731e-10	-1.4177
151094877	chr1:151094877:A:G	5.39673e-06	-0.173726	-1.2597	8.0787e-05	0.709886	-0.275219	7.82593e-05	0.108796	-0.908282
151095842	chr1:151095842:T:A	5.58478e-06	-1.09731e-10	-1.39918	1.25955e-05	-1.09731e-10	-1.42381	4.1598e-05	-1.09731e-10	-1.43146
151096070	chr1:151096070:A:G	2.07435e-06	-1.01603	-1.37354	1.02014e-05	-0.254559	-1.38007	2.40415e-05	-0.559901	-1.41983
151096161	chr1:151096161:T:A	2.26501e-06	-0.976557	-1.32509	1.04278e-05	-0.194732	-1.41794	2.50095e-05	-0.506656	-1.4336
151096364	chr1:151096364:G:A	4.64469e-06	-0.157957	-1.42554	0.000157147	0.802415	0.297618	8.85439e-05	0.224869	-0.900884
151096888	chr1:151096888:G:A	3.18893e-06	-1.37933	-0.580206	4.37124e-05	-0.773707	0.594189	6.6457e-05	-1.05846	0.095504
151096989	chr1:151096989:G:A	1.33921e-06	-1.55606	-1.27108	2.63756e-06	-1.55567	-1.43162	9.04165e-06	-1.53795	-1.41972
151097011	chr1:151097011:A:G	5.79275e-06	-1.09731e-10	-1.36262	1.27616e-05	-1.09731e-10	-1.41071	4.15672e-05	-1.09731e-10	-1.4322
151097404	chr1:151097404:T:C	4.78693e-06	-1.55333	-4.15888e-10	1.15781e-05	-1.50804	-4.15888e-10	3.66116e-05	-1.55915	-4.15888e-10
151097614	chr1:151097614:C:T	2.49908e-06	-0.960472	-1.24283	6.4599e-06	-1.15864	-0.932895	1.22959e-05	-1.25067	-1.39958
151098532	chr1:151098532:A:G	4.90626e-06	-1.52871	-4.15888e-10	1.10305e-05	-1.55649	-4.15888e-10	3.65763e-05	-1.56011	-4.15888e-10
151099016	chr1:151099016:G:A	5.89163e-06	-1.09731e-10	-1.34569	1.26577e-05	-1.09731e-10	-1.41888	4.17128e-05	-1.09731e-10	-1.42871
151100167	chr1:151100167:C:T	1.21209e-05	-1.09731e-10	-0.624296	2.41525e-05	-1.09731e-10	-0.772761	6.85226e-05	-1.09731e-10	-0.932349
151100365	chr1:151100365:G:A	6.12684e-06	-1.09731e-10	-1.30654	1.26307e-05	-1.09731e-10	-1.42102	4.35456e-05	-1.09731e-10	-1.38571
151100375	chr1:151100375:G:C	5.5265e-06	-1.09731e-10	-1.40967	1.33546e-05	-1.09731e-10	-1.36529	4.16741e-05	-1.09731e-10	-1.42963
151100388	chr1:151100388:T:C	5.90837e-06	-0.139719	-1.20314	9.77191e-05	0.755133	-0.130186	8.96145e-05	0.146507	-0.810503
151101164	chr1:151101164:A:G	5.29784e-06	-0.227724	-1.2242	8.31745e-05	0.64314	-0.179349	7.86139e-05	0.0499432	-0.844908
151101312	chr1:151101312:C:T	5.66247e-06	-1.09731e-10	-1.38536	1.62379e-05	-1.09731e-10	-1.1698	4.83709e-05	-1.09731e-10	-1.28061
151101593	chr1:151101593:AAAAAG:A	5.47828e-06	-1.09731e-10	-1.41843	1.35681e-05	-1.09731e-10	-1.34943	4.18772e-05	-1.09731e-10	-1.42477
151101699	chr1:151101699:G:A	3.57091e-06	-0.83824	-1.00816	9.80517e-06	-0.808901	-0.865339	2.84115e-05	-0.961419	-0.8513
151101796	chr1:151101796:T:C	9.44076e-06	-1.09731e-10	-0.874187	2.09987e-05	-1.09731e-10	-0.912689	6.17812e-05	-1.09731e-10	-1.03591
151102245	chr1:151102245:C:T	6.35813e-06	-1.09731e-10	-1.26949	1.42407e-05	-1.09731e-10	-1.30104	4.29788e-05	-1.09731e-10	-1.39881
151102377	chr1:151102377:A:G	4.01921e-06	-0.59186	-1.13628	3.15939e-05	0.0728014	-0.576989	5.06267e-05	-0.372654	-0.862381
151102535	chr1:151102535:T:C	5.53808e-06	-1.09731e-10	-1.40758	1.32918e-05	-1.09731e-10	-1.37	4.16326e-05	-1.09731e-10	-1.43063
151104180	chr1:151104180:T:C	5.51479e-06	-1.09731e-10	-1.41179	1.40018e-05	-1.09731e-10	-1.31796	4.15837e-05	-1.09731e-10	-1.43181
151104294	chr1:151104294:T:G	5.48199e-06	-1.09731e-10	-1.41776	1.35429e-05	-1.09731e-10	-1.35129	4.18538e-05	-1.09731e-10	-1.42533
151104308	chr1:151104308:A:G	5.73654e-06	-1.09731e-10	-1.37237	1.28402e-05	-1.09731e-10	-1.40457	4.15131e-05	-1.09731e-10	-1.4335
151104557	chr1:151104557:A:G	4.76417e-06	-1.5581	-4.15888e-10	1.29823e-05	-1.39357	-4.15888e-10	3.75627e-05	-1.5335	-4.15888e-10
151104621	chr1:151104621:T:C	5.43681e-06	-1.09731e-10	-1.42603	1.44635e-05	-1.09731e-10	-1.28552	4.18878e-05	-1.09731e-10	-1.42452
151105017	chr1:151105017:C:T	5.76074e-06	-1.09731e-10	-1.36816	1.28044e-05	-1.09731e-10	-1.40736	4.15331e-05	-1.09731e-10	-1.43302
151105201	chr1:151105201:T:C	5.45092e-06	-1.09731e-10	-1.42344	1.37681e-05	-1.09731e-10	-1.3348	4.20893e-05	-1.09731e-10	-1.41972
151105330	chr1:151105330:CAT:C	1.95392e-05	-0.1468	-4.15888e-10	4.35418e-05	-0.183427	-4.15888e-10	0.000222157	0.243873	-4.15888e-10
151105384	chr1:151105384:A:G	1.07327e-05	-1.09731e-10	-0.74593	1.68426e-05	-1.09731e-10	-1.13324	6.03654e-05	-1.09731e-10	-1.0591
151105493	chr1:151105493:A:G	5.49835e-06	-1.09731e-10	-1.41478	1.25769e-05	-1.09731e-10	-1.42529	4.1502e-05	-1.09731e-10	-1.43377
151105733	chr1:151105733:A:G	6.00763e-06	-1.32619	-4.15888e-10	1.23783e-05	-1.4412	-4.15888e-10	3.84771e-05	-1.50945	-4.15888e-10
151105754	chr1:151105754:C:T	5.48674e-06	-1.09731e-10	-1.41689	1.29564e-05	-1.09731e-10	-1.39556	4.16174e-05	-1.09731e-10	-1.431
151106522	chr1:151106522:GAGAC:G	5.76204e-06	-1.09731e-10	-1.36793	1.28051e-05	-1.09731e-10	-1.40731	4.15335e-05	-1.09731e-10	-1.43301
151106580	chr1:151106580:C:T	1.36665e-06	-1.54796	-1.25891	2.65726e-06	-1.54723	-1.43262	9.21926e-06	-1.52156	-1.41666
151106841	chr1:151106841:C:T	2.20604e-06	-0.994868	-1.33316	1.01791e-05	-0.222171	-1.41464	2.44346e-05	-0.530629	-1.43288
151107408	chr1:151107408:A:G	5.39297e-06	-1.09731e-10	-1.43413	1.33397e-05	-1.09731e-10	-1.3664	4.24931e-05	-1.09731e-10	-1.41017
151107785	chr1:151107785:A:T	5.40251e-06	-1.09731e-10	-1.43236	1.43199e-05	-1.09731e-10	-1.2955	4.35088e-05	-1.09731e-10	-1.38655
151107921	chr1:151107921:T:A	6.33921e-06	-1.09731e-10	-1.27247	1.42108e-05	-1.09731e-10	-1.30315	4.29268e-05	-1.09731e-10	-1.40002
151108298	chr1:151108298:T:C	2.42393e-05	-1.09731e-10	0.0687502	5.60179e-05	-1.09731e-10	0.0685222	0.000152717	-1.09731e-10	-0.130924
151108467	chr1:151108467:C:G	4.80345e-06	-1.54989	-4.15888e-10	1.10826e-05	-1.55177	-4.15888e-10	3.65725e-05	-1.56022	-4.15888e-10
151108604	chr1:151108604:C:T	1.10468e-05	-1.09731e-10	-0.717082	3.16678e-05	-1.09731e-10	-0.50185	7.98022e-05	-1.09731e-10	-0.779963
151109427	chr1:151109427:C:T	1.403e-06	-1.55578	-1.22483	2.63146e-06	-1.55548	-1.43414	9.18505e-06	-1.53748	-1.40446
151109907	chr1:151109907:C:T	5.47562e-06	-1.09731e-10	-1.41892	1.29351e-05	-1.09731e-10	-1.3972	4.16472e-05	-1.09731e-10	-1.43028
151110476	chr1:151110476:TTTTTTA:T	1.23805e-05	-1.09731e-10	-0.603099	1.8401e-05	-1.09731e-10	-1.04474	7.21788e-05	-1.09731e-10	-0.880367
151111614	chr1:151111614:T:C	6.02099e-06	-0.0853733	-1.2386	9.57233e-05	0.824006	-0.219694	8.9668e-05	0.207403	-0.870803
151111899	chr1:151111899:C:G	2.23908e-06	-0.967739	-1.34542	1.05146e-05	-0.19447	-1.40992	2.52255e-05	-0.500262	-1.43139
151112503	chr1:151112503:G:A	1.65651e-05	-0.311925	-4.15888e-10	4.18674e-05	-0.222641	-4.15888e-10	9.46832e-05	-0.608977	-4.15888e-10
151113078	chr1:151113078:T:C	3.3809e-06	-1.30728	-0.593802	4.79072e-05	-0.629975	0.542091	7.63658e-05	-0.941968	0.11799
151113338	chr1:151113338:G:A	1.39234e-06	-1.5459	-1.24233	2.65932e-06	-1.54521	-1.43387	9.30535e-06	-1.51842	-1.41051
151113394	chr1:151113394:C:T	5.39939e-06	-1.09731e-10	-1.43294	1.42498e-05	-1.09731e-10	-1.30041	4.3337e-05	-1.09731e-10	-1.39051
151113855	chr1:151113855:T:C	6.08297e-06	-1.09731e-10	-1.31373	1.24679e-05	-1.09731e-10	-1.43399	4.2563e-05	-1.09731e-10	-1.40853
151113964	chr1:151113964:A:AGAT	5.48518e-06	-1.09731e-10	-1.41717	1.35253e-05	-1.09731e-10	-1.35259	4.18365e-05	-1.09731e-10	-1.42574
151114117	chr1:151114117:C:T	2.39288e-05	-1.09731e-10	0.0558597	5.18863e-05	-1.09731e-10	-0.00809511	0.000131253	-1.09731e-10	-0.282389
151114158	chr1:151114158:C:T	5.40492e-06	-1.09731e-10	-1.43191	1.35359e-05	-1.09731e-10	-1.3518	4.21797e-05	-1.09731e-10	-1.41758
151114240	chr1:151114240:C:T	5.40633e-06	-1.09731e-10	-1.43165	1.34816e-05	-1.09731e-10	-1.35583	4.21264e-05	-1.09731e-10	-1.41884
151114342	chr1:151114342:CATAATAAATAAATAAAT:C	2.34993e-05	-1.09731e-10	0.0377469	5.46836e-05	-1.09731e-10	0.0444143	0.000149112	-1.09731e-10	-0.154813
151114443	chr1:151114443:T:G	3.72355e-06	-0.805856	-0.998691	1.02308e-05	-0.775559	-0.856187	2.95497e-05	-0.931956	-0.841482
151114484	chr1:151114484:G:A	1.07527e-05	-0.744065	-4.15888e-10	2.77133e-05	-0.635238	-4.15888e-10	6.3196e-05	-1.01327	-4.15888e-10
151114781	chr1:151114781:G:A	5.39413e-06	-1.09731e-10	-1.43391	1.37667e-05	-1.09731e-10	-1.3349	4.25464e-05	-1.09731e-10	-1.40892
151115100	chr1:151115100:T:C	7.36151e-06	-1.09731e-10	-1.12296	1.41134e-05	-1.09731e-10	-1.31003	5.08815e-05	-1.09731e-10	-1.23001
151115312	chr1:151115312:C:T	1.20307e-05	-1.09731e-10	-0.631765	1.80998e-05	-1.09731e-10	-1.06125	7.06697e-05	-1.09731e-10	-0.901496
151115351	chr1:151115351:T:C	2.39694e-06	-0.99974	-1.24529	6.28758e-06	-1.1919	-0.926672	1.19541e-05	-1.27994	-1.3985
151115414	chr1:151115414:T:G	5.39499e-06	-1.09731e-10	-1.43375	1.37273e-05	-1.09731e-10	-1.33776	4.24854e-05	-1.09731e-10	-1.41035
151115576	chr1:151115576:T:C	5.48578e-06	-1.09731e-10	-1.41706	1.41899e-05	-1.09731e-10	-1.30462	4.16739e-05	-1.09731e-10	-1.42964
151116104	chr1:151116104:A:G	5.4674e-06	-1.09731e-10	-1.42042	1.43396e-05	-1.09731e-10	-1.29413	4.17598e-05	-1.09731e-10	-1.42758
151116221	chr1:151116221:G:A	4.49296e-06	-0.184254	-1.43246	0.000132492	0.768719	0.160655	7.97845e-05	0.195133	-0.975317
151116471	chr1:151116471:G:A	6.39233e-06	-1.09731e-10	-1.26412	1.43181e-05	-1.09731e-10	-1.29562	4.30924e-05	-1.09731e-10	-1.39617
151117047	chr1:151117047:T:C	2.43593e-06	-0.988762	-1.24013	6.30076e-06	-1.18165	-0.934831	1.20414e-05	-1.27072	-1.40044
151117087	chr1:151117087:C:T	7.61105e-06	-1.09731e-10	-1.08962	1.44076e-05	-1.09731e-10	-1.28939	5.2257e-05	-1.09731e-10	-1.20334
151117126	chr1:151117126:A:T	2.01426e-06	-1.0352	-1.38377	1.00106e-05	-0.284088	-1.36941	2.35637e-05	-0.585616	-1.41419
151117409	chr1:151117409:G:C	1.29088e-06	-1.43323	-1.43068	4.37993e-06	-1.39159	-1.08853	1.12828e-05	-1.35921	-1.37702
151117412	chr1:151117412:A:C	1.4247e-06	-1.45644	-1.30882	3.53925e-06	-1.38918	-1.30406	1.13729e-05	-1.4001	-1.32818
151117525	chr1:151117525:T:G	5.4408e-06	-1.09731e-10	-1.4253	1.46087e-05	-1.09731e-10	-1.27553	4.19827e-05	-1.09731e-10	-1.42226
151117906	chr1:151117906:A:G	5.43736e-06	-1.09731e-10	-1.42593	1.32026e-05	-1.09731e-10	-1.37674	4.17735e-05	-1.09731e-10	-1.42725
151118497	chr1:151118497:G:C	5.41522e-06	-1.09731e-10	-1.43001	1.33789e-05	-1.09731e-10	-1.36347	4.19861e-05	-1.09731e-10	-1.42217
151118705	chr1:151118705:A:G	5.10263e-06	-0.23479	-1.25468	7.63192e-05	0.633974	-0.256199	7.40604e-05	0.0426335	-0.897266
151118736	chr1:151118736:A:G	5.40847e-06	-1.09731e-10	-1.43126	1.34567e-05	-1.09731e-10	-1.35767	4.20896e-05	-1.09731e-10	-1.41971
151118757	chr1:151118757:G:A	4.76052e-06	-1.55887	-4.15888e-10	1.11197e-05	-1.54843	-4.15888e-10	3.66099e-05	-1.5592	-4.15888e-10
151118900	chr1:151118900:G:A	5.54777e-06	-1.09731e-10	-1.40583	1.32321e-05	-1.09731e-10	-1.3745	4.15999e-05	-1.09731e-10	-1.43141
151119390	chr1:151119390:C:T	2.10167e-05	-0.0739053	-4.15888e-10	4.67543e-05	-0.112244	-4.15888e-10	0.00024112	0.325783	-4.15888e-10
151119610	chr1:151119610:C:T	2.29883e-06	-0.963206	-1.32362	1.0636e-05	-0.174546	-1.41836	2.54329e-05	-0.489758	-1.43371
151119777	chr1:151119777:C:T	5.40591e-06	-1.09731e-10	-1.43173	1.34886e-05	-1.09731e-10	-1.3553	4.21332e-05	-1.09731e-10	-1.41868
151119982	chr1:151119982:G:A	5.75865e-06	-1.09731e-10	-1.36852	1.28074e-05	-1.09731e-10	-1.40713	4.15316e-05	-1.09731e-10	-1.43306
151120027	chr1:151120027:A:G	5.81286e-06	-1.09731e-10	-1.35915	1.27384e-05	-1.09731e-10	-1.41252	4.1592e-05	-1.09731e-10	-1.4316
151120833	chr1:151120833:C:T	1.45925e-06	-1.54298	-1.19833	2.66903e-06	-1.54214	-1.4333	9.507e-06	-1.51346	-1.39402
151120995	chr1:151120995:A:T	5.41466e-06	-1.09731e-10	-1.43011	1.33836e-05	-1.09731e-10	-1.36312	4.19928e-05	-1.09731e-10	-1.42202
151121050	chr1:151121050:G:A	2.05082e-06	-1.07238	-1.32861	6.88544e-06	-1.24674	-0.781001	1.18599e-05	-1.32797	-1.35839
151121053	chr1:151121053:C:T	5.4567e-06	-1.09731e-10	-1.42238	1.37095e-05	-1.09731e-10	-1.33906	4.20288e-05	-1.09731e-10	-1.42116
151121469	chr1:151121469:A:G	3.82716e-06	-0.565729	-1.21137	2.8574e-05	0.104151	-0.708803	4.6879e-05	-0.343043	-0.968901
151122272	chr1:151122272:T:C	5.43538e-06	-1.09731e-10	-1.4263	1.26117e-05	-1.09731e-10	-1.42252	4.30662e-05	-1.09731e-10	-1.39677
151122432	chr1:151122432:A:G	5.40432e-06	-1.09731e-10	-1.43203	1.3511e-05	-1.09731e-10	-1.35364	4.21698e-05	-1.09731e-10	-1.41781
151122519	chr1:151122519:G:A	6.20857e-06	-1.09731e-10	-1.29329	1.24861e-05	-1.09731e-10	-1.43253	4.2471e-05	-1.09731e-10	-1.41069
151123018	chr1:151123018:T:C	5.39296e-06	-1.09731e-10	-1.43413	1.33365e-05	-1.09731e-10	-1.36664	4.2487e-05	-1.09731e-10	-1.41031
151123895	chr1:151123895:T:C	5.03168e-06	-1.50347	-4.15888e-10	1.14766e-05	-1.51684	-4.15888e-10	3.69068e-05	-1.55112	-4.15888e-10
151124877	chr1:151124877:G:A	6.76326e-06	-1.09731e-10	-1.20772	1.32859e-05	-1.09731e-10	-1.37045	4.68771e-05	-1.09731e-10	-1.31198
151125023	chr1:151125023:TTTAG:T	1.66398e-06	-1.20287	-1.40715	4.54457e-06	-1.16608	-1.27714	9.82151e-06	-1.4667	-1.40824
151125415	chr1:151125415:C:T	8.45343e-06	-0.984652	-4.15888e-10	1.70523e-05	-1.12086	-4.15888e-10	0.000102505	-0.529597	-4.15888e-10
151125502	chr1:151125502:A:G	2.6856e-05	-1.09731e-10	0.171265	5.94663e-05	-1.09731e-10	0.128259	0.00016643	-1.09731e-10	-0.0449377
151125770	chr1:151125770:TTTTTTTGTA:T	5.7799e-06	-1.09731e-10	-1.36484	1.27763e-05	-1.09731e-10	-1.40956	4.15535e-05	-1.09731e-10	-1.43253
151125844	chr1:151125844:C:A	2.56729e-06	-1.54965	-0.626722	6.65954e-06	-1.55499	-0.506109	1.88029e-05	-1.5478	-0.677703
151126346	chr1:151126346:T:C	5.52823e-06	-1.09731e-10	-1.40936	1.39227e-05	-1.09731e-10	-1.32363	4.1555e-05	-1.09731e-10	-1.4325
151126711	chr1:151126711:TAGAA:T	5.36376e-06	-0.0389315	-1.40063	0.000103208	0.969182	-0.289587	8.19036e-05	0.367562	-1.12153
151127081	chr1:151127081:A:G	2.50773e-06	-0.921995	-1.27785	1.11978e-05	-0.111729	-1.4297	2.69194e-05	-0.434102	-1.43256
151127222	chr1:151127222:G:A	5.85999e-06	-1.09731e-10	-1.35108	1.74922e-05	-1.09731e-10	-1.09539	5.12175e-05	-1.09731e-10	-1.22343
151128494	chr1:151128494:G:C	3.8104e-06	-0.790372	-0.991118	1.05187e-05	-0.757981	-0.846017	3.03099e-05	-0.916749	-0.831291
151128664	chr1:151128664:A:G	1.24709e-05	-1.09731e-10	-0.595827	1.83886e-05	-1.09731e-10	-1.04542	7.22815e-05	-1.09731e-10	-0.878945
151128771	chr1:151128771:TG:T	4.79749e-06	-1.55113	-4.15888e-10	1.13017e-05	-1.5322	-4.15888e-10	3.6599e-05	-1.55949	-4.15888e-10
151128920	chr1:151128920:T:C	1.3744e-06	-1.55503	-1.24617	2.63558e-06	-1.5545	-1.43355	9.12915e-06	-1.53569	-1.41235
151128974	chr1:151128974:G:A	2.46098e-05	-1.09731e-10	0.083919	5.45245e-05	-1.09731e-10	0.0415006	0.000152757	-1.09731e-10	-0.130665
151129271	chr1:151129271:A:G	7.28024e-06	-1.09731e-10	-1.13406	1.25869e-05	-1.09731e-10	-1.42449	4.569e-05	-1.09731e-10	-1.33763
151129288	chr1:151129288:T:C	5.77549e-06	-1.09731e-10	-1.3656	1.27902e-05	-1.09731e-10	-1.40847	4.15459e-05	-1.09731e-10	-1.43272
151129407	chr1:151129407:G:C	1.36814e-06	-1.55269	-1.25308	2.64325e-06	-1.55204	-1.4331	9.15216e-06	-1.53084	-1.41468
151130097	chr1:151130097:T:A	1.30462e-05	-1.09731e-10	-0.550727	1.89771e-05	-1.09731e-10	-1.01391	7.50216e-05	-1.09731e-10	-0.841737
151130463	chr1:151130463:T:A	5.424e-06	-1.09731e-10	-1.42839	1.47129e-05	-1.09731e-10	-1.26843	4.42151e-05	-1.09731e-10	-1.37045
151130606	chr1:151130606:T:C	4.158e-05	0.608394	-4.15888e-10	3.64604e-05	-0.360923	-4.15888e-10	0.000160606	-0.0805593	-4.15888e-10
151130677	chr1:151130677:G:A	1.5612e-06	-1.35108	-1.32269	5.44657e-06	-0.847237	-1.41493	1.55805e-05	-0.981078	-1.43242
151131061	chr1:151131061:C:T	2.95549e-06	-1.34482	-0.69074	3.93669e-05	-0.703545	0.41932	6.03257e-05	-1.00284	-0.0569175
151131314	chr1:151131314:T:G	5.29434e-06	-0.0216017	-1.43098	7.79028e-05	1.01737	-0.619061	7.70778e-05	0.309846	-1.12454
151131516	chr1:151131516:G:C	0.00160089	-1.10199	5.36108	0.0010409	-1.31487	4.30556	0.00728774	-0.381351	4.11579
151131602	chr1:151131602:C:T	1.14605e-06	-1.55118	-1.43172	3.44435e-06	-1.52544	-1.19497	1.24643e-05	-1.29144	-1.3452
151131818	chr1:151131818:G:A	1.36315e-06	-1.55079	-1.25863	2.64945e-06	-1.55017	-1.43263	9.16733e-06	-1.52726	-1.4166
151132122	chr1:151132122:A:G	4.98308e-06	-0.0871779	-1.426	4.98019e-05	0.835158	-0.884253	6.50428e-05	0.211393	-1.19586
151132474	chr1:151132474:G:A	2.61872e-06	-0.861746	-1.29479	1.21781e-05	-0.0306653	-1.42684	2.88976e-05	-0.36199	-1.43377
151132670	chr1:151132670:C:T	1.81246e-05	-1.09731e-10	-0.221953	3.9597e-05	-1.09731e-10	-0.278395	0.000102802	-1.09731e-10	-0.52671
151133637	chr1:151133637:C:T	2.45111e-06	-0.936446	-1.28624	7.16869e-06	-1.13564	-0.851788	1.2829e-05	-1.23112	-1.37668
151134347	chr1:151134347:A:G	1.45699e-06	-1.53635	-1.2065	2.68607e-06	-1.53527	-1.4338	9.56757e-06	-1.50352	-1.39761
151134466	chr1:151134466:G:A	1.42798e-06	-1.54906	-1.2139	2.65057e-06	-1.54834	-1.43403	9.34112e-06	-1.52452	-1.40056
151134568	chr1:151134568:A:G	5.5666e-06	-1.09731e-10	-1.40244	1.37164e-05	-1.09731e-10	-1.33856	4.15002e-05	-1.09731e-10	-1.43381
151134757	chr1:151134757:G:A	5.39293e-06	-1.09731e-10	-1.43414	1.3901e-05	-1.09731e-10	-1.32519	4.27513e-05	-1.09731e-10	-1.40411
151134828	chr1:151134828:C:G	5.68796e-06	-1.09731e-10	-1.38087	1.29196e-05	-1.09731e-10	-1.3984	4.149e-05	-1.09731e-10	-1.43406
151135020	chr1:151135020:G:A	2.68792e-06	-0.921517	-1.20894	6.35351e-06	-1.12655	-0.981588	1.25004e-05	-1.22193	-1.41183
151135315	chr1:151135315:G:A	5.7675e-06	-1.09731e-10	-1.36698	1.6912e-05	-1.09731e-10	-1.12912	4.98848e-05	-1.09731e-10	-1.2498
151135375	chr1:151135375:A:G	8.81097e-06	-0.943226	-4.15888e-10	2.25303e-05	-0.842288	-4.15888e-10	5.90027e-05	-1.08193	-4.15888e-10
151135386	chr1:151135386:C:T	8.25992e-06	-1.00781	-4.15888e-10	2.01868e-05	-0.952122	-4.15888e-10	6.66498e-05	-0.960062	-4.15888e-10
151135701	chr1:151135701:C:G	1.50993e-05	-1.09731e-10	-0.404573	2.44429e-05	-1.09731e-10	-0.760808	9.7326e-05	-1.09731e-10	-0.581447
151136403	chr1:151136403:C:T	2.23627e-05	-1.09731e-10	-0.0118298	1.24805e-05	-1.09731e-10	-1.43298	5.8468e-05	-1.09731e-10	-1.09103
151136642	chr1:151136642:A:C	5.40721e-06	-1.09731e-10	-1.43149	1.44226e-05	-1.09731e-10	-1.28835	4.36942e-05	-1.09731e-10	-1.3823
151136736	chr1:151136736:C:T	5.46456e-06	-1.09731e-10	-1.42094	1.36373e-05	-1.09731e-10	-1.34434	4.20064e-05	-1.09731e-10	-1.42169
151136772	chr1:151136772:C:A	1.69739e-05	-1.09731e-10	-0.287545	3.99338e-05	-1.09731e-10	-0.269927	0.000111073	-1.09731e-10	-0.449327
151136850	chr1:151136850:T:G	5.67503e-06	-1.09731e-10	-1.38315	1.29421e-05	-1.09731e-10	-1.39666	4.14871e-05	-1.09731e-10	-1.43413
151137261	chr1:151137261:T:C	5.77776e-06	0.0431236	-1.40833	0.000100549	1.08781	-0.434312	9.27583e-05	0.369674	-0.999191
151137591	chr1:151137591:G:A	5.39323e-06	-1.09731e-10	-1.43408	1.38296e-05	-1.09731e-10	-1.33034	4.26435e-05	-1.09731e-10	-1.40664
151138356	chr1:151138356:G:A	2.71379e-06	-1.55944	-0.561434	7.2772e-06	-1.53727	-0.43513	2.05222e-05	-1.52481	-0.613195
151139051	chr1:151139051:C:T	2.61844e-06	-0.8091	-1.34755	1.36687e-05	0.0546566	-1.3967	3.10742e-05	-0.294789	-1.42835
151139147	chr1:151139147:G:C	1.34706e-05	-1.09731e-10	-0.518714	1.92669e-05	-1.09731e-10	-0.998759	7.62977e-05	-1.09731e-10	-0.82487
151140007	chr1:151140007:T:C	1.3538e-06	-1.55382	-1.26249	2.63985e-06	-1.55287	-1.43356	8.89102e-06	-1.56019	-1.41428
151140254	chr1:151140254:A:G	5.23719e-06	-1.46344	-4.15888e-10	1.54306e-05	-1.22079	-4.15888e-10	4.29503e-05	-1.39947	-4.15888e-10
151140866	chr1:151140866:C:T	5.74023e-06	-1.09731e-10	-1.37172	1.24665e-05	-1.09731e-10	-1.4341	4.23967e-05	-1.09731e-10	-1.41244
151140967	chr1:151140967:T:C	1.86178e-05	-0.195108	-4.15888e-10	2.0621e-05	-0.930842	-4.15888e-10	8.46817e-05	-0.720614	-4.15888e-10
151141606	chr1:151141606:C:T	2.37255e-06	-1.03413	-1.22112	5.73327e-06	-1.21887	-0.991992	1.12854e-05	-1.30686	-1.42914
151141617	chr1:151141617:G:A	5.45037e-06	-1.09731e-10	-1.42354	1.50591e-05	-1.09731e-10	-1.24517	4.47913e-05	-1.09731e-10	-1.3575
151141931	chr1:151141931:A:G	1.2535e-05	-1.09731e-10	-0.590703	2.19333e-05	-1.09731e-10	-0.869146	8.70166e-05	-1.09731e-10	-0.693415
151142218	chr1:151142218:T:G	2.31657e-06	-1.06046	-1.21867	5.58564e-06	-1.23996	-0.996996	1.10783e-05	-1.3249	-1.42962
151142406	chr1:151142406:C:CT	4.13202e-06	-0.274192	-1.42626	3.05936e-05	0.644339	-1.1807	4.34215e-05	-0.00873703	-1.37982
151142485	chr1:151142485:G:A	5.71098e-06	-1.09731e-10	-1.37683	1.28899e-05	-1.09731e-10	-1.40071	4.14983e-05	-1.09731e-10	-1.43386
151142541	chr1:151142541:G:A	7.41725e-06	-1.11542	-4.15888e-10	1.46467e-05	-1.27293	-4.15888e-10	4.33001e-05	-1.39136	-4.15888e-10
151142710	chr1:151142710:C:T	2.23533e-06	-1.10878	-1.20606	8.7131e-06	-0.358232	-1.43409	2.09022e-05	-0.697984	-1.42168
151142993	chr1:151142993:C:T	1.42482e-05	-1.09731e-10	-0.462596	2.33672e-05	-1.09731e-10	-0.805818	9.26633e-05	-1.09731e-10	-0.630541
151143169	chr1:151143169:C:T	6.5305e-06	-1.38486	0.142117	1.01993e-05	-1.23884	-0.395989	3.83445e-05	-1.3047	-0.208206
151143276	chr1:151143276:C:T	5.16888e-06	-0.555493	-0.921075	9.63107e-06	-0.427338	-1.26482	3.37295e-05	-0.686706	-0.954434
151143521	chr1:151143521:A:C	5.61045e-06	-0.672495	-0.722098	8.84238e-06	-0.461086	-1.31651	2.69505e-05	-0.786341	-1.07917
151143803	chr1:151143803:G:A	1.94305e-06	-1.15341	-1.30156	7.94389e-06	-0.464135	-1.42061	1.90146e-05	-0.780169	-1.43414
151144008	chr1:151144008:T:C	6.19868e-06	-1.09731e-10	-1.29489	1.30796e-05	-1.09731e-10	-1.3861	4.23297e-05	-1.09731e-10	-1.41402
151144020	chr1:151144020:T:C	3.83429e-06	-0.871537	-0.903702	4.1257e-05	-0.0901308	-0.147198	7.19692e-05	-0.429228	-0.454047
151144138	chr1:151144138:C:T	1.73175e-06	-1.13597	-1.43412	3.76595e-06	-1.31813	-1.31302	1.04093e-05	-1.38461	-1.43221
151144161	chr1:151144161:G:A	5.67604e-06	-1.09731e-10	-1.38297	1.3323e-05	-1.09731e-10	-1.36766	4.15392e-05	-1.09731e-10	-1.43288
151144505	chr1:151144505:A:G	6.51138e-06	-1.09731e-10	-1.24567	1.25688e-05	-1.09731e-10	-1.42593	4.61312e-05	-1.09731e-10	-1.32802
151144534	chr1:151144534:G:A	6.21824e-06	-1.36403	0.0722942	3.01585e-06	-1.48134	-1.37193	1.46498e-05	-1.50611	-0.968979
151145134	chr1:151145134:C:G	5.46642e-06	-1.09731e-10	-1.4206	1.36624e-05	-1.09731e-10	-1.3425	4.19773e-05	-1.09731e-10	-1.42239
151145176	chr1:151145176:C:T	5.46642e-06	-1.09731e-10	-1.4206	1.36624e-05	-1.09731e-10	-1.3425	4.19773e-05	-1.09731e-10	-1.42239
151145235	chr1:151145235:C:T	1.64166e-05	-0.320933	-4.15888e-10	4.07875e-05	-0.248774	-4.15888e-10	9.5714e-05	-0.598149	-4.15888e-10
151146005	chr1:151146005:CA:C	5.57971e-06	-1.09731e-10	-1.40009	1.62867e-05	-1.09731e-10	-1.1668	4.70889e-05	-1.09731e-10	-1.30748
151146024	chr1:151146024:T:C	3.21995e-06	-1.39767	-0.55219	8.58806e-06	-1.16737	-0.639411	2.63512e-05	-1.31731	-0.570695
151146070	chr1:151146070:G:A	5.90921e-06	-1.09731e-10	-1.34271	1.24661e-05	-1.09731e-10	-1.43414	4.39888e-05	-1.09731e-10	-1.37558
151147056	chr1:151147056:C:T	4.60485e-06	-1.11575	-0.476368	7.23814e-06	-1.17764	-0.800144	2.65691e-05	-1.14211	-0.737653
151147269	chr1:151147269:G:C	3.17162e-06	-1.31677	-0.648208	9.28088e-06	-0.940728	-0.788466	1.76322e-05	-1.4183	-0.871484
151147293	chr1:151147293:T:A	2.07791e-06	-1.19073	-1.19713	4.94857e-06	-1.33075	-1.0273	1.01717e-05	-1.40738	-1.43252
151147964	chr1:151147964:T:C	1.20289e-05	-1.09731e-10	-0.631916	1.32623e-05	-1.09731e-10	-1.37222	4.62429e-05	-1.09731e-10	-1.3256
151148099	chr1:151148099:C:T	5.40127e-06	-1.09731e-10	-1.43259	1.48128e-05	-1.09731e-10	-1.26166	4.40297e-05	-1.09731e-10	-1.37465
151148922	chr1:151148922:TC:T	5.85452e-06	-1.09731e-10	-1.35201	1.28727e-05	-1.09731e-10	-1.40204	4.20908e-05	-1.09731e-10	-1.41968
151149569	chr1:151149569:A:G	3.2628e-06	-1.38626	-0.550378	8.69869e-06	-1.15497	-0.639007	2.66727e-05	-1.30555	-0.570324
151149619	chr1:151149619:T:C	5.72159e-06	-1.09731e-10	-1.37498	1.26189e-05	-1.09731e-10	-1.42196	4.25009e-05	-1.09731e-10	-1.40999
151149858	chr1:151149858:T:C	1.2132e-05	-1.09731e-10	-0.623374	3.57301e-05	-1.09731e-10	-0.381155	8.73404e-05	-1.09731e-10	-0.6897
151150013	chr1:151150013:C:T	1.28066e-06	-1.52603	-1.34582	8.74435e-06	-1.14609	-0.642656	1.30792e-05	-1.39603	-1.19246
151150232	chr1:151150232:C:T	4.78763e-06	-1.55319	-4.15888e-10	1.099e-05	-1.56017	-4.15888e-10	3.7107e-05	-1.54571	-4.15888e-10
151150778	chr1:151150778:C:T	5.22257e-06	-1.46623	-4.15888e-10	1.18978e-05	-1.48079	-4.15888e-10	3.68719e-05	-1.55206	-4.15888e-10
151151494	chr1:151151494:C:T	1.26123e-05	-0.992544	0.407992	4.65594e-05	-0.938426	0.822006	0.000125943	-1.11704	0.793353
151151695	chr1:151151695:T:C	1.2999e-06	-1.4229	-1.43404	2.65284e-06	-1.5487	-1.43282	8.8959e-06	-1.5401	-1.43383
151151837	chr1:151151837:G:T	1.41516e-06	-1.43012	-1.34186	2.94848e-06	-1.55072	-1.32514	9.77205e-06	-1.54281	-1.33718
151151932	chr1:151151932:A:G	6.18101e-06	-1.09731e-10	-1.29774	1.28735e-05	-1.09731e-10	-1.40198	4.80959e-05	-1.09731e-10	-1.28632
151152434	chr1:151152434:G:A	4.75505e-06	-1.56002	-4.15888e-10	1.12775e-05	-1.53434	-4.15888e-10	3.73634e-05	-1.53882	-4.15888e-10
151152999	chr1:151152999:A:G	5.39578e-06	-1.09731e-10	-1.43361	1.44594e-05	-1.09731e-10	-1.2858	4.30392e-05	-1.09731e-10	-1.3974
151153611	chr1:151153611:C:T	4.77309e-06	-1.55623	-4.15888e-10	1.28498e-05	-1.40383	-4.15888e-10	3.73433e-05	-1.53936	-4.15888e-10
151153762	chr1:151153762:G:C	7.17811e-06	-1.09731e-10	-1.14819	1.40232e-05	-1.09731e-10	-1.31644	5.6041e-05	-1.09731e-10	-1.13343
151154527	chr1:151154527:G:A	6.91732e-06	-1.09731e-10	-1.1852	1.37314e-05	-1.09731e-10	-1.33747	5.38202e-05	-1.09731e-10	-1.17386
151156223	chr1:151156223:T:C	5.47247e-06	-1.09731e-10	-1.41949	1.56954e-05	-1.09731e-10	-1.20379	4.56201e-05	-1.09731e-10	-1.33916
151156309	chr1:151156309:C:T	5.40234e-06	-1.09731e-10	-1.43239	1.42745e-05	-1.09731e-10	-1.29867	4.27603e-05	-1.09731e-10	-1.4039
151156778	chr1:151156778:A:G	4.04176e-06	-1.36666	-0.35588	1.11016e-05	-1.12964	-0.420415	3.32966e-05	-1.28207	-0.371993
151156852	chr1:151156852:G:A	5.39728e-06	-1.09731e-10	-1.43333	1.44198e-05	-1.09731e-10	-1.28855	4.2973e-05	-1.09731e-10	-1.39894
151156942	chr1:151156942:C:T	5.39491e-06	-1.09731e-10	-1.43377	1.45172e-05	-1.09731e-10	-1.28182	4.31186e-05	-1.09731e-10	-1.39556
151157351	chr1:151157351:G:A	1.25812e-05	-0.587023	-4.15888e-10	2.72088e-05	-0.65361	-4.15888e-10	0.00013419	-0.260257	-4.15888e-10
151157929	chr1:151157929:A:C	5.39321e-06	-1.09731e-10	-1.43408	1.48267e-05	-1.09731e-10	-1.26072	4.35774e-05	-1.09731e-10	-1.38498
151158275	chr1:151158275:A:G	1.99288e-05	-1.09731e-10	-0.127056	3.07992e-05	-1.09731e-10	-0.52966	0.00012634	-1.09731e-10	-0.320534
151158479	chr1:151158479:T:C	8.17233e-06	-1.09731e-10	-1.01847	1.34279e-05	-1.09731e-10	-1.35981	4.75628e-05	-1.09731e-10	-1.29746
151158615	chr1:151158615:A:G	1.50362e-06	-1.40223	-1.30912	4.22258e-06	-1.18065	-1.33605	1.29589e-05	-1.32352	-1.27421
151159898	chr1:151159898:C:T	2.36621e-05	-1.09731e-10	0.0446507	6.36109e-05	-1.09731e-10	0.195635	0.000153234	-1.09731e-10	-0.127545
151159899	chr1:151159899:C:T	5.9785e-06	-1.09731e-10	-1.33105	1.83851e-05	-1.09731e-10	-1.04561	4.60222e-05	-1.09731e-10	-1.33039
151160622	chr1:151160622:A:G	5.40856e-06	-1.09731e-10	-1.43124	1.25827e-05	-1.09731e-10	-1.42483	4.21892e-05	-1.09731e-10	-1.41735
151160707	chr1:151160707:T:C	7.11549e-06	-1.09731e-10	-1.15695	1.36505e-05	-1.09731e-10	-1.34337	4.23485e-05	-1.09731e-10	-1.41358
151160789	chr1:151160789:T:A	3.8294e-05	-1.09731e-10	0.526069	8.11289e-05	-1.09731e-10	0.438889	0.00020107	-1.09731e-10	0.144138
151162485	chr1:151162485:G:C	1.78549e-05	-0.839194	0.602251	3.51214e-05	-1.10028	0.701942	7.59536e-05	-1.19415	0.364764
151163256	chr1:151163256:T:C	3.26466e-05	-1.09731e-10	0.366516	6.9563e-05	-1.09731e-10	0.285083	0.00017432	-1.09731e-10	0.00138015
151163342	chr1:151163342:G:T	1.3123e-05	-1.09731e-10	-0.544859	5.844e-05	-1.09731e-10	0.110851	9.68466e-05	-1.09731e-10	-0.586385
151163379	chr1:151163379:A:C	1.37931e-06	-1.49741	-1.30024	3.14482e-06	-1.55996	-1.25143	1.00615e-05	-1.55943	-1.29137
151164668	chr1:151164668:A:G	1.13559e-06	-1.55836	-1.43371	4.85513e-06	-1.16917	-1.20794	9.74948e-06	-1.56019	-1.32211
151164692	chr1:151164692:G:C	6.67813e-06	-1.09731e-10	-1.22039	1.40448e-05	-1.09731e-10	-1.3149	5.04898e-05	-1.09731e-10	-1.23774
151164748	chr1:151164748:A:C	6.00147e-06	-0.114904	-1.21231	3.63333e-05	0.473963	-0.838377	5.94985e-05	-0.0154031	-1.05816
151164756	chr1:151164756:T:C	6.48237e-06	-1.09731e-10	-1.25014	1.27957e-05	-1.09731e-10	-1.40804	4.5351e-05	-1.09731e-10	-1.34508
151165335	chr1:151165335:G:A	1.47138e-05	-1.09731e-10	-0.430441	2.61149e-05	-1.09731e-10	-0.694644	0.000106665	-1.09731e-10	-0.489824
151165639	chr1:151165639:C:G	7.12658e-06	-1.09731e-10	-1.15539	1.31866e-05	-1.09731e-10	-1.37795	4.90265e-05	-1.09731e-10	-1.26715
151165774	chr1:151165774:G:T	5.40221e-06	-1.09731e-10	-1.43242	1.27976e-05	-1.09731e-10	-1.40789	4.16203e-05	-1.09731e-10	-1.43093
151165971	chr1:151165971:A:C	7.112e-06	-1.09731e-10	-1.15744	1.31771e-05	-1.09731e-10	-1.37867	4.89891e-05	-1.09731e-10	-1.26791
151166074	chr1:151166074:T:TC	9.10206e-06	-1.09731e-10	-0.910723	1.9202e-05	-1.09731e-10	-1.00213	5.60081e-05	-1.09731e-10	-1.13402
151167283	chr1:151167283:G:A	1.12257e-05	-1.09731e-10	-0.701021	2.61943e-05	-1.09731e-10	-0.691609	6.45766e-05	-1.09731e-10	-0.991661
151167346	chr1:151167346:A:G	1.68773e-05	-1.09731e-10	-0.293252	2.92869e-05	-1.09731e-10	-0.580011	0.000121474	-1.09731e-10	-0.359815
151168562	chr1:151168562:T:C	1.29509e-05	-1.09731e-10	-0.55806	1.75379e-05	-1.09731e-10	-1.09279	7.73127e-05	-1.09731e-10	-0.811656
151169445	chr1:151169445:T:C	6.14889e-06	-1.54355	0.240601	9.49209e-05	-1.28112	1.87701	7.74767e-05	-1.51079	0.701254
151169487	chr1:151169487:G:A	5.6719e-06	-1.09731e-10	-1.3837	1.48145e-05	-1.09731e-10	-1.26154	4.62265e-05	-1.09731e-10	-1.32596
151169594	chr1:151169594:C:T	6.94035e-06	-1.18187	-4.15888e-10	1.94866e-05	-0.987425	-4.15888e-10	4.34163e-05	-1.38868	-4.15888e-10
151169727	chr1:151169727:A:G	1.30643e-05	-1.09731e-10	-0.549338	1.76445e-05	-1.09731e-10	-1.08673	7.78464e-05	-1.09731e-10	-0.804775
151170201	chr1:151170201:T:C	8.15366e-06	-1.09731e-10	-1.02076	2.41632e-05	-1.09731e-10	-0.772318	6.92462e-05	-1.09731e-10	-0.921845
151170425	chr1:151170425:C:T	2.59226e-05	-1.09731e-10	0.13589	3.74036e-05	-1.09731e-10	-0.335383	0.000168954	-1.09731e-10	-0.0298846
151170456	chr1:151170456:G:A	9.27537e-06	-1.09731e-10	-0.891861	2.17529e-05	-1.09731e-10	-0.877405	5.60511e-05	-1.09731e-10	-1.13325
151170527	chr1:151170527:T:C	5.44476e-06	-1.09731e-10	-1.42457	1.2797e-05	-1.09731e-10	-1.40794	4.15156e-05	-1.09731e-10	-1.43344
151170690	chr1:151170690:C:T	1.25205e-06	-1.48306	-1.41138	8.69933e-06	-1.27393	-0.519977	1.1842e-05	-1.34574	-1.34212
151170746	chr1:151170746:AAAG:A	5.58542e-06	-1.09731e-10	-1.39906	1.25308e-05	-1.09731e-10	-1.42896	4.16471e-05	-1.09731e-10	-1.43028
151170747	chr1:151170747:A:G	1.61602e-05	-0.336672	-4.15888e-10	4.53658e-05	-0.142392	-4.15888e-10	9.7882e-05	-0.575751	-4.15888e-10
151171484	chr1:151171484:A:G	2.84994e-05	-1.09731e-10	0.230661	4.03267e-05	-1.09731e-10	-0.260135	0.000184442	-1.09731e-10	0.0578203
151171581	chr1:151171581:C:T	1.86303e-05	0.714256	-0.90869	0.00052479	2.53959	-0.233737	8.31219e-05	0.161293	-0.900499
151172415	chr1:151172415:C:T	6.24109e-05	-1.33243	2.34694	8.12187e-05	-1.21194	1.65194	0.000168093	-1.53608	1.50108
151173270	chr1:151173270:A:G	5.54992e-06	-1.09731e-10	-1.40544	1.46987e-05	-1.09731e-10	-1.26939	4.50497e-05	-1.09731e-10	-1.35175
151173300	chr1:151173300:C:A	2.84994e-05	-1.09731e-10	0.230661	4.03267e-05	-1.09731e-10	-0.260135	0.000184442	-1.09731e-10	0.0578203
151173710	chr1:151173710:C:G	5.69224e-06	-1.50654	0.126423	9.01544e-05	-1.1599	1.70428	7.16123e-05	-1.45498	0.566733
151173719	chr1:151173719:G:A	1.52295e-05	-1.09731e-10	-0.395987	2.45603e-05	-1.09731e-10	-0.75602	9.92087e-05	-1.09731e-10	-0.562287
151173942	chr1:151173942:A:G	2.82698e-05	-1.09731e-10	0.222571	3.95578e-05	-1.09731e-10	-0.279386	0.000181569	-1.09731e-10	0.0421222
151175034	chr1:151175034:G:A	2.84994e-05	-1.09731e-10	0.230661	4.03267e-05	-1.09731e-10	-0.260135	0.000184442	-1.09731e-10	0.0578203
151175044	chr1:151175044:G:A	1.36854e-05	-1.09731e-10	-0.502897	2.24976e-05	-1.09731e-10	-0.843739	9.30981e-05	-1.09731e-10	-0.62586
151175171	chr1:151175171:G:A	5.39606e-06	-1.09731e-10	-1.43356	1.302e-05	-1.09731e-10	-1.39066	4.18354e-05	-1.09731e-10	-1.42577
151175690	chr1:151175690:G:A	6.38357e-06	-1.09731e-10	-1.2655	1.26489e-05	-1.09731e-10	-1.41958	4.46788e-05	-1.09731e-10	-1.36001
151176203	chr1:151176203:CAT:C	5.62415e-06	-1.09731e-10	-1.39215	1.247e-05	-1.09731e-10	-1.43382	4.65958e-05	-1.09731e-10	-1.318
151176544	chr1:151176544:A:G	5.71073e-06	-1.09731e-10	-1.37688	1.24877e-05	-1.09731e-10	-1.43241	4.24258e-05	-1.09731e-10	-1.41176
151176976	chr1:151176976:C:T	7.07833e-06	-1.09731e-10	-1.16219	1.5113e-05	-1.09731e-10	-1.2416	6.10716e-05	-1.09731e-10	-1.04747
151177014	chr1:151177014:G:A	8.01009e-06	-1.09731e-10	-1.03852	1.57497e-05	-1.09731e-10	-1.20033	4.83426e-05	-1.09731e-10	-1.2812
151177125	chr1:151177125:A:G	5.59458e-06	-1.09731e-10	-1.39743	1.90032e-05	-1.09731e-10	-1.01254	4.83817e-05	-1.09731e-10	-1.28039
151177213	chr1:151177213:T:G	5.09789e-06	-1.4904	-4.15888e-10	1.30861e-05	-1.3856	-4.15888e-10	4.31424e-05	-1.39501	-4.15888e-10
151177942	chr1:151177942:T:C	5.41541e-06	-1.09731e-10	-1.42997	1.30171e-05	-1.09731e-10	-1.39088	4.16619e-05	-1.09731e-10	-1.42993
151178381	chr1:151178381:T:C	1.14846e-06	-1.5532	-1.4276	2.23727e-05	-0.245458	-0.60385	9.72607e-06	-1.45834	-1.42636
151178691	chr1:151178691:TAAAC:T	2.88515e-05	-1.09731e-10	0.242937	4.08094e-05	-1.09731e-10	-0.248238	0.000186326	-1.09731e-10	0.0679823
151179139	chr1:151179139:G:A	5.43159e-06	-1.09731e-10	-1.42699	1.38414e-05	-1.09731e-10	-1.32949	4.32298e-05	-1.09731e-10	-1.39298
151179316	chr1:151179316:T:C	1.38475e-05	-1.09731e-10	-0.491121	2.27036e-05	-1.09731e-10	-0.834628	9.4109e-05	-1.09731e-10	-0.61506
151179486	chr1:151179486:C:G	5.2083e-06	-1.46897	-4.15888e-10	1.5369e-05	-1.22479	-4.15888e-10	3.77959e-05	-1.52731	-4.15888e-10
151179499	chr1:151179499:T:G	5.58361e-06	-1.09731e-10	-1.39939	1.25324e-05	-1.09731e-10	-1.42883	4.16427e-05	-1.09731e-10	-1.43039
151179631	chr1:151179631:G:A	8.9202e-06	-1.09731e-10	-0.930906	1.49639e-05	-1.09731e-10	-1.25151	5.7905e-05	-1.09731e-10	-1.10071
151179683	chr1:151179683:G:A	2.5882e-05	-1.09731e-10	0.134323	3.72693e-05	-1.09731e-10	-0.338979	0.00016856	-1.09731e-10	-0.0322229
151179691	chr1:151179691:G:C	5.48723e-06	-1.09731e-10	-1.4168	1.26721e-05	-1.09731e-10	-1.41775	4.14894e-05	-1.09731e-10	-1.43407
151180406	chr1:151180406:T:C	2.87916e-05	-1.09731e-10	0.240861	4.06746e-05	-1.09731e-10	-0.251546	0.000186256	-1.09731e-10	0.0676074
151180419	chr1:151180419:TC:T	5.43888e-06	-1.09731e-10	-1.42565	1.58655e-05	-1.09731e-10	-1.19301	4.41816e-05	-1.09731e-10	-1.3712
151180461	chr1:151180461:CAG:C	3.52948e-05	-1.09731e-10	0.444511	4.842e-05	-1.09731e-10	-0.0772362	0.000225039	-1.09731e-10	0.256762
151180488	chr1:151180488:A:C	8.00266e-06	-1.09731e-10	-1.03945	1.33319e-05	-1.09731e-10	-1.36699	5.01006e-05	-1.09731e-10	-1.24548
151181296	chr1:151181296:G:A	7.64512e-06	-1.09731e-10	-1.08516	1.37704e-05	-1.09731e-10	-1.33463	4.17543e-05	-1.09731e-10	-1.42771
151181330	chr1:151181330:C:T	1.16488e-06	-1.55429	-1.41231	1.73636e-05	-0.281298	-0.821476	9.75105e-06	-1.45394	-1.4282
151181848	chr1:151181848:G:A	6.19268e-06	-1.09731e-10	-1.29586	1.24682e-05	-1.09731e-10	-1.43397	4.22575e-05	-1.09731e-10	-1.41573
151181946	chr1:151181946:T:C	2.84006e-05	-1.09731e-10	0.227185	4.02027e-05	-1.09731e-10	-0.263215	0.000183816	-1.09731e-10	0.054424
151182324	chr1:151182324:C:T	5.42196e-06	-1.09731e-10	-1.42877	1.27037e-05	-1.09731e-10	-1.41526	4.17864e-05	-1.09731e-10	-1.42694
151183730	chr1:151183730:G:A	2.83865e-05	-1.09731e-10	0.226689	4.01831e-05	-1.09731e-10	-0.263703	0.000183738	-1.09731e-10	0.0539964
151184587	chr1:151184587:TTTC:T	5.89489e-05	-1.09731e-10	0.957447	7.64052e-05	-1.09731e-10	0.378901	0.000372864	-1.09731e-10	0.761701
151184617	chr1:151184617:G:A	2.85026e-05	-1.09731e-10	0.230771	4.03354e-05	-1.09731e-10	-0.25992	0.000184487	-1.09731e-10	0.0580642
151184976	chr1:151184976:C:T	5.55936e-06	-1.09731e-10	-1.40374	1.25109e-05	-1.09731e-10	-1.43055	4.16184e-05	-1.09731e-10	-1.43097
151185289	chr1:151185289:T:C	7.53463e-06	-1.47263	0.372916	6.53542e-05	-1.49727	1.71994	0.00011123	-1.01114	0.56323
151185558	chr1:151185558:C:T	1.04625e-05	-1.09731e-10	-0.771424	1.28334e-05	-1.09731e-10	-1.4051	4.85718e-05	-1.09731e-10	-1.27647
151186640	chr1:151186640:G:A	7.20012e-06	-1.09731e-10	-1.14513	1.33162e-05	-1.09731e-10	-1.36817	4.89856e-05	-1.09731e-10	-1.26799
151186725	chr1:151186725:G:A	5.16478e-06	-1.47736	-4.15888e-10	1.22488e-05	-1.45172	-4.15888e-10	4.003e-05	-1.46989	-4.15888e-10
151186920	chr1:151186920:C:A	5.39536e-06	-1.09731e-10	-1.43368	1.29205e-05	-1.09731e-10	-1.39833	4.15312e-05	-1.09731e-10	-1.43307
151187653	chr1:151187653:T:C	2.84994e-05	-1.09731e-10	0.230661	4.03267e-05	-1.09731e-10	-0.260135	0.000184442	-1.09731e-10	0.0578203
151188907	chr1:151188907:T:C	1.18124e-05	-0.65007	-4.15888e-10	2.47692e-05	-0.74755	-4.15888e-10	0.000121296	-0.361283	-4.15888e-10
151188974	chr1:151188974:C:T	2.51142e-05	-1.09731e-10	0.104208	8.56888e-05	-1.09731e-10	0.493573	0.000185595	-1.09731e-10	0.0640552
151189399	chr1:151189399:C:A	4.83934e-06	-1.54245	-4.15888e-10	1.16957e-05	-1.49793	-4.15888e-10	3.69866e-05	-1.54896	-4.15888e-10
151190649	chr1:151190649:T:G	6.04478e-06	-1.09731e-10	-1.32003	1.24935e-05	-1.09731e-10	-1.43194	4.31363e-05	-1.09731e-10	-1.39515
151190719	chr1:151190719:G:A	5.41835e-06	-1.09731e-10	-1.42943	1.34849e-05	-1.09731e-10	-1.35558	4.16132e-05	-1.09731e-10	-1.43109
151190752	chr1:151190752:A:G	1.22768e-05	-1.09731e-10	-0.611511	1.69448e-05	-1.09731e-10	-1.12719	7.37811e-05	-1.09731e-10	-0.858411
151190841	chr1:151190841:G:A	1.35652e-06	-1.52981	-1.28449	3.71982e-05	-0.110465	-0.230424	1.19848e-05	-1.50317	-1.1727
151190950	chr1:151190950:A:C	5.53945e-06	-1.09731e-10	-1.40733	1.25998e-05	-1.09731e-10	-1.42347	4.15426e-05	-1.09731e-10	-1.43279
151191005	chr1:151191005:AG:A	1.27804e-06	-1.52656	-1.34733	3.14645e-05	-0.0895362	-0.418755	1.09268e-05	-1.50823	-1.26007
151191201	chr1:151191201:T:C	2.83765e-05	-1.09731e-10	0.226336	4.01356e-05	-1.09731e-10	-0.264886	0.000183677	-1.09731e-10	0.0536666
151191364	chr1:151191364:G:T	4.99601e-06	-1.51058	-4.15888e-10	1.26538e-05	-1.41919	-4.15888e-10	4.17803e-05	-1.42709	-4.15888e-10
151192304	chr1:151192304:C:T	2.83765e-05	-1.09731e-10	0.226336	4.01356e-05	-1.09731e-10	-0.264886	0.000183677	-1.09731e-10	0.0536666
151192543	chr1:151192543:G:A	6.64666e-06	-1.22511	-4.15888e-10	1.29149e-05	-1.39877	-4.15888e-10	6.41882e-05	-0.997694	-4.15888e-10
151193245	chr1:151193245:T:C	5.41783e-06	-1.09731e-10	-1.42953	1.37046e-05	-1.09731e-10	-1.33942	4.2954e-05	-1.09731e-10	-1.39938
151194564	chr1:151194564:C:T	1.17641e-05	-1.09731e-10	-0.654175	1.97528e-05	-1.09731e-10	-0.973857	7.81349e-05	-1.09731e-10	-0.801077
151194896	chr1:151194896:T:G	2.65031e-05	-1.09731e-10	0.158038	3.7929e-05	-1.09731e-10	-0.321433	0.000172363	-1.09731e-10	-0.00990925
151195038	chr1:151195038:C:T	1.65783e-05	-1.09731e-10	-0.311129	5.25888e-05	-1.09731e-10	0.00535368	0.00012196	-1.09731e-10	-0.355821
151195315	chr1:151195315:G:A	1.61339e-05	-1.09731e-10	-0.338304	2.73479e-05	-1.09731e-10	-0.648509	7.01335e-05	-1.09731e-10	-0.909113
151195416	chr1:151195416:C:T	5.47846e-06	-1.09731e-10	-1.4184	1.24664e-05	-1.09731e-10	-1.43411	4.18006e-05	-1.09731e-10	-1.4266
151195445	chr1:151195445:T:C	6.35942e-06	-1.09731e-10	-1.26929	1.26463e-05	-1.09731e-10	-1.41978	4.47477e-05	-1.09731e-10	-1.35847
151196393	chr1:151196393:C:G	3.4297e-06	-1.55574	-0.331006	9.15119e-06	-1.50622	-0.237041	2.45717e-05	-1.54154	-0.41638
151196681	chr1:151196681:C:G	2.30707e-06	-1.43039	-0.852852	0.000202117	0.532349	0.81935	1.91474e-05	-1.55432	-0.653025
151197081	chr1:151197081:C:T	6.96193e-06	-1.09731e-10	-1.17877	1.36697e-05	-1.09731e-10	-1.34197	5.00697e-05	-1.09731e-10	-1.2461
151197276	chr1:151197276:G:T	1.59297e-06	-1.38558	-1.26804	1.02645e-05	-0.194336	-1.43412	1.07311e-05	-1.48594	-1.30043
151197398	chr1:151197398:G:C	2.50327e-05	-1.09731e-10	0.100959	3.62993e-05	-1.09731e-10	-0.365352	0.000164328	-1.09731e-10	-0.0576503
151197832	chr1:151197832:G:A	2.36044e-05	-1.09731e-10	0.0422087	3.47623e-05	-1.09731e-10	-0.408616	0.000155639	-1.09731e-10	-0.111976
151199335	chr1:151199335:C:G	2.00789e-06	-1.30678	-1.11536	0.00018235	0.972135	0.276643	1.40222e-05	-1.5562	-0.962677
151199433	chr1:151199433:A:T	5.03613e-06	-1.54465	0.0420665	6.83833e-05	-1.05211	1.32009	4.92073e-05	-1.46205	0.198578
151200062	chr1:151200062:G:A	5.66549e-06	-1.09731e-10	-1.38483	1.25156e-05	-1.09731e-10	-1.43017	4.1806e-05	-1.09731e-10	-1.42647
151200280	chr1:151200280:T:G	5.92515e-06	-1.09731e-10	-1.34002	1.26224e-05	-1.09731e-10	-1.42167	4.35356e-05	-1.09731e-10	-1.38594
151200592	chr1:151200592:C:T	1.43941e-05	-1.09731e-10	-0.452407	6.38734e-05	-1.09731e-10	0.199754	0.000124788	-1.09731e-10	-0.332899
151200637	chr1:151200637:A:G	2.00436e-06	-1.32366	-1.10024	0.000181544	0.921654	0.322697	1.42366e-05	-1.5592	-0.944496
151200657	chr1:151200657:C:T	2.78856e-05	-1.09731e-10	0.208888	4.00751e-05	-1.09731e-10	-0.266394	0.000182447	-1.09731e-10	0.0469446
151201025	chr1:151201025:G:A	1.66803e-06	-1.38897	-1.21861	4.80447e-06	-1.56018	-0.827419	1.26804e-05	-1.43312	-1.18634
151201365	chr1:151201365:T:C	2.97276e-05	-1.09731e-10	0.272851	4.20667e-05	-1.09731e-10	-0.217892	0.000193841	-1.09731e-10	0.107527
151201780	chr1:151201780:T:G	2.91412e-05	-1.09731e-10	0.252931	4.13892e-05	-1.09731e-10	-0.23413	0.000190335	-1.09731e-10	0.0892714
151201819	chr1:151201819:A:G	2.1286e-06	-1.31988	-1.04388	0.000207806	0.932269	0.447186	1.52438e-05	-1.55893	-0.876412
151202091	chr1:151202091:ACT:A	2.93694e-05	-1.09731e-10	0.260728	4.17088e-05	-1.09731e-10	-0.226438	0.000191801	-1.09731e-10	0.0969457
151202147	chr1:151202147:A:G	5.63235e-06	-1.09731e-10	-1.3907	1.25394e-05	-1.09731e-10	-1.42828	4.17142e-05	-1.09731e-10	-1.42867
151202258	chr1:151202258:G:A	5.39306e-06	-1.09731e-10	-1.43411	1.31805e-05	-1.09731e-10	-1.37841	4.20867e-05	-1.09731e-10	-1.41978
151202296	chr1:151202296:A:G	1.76344e-06	-1.20222	-1.34973	9.2613e-05	1.44716	-0.875882	8.95476e-06	-1.53447	-1.43286
151202849	chr1:151202849:T:G	6.95794e-06	-1.09731e-10	-1.17934	1.87859e-05	-1.09731e-10	-1.02404	7.20981e-05	-1.09731e-10	-0.881486
151202926	chr1:151202926:C:T	5.39345e-06	-1.09731e-10	-1.43404	1.47226e-05	-1.09731e-10	-1.26776	4.24461e-05	-1.09731e-10	-1.41128
151202929	chr1:151202929:C:G	5.2004e-06	-1.47049	-4.15888e-10	1.30234e-05	-1.39041	-4.15888e-10	3.8741e-05	-1.50261	-4.15888e-10
151203364	chr1:151203364:G:A	2.17928e-05	-1.09731e-10	-0.0376439	3.27099e-05	-1.09731e-10	-0.469473	0.000146087	-1.09731e-10	-0.175309
151203899	chr1:151203899:C:G	1.57775e-06	-1.3827	-1.28052	1.1268e-05	-0.101205	-1.43398	1.07309e-05	-1.4748	-1.31158
151204076	chr1:151204076:T:C	2.93503e-05	-1.09731e-10	0.260079	4.16851e-05	-1.09731e-10	-0.227005	0.00019169	-1.09731e-10	0.0963639
151204152	chr1:151204152:C:G	6.50389e-06	-1.09731e-10	-1.24682	1.27376e-05	-1.09731e-10	-1.41259	4.547e-05	-1.09731e-10	-1.34246
151204286	chr1:151204286:C:T	1.56306e-06	-1.23845	-1.43412	0.000144119	1.35794	-0.344456	9.13176e-06	-1.54383	-1.40393
151204512	chr1:151204512:C:T	2.93467e-05	-1.09731e-10	0.259957	4.16745e-05	-1.09731e-10	-0.227261	0.00019164	-1.09731e-10	0.0961045
151204615	chr1:151204615:C:T	2.93753e-05	-1.09731e-10	0.260932	4.17146e-05	-1.09731e-10	-0.226299	0.000191834	-1.09731e-10	0.0971148
151204620	chr1:151204620:A:G	5.40121e-06	-1.09731e-10	-1.4326	1.34246e-05	-1.09731e-10	-1.36006	4.24969e-05	-1.09731e-10	-1.41008
151204726	chr1:151204726:C:T	5.85151e-06	-1.09731e-10	-1.35252	2.64129e-05	-1.09731e-10	-0.683295	4.33536e-05	-1.09731e-10	-1.39012
151206015	chr1:151206015:G:A	1.33099e-06	-1.55128	-1.28202	1.59516e-05	-0.0822601	-1.10533	9.38576e-06	-1.50654	-1.41378
151206100	chr1:151206100:A:G	6.69454e-06	-1.09731e-10	-1.21793	1.34036e-05	-1.09731e-10	-1.36163	4.85112e-05	-1.09731e-10	-1.27772
151206180	chr1:151206180:A:G	6.48195e-06	-1.09731e-10	-1.2502	1.27233e-05	-1.09731e-10	-1.41372	4.5363e-05	-1.09731e-10	-1.34482
151206845	chr1:151206845:C:T	2.9718e-05	-1.09731e-10	0.27253	4.20624e-05	-1.09731e-10	-0.217996	0.00019375	-1.09731e-10	0.107056
151207467	chr1:151207467:C:T	1.59277e-06	-1.23798	-1.41577	9.733e-05	1.33182	-0.710859	8.95022e-06	-1.54363	-1.4242
151207610	chr1:151207610:T:C	2.25677e-05	-1.09731e-10	-0.00270563	3.36468e-05	-1.09731e-10	-0.441232	0.000150998	-1.09731e-10	-0.142247
151207751	chr1:151207751:T:C	1.74666e-05	-1.09731e-10	-0.258934	2.07522e-05	-1.09731e-10	-0.924498	9.90713e-05	-1.09731e-10	-0.563674
151208158	chr1:151208158:C:A	5.6772e-06	-1.09731e-10	-1.38276	1.25088e-05	-1.09731e-10	-1.43072	4.184e-05	-1.09731e-10	-1.42566
151208661	chr1:151208661:G:A	9.21239e-06	-1.09731e-10	-0.898674	1.47474e-05	-1.09731e-10	-1.26608	5.74135e-05	-1.09731e-10	-1.10923
151208983	chr1:151208983:C:T	1.35955e-05	-1.09731e-10	-0.509488	2.23757e-05	-1.09731e-10	-0.849174	8.90215e-05	-1.09731e-10	-0.670636
151209688	chr1:151209688:C:T	1.47835e-05	-1.09731e-10	-0.425715	4.25411e-05	-1.09731e-10	-0.206679	0.000104161	-1.09731e-10	-0.513574
151209807	chr1:151209807:C:T	5.91301e-06	-1.09731e-10	-1.34207	1.26127e-05	-1.09731e-10	-1.42244	4.3469e-05	-1.09731e-10	-1.38746
151210004	chr1:151210004:C:G	6.00798e-06	-1.09731e-10	-1.32614	1.26904e-05	-1.09731e-10	-1.4163	4.39764e-05	-1.09731e-10	-1.37586
151210477	chr1:151210477:C:T	1.55408e-06	-1.26449	-1.41386	8.87162e-05	1.25112	-0.722829	8.88976e-06	-1.54906	-1.42555
151210637	chr1:151210637:T:A	7.00014e-06	-1.17329	-4.15888e-10	1.44895e-05	-1.28373	-4.15888e-10	6.73174e-05	-0.950095	-4.15888e-10
151210684	chr1:151210684:CAA:C	5.92531e-06	-1.09731e-10	-1.33999	1.26227e-05	-1.09731e-10	-1.42165	4.35366e-05	-1.09731e-10	-1.38591
151211063	chr1:151211063:T:G	6.37372e-06	-1.09731e-10	-1.26704	1.26541e-05	-1.09731e-10	-1.41917	4.48394e-05	-1.09731e-10	-1.35643
151211825	chr1:151211825:C:T	7.16083e-06	-1.09731e-10	-1.1506	1.31354e-05	-1.09731e-10	-1.38184	4.83615e-05	-1.09731e-10	-1.28081
151212263	chr1:151212263:A:C	8.64593e-06	-1.09731e-10	-0.962136	2.04351e-05	-1.09731e-10	-0.939894	5.33937e-05	-1.09731e-10	-1.18182
151212573	chr1:151212573:C:T	1.71461e-06	-1.29231	-1.28773	1.42271e-05	0.131645	-1.43365	1.13672e-05	-1.40947	-1.31931
151212578	chr1:151212578:T:A	1.27785e-05	-1.09731e-10	-0.571461	3.99816e-05	-1.09731e-10	-0.26873	0.000109409	-1.09731e-10	-0.464419
151213014	chr1:151213014:T:C	6.40017e-06	-1.09731e-10	-1.2629	1.26324e-05	-1.09731e-10	-1.42088	4.45336e-05	-1.09731e-10	-1.36327
151213016	chr1:151213016:G:A	6.83857e-06	-1.09731e-10	-1.19664	1.29174e-05	-1.09731e-10	-1.39857	4.65596e-05	-1.09731e-10	-1.31878
151213026	chr1:151213026:A:G	1.49512e-06	-1.55456	-1.16246	9.2801e-06	-1.29888	-0.430401	1.63208e-05	-1.28795	-1.07912
151213476	chr1:151213476:A:G	5.29834e-06	-1.45183	-4.15888e-10	1.13672e-05	-1.52642	-4.15888e-10	5.03476e-05	-1.24056	-4.15888e-10
151213611	chr1:151213611:G:A	5.30453e-06	-1.44522	-0.00544122	9.44393e-06	-0.7667	-0.945077	1.91504e-05	-1.54425	-0.662944
151213643	chr1:151213643:A:G	2.25383e-05	-1.09731e-10	-0.00400685	3.36644e-05	-1.09731e-10	-0.440709	0.000150919	-1.09731e-10	-0.14277
151214265	chr1:151214265:T:C	2.93533e-05	-1.09731e-10	0.26018	4.16891e-05	-1.09731e-10	-0.22691	0.000191706	-1.09731e-10	0.0964521
151214275	chr1:151214275:T:A	1.40589e-06	-1.38208	-1.39647	0.000119664	0.877334	-0.049799	9.82449e-06	-1.55994	-1.31469
151214641	chr1:151214641:A:G	7.88524e-06	-1.09731e-10	-1.05423	1.33035e-05	-1.09731e-10	-1.36912	4.97207e-05	-1.09731e-10	-1.25309
151214692	chr1:151214692:A:T	5.39569e-06	-1.09731e-10	-1.43362	1.27657e-05	-1.09731e-10	-1.41039	4.16432e-05	-1.09731e-10	-1.43038
151215110	chr1:151215110:A:G	5.0427e-06	-1.50128	-4.15888e-10	1.7388e-05	-1.10137	-4.15888e-10	4.35566e-05	-1.38545	-4.15888e-10
151215171	chr1:151215171:C:T	5.40505e-06	-1.09731e-10	-1.43189	1.25608e-05	-1.09731e-10	-1.42657	4.14884e-05	-1.09731e-10	-1.4341
151215353	chr1:151215353:A:C	5.5695e-06	-1.09731e-10	-1.40192	1.25027e-05	-1.09731e-10	-1.43121	4.16336e-05	-1.09731e-10	-1.43061
151215704	chr1:151215704:G:A	5.46393e-06	-1.09731e-10	-1.42106	1.26114e-05	-1.09731e-10	-1.42255	4.15189e-05	-1.09731e-10	-1.43336
151216616	chr1:151216616:C:T	1.35164e-05	-1.09731e-10	-0.515321	3.85362e-05	-1.09731e-10	-0.305552	9.56538e-05	-1.09731e-10	-0.598778
151216626	chr1:151216626:TTTCTC:T	2.94748e-05	-1.09731e-10	0.264311	4.18324e-05	-1.09731e-10	-0.223479	0.000192442	-1.09731e-10	0.100284
151216640	chr1:151216640:G:T	7.01883e-06	-1.09731e-10	-1.17063	1.30788e-05	-1.09731e-10	-1.38616	4.75604e-05	-1.09731e-10	-1.29751
151216642	chr1:151216642:A:G	1.4545e-05	-1.09731e-10	-0.441977	4.17661e-05	-1.09731e-10	-0.225065	0.000102572	-1.09731e-10	-0.528947
151217624	chr1:151217624:C:T	1.49142e-06	-1.30101	-1.41849	8.19304e-05	1.14015	-0.691427	8.86585e-06	-1.55524	-1.42206
151217783	chr1:151217783:A:T	5.78296e-06	-1.09731e-10	-1.36431	1.25424e-05	-1.09731e-10	-1.42804	4.86557e-05	-1.09731e-10	-1.27474
151218367	chr1:151218367:A:G	1.0129e-05	-1.09731e-10	-0.803823	2.37639e-05	-1.09731e-10	-0.788983	5.98106e-05	-1.09731e-10	-1.06833
151218621	chr1:151218621:A:G	3.07127e-05	-1.09731e-10	0.305452	4.32429e-05	-1.09731e-10	-0.190318	0.000199961	-1.09731e-10	0.138611
151219455	chr1:151219455:G:A	6.56416e-06	-1.09731e-10	-1.2376	1.32537e-05	-1.09731e-10	-1.37287	4.77084e-05	-1.09731e-10	-1.29441
151219640	chr1:151219640:T:G	2.27461e-05	-1.09731e-10	0.00516882	3.39266e-05	-1.09731e-10	-0.43295	0.000152263	-1.09731e-10	-0.133906
151219820	chr1:151219820:A:G	2.659e-05	-1.09731e-10	0.16131	3.79723e-05	-1.09731e-10	-0.320293	0.000173381	-1.09731e-10	-0.0040238
151219900	chr1:151219900:G:A	2.20999e-06	-1.38519	-0.941043	0.000205639	0.71	0.658971	1.72329e-05	-1.55897	-0.753727
151219990	chr1:151219990:G:T	6.58002e-05	-1.30956	2.37696	8.56275e-05	-1.18121	1.67407	0.000173198	-1.52648	1.52141
151220423	chr1:151220423:T:C	2.25693e-05	-1.09731e-10	-0.00263514	3.3704e-05	-1.09731e-10	-0.439533	0.000151113	-1.09731e-10	-0.141483
151220663	chr1:151220663:C:T	6.267e-06	-1.09731e-10	-1.28393	1.25948e-05	-1.09731e-10	-1.42387	4.43279e-05	-1.09731e-10	-1.3679
151220770	chr1:151220770:C:T	2.93369e-05	-1.09731e-10	0.259622	4.16679e-05	-1.09731e-10	-0.227418	0.000191599	-1.09731e-10	0.095891
151220819	chr1:151220819:C:T	2.93037e-05	-1.09731e-10	0.25849	4.16276e-05	-1.09731e-10	-0.228387	0.00019138	-1.09731e-10	0.0947492
151221328	chr1:151221328:A:T	6.70548e-06	-1.09731e-10	-1.2163	1.82919e-05	-1.09731e-10	-1.05069	4.24329e-05	-1.09731e-10	-1.41159
151221421	chr1:151221421:A:G	1.57639e-06	-1.24788	-1.41621	9.45542e-05	1.30062	-0.708595	8.93095e-06	-1.54589	-1.4241
151221923	chr1:151221923:G:A	2.92562e-05	-1.09731e-10	0.256867	4.156e-05	-1.09731e-10	-0.230011	0.000191064	-1.09731e-10	0.0930954
151222268	chr1:151222268:A:G	6.26792e-06	-1.09731e-10	-1.28378	1.26431e-05	-1.09731e-10	-1.42004	4.19834e-05	-1.09731e-10	-1.42224
151222856	chr1:151222856:T:A	3.56658e-06	-1.52402	-0.323594	5.1054e-05	-0.948863	0.924597	3.36324e-05	-1.48696	-0.157062
151223156	chr1:151223156:C:G	1.45428e-05	-1.09731e-10	-0.44213	1.84662e-05	-1.09731e-10	-1.04121	8.47716e-05	-1.09731e-10	-0.719552
151223288	chr1:151223288:T:C	7.17329e-06	-1.54348	0.394621	0.00010736	-1.04885	1.76789	7.15762e-05	-1.45115	0.562403
151223800	chr1:151223800:C:T	5.54098e-06	-1.09731e-10	-1.40705	1.26475e-05	-1.09731e-10	-1.41969	4.15248e-05	-1.09731e-10	-1.43322
151223947	chr1:151223947:G:A	5.40366e-06	-1.09731e-10	-1.43215	1.25669e-05	-1.09731e-10	-1.42608	4.14873e-05	-1.09731e-10	-1.43412
151224678	chr1:151224678:C:G	7.93077e-06	-1.09731e-10	-1.04847	1.87871e-05	-1.09731e-10	-1.02398	5.02858e-05	-1.09731e-10	-1.24179
151224685	chr1:151224685:A:T	6.18417e-06	-1.09731e-10	-1.29723	1.2711e-05	-1.09731e-10	-1.41468	4.41738e-05	-1.09731e-10	-1.37138
151224785	chr1:151224785:A:G	2.92803e-05	-1.09731e-10	0.25769	4.15948e-05	-1.09731e-10	-0.229175	0.000191228	-1.09731e-10	0.0939509
151225051	chr1:151225051:C:A	2.93754e-05	-1.09731e-10	0.260935	4.17126e-05	-1.09731e-10	-0.226346	0.000191818	-1.09731e-10	0.0970321
151225455	chr1:151225455:G:A	5.56797e-06	-1.09731e-10	-1.40219	1.26103e-05	-1.09731e-10	-1.42263	4.15649e-05	-1.09731e-10	-1.43226
151225642	chr1:151225642:G:A	2.89697e-05	-1.09731e-10	0.247028	4.12007e-05	-1.09731e-10	-0.238695	0.000189253	-1.09731e-10	0.0835724
151225727	chr1:151225727:C:T	7.61662e-06	-1.08889	-4.15888e-10	2.09275e-05	-0.916088	-4.15888e-10	5.05731e-05	-1.23609	-4.15888e-10
151226118	chr1:151226118:T:C	3.02911e-05	-1.09731e-10	0.291629	4.23886e-05	-1.09731e-10	-0.210269	0.000196654	-1.09731e-10	0.121933
151226123	chr1:151226123:T:C	1.41263e-06	-1.38423	-1.38954	1.17323e-05	-0.0997324	-1.39507	9.76673e-06	-1.47572	-1.40482
151226328	chr1:151226328:A:G	6.35087e-06	-1.27063	-4.15888e-10	1.14413e-05	-1.51992	-4.15888e-10	4.56882e-05	-1.33767	-4.15888e-10
151226644	chr1:151226644:T:C	2.65576e-05	-1.09731e-10	0.160092	3.81416e-05	-1.09731e-10	-0.315845	0.000173622	-1.09731e-10	-0.00263083
151226882	chr1:151226882:T:G	5.45515e-06	-1.09731e-10	-1.42266	1.41509e-05	-1.09731e-10	-1.30737	4.37679e-05	-1.09731e-10	-1.38061
151227038	chr1:151227038:A:G	2.88035e-05	0.649084	-0.40781	0.0014049	2.70598	0.584586	0.000144237	0.2172	-0.405253
151228187	chr1:151228187:G:A	6.45215e-06	-1.09731e-10	-1.25481	1.70337e-05	-1.09731e-10	-1.12195	6.41893e-05	-1.09731e-10	-0.997676
151228237	chr1:151228237:C:T	4.82801e-06	-1.54479	-4.15888e-10	1.1648e-05	-1.50202	-4.15888e-10	3.69411e-05	-1.55019	-4.15888e-10
151228522	chr1:151228522:A:G	2.93426e-05	-1.09731e-10	0.259817	4.16789e-05	-1.09731e-10	-0.227155	0.000191634	-1.09731e-10	0.0960739
151228831	chr1:151228831:A:G	5.6026e-06	-1.09731e-10	-1.39599	1.25708e-05	-1.09731e-10	-1.42577	4.16365e-05	-1.09731e-10	-1.43054
151229051	chr1:151229051:C:T	2.90021e-05	-1.09731e-10	0.248144	4.12651e-05	-1.09731e-10	-0.237133	0.000189527	-1.09731e-10	0.0850204
151229440	chr1:151229440:A:C	2.27158e-05	-1.09731e-10	0.00383622	3.38774e-05	-1.09731e-10	-0.434401	0.000152041	-1.09731e-10	-0.135362
151229528	chr1:151229528:A:G	3.02186e-05	-1.09731e-10	0.289232	4.28173e-05	-1.09731e-10	-0.200208	0.000196894	-1.09731e-10	0.123151
151229592	chr1:151229592:C:T	1.25981e-06	-1.55714	-1.33113	6.59115e-06	-1.17113	-0.900287	1.00614e-05	-1.53821	-1.31259
151229691	chr1:151229691:G:C	1.25002e-06	-1.47226	-1.42381	4.16931e-05	0.486917	-0.713731	8.87727e-06	-1.54332	-1.4327
151229819	chr1:151229819:C:T	6.98993e-06	-1.09731e-10	-1.17475	1.89005e-05	-1.09731e-10	-1.01796	7.26878e-05	-1.09731e-10	-0.87334
151230834	chr1:151230834:G:A	5.50293e-06	-1.09731e-10	-1.41394	1.25358e-05	-1.09731e-10	-1.42856	4.37207e-05	-1.09731e-10	-1.38169
151230837	chr1:151230837:C:T	1.52687e-06	-1.31008	-1.38592	0.000163546	1.12922	0.0107246	1.00225e-05	-1.55656	-1.29812
151231112	chr1:151231112:C:T	2.98225e-05	-1.09731e-10	0.27604	4.21841e-05	-1.09731e-10	-0.215105	0.00019448	-1.09731e-10	0.110815
151231954	chr1:151231954:A:G	6.15051e-06	-1.09731e-10	-1.30269	1.25382e-05	-1.09731e-10	-1.42837	4.37892e-05	-1.09731e-10	-1.38013
151232156	chr1:151232156:C:G	1.7562e-06	-1.37652	-1.17955	5.12931e-06	-1.55981	-0.762366	1.33726e-05	-1.4217	-1.1446
151232827	chr1:151232827:A:G	1.88709e-06	-1.35191	-1.13228	0.000154748	0.832998	0.251649	1.36902e-05	-1.56021	-0.982625
151232873	chr1:151232873:A:G	3.51835e-06	-1.51291	-0.34832	5.15217e-05	-0.90478	0.889634	3.23141e-05	-1.50119	-0.182821
151232883	chr1:151232883:A:G	2.26041e-05	-1.09731e-10	-0.00109095	3.37449e-05	-1.09731e-10	-0.438319	0.000151337	-1.09731e-10	-0.140004
151233023	chr1:151233023:C:T	6.00229e-06	-1.09731e-10	-1.32708	1.24849e-05	-1.09731e-10	-1.43263	4.30962e-05	-1.09731e-10	-1.39608
151233250	chr1:151233250:C:T	8.29897e-06	-1.09731e-10	-1.00309	2.28162e-05	-1.09731e-10	-0.829679	6.02206e-05	-1.09731e-10	-1.0615
151233495	chr1:151233495:A:G	5.09522e-06	-1.53308	0.0421545	7.32228e-05	-0.99275	1.32911	4.86556e-05	-1.47219	0.19744
151234081	chr1:151234081:T:G	5.00684e-06	-1.50842	-4.15888e-10	1.21402e-05	-1.46063	-4.15888e-10	3.66224e-05	-1.55885	-4.15888e-10
151234858	chr1:151234858:C:T	1.53133e-06	-1.32238	-1.37071	0.000169259	1.08409	0.0901973	1.02618e-05	-1.55789	-1.2732
151235535	chr1:151235535:A:G	5.57208e-06	-1.09731e-10	-1.40146	1.25998e-05	-1.09731e-10	-1.42347	4.15798e-05	-1.09731e-10	-1.4319
151236563	chr1:151236563:G:T	6.44341e-06	-1.09731e-10	-1.25617	1.26954e-05	-1.09731e-10	-1.41591	4.51537e-05	-1.09731e-10	-1.34944
151236587	chr1:151236587:C:T	1.70234e-06	-1.36788	-1.21935	0.000118225	0.778237	0.0372049	1.22929e-05	-1.55998	-1.09051
151236613	chr1:151236613:T:C	6.37223e-06	-1.09731e-10	-1.26727	1.26476e-05	-1.09731e-10	-1.41968	4.48002e-05	-1.09731e-10	-1.3573
151237098	chr1:151237098:G:A	2.64863e-05	-1.09731e-10	0.157404	3.83125e-05	-1.09731e-10	-0.311375	0.000173691	-1.09731e-10	-0.00223507
151237248	chr1:151237248:T:C	5.55252e-06	-1.09731e-10	-1.40497	1.26277e-05	-1.09731e-10	-1.42126	4.15429e-05	-1.09731e-10	-1.43279
151237542	chr1:151237542:C:G	3.03187e-05	-1.09731e-10	0.29254	4.28336e-05	-1.09731e-10	-0.199827	0.000197658	-1.09731e-10	0.127024
151237650	chr1:151237650:G:A	7.77416e-06	-1.53913	0.470717	0.000122091	-1.02155	1.86917	7.56183e-05	-1.46039	0.626577
151237794	chr1:151237794:C:G	1.6065e-05	-1.09731e-10	-0.342583	4.88366e-05	-1.09731e-10	-0.0686705	0.000115812	-1.09731e-10	-0.407542
151237816	chr1:151237816:G:A	7.16136e-06	-1.15052	-4.15888e-10	1.83939e-05	-1.04513	-4.15888e-10	4.76156e-05	-1.29635	-4.15888e-10
151237845	chr1:151237845:G:A	9.00958e-06	-1.09731e-10	-0.920936	1.42402e-05	-1.09731e-10	-1.30108	5.44017e-05	-1.09731e-10	-1.16312
151237859	chr1:151237859:TAGG:T	1.81014e-06	-1.37614	-1.14968	1.16568e-05	-0.0810292	-1.42023	1.20684e-05	-1.47013	-1.19879
151238071	chr1:151238071:CCTT:C	3.02538e-05	-1.09731e-10	0.290397	4.27546e-05	-1.09731e-10	-0.201673	0.00019725	-1.09731e-10	0.124961
151238313	chr1:151238313:C:T	1.49506e-06	-1.31116	-1.4059	0.000145206	1.12582	-0.104817	9.6779e-06	-1.55668	-1.33299
151239522	chr1:151239522:C:G	3.01577e-05	-1.09731e-10	0.287218	4.26481e-05	-1.09731e-10	-0.204166	0.000196694	-1.09731e-10	0.122137
151239523	chr1:151239523:T:C	3.0497e-05	-1.09731e-10	0.298405	4.31482e-05	-1.09731e-10	-0.192508	0.000198584	-1.09731e-10	0.1317
151239544	chr1:151239544:T:C	5.97999e-06	-1.09731e-10	-1.3308	1.26687e-05	-1.09731e-10	-1.41802	4.38356e-05	-1.09731e-10	-1.37907
151239666	chr1:151239666:T:TA	2.65534e-05	-1.09731e-10	0.159933	3.83052e-05	-1.09731e-10	-0.311564	0.000174273	-1.09731e-10	0.00110887
151240887	chr1:151240887:C:T	5.87114e-06	-1.09731e-10	-1.34918	1.55909e-05	-1.09731e-10	-1.21046	4.79242e-05	-1.09731e-10	-1.28989
151240931	chr1:151240931:A:G	1.50314e-06	-1.27857	-1.4331	0.000119567	1.23839	-0.411663	8.96175e-06	-1.55174	-1.4148
151241001	chr1:151241001:C:T	5.52217e-06	-1.09731e-10	-1.41045	1.26706e-05	-1.09731e-10	-1.41786	4.15052e-05	-1.09731e-10	-1.4337
151241117	chr1:151241117:A:G	2.61033e-05	-1.09731e-10	0.142839	3.76439e-05	-1.09731e-10	-0.32898	0.0001711	-1.09731e-10	-0.0172663
151241297	chr1:151241297:T:C	1.57546e-05	-1.09731e-10	-0.362089	2.49878e-05	-1.09731e-10	-0.738763	0.000107203	-1.09731e-10	-0.484791
151241722	chr1:151241722:C:T	6.74965e-06	-1.09731e-10	-1.20973	1.34756e-05	-1.09731e-10	-1.35627	4.88786e-05	-1.09731e-10	-1.27017
151241874	chr1:151241874:C:T	6.50995e-06	-1.24589	-4.15888e-10	1.72956e-05	-1.1067	-4.15888e-10	4.13079e-05	-1.43846	-4.15888e-10
151241883	chr1:151241883:G:A	2.01318e-05	-1.09731e-10	-0.116921	3.05736e-05	-1.09731e-10	-0.537014	0.000135348	-1.09731e-10	-0.251666
151241887	chr1:151241887:T:G	1.61669e-05	-1.09731e-10	-0.33626	1.97737e-05	-1.09731e-10	-0.972795	9.28967e-05	-1.09731e-10	-0.628026
151242535	chr1:151242535:A:G	6.52432e-06	-1.24369	-4.15888e-10	1.24114e-05	-1.43853	-4.15888e-10	4.22744e-05	-1.41533	-4.15888e-10
151242869	chr1:151242869:T:C	5.21919e-05	0.835704	-4.15888e-10	6.7416e-05	0.253732	-4.15888e-10	0.000187459	0.0740492	-4.15888e-10
151243039	chr1:151243039:T:C	2.58395e-05	-1.09731e-10	0.132681	3.73411e-05	-1.09731e-10	-0.337056	0.00016952	-1.09731e-10	-0.0265446
151244015	chr1:151244015:G:T	5.42593e-06	-1.09731e-10	-1.42803	1.25069e-05	-1.09731e-10	-1.43087	4.15416e-05	-1.09731e-10	-1.43282
151244604	chr1:151244604:C:T	1.09336e-05	-1.09731e-10	-0.727387	2.5857e-05	-1.09731e-10	-0.704569	6.36147e-05	-1.09731e-10	-1.00667
151244685	chr1:151244685:T:G	5.64001e-06	-1.09731e-10	-1.38934	1.25296e-05	-1.09731e-10	-1.42906	4.17426e-05	-1.09731e-10	-1.42799
151244853	chr1:151244853:G:A	8.27996e-06	-1.00539	-4.15888e-10	2.41106e-05	-0.7745	-4.15888e-10	5.70071e-05	-1.11634	-4.15888e-10
151244881	chr1:151244881:A:G	6.00414e-06	-1.09731e-10	-1.32677	1.26786e-05	-1.09731e-10	-1.41723	4.17568e-05	-1.09731e-10	-1.42765
151245262	chr1:151245262:C:T	1.8752e-06	-1.3726	-1.11791	0.000148851	0.762325	0.283474	1.3926e-05	-1.55978	-0.965974
151245681	chr1:151245681:G:A	2.85854e-05	-1.09731e-10	0.233671	4.09193e-05	-1.09731e-10	-0.245548	0.000186935	-1.09731e-10	0.071245
151245726	chr1:151245726:T:G	1.99938e-05	-1.09731e-10	-0.1238	3.03966e-05	-1.09731e-10	-0.54282	0.00013446	-1.09731e-10	-0.258244
151245811	chr1:151245811:T:C	3.19688e-05	-1.09731e-10	0.345536	4.46639e-05	-1.09731e-10	-0.157985	0.00020747	-1.09731e-10	0.175471
151246367	chr1:151246367:T:C	5.40397e-06	-1.09731e-10	-1.43209	1.25653e-05	-1.09731e-10	-1.42621	4.14875e-05	-1.09731e-10	-1.43412
151247461	chr1:151247461:T:C	2.81535e-05	-1.09731e-10	0.218449	4.0391e-05	-1.09731e-10	-0.258542	0.000184081	-1.09731e-10	0.0558608
151247495	chr1:151247495:G:A	5.41389e-06	-1.09731e-10	-1.43026	1.25235e-05	-1.09731e-10	-1.42954	4.15115e-05	-1.09731e-10	-1.43354
151248417	chr1:151248417:AAG:A	1.52799e-06	-1.29417	-1.40111	7.63748e-05	1.16378	-0.78528	8.79279e-06	-1.55424	-1.43134
151248537	chr1:151248537:T:C	3.43408e-06	-1.17559	-0.709885	9.88916e-06	-1.46865	-0.197062	3.07368e-05	-1.17213	-0.56192
151249815	chr1:151249815:T:TA	1.49007e-06	-1.43524	-1.28517	9.64025e-06	-0.257479	-1.43372	1.03381e-05	-1.50981	-1.31387
151249968	chr1:151249968:T:C	2.00871e-05	-1.09731e-10	-0.119147	3.05156e-05	-1.09731e-10	-0.538912	0.000135058	-1.09731e-10	-0.253811
151250036	chr1:151250036:T:A	6.65573e-06	-1.09731e-10	-1.22375	1.28363e-05	-1.09731e-10	-1.40488	4.62244e-05	-1.09731e-10	-1.32601
151250361	chr1:151250361:G:A	2.51961e-05	-1.09731e-10	0.107466	3.64884e-05	-1.09731e-10	-0.360155	0.00016538	-1.09731e-10	-0.0512672
151250585	chr1:151250585:AAG:A	2.28115e-05	-1.19793	1.20597	4.03175e-05	-1.03837	0.778003	7.35729e-05	-1.47948	0.61824
151250691	chr1:151250691:A:C	2.59312e-05	-1.09731e-10	0.136225	3.74453e-05	-1.09731e-10	-0.334269	0.000170075	-1.09731e-10	-0.0232728
151251017	chr1:151251017:C:T	3.45196e-06	-1.26892	-0.611358	1.08579e-05	-1.50237	-0.0698878	3.15272e-05	-1.2556	-0.453062
151251124	chr1:151251124:TGGGTGCACG:T	9.36411e-06	-1.09731e-10	-0.88234	2.63025e-05	-1.09731e-10	-0.687486	6.73802e-05	-1.09731e-10	-0.949163
151251128	chr1:151251128:T:C	5.39808e-06	-1.09731e-10	-1.43318	1.41742e-05	-1.09731e-10	-1.30573	4.2699e-05	-1.09731e-10	-1.40534
151251844	chr1:151251844:C:T	6.23433e-06	-1.28915	-4.15888e-10	1.75124e-05	-1.09424	-4.15888e-10	5.69108e-05	-1.11803	-4.15888e-10
151252454	chr1:151252454:C:G	2.61895e-05	-1.09731e-10	0.146136	3.7764e-05	-1.09731e-10	-0.325792	0.000171696	-1.09731e-10	-0.0137898
151252596	chr1:151252596:A:G	1.81813e-05	-1.09731e-10	-0.218832	2.13128e-05	-1.09731e-10	-0.897843	0.000102667	-1.09731e-10	-0.528027
151253347	chr1:151253347:C:T	2.83335e-05	-1.09731e-10	0.22482	4.0619e-05	-1.09731e-10	-0.252914	0.000185373	-1.09731e-10	0.0628555
151253385	chr1:151253385:C:T	4.0309e-06	-1.35398	-0.371257	6.06813e-06	-1.52888	-0.625222	3.13305e-05	-0.986179	-0.728742
151254831	chr1:151254831:G:T	6.68614e-06	-1.09731e-10	-1.21919	1.34233e-05	-1.09731e-10	-1.36016	4.85546e-05	-1.09731e-10	-1.27682
151255792	chr1:151255792:T:G	5.1498e-06	-1.48027	-4.15888e-10	1.11983e-05	-1.54138	-4.15888e-10	4.7857e-05	-1.2913	-4.15888e-10
151256205	chr1:151256205:G:A	5.39417e-06	-1.09731e-10	-1.43391	1.32692e-05	-1.09731e-10	-1.3717	4.19046e-05	-1.09731e-10	-1.42412
151256369	chr1:151256369:AAAT:A	1.05813e-05	-0.760134	-4.15888e-10	3.08945e-05	-0.52657	-4.15888e-10	6.61843e-05	-0.96707	-4.15888e-10
151256476	chr1:151256476:T:G	3.0857e-06	-1.55726	-0.435181	8.24833e-06	-1.49842	-0.348715	2.22597e-05	-1.53641	-0.520323
151256939	chr1:151256939:A:G	2.67216e-05	-1.09731e-10	0.166248	3.81737e-05	-1.09731e-10	-0.315003	0.000174324	-1.09731e-10	0.00140459
151256952	chr1:151256952:T:C	5.46649e-06	-1.09731e-10	-1.42059	1.43809e-05	-1.09731e-10	-1.29125	4.40347e-05	-1.09731e-10	-1.37454
151257049	chr1:151257049:G:A	2.63308e-05	-1.09731e-10	0.151516	3.80018e-05	-1.09731e-10	-0.319515	0.000172609	-1.09731e-10	-0.00848577
151257954	chr1:151257954:G:A	0.000177793	2.3981	-0.336707	0.0118418	4.80168	0.62056	0.000577554	1.54407	-0.344779
151258552	chr1:151258552:C:T	9.84218e-06	-1.09731e-10	-0.832547	1.5568e-05	-1.09731e-10	-1.21193	6.10818e-05	-1.09731e-10	-1.0473
151258856	chr1:151258856:A:G	2.64572e-05	-1.09731e-10	0.156305	3.8153e-05	-1.09731e-10	-0.315546	0.000173375	-1.09731e-10	-0.00405544
151258970	chr1:151258970:T:G	1.19339e-06	-1.50849	-1.43394	4.35562e-06	-1.06525	-1.42043	9.91362e-06	-1.4758	-1.38981
151259032	chr1:151259032:A:G	2.65422e-05	-1.09731e-10	0.159511	3.82414e-05	-1.09731e-10	-0.31323	0.000173865	-1.09731e-10	-0.00123617
151259070	chr1:151259070:T:C	2.09384e-06	-1.34953	-1.0307	0.000199751	0.855887	0.484032	1.54457e-05	-1.5602	-0.861987
151259161	chr1:151259161:T:A	1.52208e-06	-1.27319	-1.42596	9.83516e-05	1.24857	-0.617166	8.97841e-06	-1.55082	-1.41387
151259382	chr1:151259382:CACTCAAA:C	2.6317e-05	-1.09731e-10	0.15099	3.79876e-05	-1.09731e-10	-0.319891	0.000172534	-1.09731e-10	-0.00892077
151259450	chr1:151259450:T:C	2.04025e-05	-1.09731e-10	-0.103566	3.09643e-05	-1.09731e-10	-0.524315	0.000137107	-1.09731e-10	-0.238751
151260104	chr1:151260104:G:A	2.88657e-05	-1.09731e-10	0.243432	4.12426e-05	-1.09731e-10	-0.237678	0.000188473	-1.09731e-10	0.0794406
151260611	chr1:151260611:A:G	5.65482e-06	-1.09731e-10	-1.38672	1.24784e-05	-1.09731e-10	-1.43315	4.70601e-05	-1.09731e-10	-1.30809
151260631	chr1:151260631:G:A	1.70472e-05	-0.283241	-4.15888e-10	1.88168e-05	-1.0224	-4.15888e-10	8.77757e-05	-0.684728	-4.15888e-10
151260714	chr1:151260714:T:C	1.06143e-05	-1.09731e-10	-0.757018	1.82549e-05	-1.09731e-10	-1.05271	7.11729e-05	-1.09731e-10	-0.894402
151260725	chr1:151260725:T:C	1.98234e-05	-1.09731e-10	-0.132363	3.02007e-05	-1.09731e-10	-0.549284	0.000133314	-1.09731e-10	-0.266805
151260966	chr1:151260966:C:T	1.97072e-05	-1.09731e-10	-0.138238	0.000133168	-1.09731e-10	0.93446	0.000269074	-1.09731e-10	0.435474
151261012	chr1:151261012:ATTAT:A	4.81214e-06	-1.54808	-4.15888e-10	1.15778e-05	-1.50806	-4.15888e-10	3.68059e-05	-1.55386	-4.15888e-10
151261044	chr1:151261044:C:A	5.79989e-06	-1.09731e-10	-1.36138	1.24706e-05	-1.09731e-10	-1.43377	4.2247e-05	-1.09731e-10	-1.41598
151261706	chr1:151261706:C:A	1.57055e-06	-1.23762	-1.43018	0.000115317	1.35833	-0.567794	9.12043e-06	-1.54352	-1.40548
151261825	chr1:151261825:T:C	2.04329e-06	-1.29108	-1.11359	0.000200936	1.04683	0.299011	1.40446e-05	-1.55606	-0.961214
151261891	chr1:151261891:G:A	5.87059e-06	-1.09731e-10	-1.34927	1.24662e-05	-1.09731e-10	-1.43413	4.25103e-05	-1.09731e-10	-1.40977
151263399	chr1:151263399:G:A	5.39302e-06	-1.09731e-10	-1.43412	1.33982e-05	-1.09731e-10	-1.36203	4.20753e-05	-1.09731e-10	-1.42005
151263450	chr1:151263450:G:A	1.56103e-06	-1.36531	-1.30857	4.30066e-06	-1.55913	-0.939253	1.19532e-05	-1.41226	-1.26626
151263618	chr1:151263618:G:C	1.55819e-05	-1.09731e-10	-0.373114	2.50209e-05	-1.09731e-10	-0.737439	0.000101353	-1.09731e-10	-0.540907
151263724	chr1:151263724:G:A	2.50022e-05	-1.09731e-10	0.0997402	3.59536e-05	-1.09731e-10	-0.374921	0.00016328	-1.09731e-10	-0.064044
151263885	chr1:151263885:T:C	5.63779e-06	-1.09731e-10	-1.38973	1.25473e-05	-1.09731e-10	-1.42765	4.17273e-05	-1.09731e-10	-1.42836
151264247	chr1:151264247:G:A	1.00009e-05	-1.09731e-10	-0.816552	1.50253e-05	-1.09731e-10	-1.24741	5.96727e-05	-1.09731e-10	-1.07064
151264379	chr1:151264379:C:G	6.46103e-06	-1.09731e-10	-1.25343	1.24886e-05	-1.09731e-10	-1.43233	4.29571e-05	-1.09731e-10	-1.39931
151264423	chr1:151264423:TG:T	6.69621e-06	-1.09731e-10	-1.21768	1.34215e-05	-1.09731e-10	-1.36029	4.85663e-05	-1.09731e-10	-1.27658
151264526	chr1:151264526:G:A	6.49559e-06	-1.09731e-10	-1.2481	1.27289e-05	-1.09731e-10	-1.41327	4.54379e-05	-1.09731e-10	-1.34317
151265113	chr1:151265113:TC:T	2.10122e-06	-1.28945	-1.08725	0.000238505	1.13127	0.385975	1.46288e-05	-1.55456	-0.921959
151265630	chr1:151265630:G:A	6.67531e-06	-1.09731e-10	-1.22081	1.28549e-05	-1.09731e-10	-1.40342	4.63309e-05	-1.09731e-10	-1.3237
151265710	chr1:151265710:C:G	6.4039e-06	-1.09731e-10	-1.26232	1.25016e-05	-1.09731e-10	-1.4313	4.27859e-05	-1.09731e-10	-1.4033
151265746	chr1:151265746:G:A	1.75141e-06	-1.20427	-1.35453	0.000106915	1.55202	-0.837142	8.97251e-06	-1.53188	-1.43347
151266575	chr1:151266575:T:C	1.53434e-06	-1.40123	-1.2899	0.000121043	0.767199	0.0718011	1.18162e-05	-1.55825	-1.13179
151266912	chr1:151266912:A:G	2.86625e-05	-1.09731e-10	0.236367	4.08673e-05	-1.09731e-10	-0.246818	0.000187255	-1.09731e-10	0.0729591
151267094	chr1:151267094:C:T	1.59548e-06	-1.2428	-1.40925	0.000106073	1.42537	-0.718388	8.93175e-06	-1.54218	-1.42772
151267244	chr1:151267244:G:A	2.66164e-05	-1.09731e-10	0.162303	3.83497e-05	-1.09731e-10	-0.310403	0.000174395	-1.09731e-10	0.00180722
151267413	chr1:151267413:G:A	2.63308e-05	-1.09731e-10	0.151516	3.80018e-05	-1.09731e-10	-0.319515	0.000172609	-1.09731e-10	-0.00848577
151267555	chr1:151267555:GTC:G	2.61631e-05	-1.09731e-10	0.145127	3.77986e-05	-1.09731e-10	-0.324877	0.00017157	-1.09731e-10	-0.0145239
151268066	chr1:151268066:G:C	1.80468e-06	-1.18682	-1.34202	0.000109261	1.60672	-0.870127	9.0339e-06	-1.52657	-1.43196
151268238	chr1:151268238:T:G	5.39641e-06	-1.09731e-10	-1.43349	1.33075e-05	-1.09731e-10	-1.36882	4.22997e-05	-1.09731e-10	-1.41473
151268246	chr1:151268246:C:T	5.44174e-06	-1.09731e-10	-1.42512	1.27635e-05	-1.09731e-10	-1.41056	4.15083e-05	-1.09731e-10	-1.43362
151268543	chr1:151268543:T:A	1.3711e-05	-1.09731e-10	-0.501023	1.84453e-05	-1.09731e-10	-1.04234	8.05953e-05	-1.09731e-10	-0.770073
151268554	chr1:151268554:A:T	1.82313e-05	-0.216083	-4.15888e-10	2.38927e-05	-0.783575	-4.15888e-10	0.000106646	-0.489995	-4.15888e-10
151268832	chr1:151268832:C:T	5.77094e-06	-1.09731e-10	-1.36639	1.28289e-05	-1.09731e-10	-1.40545	4.80319e-05	-1.09731e-10	-1.28765
151269099	chr1:151269099:A:G	5.3935e-06	-1.09731e-10	-1.43403	1.3083e-05	-1.09731e-10	-1.38584	4.19336e-05	-1.09731e-10	-1.42343
151269381	chr1:151269381:A:C	1.36744e-05	-1.09731e-10	-0.503697	2.33997e-05	-1.09731e-10	-0.804425	6.20284e-05	-1.09731e-10	-1.03192
151269390	chr1:151269390:G:A	9.20661e-06	-1.09731e-10	-0.899302	1.442e-05	-1.09731e-10	-1.28853	5.62351e-05	-1.09731e-10	-1.12997
151269433	chr1:151269433:G:C	2.09439e-06	-1.55929	-0.820677	6.09212e-06	-0.813005	-1.33715	1.39108e-05	-1.55621	-0.970639
151269835	chr1:151269835:T:C	7.29326e-06	-1.09731e-10	-1.13227	1.43068e-05	-1.09731e-10	-1.29641	4.98612e-05	-1.09731e-10	-1.25027
151270274	chr1:151270274:G:A	5.49287e-06	-1.09731e-10	-1.41577	1.24662e-05	-1.09731e-10	-1.43413	4.18498e-05	-1.09731e-10	-1.42543
151270989	chr1:151270989:G:T	1.87568e-05	-1.09731e-10	-0.187668	5.81633e-05	-1.09731e-10	0.106104	0.000135222	-1.09731e-10	-0.252594
151271327	chr1:151271327:G:A	6.44751e-06	-1.09731e-10	-1.25553	1.26992e-05	-1.09731e-10	-1.41561	4.52163e-05	-1.09731e-10	-1.34806
151271558	chr1:151271558:T:G	1.0841e-05	-1.09731e-10	-0.735884	1.855e-05	-1.09731e-10	-1.03668	7.25705e-05	-1.09731e-10	-0.874955
151272148	chr1:151272148:C:T	7.67888e-06	-1.09731e-10	-1.08075	1.56058e-05	-1.09731e-10	-1.20951	4.70854e-05	-1.09731e-10	-1.30755
151272156	chr1:151272156:C:T	1.08372e-05	-1.09731e-10	-0.736237	1.85442e-05	-1.09731e-10	-1.03699	7.25458e-05	-1.09731e-10	-0.875296
151272216	chr1:151272216:T:C	2.53861e-05	-1.09731e-10	0.114978	3.69115e-05	-1.09731e-10	-0.348625	0.000167008	-1.09731e-10	-0.0414725
151272510	chr1:151272510:C:G	1.75942e-06	-1.33289	-1.22135	0.000191435	1.02476	0.272636	1.29961e-05	-1.55896	-1.03591
151273123	chr1:151273123:T:C	3.4831e-06	-1.26569	-0.605613	5.94923e-06	-1.48614	-0.687744	3.23853e-05	-0.879282	-0.802526
151273195	chr1:151273195:A:G	1.43356e-06	-1.55365	-1.20541	2.77227e-06	-1.54199	-1.39549	9.69683e-06	-1.56009	-1.32763
151273765	chr1:151273765:C:G	2.84767e-06	-1.15767	-0.915056	0.000603597	1.58567	0.860086	1.94089e-05	-1.52377	-0.670009
151273786	chr1:151273786:CCT:C	6.02508e-06	-1.09731e-10	-1.32329	1.25755e-05	-1.09731e-10	-1.4254	4.34345e-05	-1.09731e-10	-1.38826
151274183	chr1:151274183:A:G	5.64551e-06	-1.09731e-10	-1.38836	1.8179e-05	-1.09731e-10	-1.05688	4.69095e-05	-1.09731e-10	-1.31129
151274575	chr1:151274575:G:C	6.22778e-06	-1.09731e-10	-1.2902	2.13058e-05	-1.09731e-10	-0.898172	5.33533e-05	-1.09731e-10	-1.18258
151274861	chr1:151274861:T:A	3.79485e-05	-1.09731e-10	0.517007	5.13619e-05	-1.09731e-10	-0.0182538	0.000243144	-1.09731e-10	0.334141
151275522	chr1:151275522:C:T	3.41378e-06	-0.666958	-1.22445	0.000809948	3.88459	-1.14477	1.26537e-05	-1.238	-1.38356
151275995	chr1:151275995:C:T	9.34125e-06	-1.09731e-10	-0.884784	1.54682e-05	-1.09731e-10	-1.21837	5.98213e-05	-1.09731e-10	-1.06815
151276380	chr1:151276380:C:T	2.2245e-05	-1.09731e-10	-0.0171049	0.000165167	-1.09731e-10	1.14981	0.000304043	-1.09731e-10	0.557656
151276659	chr1:151276659:T:A	2.36804e-05	-1.09731e-10	0.0454257	3.45246e-05	-1.09731e-10	-0.415478	0.000158941	-1.09731e-10	-0.090981
151277698	chr1:151277698:CCA:C	2.39858e-06	-1.492	-0.752344	1.0429e-05	-0.288756	-1.32381	1.59964e-05	-1.47377	-0.913373
151277945	chr1:151277945:A:G	2.95519e-06	-0.83454	-1.20112	0.000459902	3.34332	-1.16945	1.15052e-05	-1.34422	-1.3725
151278181	chr1:151278181:T:C	6.07729e-06	-1.09731e-10	-1.31467	1.26123e-05	-1.09731e-10	-1.42248	4.36886e-05	-1.09731e-10	-1.38243
151278243	chr1:151278243:TG:T	5.92489e-06	-1.09731e-10	-1.34006	1.25275e-05	-1.09731e-10	-1.42923	4.3002e-05	-1.09731e-10	-1.39827
151278361	chr1:151278361:A:T	2.35863e-06	-0.829218	-1.43193	0.000703873	3.32198	-0.722533	1.10773e-05	-1.34299	-1.41162
151278803	chr1:151278803:T:C	5.92392e-06	-1.09731e-10	-1.34023	1.2527e-05	-1.09731e-10	-1.42926	4.29972e-05	-1.09731e-10	-1.39838
151278905	chr1:151278905:G:A	5.84153e-06	-1.09731e-10	-1.35423	2.64323e-05	-1.09731e-10	-0.682564	4.30749e-05	-1.09731e-10	-1.39657
151279692	chr1:151279692:T:C	5.57962e-06	-1.09731e-10	-1.4001	1.30739e-05	-1.09731e-10	-1.38653	4.15174e-05	-1.09731e-10	-1.4334
151279854	chr1:151279854:T:C	5.29318e-05	-1.09731e-10	0.84978	6.73341e-05	-1.09731e-10	0.252517	0.000336316	-1.09731e-10	0.658537
151280446	chr1:151280446:T:C	5.40847e-06	-1.09731e-10	-1.43126	1.28871e-05	-1.09731e-10	-1.40092	4.16673e-05	-1.09731e-10	-1.4298
151280718	chr1:151280718:A:G	5.62482e-06	-1.09731e-10	-1.39203	1.2531e-05	-1.09731e-10	-1.42894	4.26934e-05	-1.09731e-10	-1.40547
151281459	chr1:151281459:T:A	1.3467e-05	-1.09731e-10	-0.518979	2.19185e-05	-1.09731e-10	-0.86982	8.83003e-05	-1.09731e-10	-0.678769
151281547	chr1:151281547:A:C	2.52324e-06	-1.48822	-0.705466	1.10026e-05	-0.254049	-1.30497	1.67743e-05	-1.46792	-0.871752
151281560	chr1:151281560:T:A	6.09664e-06	-1.31149	-4.15888e-10	1.1078e-05	-1.55219	-4.15888e-10	4.34335e-05	-1.38828	-4.15888e-10
151281565	chr1:151281565:T:C	8.93755e-06	-0.934964	0.00600213	0.000660062	1.1225	1.41269	4.83838e-05	-1.45861	0.178258
151282082	chr1:151282082:A:G	5.91089e-06	-1.09731e-10	-1.34243	1.2477e-05	-1.09731e-10	-1.43326	4.28804e-05	-1.09731e-10	-1.4011
151283612	chr1:151283612:C:G	3.18465e-06	-0.718526	-1.24235	0.000760942	3.79868	-1.12128	1.223e-05	-1.26411	-1.39151
151284131	chr1:151284131:G:A	1.45474e-05	-1.09731e-10	-0.44181	5.01185e-05	-1.09731e-10	-0.0427598	0.000134804	-1.09731e-10	-0.255691
151284514	chr1:151284514:C:T	4.98562e-06	-1.51267	-4.15888e-10	1.12667e-05	-1.5353	-4.15888e-10	3.98101e-05	-1.47539	-4.15888e-10
151285263	chr1:151285263:C:T	2.62028e-06	-1.05225	-1.10369	0.000270655	2.85482	-1.21112	1.09724e-05	-1.42862	-1.33552
151285312	chr1:151285312:T:C	5.98041e-06	-1.09731e-10	-1.33073	1.24947e-05	-1.09731e-10	-1.43184	4.3223e-05	-1.09731e-10	-1.39314
151285838	chr1:151285838:T:C	8.50142e-06	-0.978991	-4.15888e-10	2.55267e-05	-0.717426	-4.15888e-10	4.63847e-05	-1.32254	-4.15888e-10
151286567	chr1:151286567:C:T	1.50036e-06	-1.52449	-1.18903	8.13669e-06	-0.442271	-1.41849	1.14068e-05	-1.51105	-1.21426
151287067	chr1:151287067:G:A	2.38503e-06	-1.50359	-0.746417	1.02349e-05	-0.324047	-1.3073	1.6118e-05	-1.48598	-0.893594
151287611	chr1:151287611:C:T	5.73508e-06	-1.09731e-10	-1.37262	1.24671e-05	-1.09731e-10	-1.43405	4.22205e-05	-1.09731e-10	-1.41661
151289257	chr1:151289257:A:C	5.39501e-06	-1.09731e-10	-1.43375	1.45662e-05	-1.09731e-10	-1.27845	4.28674e-05	-1.09731e-10	-1.4014
151291219	chr1:151291219:C:G	6.38196e-06	-1.09731e-10	-1.26575	1.24887e-05	-1.09731e-10	-1.43233	4.39639e-05	-1.09731e-10	-1.37614
151292037	chr1:151292037:A:G	5.42149e-06	-1.09731e-10	-1.42885	1.50248e-05	-1.09731e-10	-1.24745	4.2448e-05	-1.09731e-10	-1.41123
151292138	chr1:151292138:C:T	6.3547e-06	-1.09731e-10	-1.27003	1.37318e-05	-1.09731e-10	-1.33743	5.48116e-05	-1.09731e-10	-1.15561
151292483	chr1:151292483:C:T	2.2333e-05	-1.09731e-10	-0.0131592	3.36096e-05	-1.09731e-10	-0.442337	0.000150044	-1.09731e-10	-0.148585
151293457	chr1:151293457:G:A	5.97135e-06	-1.09731e-10	-1.33225	1.25463e-05	-1.09731e-10	-1.42772	4.32432e-05	-1.09731e-10	-1.39267
151293655	chr1:151293655:C:T	6.04248e-06	-1.09731e-10	-1.32041	1.25791e-05	-1.09731e-10	-1.42511	4.35424e-05	-1.09731e-10	-1.38578
151294266	chr1:151294266:G:A	7.30723e-05	-1.09731e-10	1.17223	0.000217746	-1.09731e-10	1.42618	0.000453206	-1.09731e-10	0.956833
151295188	chr1:151295188:T:A	6.95545e-06	-1.09731e-10	-1.1797	1.44835e-05	-1.09731e-10	-1.28414	6.5047e-05	-1.09731e-10	-0.984404
151295967	chr1:151295967:C:T	1.52555e-05	-0.394284	-4.15888e-10	3.13433e-05	-0.512148	-4.15888e-10	0.000161576	-0.0745359	-4.15888e-10
151296104	chr1:151296104:G:C	3.04618e-05	-1.09731e-10	0.29725	3.66698e-05	-1.09731e-10	-0.355197	0.000188299	-1.09731e-10	0.0785187
151296399	chr1:151296399:G:A	5.40098e-06	-1.09731e-10	-1.43264	1.52917e-05	-1.09731e-10	-1.22984	4.39124e-05	-1.09731e-10	-1.37732
151296616	chr1:151296616:G:A	1.45425e-05	-1.09731e-10	-0.442149	4.18466e-05	-1.09731e-10	-0.223139	0.000103709	-1.09731e-10	-0.517929
151296836	chr1:151296836:C:T	5.99851e-06	-1.09731e-10	-1.32771	1.67295e-05	-1.09731e-10	-1.13998	4.46902e-05	-1.09731e-10	-1.35976
151296939	chr1:151296939:T:C	2.5098e-06	-1.37472	-0.824297	4.76598e-06	-1.02853	-1.36712	1.75071e-05	-1.32318	-0.973723
151297187	chr1:151297187:T:A	8.91989e-05	-1.09731e-10	1.37165	0.000268355	-1.09731e-10	1.63516	0.000548744	-1.09731e-10	1.14812
151297344	chr1:151297344:T:C	3.49585e-05	-1.09731e-10	0.434937	4.81055e-05	-1.09731e-10	-0.0837539	0.000229562	-1.09731e-10	0.276661
151297394	chr1:151297394:TAC:T	4.27681e-06	-0.304885	-1.36113	0.00319718	4.78358	-0.670702	1.54173e-05	-0.993191	-1.43083
151297833	chr1:151297833:C:T	6.184e-06	-1.09731e-10	-1.29726	1.25883e-05	-1.09731e-10	-1.42438	4.4175e-05	-1.09731e-10	-1.37135
151299262	chr1:151299262:A:AG	6.45122e-06	-1.09731e-10	-1.25495	1.25082e-05	-1.09731e-10	-1.43077	4.43422e-05	-1.09731e-10	-1.36758
151299298	chr1:151299298:C:G	6.85917e-06	-1.09731e-10	-1.19364	1.36823e-05	-1.09731e-10	-1.34104	4.94892e-05	-1.09731e-10	-1.25776
151299306	chr1:151299306:A:C	3.88762e-06	-0.666891	-1.09454	0.000815449	3.96776	-1.22117	1.35265e-05	-1.23094	-1.32392
151299932	chr1:151299932:A:T	6.83353e-06	-1.09731e-10	-1.19738	1.26433e-05	-1.09731e-10	-1.42002	4.58809e-05	-1.09731e-10	-1.33346
151299975	chr1:151299975:T:C	4.12349e-06	-0.479754	-1.22277	0.0716575	4.61011	2.61239	2.42956e-05	-1.10174	-0.867474
151300827	chr1:151300827:C:A	6.18317e-06	-1.09731e-10	-1.29739	1.25878e-05	-1.09731e-10	-1.42442	4.41698e-05	-1.09731e-10	-1.37147
151301250	chr1:151301250:C:G	3.29619e-06	-0.563913	-1.36254	0.000352305	2.10997	-0.202621	1.40713e-05	-1.25576	-1.25961
151301463	chr1:151301463:T:C	6.72013e-06	-1.09731e-10	-1.21412	1.25994e-05	-1.09731e-10	-1.4235	4.54224e-05	-1.09731e-10	-1.34351
151301633	chr1:151301633:G:A	5.65662e-06	-1.09731e-10	-1.3864	1.5978e-05	-1.09731e-10	-1.18594	4.67435e-05	-1.09731e-10	-1.31484
151301766	chr1:151301766:T:C	3.57325e-05	-1.09731e-10	0.456838	4.90679e-05	-1.09731e-10	-0.0639437	0.000234939	-1.09731e-10	0.299812
151302458	chr1:151302458:C:T	6.59567e-06	-1.09731e-10	-1.23281	1.92801e-05	-1.09731e-10	-0.998075	4.83792e-05	-1.09731e-10	-1.28044
151302476	chr1:151302476:G:C	6.62683e-06	-1.09731e-10	-1.2281	1.25579e-05	-1.09731e-10	-1.4268	4.49796e-05	-1.09731e-10	-1.3533
151302889	chr1:151302889:C:T	9.09737e-05	2.01352	-0.622177	0.066937	6.34408	0.810282	0.000186019	0.684483	-0.618146
151302957	chr1:151302957:A:G	7.28927e-06	-1.09731e-10	-1.13282	1.4206e-05	-1.09731e-10	-1.30348	5.21331e-05	-1.09731e-10	-1.20571
151303799	chr1:151303799:C:T	6.11366e-06	-1.09731e-10	-1.3087	1.25474e-05	-1.09731e-10	-1.42764	4.38042e-05	-1.09731e-10	-1.37978
151304196	chr1:151304196:A:T	6.93441e-06	-1.09731e-10	-1.18273	1.37965e-05	-1.09731e-10	-1.33274	4.9973e-05	-1.09731e-10	-1.24803
151304854	chr1:151304854:G:A	6.36247e-06	-1.09731e-10	-1.26881	1.24857e-05	-1.09731e-10	-1.43257	4.39023e-05	-1.09731e-10	-1.37755
151304885	chr1:151304885:A:G	6.50429e-06	-1.09731e-10	-1.24676	1.25201e-05	-1.09731e-10	-1.42981	4.44888e-05	-1.09731e-10	-1.36428
151304886	chr1:151304886:G:T	1.63323e-05	-1.09731e-10	-0.326082	5.74036e-05	-1.09731e-10	0.0929579	0.000152778	-1.09731e-10	-0.130526
151305115	chr1:151305115:C:A	6.22876e-06	-1.09731e-10	-1.29005	1.26135e-05	-1.09731e-10	-1.42239	4.43922e-05	-1.09731e-10	-1.36645
151305309	chr1:151305309:A:G	5.96298e-06	-1.09731e-10	-1.33365	1.2536e-05	-1.09731e-10	-1.42854	4.3175e-05	-1.09731e-10	-1.39425
151305497	chr1:151305497:G:A	5.45063e-06	-1.09731e-10	-1.42349	1.42582e-05	-1.09731e-10	-1.29982	4.36403e-05	-1.09731e-10	-1.38353
151307379	chr1:151307379:G:A	2.80866e-06	-1.51435	-0.572164	1.03465e-05	-0.37404	-1.24646	1.83e-05	-1.49818	-0.754427
151308255	chr1:151308255:A:G	5.55123e-06	-1.09731e-10	-1.4052	1.52682e-05	-1.09731e-10	-1.23138	4.53199e-05	-1.09731e-10	-1.34577
151308519	chr1:151308519:T:C	4.67056e-06	-0.396984	-1.18096	0.103838	4.8074	2.78604	2.74151e-05	-1.04815	-0.80027
151308682	chr1:151308682:T:C	1.25124e-05	-1.09731e-10	-0.592504	3.08442e-05	-1.09731e-10	-0.528199	7.23904e-05	-1.09731e-10	-0.877439
151309429	chr1:151309429:G:A	5.63774e-06	-1.09731e-10	-1.38974	1.25417e-05	-1.09731e-10	-1.42809	4.27759e-05	-1.09731e-10	-1.40354
151310065	chr1:151310065:G:A	1.53287e-05	-1.09731e-10	-0.3895	3.77932e-05	-1.09731e-10	-0.32502	8.52736e-05	-1.09731e-10	-0.713648
151310365	chr1:151310365:A:C	2.7233e-06	-1.52448	-0.592901	9.94105e-06	-0.403698	-1.25678	1.77929e-05	-1.5078	-0.772914
151310543	chr1:151310543:T:C	3.40447e-06	-0.777889	-1.11624	0.000547261	3.55323	-1.20546	1.23861e-05	-1.30682	-1.33612
151311266	chr1:151311266:T:C	5.39907e-06	-1.09731e-10	-1.433	1.52464e-05	-1.09731e-10	-1.2328	4.38254e-05	-1.09731e-10	-1.3793
151312153	chr1:151312153:C:A	1.5067e-05	-1.09731e-10	-0.406715	3.71452e-05	-1.09731e-10	-0.342314	8.40829e-05	-1.09731e-10	-0.727711
151313347	chr1:151313347:G:A	4.93586e-06	-1.5227	-4.15888e-10	1.82648e-05	-1.05217	-4.15888e-10	4.18892e-05	-1.42449	-4.15888e-10
151314052	chr1:151314052:T:C	5.96809e-06	-1.09731e-10	-1.3328	1.25386e-05	-1.09731e-10	-1.42834	4.31986e-05	-1.09731e-10	-1.39371
151315001	chr1:151315001:C:T	5.955e-06	-1.09731e-10	-1.33499	1.6967e-05	-1.09731e-10	-1.12588	4.47781e-05	-1.09731e-10	-1.35779
151315039	chr1:151315039:C:T	3.36557e-05	-1.09731e-10	0.396958	3.97881e-05	-1.09731e-10	-0.273581	0.000207002	-1.09731e-10	0.173217
151315121	chr1:151315121:C:T	6.1035e-06	-1.09731e-10	-1.31036	1.25414e-05	-1.09731e-10	-1.42811	4.37494e-05	-1.09731e-10	-1.38104
151315154	chr1:151315154:T:A	5.80549e-06	-0.220786	-1.13963	0.192837	5.22216	2.99029	3.31154e-05	-0.93045	-0.729066
151315503	chr1:151315503:A:ATAT	6.92452e-06	-1.09731e-10	-1.18416	1.26385e-05	-1.09731e-10	-1.4204	4.59978e-05	-1.09731e-10	-1.33092
151315696	chr1:151315696:G:A	5.2909e-06	-0.345457	-1.10778	0.162779	4.93428	3.10872	3.19158e-05	-1.01527	-0.681143
151315915	chr1:151315915:G:A	5.39687e-06	-1.09731e-10	-1.43341	1.70116e-05	-1.09731e-10	-1.12325	4.51481e-05	-1.09731e-10	-1.34957
151316020	chr1:151316020:A:G	7.08743e-06	-1.09731e-10	-1.1609	1.39759e-05	-1.09731e-10	-1.31982	5.09225e-05	-1.09731e-10	-1.22921
151317009	chr1:151317009:T:G	6.12004e-06	-1.09731e-10	-1.30766	1.25496e-05	-1.09731e-10	-1.42746	4.38311e-05	-1.09731e-10	-1.37917
151317948	chr1:151317948:T:A	2.98487e-06	-0.701223	-1.32444	0.00174706	3.67386	-0.165323	1.46234e-05	-1.26841	-1.20848
151318488	chr1:151318488:G:A	5.17534e-06	-1.47532	-4.15888e-10	1.12071e-05	-1.54061	-4.15888e-10	3.7053e-05	-1.54716	-4.15888e-10
151318532	chr1:151318532:G:C	1.13097e-05	-0.693562	-4.15888e-10	3.21571e-05	-0.486516	-4.15888e-10	6.59132e-05	-0.971175	-4.15888e-10
151318767	chr1:151318767:G:A	3.52774e-06	-0.779662	-1.0789	0.000529784	3.54989	-1.23457	1.26281e-05	-1.30835	-1.31525
151319225	chr1:151319225:T:C	3.18046e-06	-0.891703	-1.0705	0.000389919	3.25503	-1.24624	1.19627e-05	-1.36998	-1.30774
151319406	chr1:151319406:T:C	6.24908e-06	-1.09731e-10	-1.28679	1.26164e-05	-1.09731e-10	-1.42215	4.44456e-05	-1.09731e-10	-1.36525
151320079	chr1:151320079:G:A	1.37119e-06	-1.4237	-1.37984	3.75909e-06	-1.5563	-1.07667	1.05872e-05	-1.44747	-1.3524
151320671	chr1:151320671:G:T	6.76491e-06	-1.09731e-10	-1.20747	1.96019e-05	-1.09731e-10	-0.981525	4.15438e-05	-1.09731e-10	-1.43277
151320922	chr1:151320922:C:T	1.2123e-05	-1.09731e-10	-0.624119	1.75034e-05	-1.09731e-10	-1.09476	7.17894e-05	-1.09731e-10	-0.885776
151321846	chr1:151321846:C:T	6.9644e-06	-1.09731e-10	-1.17841	2.12239e-05	-1.09731e-10	-0.90202	5.10916e-05	-1.09731e-10	-1.22589
151322585	chr1:151322585:A:G	3.2355e-06	-0.58942	-1.35562	0.000956916	3.97275	-1.06619	1.26349e-05	-1.20008	-1.42297
151322999	chr1:151322999:G:A	2.93426e-06	-1.47936	-0.563403	1.2189e-05	-0.213834	-1.24278	1.91663e-05	-1.45924	-0.747125
151323021	chr1:151323021:G:A	5.22406e-06	-1.46595	-4.15888e-10	1.28948e-05	-1.40033	-4.15888e-10	3.79418e-05	-1.52346	-4.15888e-10
151323376	chr1:151323376:G:A	5.91908e-06	-1.38579	0.0447464	6.47189e-06	-1.55996	-0.529721	3.97624e-05	-1.4112	-0.0653888
151323629	chr1:151323629:G:A	5.45392e-06	-1.09731e-10	-1.42289	1.39625e-05	-1.09731e-10	-1.32078	4.35997e-05	-1.09731e-10	-1.38446
151323632	chr1:151323632:G:A	1.05961e-05	-1.09731e-10	-0.758738	2.23261e-05	-1.09731e-10	-0.851392	6.38264e-05	-1.09731e-10	-1.00335
151324084	chr1:151324084:G:A	6.00683e-06	-1.09731e-10	-1.32633	1.25663e-05	-1.09731e-10	-1.42613	4.34108e-05	-1.09731e-10	-1.38881
151324175	chr1:151324175:G:A	3.04917e-06	-1.48455	-0.519801	1.21896e-05	-0.234618	-1.22195	1.98168e-05	-1.46496	-0.708024
151324207	chr1:151324207:C:T	6.1183e-06	-1.09731e-10	-1.30794	1.25495e-05	-1.09731e-10	-1.42746	4.3827e-05	-1.09731e-10	-1.37926
151324237	chr1:151324237:G:A	6.05067e-06	-1.09731e-10	-1.31905	1.25207e-05	-1.09731e-10	-1.42977	4.35148e-05	-1.09731e-10	-1.38641
151324379	chr1:151324379:T:A	1.77667e-05	-1.09731e-10	-0.2419	2.78575e-05	-1.09731e-10	-0.630048	0.00011443	-1.09731e-10	-0.419553
151324687	chr1:151324687:G:A	3.85474e-05	-1.09731e-10	0.532664	4.36834e-05	-1.09731e-10	-0.180181	0.000230495	-1.09731e-10	0.280716
151324881	chr1:151324881:A:T	5.39921e-06	-1.09731e-10	-1.43297	1.30192e-05	-1.09731e-10	-1.39072	4.18635e-05	-1.09731e-10	-1.4251
151324919	chr1:151324919:T:A	6.10803e-06	-1.09731e-10	-1.30962	1.25447e-05	-1.09731e-10	-1.42785	4.37805e-05	-1.09731e-10	-1.38032
151325226	chr1:151325226:C:T	6.7529e-06	-1.09731e-10	-1.20925	1.26079e-05	-1.09731e-10	-1.42282	4.55264e-05	-1.09731e-10	-1.34122
151327826	chr1:151327826:A:G	4.22363e-05	-1.09731e-10	0.624057	5.51782e-05	-1.09731e-10	0.0534182	0.000271729	-1.09731e-10	0.445291
151327866	chr1:151327866:G:A	8.61612e-06	-0.965589	-4.15888e-10	2.26383e-05	-0.837506	-4.15888e-10	5.62437e-05	-1.12982	-4.15888e-10
151328177	chr1:151328177:G:A	7.81654e-06	-1.06298	-4.15888e-10	5.23941e-05	0.00164392	-4.15888e-10	6.99331e-05	-0.911974	-4.15888e-10
151328438	chr1:151328438:A:G	6.43321e-06	-1.09731e-10	-1.25775	1.27397e-05	-1.09731e-10	-1.41242	4.53911e-05	-1.09731e-10	-1.3442
151329299	chr1:151329299:T:C	1.15895e-05	-1.09731e-10	-0.669123	1.95168e-05	-1.09731e-10	-0.985874	7.71133e-05	-1.09731e-10	-0.814237
151329383	chr1:151329383:G:C	2.45582e-06	-1.48095	-0.739814	1.18794e-05	-0.239693	-1.24265	1.78504e-05	-1.46307	-0.814411
151329992	chr1:151329992:C:T	5.80038e-06	-1.3613	-4.15888e-10	1.25223e-05	-1.42964	-4.15888e-10	4.88724e-05	-1.2703	-4.15888e-10
151330706	chr1:151330706:C:T	2.85695e-06	-1.47358	-0.595888	1.32349e-05	-0.210976	-1.16332	2.06764e-05	-1.45345	-0.677067
151331249	chr1:151331249:T:G	5.73663e-06	-1.09731e-10	-1.37235	1.24879e-05	-1.09731e-10	-1.43239	4.18923e-05	-1.09731e-10	-1.42441
151331333	chr1:151331333:C:T	6.2812e-06	-1.09731e-10	-1.28166	1.26428e-05	-1.09731e-10	-1.42006	4.46417e-05	-1.09731e-10	-1.36085
151331495	chr1:151331495:TA:T	6.83963e-06	-0.340758	-0.855733	0.00121283	4.44544	-1.30187	1.87129e-05	-1.01699	-1.21331
151332668	chr1:151332668:T:C	7.38929e-06	-1.09731e-10	-1.11919	1.43669e-05	-1.09731e-10	-1.29222	5.2762e-05	-1.09731e-10	-1.19372
151333567	chr1:151333567:G:A	3.02473e-05	-1.09731e-10	0.290183	3.65884e-05	-1.09731e-10	-0.357418	0.000187387	-1.09731e-10	0.0736602
151333747	chr1:151333747:T:C	4.73752e-06	-0.18559	-1.37812	1.73434e-05	0.293767	-1.39771	2.78104e-05	-0.428378	-1.40573
151333774	chr1:151333774:C:A	1.19642e-05	-1.09731e-10	-0.637302	3.54258e-05	-1.09731e-10	-0.38971	8.89363e-05	-1.09731e-10	-0.671593
151333794	chr1:151333794:C:G	5.9711e-06	-1.09731e-10	-1.33229	1.57124e-05	-1.09731e-10	-1.2027	4.81377e-05	-1.09731e-10	-1.28545
151333874	chr1:151333874:G:A	5.84769e-06	-1.09731e-10	-1.35318	1.24991e-05	-1.09731e-10	-1.4315	4.27036e-05	-1.09731e-10	-1.40523
151333925	chr1:151333925:G:A	8.10123e-06	-1.09731e-10	-1.02721	2.27068e-05	-1.09731e-10	-0.834487	6.13894e-05	-1.09731e-10	-1.04228
151334068	chr1:151334068:A:G	6.49056e-06	-1.09731e-10	-1.24887	1.37925e-05	-1.09731e-10	-1.33303	5.94187e-05	-1.09731e-10	-1.07491
151334252	chr1:151334252:G:A	7.3541e-06	-1.12397	-4.15888e-10	1.98482e-05	-0.969036	-4.15888e-10	4.83301e-05	-1.28146	-4.15888e-10
151334400	chr1:151334400:G:A	5.99344e-06	-1.09731e-10	-1.32856	1.25595e-05	-1.09731e-10	-1.42667	4.33525e-05	-1.09731e-10	-1.39015
151334454	chr1:151334454:A:G	1.53645e-05	-0.387166	-4.15888e-10	4.69387e-05	-0.108307	-4.15888e-10	9.11466e-05	-0.647044	-4.15888e-10
151335923	chr1:151335923:C:T	6.95805e-06	-1.09731e-10	-1.17933	1.31123e-05	-1.09731e-10	-1.3836	4.80203e-05	-1.09731e-10	-1.28789
151336187	chr1:151336187:G:A	3.41555e-06	-1.30782	-0.583068	2.25809e-05	0.305385	-1.14543	2.58219e-05	-1.27301	-0.635281
151336748	chr1:151336748:G:A	7.19137e-06	-1.14634	-4.15888e-10	1.9685e-05	-0.977292	-4.15888e-10	4.82729e-05	-1.28264	-4.15888e-10
151337342	chr1:151337342:G:A	6.97144e-06	-1.09731e-10	-1.1774	1.28659e-05	-1.09731e-10	-1.40257	4.71137e-05	-1.09731e-10	-1.30695
151337771	chr1:151337771:C:T	9.92739e-06	-1.09731e-10	-0.823927	3.04619e-05	-1.09731e-10	-0.540672	7.6331e-05	-1.09731e-10	-0.824434
151338245	chr1:151338245:C:G	1.70716e-05	-1.09731e-10	-0.281809	4.18858e-05	-1.09731e-10	-0.222203	9.17772e-05	-1.09731e-10	-0.640149
151338378	chr1:151338378:A:G	3.95827e-06	-0.349363	-1.39405	0.00267658	4.4432	-0.508053	1.64285e-05	-1.04292	-1.31757
151338494	chr1:151338494:ACT:A	3.23484e-06	-1.32544	-0.619804	2.10649e-05	0.257407	-1.16695	2.44418e-05	-1.29195	-0.671266
151339389	chr1:151339389:C:T	7.67797e-06	-1.09731e-10	-1.08087	1.29895e-05	-1.09731e-10	-1.393	4.97681e-05	-1.09731e-10	-1.25214
151339563	chr1:151339563:G:A	5.63193e-06	-1.09731e-10	-1.39077	1.25334e-05	-1.09731e-10	-1.42875	4.27368e-05	-1.09731e-10	-1.40445
151339985	chr1:151339985:A:C	5.39829e-06	-1.09731e-10	-1.43314	1.32554e-05	-1.09731e-10	-1.37275	4.17972e-05	-1.09731e-10	-1.42668
151340183	chr1:151340183:G:A	7.11818e-06	-1.09731e-10	-1.15657	1.32868e-05	-1.09731e-10	-1.37038	4.8962e-05	-1.09731e-10	-1.26847
151340440	chr1:151340440:G:A	4.2335e-05	-1.09731e-10	0.626389	5.63865e-05	-1.09731e-10	0.075081	0.000271331	-1.09731e-10	0.443826
151341102	chr1:151341102:T:G	1.36173e-05	-1.09731e-10	-0.507881	3.00826e-05	-1.09731e-10	-0.553202	8.19855e-05	-1.09731e-10	-0.752971
151341298	chr1:151341298:A:G	7.76643e-06	-0.0527808	-1.01663	0.00237979	5.18498	-1.36736	2.24681e-05	-0.821628	-1.22579
151341903	chr1:151341903:T:C	7.34222e-06	-0.807445	-0.318138	0.000483582	1.37798	0.846093	3.67208e-05	-1.39543	-0.16074
151341942	chr1:151341942:T:C	5.28695e-06	-1.45398	-4.15888e-10	1.09908e-05	-1.56009	-4.15888e-10	3.91457e-05	-1.49222	-4.15888e-10
151342542	chr1:151342542:G:A	9.43515e-06	-1.09731e-10	-0.874782	1.67985e-05	-1.09731e-10	-1.13586	6.53276e-05	-1.09731e-10	-0.980099
151343685	chr1:151343685:G:A	5.44558e-06	-1.09731e-10	-1.42442	1.85024e-05	-1.09731e-10	-1.03925	4.7283e-05	-1.09731e-10	-1.30336
151344670	chr1:151344670:G:T	2.83842e-05	-1.09731e-10	0.22661	4.01934e-05	-1.09731e-10	-0.263448	0.000187467	-1.09731e-10	0.0740898
151345018	chr1:151345018:C:T	7.11597e-06	-1.09731e-10	-1.15688	2.83771e-05	-1.09731e-10	-0.611568	5.73807e-05	-1.09731e-10	-1.10981
151345581	chr1:151345581:C:T	6.59265e-06	-1.09731e-10	-1.23327	2.41964e-05	-1.09731e-10	-0.770946	5.21663e-05	-1.09731e-10	-1.20508
151346257	chr1:151346257:C:T	1.79815e-05	-1.09731e-10	-0.229878	4.36376e-05	-1.09731e-10	-0.181231	9.52964e-05	-1.09731e-10	-0.602521
151346466	chr1:151346466:G:A	2.05615e-05	-1.09731e-10	-0.0958023	2.7237e-05	-1.09731e-10	-0.652574	0.000130529	-1.09731e-10	-0.28792
151346542	chr1:151346542:A:C	2.47375e-05	-1.09731e-10	0.0890978	3.61499e-05	-1.09731e-10	-0.369475	0.000165526	-1.09731e-10	-0.050388
151348851	chr1:151348851:G:A	8.71475e-06	-0.0442598	-0.909946	0.00237159	5.21098	-1.39682	2.39959e-05	-0.826826	-1.1548
151349861	chr1:151349861:A:G	1.63546e-06	-1.24333	-1.38397	1.75802e-05	0.309346	-1.39973	1.34856e-05	-1.22545	-1.33244
151350180	chr1:151350180:T:C	6.76197e-06	-1.09731e-10	-1.20791	1.41968e-05	-1.09731e-10	-1.30413	6.25718e-05	-1.09731e-10	-1.0232
151350739	chr1:151350739:A:G	4.1653e-06	-1.15673	-0.535705	0.000147469	0.5607	0.475772	2.44136e-05	-1.52774	-0.436639
151350751	chr1:151350751:T:C	6.19765e-06	0.0425887	-1.33764	0.086096	5.50579	1.90028	3.14285e-05	-0.712582	-0.999216
151350995	chr1:151350995:C:T	1.82843e-06	-1.54782	-0.96794	3.21645e-06	-1.48915	-1.29972	1.24108e-05	-1.5235	-1.11744
151351356	chr1:151351356:AGAGT:A	4.92269e-06	-1.52537	-4.15888e-10	1.20842e-05	-1.46525	-4.15888e-10	3.91969e-05	-1.49092	-4.15888e-10
151351577	chr1:151351577:T:A	2.99686e-06	-1.20647	-0.815193	9.15064e-05	0.434028	0.125232	1.93928e-05	-1.54199	-0.652626
151351581	chr1:151351581:TG:T	7.68962e-06	-1.17305	0.0937021	4.70364e-05	0.452296	-0.558524	5.45066e-05	-1.15993	-0.00125712
151351603	chr1:151351603:C:T	4.90334e-06	-1.52931	-4.15888e-10	1.20021e-05	-1.47207	-4.15888e-10	3.89844e-05	-1.49635	-4.15888e-10
151351740	chr1:151351740:G:A	1.86375e-06	-1.55262	-0.944011	3.00981e-06	-1.55565	-1.29962	1.19078e-05	-1.56019	-1.12213
151351939	chr1:151351939:A:G	1.75834e-06	-1.23476	-1.3201	4.76463e-05	0.458291	-0.551636	1.1535e-05	-1.53883	-1.17529
151352556	chr1:151352556:T:A	5.70037e-06	-1.09731e-10	-1.37869	1.61852e-05	-1.09731e-10	-1.17305	4.58419e-05	-1.09731e-10	-1.33432
151353471	chr1:151353471:G:T	1.80404e-06	-1.22478	-1.30441	5.09021e-05	0.482609	-0.509854	1.18328e-05	-1.53619	-1.15245
151353515	chr1:151353515:G:A	5.03644e-06	-1.50252	-4.15888e-10	1.25225e-05	-1.42962	-4.15888e-10	4.04298e-05	-1.45995	-4.15888e-10
151354261	chr1:151354261:G:T	6.62411e-06	-1.09731e-10	-1.22851	1.2936e-05	-1.09731e-10	-1.39714	4.67683e-05	-1.09731e-10	-1.31431
151354900	chr1:151354900:C:T	1.77569e-06	-1.242	-1.30304	4.89001e-05	0.43837	-0.50574	1.18023e-05	-1.54119	-1.15003
151355149	chr1:151355149:C:T	1.63875e-05	-1.09731e-10	-0.322705	5.63663e-05	-1.09731e-10	0.0747215	0.000121406	-1.09731e-10	-0.360377
151355579	chr1:151355579:T:C	7.51866e-06	-1.09731e-10	-1.10184	1.31481e-05	-1.09731e-10	-1.38087	5.00234e-05	-1.09731e-10	-1.24702
151356069	chr1:151356069:C:T	5.91293e-06	-1.09731e-10	-1.34208	1.25534e-05	-1.09731e-10	-1.42716	4.33863e-05	-1.09731e-10	-1.38937
151356265	chr1:151356265:A:G	9.2836e-06	-1.09731e-10	-0.890974	2.76702e-05	-1.09731e-10	-0.636792	6.8254e-05	-1.09731e-10	-0.936277
151356276	chr1:151356276:T:A	5.87776e-06	-1.09731e-10	-1.34805	1.2709e-05	-1.09731e-10	-1.41484	4.39683e-05	-1.09731e-10	-1.37605
151356294	chr1:151356294:G:C	5.87776e-06	-1.09731e-10	-1.34805	1.2709e-05	-1.09731e-10	-1.41484	4.39683e-05	-1.09731e-10	-1.37605
151356318	chr1:151356318:T:A	2.97151e-06	-0.623734	-1.40642	0.00135482	3.81885	-0.564574	1.25826e-05	-1.19461	-1.43259
151356585	chr1:151356585:C:T	5.88287e-06	-1.09731e-10	-1.34718	1.25374e-05	-1.09731e-10	-1.42843	4.3245e-05	-1.09731e-10	-1.39263
151356662	chr1:151356662:A:G	6.28858e-06	-1.28049	-4.15888e-10	2.14792e-05	-0.890065	-4.15888e-10	4.3335e-05	-1.39055	-4.15888e-10
151356924	chr1:151356924:T:G	7.52906e-06	-1.09731e-10	-1.10045	2.19826e-05	-1.09731e-10	-0.866896	6.43038e-05	-1.09731e-10	-0.995894
151357144	chr1:151357144:C:T	6.20705e-06	-1.09731e-10	-1.29354	1.30859e-05	-1.09731e-10	-1.38561	4.60287e-05	-1.09731e-10	-1.33025
151357175	chr1:151357175:A:C	8.13071e-06	-1.09731e-10	-1.02358	1.36395e-05	-1.09731e-10	-1.34418	5.3247e-05	-1.09731e-10	-1.18457
151357305	chr1:151357305:G:A	4.89771e-06	-1.53046	-4.15888e-10	1.1981e-05	-1.47383	-4.15888e-10	3.8914e-05	-1.49816	-4.15888e-10
151357367	chr1:151357367:G:A	1.24134e-05	-1.09731e-10	-0.60045	3.34401e-05	-1.09731e-10	-0.447394	8.82951e-05	-1.09731e-10	-0.678829
151357541	chr1:151357541:A:G	1.15791e-05	-1.09731e-10	-0.670025	2.34438e-05	-1.09731e-10	-0.802542	6.65799e-05	-1.09731e-10	-0.961111
151357813	chr1:151357813:A:G	1.83921e-06	-1.22389	-1.28599	8.35107e-05	0.54751	-0.0796845	1.20843e-05	-1.5351	-1.13251
151357963	chr1:151357963:G:A	1.05886e-05	-1.09731e-10	-0.759444	1.78806e-05	-1.09731e-10	-1.07343	7.14155e-05	-1.09731e-10	-0.890998
151358280	chr1:151358280:C:T	1.22077e-05	-1.09731e-10	-0.617154	3.28831e-05	-1.09731e-10	-0.464191	8.69584e-05	-1.09731e-10	-0.694084
151358442	chr1:151358442:C:T	6.35687e-06	-1.09731e-10	-1.26969	1.28129e-05	-1.09731e-10	-1.4067	4.5083e-05	-1.09731e-10	-1.35101
151358630	chr1:151358630:C:T	6.13601e-06	-1.09731e-10	-1.30505	1.30005e-05	-1.09731e-10	-1.39216	4.55838e-05	-1.09731e-10	-1.33996
151358828	chr1:151358828:A:T	1.52889e-06	-1.3322	-1.36248	3.73826e-05	0.213967	-0.549912	1.0975e-05	-1.55729	-1.20661
151359067	chr1:151359067:T:G	5.84493e-06	-1.09731e-10	-1.35365	1.26916e-05	-1.09731e-10	-1.41621	4.38156e-05	-1.09731e-10	-1.37952
151359750	chr1:151359750:T:G	2.01383e-06	-1.21618	-1.20301	6.57517e-05	0.50221	-0.273474	1.36284e-05	-1.53396	-1.01339
151359931	chr1:151359931:C:T	6.94838e-05	1.12187	-4.15888e-10	0.000196009	1.32101	-4.15888e-10	0.000355297	0.713441	-4.15888e-10
151360133	chr1:151360133:G:A	1.95765e-06	-1.23496	-1.21252	6.15175e-05	0.45679	-0.294617	1.33844e-05	-1.53907	-1.02635
151360242	chr1:151360242:A:G	5.68799e-06	-1.09731e-10	-1.38087	1.39666e-05	-1.09731e-10	-1.32048	4.53747e-05	-1.09731e-10	-1.34456
151360465	chr1:151360465:C:T	1.86334e-06	-1.31428	-1.18257	5.30455e-05	0.246318	-0.232318	1.37047e-05	-1.55474	-0.987031
151360691	chr1:151360691:G:A	1.99347e-06	-1.19817	-1.23117	6.44269e-05	0.545283	-0.336902	1.31769e-05	-1.52893	-1.05212
151361402	chr1:151361402:A:G	4.18682e-06	-1.14381	-0.543477	0.00016294	0.593009	0.543226	2.65937e-05	-1.52428	-0.354557
151361461	chr1:151361461:T:G	9.84974e-06	-1.09731e-10	-0.831778	1.70058e-05	-1.09731e-10	-1.12359	6.64177e-05	-1.09731e-10	-0.963549
151361589	chr1:151361589:G:A	1.56317e-06	-1.53711	-1.1354	3.01261e-06	-1.46724	-1.3871	1.08674e-05	-1.50545	-1.26829
151361931	chr1:151361931:G:A	1.77998e-06	-1.17566	-1.36696	5.37756e-05	0.606212	-0.578542	1.12134e-05	-1.52032	-1.22209
151362774	chr1:151362774:G:A	1.81137e-06	-1.55637	-0.968766	3.11787e-06	-1.51242	-1.30758	1.19725e-05	-1.53938	-1.13752
151362903	chr1:151362903:T:A	5.68164e-06	-1.21833	-0.163656	3.6162e-05	0.367973	-0.737116	4.27484e-05	-1.20701	-0.197174
151362964	chr1:151362964:C:T	3.78817e-06	-0.516138	-1.2712	0.000811283	3.9646	-1.22313	1.45137e-05	-1.13052	-1.3539
151363596	chr1:151363596:T:C	6.91912e-06	-1.09731e-10	-1.18494	1.32214e-05	-1.09731e-10	-1.37531	4.84726e-05	-1.09731e-10	-1.27851
151364832	chr1:151364832:G:C	1.32959e-05	-1.09731e-10	-0.531765	2.21805e-05	-1.09731e-10	-0.857934	8.86204e-05	-1.09731e-10	-0.675152
151365227	chr1:151365227:C:T	1.26437e-06	-1.52969	-1.35496	2.72844e-06	-1.54611	-1.40731	9.68978e-06	-1.50802	-1.38042
151365312	chr1:151365312:A:G	5.52548e-06	-0.0317232	-1.37813	0.0321887	5.20154	1.22068	2.56953e-05	-0.782583	-1.13062
151365316	chr1:151365316:T:C	5.47453e-06	-1.09731e-10	-1.41912	1.32933e-05	-1.09731e-10	-1.36989	4.29969e-05	-1.09731e-10	-1.39839
151365427	chr1:151365427:G:A	3.64507e-05	-1.09731e-10	0.476736	9.54962e-05	-1.09731e-10	0.601937	0.000209123	-1.09731e-10	0.183408
151366094	chr1:151366094:G:A	3.58308e-06	-1.17649	-0.666506	0.000121166	0.514426	0.325588	2.27181e-05	-1.53305	-0.503305
151367114	chr1:151367114:G:A	5.53033e-06	-1.09731e-10	-1.40898	1.45883e-05	-1.09731e-10	-1.27693	4.49663e-05	-1.09731e-10	-1.3536
151367477	chr1:151367477:CCT:C	1.23421e-06	-1.53294	-1.37585	2.93382e-06	-1.53143	-1.34941	9.50926e-06	-1.55343	-1.35382
151367595	chr1:151367595:G:T	5.39427e-06	-1.09731e-10	-1.43389	1.2593e-05	-1.09731e-10	-1.42401	4.15511e-05	-1.09731e-10	-1.43259
151368354	chr1:151368354:A:G	5.01312e-06	-1.50717	-4.15888e-10	1.18493e-05	-1.48488	-4.15888e-10	4.02087e-05	-1.46543	-4.15888e-10
151368643	chr1:151368643:G:T	1.84715e-05	-1.09731e-10	-0.202995	6.00827e-05	-1.09731e-10	0.138572	0.000151967	-1.09731e-10	-0.135847
151368938	chr1:151368938:C:T	1.29695e-05	-1.09731e-10	-0.556626	2.34341e-05	-1.09731e-10	-0.802958	9.08541e-05	-1.09731e-10	-0.650258
151368941	chr1:151368941:G:A	1.26737e-05	-1.09731e-10	-0.579696	2.56613e-05	-1.09731e-10	-0.712166	9.8004e-05	-1.09731e-10	-0.574505
151369094	chr1:151369094:C:T	4.78489e-06	-1.55376	-4.15888e-10	1.12004e-05	-1.5412	-4.15888e-10	3.66594e-05	-1.55784	-4.15888e-10
151369195	chr1:151369195:A:G	5.79811e-06	-1.09731e-10	-1.36169	1.39251e-05	-1.09731e-10	-1.32346	4.87166e-05	-1.09731e-10	-1.27349
151369227	chr1:151369227:G:A	1.22581e-05	0.636957	-1.24999	8.52996e-05	1.60914	-1.12012	3.83413e-05	-0.230762	-1.28223
151369422	chr1:151369422:G:A	6.00917e-06	-1.09731e-10	-1.32594	1.26879e-05	-1.09731e-10	-1.4165	4.4326e-05	-1.09731e-10	-1.36794
151369424	chr1:151369424:G:A	1.45334e-05	-1.09731e-10	-0.442776	1.27059e-05	-1.09731e-10	-1.41508	5.36166e-05	-1.09731e-10	-1.17765
151369550	chr1:151369550:G:A	1.0007e-05	-1.09731e-10	-0.815937	2.23207e-05	-1.09731e-10	-0.851635	7.71635e-05	-1.09731e-10	-0.813587
151369628	chr1:151369628:A:C	5.90509e-06	-1.09731e-10	-1.34341	1.65059e-05	-1.09731e-10	-1.15343	5.0032e-05	-1.09731e-10	-1.24685
151369787	chr1:151369787:C:T	5.19278e-06	-1.47195	-4.15888e-10	1.2527e-05	-1.42926	-4.15888e-10	4.21448e-05	-1.4184	-4.15888e-10
151370461	chr1:151370461:C:G	1.90213e-05	-1.09731e-10	-0.173666	6.0442e-05	-1.09731e-10	0.144535	0.000152295	-1.09731e-10	-0.133695
151370523	chr1:151370523:C:T	5.39469e-06	-1.09731e-10	-1.43381	1.30788e-05	-1.09731e-10	-1.38615	4.34497e-05	-1.09731e-10	-1.38791
151370631	chr1:151370631:A:C	5.59946e-06	-1.09731e-10	-1.39655	1.25744e-05	-1.09731e-10	-1.42549	4.19757e-05	-1.09731e-10	-1.42242
151371069	chr1:151371069:T:C	1.11969e-05	0.585983	-1.28957	7.59934e-05	1.59508	-1.22158	3.55025e-05	-0.256595	-1.33331
151371438	chr1:151371438:T:C	7.12674e-06	-1.09731e-10	-1.15537	1.46292e-05	-1.09731e-10	-1.27413	4.58223e-05	-1.09731e-10	-1.33474
151371674	chr1:151371674:C:A	2.6384e-06	-1.14887	-1.00018	4.6986e-06	-1.13017	-1.27972	1.18834e-05	-1.45695	-1.22741
151371805	chr1:151371805:T:C	5.52614e-06	-1.09731e-10	-1.40973	1.44923e-05	-1.09731e-10	-1.28353	4.51066e-05	-1.09731e-10	-1.35048
151371897	chr1:151371897:C:T	1.43726e-05	-0.453901	-4.15888e-10	4.94474e-05	-0.0562409	-4.15888e-10	0.000100975	-0.544638	-4.15888e-10
151372227	chr1:151372227:T:C	1.26092e-05	-0.584797	-4.15888e-10	2.37328e-05	-0.79029	-4.15888e-10	7.38782e-05	-0.857096	-4.15888e-10
151372265	chr1:151372265:T:G	1.98849e-06	-1.1743	-1.25755	3.98013e-06	-1.15813	-1.4177	9.84259e-06	-1.4687	-1.4041
151372643	chr1:151372643:C:T	9.73647e-06	-1.09731e-10	-0.843345	3.13723e-05	-1.09731e-10	-0.511225	8.60948e-05	-1.09731e-10	-0.704064
151372750	chr1:151372750:G:A	1.65918e-05	-1.09731e-10	-0.310315	4.60818e-05	-1.09731e-10	-0.126731	0.000141157	-1.09731e-10	-0.209643
151372756	chr1:151372756:GAGA:G	6.84381e-06	-1.09731e-10	-1.19588	2.23858e-05	-1.09731e-10	-0.848725	6.42813e-05	-1.09731e-10	-0.996245
151372947	chr1:151372947:C:A	5.50421e-06	-1.09731e-10	-1.41371	1.25677e-05	-1.09731e-10	-1.42602	4.1529e-05	-1.09731e-10	-1.43312
151373398	chr1:151373398:G:A	1.0236e-05	-1.09731e-10	-0.793317	1.93658e-05	-1.09731e-10	-0.993643	7.34217e-05	-1.09731e-10	-0.863294
151373473	chr1:151373473:T:A	2.6224e-05	0.147449	-4.15888e-10	6.14059e-05	0.160356	-4.15888e-10	0.000153977	-0.122707	-4.15888e-10
151373605	chr1:151373605:G:A	1.60982e-05	-0.340515	-4.15888e-10	4.54325e-05	-0.140923	-4.15888e-10	0.000149251	-0.153885	-4.15888e-10
151373857	chr1:151373857:A:G	3.22017e-06	-0.827017	-1.12277	1.35114e-05	-0.337895	-1.01572	1.46706e-05	-1.29976	-1.17391
151373944	chr1:151373944:A:G	5.41263e-06	-1.09731e-10	-1.43049	1.28551e-05	-1.09731e-10	-1.40341	4.17294e-05	-1.09731e-10	-1.42831
151374000	chr1:151374000:T:C	1.06156e-05	0.273194	-1.03009	3.92567e-05	0.555973	-0.843001	0.000117	0.511601	-0.908937
151374116	chr1:151374116:C:T	7.88198e-06	-1.09731e-10	-1.05464	1.62387e-05	-1.09731e-10	-1.16975	4.97786e-05	-1.09731e-10	-1.25193
151374284	chr1:151374284:G:C	1.02218e-05	0.163161	-0.957861	6.6203e-05	1.00094	-0.765359	3.19073e-05	-0.579042	-1.11764
151374599	chr1:151374599:C:T	5.80094e-06	-1.09731e-10	-1.3612	1.30121e-05	-1.09731e-10	-1.39127	4.54359e-05	-1.09731e-10	-1.34321
151374835	chr1:151374835:A:T	1.15443e-06	-1.55414	-1.42148	2.63419e-06	-1.55664	-1.43193	9.39142e-06	-1.48805	-1.43167
151375061	chr1:151375061:A:G	7.17661e-06	-1.09731e-10	-1.1484	2.42157e-05	-1.09731e-10	-0.770149	6.86691e-05	-1.09731e-10	-0.930215
151375270	chr1:151375270:C:T	1.7319e-06	-1.13807	-1.43194	5.64943e-06	-0.794935	-1.43066	1.26002e-05	-1.20534	-1.42045
151375344	chr1:151375344:C:T	2.78713e-06	-0.785202	-1.30901	9.25044e-06	-0.329311	-1.40317	1.18048e-05	-1.2792	-1.4118
151375347	chr1:151375347:G:A	5.80113e-06	-1.09731e-10	-1.36117	1.30127e-05	-1.09731e-10	-1.39122	4.54381e-05	-1.09731e-10	-1.34316
151375475	chr1:151375475:G:A	5.90251e-06	-1.09731e-10	-1.34385	1.50923e-05	-1.09731e-10	-1.24297	4.83806e-05	-1.09731e-10	-1.28042
151375623	chr1:151375623:T:C	5.53634e-06	-1.09731e-10	-1.40789	1.28776e-05	-1.09731e-10	-1.40166	4.53017e-05	-1.09731e-10	-1.34617
151375854	chr1:151375854:A:G	3.33394e-06	-0.950367	-0.964703	1.10567e-05	-0.762793	-0.79132	3.76131e-05	-0.705616	-0.826546
151375860	chr1:151375860:A:C	3.05444e-06	-0.984558	-1.01807	9.98215e-06	-0.801796	-0.854555	3.39674e-05	-0.746024	-0.888087
151375900	chr1:151375900:C:T	6.3785e-06	-1.26629	-4.15888e-10	1.66511e-05	-1.14468	-4.15888e-10	5.83372e-05	-1.09327	-4.15888e-10
151376075	chr1:151376075:G:A	5.01361e-06	-1.50707	-4.15888e-10	1.10036e-05	-1.55893	-4.15888e-10	3.73037e-05	-1.54042	-4.15888e-10
151376121	chr1:151376121:G:T	6.15632e-06	-1.09731e-10	-1.30175	1.70373e-05	-1.09731e-10	-1.12174	4.89867e-05	-1.09731e-10	-1.26796
151376287	chr1:151376287:G:A	5.99597e-06	-1.09731e-10	-1.32814	1.50185e-05	-1.09731e-10	-1.24787	4.70509e-05	-1.09731e-10	-1.30828
151376520	chr1:151376520:A:G	1.52796e-05	-0.392707	-4.15888e-10	4.43096e-05	-0.165949	-4.15888e-10	0.00010504	-0.505169	-4.15888e-10
151376698	chr1:151376698:G:T	1.06765e-05	0.23049	-0.981673	4.81794e-05	0.77402	-0.856238	3.03866e-05	-0.598315	-1.1472
151377440	chr1:151377440:G:C	1.09253e-05	0.255294	-0.983441	4.93975e-05	0.800957	-0.858207	3.0928e-05	-0.579351	-1.1485
151378277	chr1:151378277:CA:C	5.86064e-06	-1.35096	-4.15888e-10	1.50977e-05	-1.24261	-4.15888e-10	4.30639e-05	-1.39683	-4.15888e-10
151378327	chr1:151378327:A:G	1.42225e-05	-1.09731e-10	-0.464401	7.0042e-05	-1.09731e-10	0.291945	0.000159591	-1.09731e-10	-0.0869008
151378562	chr1:151378562:T:C	5.48338e-06	-1.09731e-10	-1.4175	1.26114e-05	-1.09731e-10	-1.42255	4.14895e-05	-1.09731e-10	-1.43407
151378584	chr1:151378584:G:A	1.20804e-06	-1.54025	-1.38997	3.90951e-06	-1.37133	-1.22241	9.13813e-06	-1.55992	-1.38714
151379091	chr1:151379091:T:A	1.17977e-06	-1.52036	-1.43354	3.16815e-06	-1.4224	-1.3816	9.80272e-06	-1.45596	-1.42089
151379408	chr1:151379408:G:A	1.5399e-05	-1.09731e-10	-0.38492	5.50998e-05	-1.09731e-10	0.0519959	0.000139701	-1.09731e-10	-0.220008
151379550	chr1:151379550:C:T	3.99773e-06	-1.53248	-0.201016	1.42101e-05	-1.50351	0.200307	3.08285e-05	-1.55215	-0.178927
151379636	chr1:151379636:T:C	5.44614e-06	-1.09731e-10	-1.42432	1.27002e-05	-1.09731e-10	-1.41553	4.1542e-05	-1.09731e-10	-1.43281
151379654	chr1:151379654:G:A	5.39589e-06	-1.09731e-10	-1.43359	1.33468e-05	-1.09731e-10	-1.36588	4.25741e-05	-1.09731e-10	-1.40827
151379810	chr1:151379810:G:A	5.28688e-06	-1.454	-4.15888e-10	1.3027e-05	-1.39013	-4.15888e-10	3.86094e-05	-1.50602	-4.15888e-10
151380869	chr1:151380869:T:G	5.39474e-06	-1.09731e-10	-1.4338	1.28812e-05	-1.09731e-10	-1.40138	4.17023e-05	-1.09731e-10	-1.42896
151380959	chr1:151380959:A:G	8.55453e-06	-1.09731e-10	-0.972763	1.98217e-05	-1.09731e-10	-0.970371	7.1604e-05	-1.09731e-10	-0.888362
151381513	chr1:151381513:G:A	6.32022e-06	-1.09731e-10	-1.27547	1.45011e-05	-1.09731e-10	-1.28292	5.09558e-05	-1.09731e-10	-1.22856
151381865	chr1:151381865:C:G	6.20271e-06	-1.09731e-10	-1.29424	1.25926e-05	-1.09731e-10	-1.42404	4.43924e-05	-1.09731e-10	-1.36645
151382297	chr1:151382297:G:A	5.87211e-06	-1.09731e-10	-1.34901	1.31648e-05	-1.09731e-10	-1.3796	4.61261e-05	-1.09731e-10	-1.32813
151382814	chr1:151382814:A:G	6.18879e-06	-1.09731e-10	-1.29648	1.35156e-05	-1.09731e-10	-1.3533	5.23011e-05	-1.09731e-10	-1.2025
151383070	chr1:151383070:A:G	1.04594e-05	0.111861	-0.883584	3.21343e-05	0.462221	-0.949446	8.14875e-05	0.284635	-1.0437
151383273	chr1:151383273:T:C	6.71384e-06	-1.09731e-10	-1.21505	1.34656e-05	-1.09731e-10	-1.35701	4.85302e-05	-1.09731e-10	-1.27733
151383382	chr1:151383382:G:A	1.17878e-06	-1.52379	-1.43095	3.66575e-06	-1.32811	-1.33	8.74914e-06	-1.55961	-1.43094
151384426	chr1:151384426:G:A	4.96167e-06	-1.51748	-4.15888e-10	1.10068e-05	-1.55864	-4.15888e-10	4.38445e-05	-1.37886	-4.15888e-10
151384857	chr1:151384857:T:C	1.41979e-06	-1.37208	-1.39663	5.10592e-06	-1.29864	-1.02811	1.13947e-05	-1.5125	-1.21386
151385733	chr1:151385733:G:T	5.51145e-06	-1.09731e-10	-1.4124	1.25061e-05	-1.09731e-10	-1.43094	4.15904e-05	-1.09731e-10	-1.43164
151385925	chr1:151385925:T:A	6.7024e-06	-1.09731e-10	-1.21676	1.43514e-05	-1.09731e-10	-1.2933	4.14959e-05	-1.09731e-10	-1.43392
151386540	chr1:151386540:C:T	7.76103e-06	-1.09731e-10	-1.07011	1.91983e-05	-1.09731e-10	-1.00233	5.6865e-05	-1.09731e-10	-1.11883
151386993	chr1:151386993:TC:T	6.77062e-06	-1.09731e-10	-1.20663	1.42221e-05	-1.09731e-10	-1.30235	4.14872e-05	-1.09731e-10	-1.43413
151387002	chr1:151387002:G:A	1.20341e-06	-1.54952	-1.38454	3.2707e-06	-1.41094	-1.3612	9.07291e-06	-1.55941	-1.39481
151387543	chr1:151387543:T:G	6.64827e-06	-1.09731e-10	-1.22487	1.44811e-05	-1.09731e-10	-1.28431	4.76395e-05	-1.09731e-10	-1.29585
151387643	chr1:151387643:A:G	5.46528e-06	-1.09731e-10	-1.42081	1.25127e-05	-1.09731e-10	-1.4304	4.15121e-05	-1.09731e-10	-1.43353
151388183	chr1:151388183:G:A	2.7377e-06	-1.40062	-0.711491	5.17417e-06	-1.54972	-0.763747	2.05663e-05	-1.49747	-0.638394
151388226	chr1:151388226:G:A	5.72671e-06	-1.09731e-10	-1.37408	1.5732e-05	-1.09731e-10	-1.20145	4.71589e-05	-1.09731e-10	-1.30599
151388691	chr1:151388691:G:A	5.44816e-06	-1.09731e-10	-1.42395	1.27157e-05	-1.09731e-10	-1.41431	4.1487e-05	-1.09731e-10	-1.43413
151388983	chr1:151388983:A:G	5.79983e-05	-1.09731e-10	0.941189	0.000123376	-1.09731e-10	0.85809	0.000425685	-1.09731e-10	0.894187
151390005	chr1:151390005:A:T	3.18766e-05	-1.09731e-10	0.342649	3.96061e-05	-1.09731e-10	-0.278166	0.000175862	-1.09731e-10	0.0101835
151390035	chr1:151390035:A:G	1.52485e-06	-1.55417	-1.14316	3.68195e-06	-1.39237	-1.26134	1.05859e-05	-1.55964	-1.24035
151390107	chr1:151390107:C:T	1.44234e-05	-1.09731e-10	-0.450374	9.66511e-05	-1.09731e-10	0.613958	0.000176074	-1.09731e-10	0.0113914
151390141	chr1:151390141:G:A	6.39504e-06	-1.09731e-10	-1.2637	2.04719e-05	-1.09731e-10	-0.938098	5.95314e-05	-1.09731e-10	-1.07301
151390241	chr1:151390241:T:C	5.47814e-06	-1.09731e-10	-1.41846	1.37907e-05	-1.09731e-10	-1.33315	4.38989e-05	-1.09731e-10	-1.37762
151391723	chr1:151391723:G:A	3.41145e-05	-1.09731e-10	0.4105	0.000143233	-1.09731e-10	1.00733	0.000339095	-1.09731e-10	0.666767
151391865	chr1:151391865:C:T	6.67254e-06	-1.09731e-10	-1.22122	1.25211e-05	-1.09731e-10	-1.42974	4.44279e-05	-1.09731e-10	-1.36565
151391964	chr1:151391964:G:A	5.55575e-06	-1.09731e-10	-1.40439	1.26359e-05	-1.09731e-10	-1.42061	4.2204e-05	-1.09731e-10	-1.417
151392382	chr1:151392382:C:T	1.05932e-05	-1.09731e-10	-0.759015	1.6779e-05	-1.09731e-10	-1.13702	6.73519e-05	-1.09731e-10	-0.949582
151393695	chr1:151393695:T:C	5.57814e-06	-1.09731e-10	-1.40037	1.25986e-05	-1.09731e-10	-1.42356	4.53769e-05	-1.09731e-10	-1.34451
151393765	chr1:151393765:G:A	1.18146e-05	-1.09731e-10	-0.649884	2.46099e-05	-1.09731e-10	-0.753999	9.07283e-05	-1.09731e-10	-0.651644
151394018	chr1:151394018:A:C	4.20849e-05	-1.09731e-10	0.620466	0.000186406	-1.09731e-10	1.27078	0.000429843	-1.09731e-10	0.903906
151394042	chr1:151394042:G:A	3.21645e-05	-1.09731e-10	0.35164	7.94787e-05	-1.09731e-10	0.41834	0.000242332	-1.09731e-10	0.330797
151394798	chr1:151394798:G:GA	1.26911e-05	-1.09731e-10	-0.57832	2.63101e-05	-1.09731e-10	-0.687197	9.73967e-05	-1.09731e-10	-0.580721
151394973	chr1:151394973:A:G	1.06673e-05	-1.09731e-10	-0.752044	6.20057e-05	-1.09731e-10	0.170077	0.000118638	-1.09731e-10	-0.383438
151395063	chr1:151395063:G:A	7.47022e-06	-1.09731e-10	-1.1083	2.3531e-05	-1.09731e-10	-0.798831	6.82455e-05	-1.09731e-10	-0.936402
151395133	chr1:151395133:G:A	7.09931e-06	-1.09731e-10	-1.15923	2.21727e-05	-1.09731e-10	-0.858289	6.4452e-05	-1.09731e-10	-0.993593
151396185	chr1:151396185:G:A	6.04618e-06	-1.09731e-10	-1.3198	1.82809e-05	-1.09731e-10	-1.05129	5.43603e-05	-1.09731e-10	-1.16388
151396661	chr1:151396661:T:C	6.18047e-06	-1.09731e-10	-1.29783	1.92891e-05	-1.09731e-10	-0.997608	5.65112e-05	-1.09731e-10	-1.12507
151396999	chr1:151396999:G:A	2.24762e-05	-1.09731e-10	-0.00676735	7.06113e-05	-1.09731e-10	0.30004	0.000198845	-1.09731e-10	0.133012
151397783	chr1:151397783:C:T	4.06616e-05	-1.09731e-10	0.58606	0.000151254	-1.09731e-10	1.06181	0.000390635	-1.09731e-10	0.808259
151397989	chr1:151397989:G:A	5.47605e-06	-1.09731e-10	-1.41884	1.24886e-05	-1.09731e-10	-1.43233	4.39268e-05	-1.09731e-10	-1.37699
151398215	chr1:151398215:GT:G	7.23711e-06	-1.09731e-10	-1.14	2.24705e-05	-1.09731e-10	-0.844945	6.5565e-05	-1.09731e-10	-0.976472
151398671	chr1:151398671:G:A	3.69534e-05	-1.09731e-10	0.490433	0.000137534	-1.09731e-10	0.96672	0.000355207	-1.09731e-10	0.713186
151399071	chr1:151399071:C:T	9.26533e-06	-0.892944	-4.15888e-10	2.62426e-05	-0.689764	-4.15888e-10	6.35688e-05	-1.00739	-4.15888e-10
151399214	chr1:151399214:C:T	4.22413e-05	-1.09731e-10	0.624174	0.000158074	-1.09731e-10	1.10591	0.000407202	-1.09731e-10	0.849795
151399571	chr1:151399571:C:T	1.09995e-05	-1.09731e-10	-0.721374	4.62764e-05	-1.09731e-10	-0.122518	0.000101575	-1.09731e-10	-0.538717
151399662	chr1:151399662:G:A	4.13871e-05	-1.09731e-10	0.603745	0.000154565	-1.09731e-10	1.08346	0.000398532	-1.09731e-10	0.828274
151399803	chr1:151399803:C:G	1.46795e-05	-1.09731e-10	-0.43277	3.10705e-05	-1.09731e-10	-0.52089	0.00011429	-1.09731e-10	-0.420778
151400203	chr1:151400203:A:G	4.33559e-05	-1.09731e-10	0.650219	5.16213e-05	-1.09731e-10	-0.0132149	0.000234496	-1.09731e-10	0.297925
151400294	chr1:151400294:A:G	1.17912e-05	-1.09731e-10	-0.651874	7.39119e-05	-1.09731e-10	0.345725	0.000136602	-1.09731e-10	-0.242439
151400687	chr1:151400687:C:G	6.16283e-06	-1.09731e-10	-1.30069	1.91858e-05	-1.09731e-10	-1.00298	5.62425e-05	-1.09731e-10	-1.12984
151401549	chr1:151401549:T:C	1.19275e-06	-1.55593	-1.38703	2.938e-06	-1.54707	-1.33235	9.88991e-06	-1.5139	-1.35409
151401676	chr1:151401676:GCTTACA:G	1.05956e-05	-1.09731e-10	-0.758782	4.39486e-05	-1.09731e-10	-0.174129	9.73889e-05	-1.09731e-10	-0.580801
151402069	chr1:151402069:C:T	2.02647e-06	-1.53959	-0.873338	9.98736e-06	-1.55738	-0.0984462	2.31979e-05	-1.47701	-0.538446
151402655	chr1:151402655:A:G	7.24127e-06	-1.09731e-10	-1.13943	2.24886e-05	-1.09731e-10	-0.84414	6.56128e-05	-1.09731e-10	-0.975742
151403108	chr1:151403108:T:C	2.61146e-05	0.410906	-0.267636	5.63246e-05	0.536166	-0.462184	0.000620236	1.63345	-0.362862
151403229	chr1:151403229:G:T	8.84719e-06	-1.09731e-10	-0.939123	2.85463e-05	-1.09731e-10	-0.605621	8.20987e-05	-1.09731e-10	-0.751591
151404772	chr1:151404772:T:C	8.95455e-06	-1.09731e-10	-0.927062	4.69984e-05	-1.09731e-10	-0.107036	9.48865e-05	-1.09731e-10	-0.606832
151404940	chr1:151404940:C:A	6.53219e-06	-1.09731e-10	-1.24248	2.11549e-05	-1.09731e-10	-0.905277	6.10868e-05	-1.09731e-10	-1.04722
151406745	chr1:151406745:C:A	7.23819e-06	-1.09731e-10	-1.13985	2.2475e-05	-1.09731e-10	-0.844745	6.55763e-05	-1.09731e-10	-0.976299
151408251	chr1:151408251:A:G	2.14405e-05	-0.44243	0.388487	9.50621e-05	0.163782	0.433599	0.000245567	-0.142884	0.48694
151408844	chr1:151408844:GA:G	4.91691e-05	-1.09731e-10	0.776042	0.00018605	-1.09731e-10	1.26886	0.000475807	-1.09731e-10	1.0055
151409146	chr1:151409146:ACTGGACATTCTT:A	5.75133e-06	-1.36979	-4.15888e-10	1.13628e-05	-1.52681	-4.15888e-10	4.12302e-05	-1.44034	-4.15888e-10
151409231	chr1:151409231:C:CTA	6.04884e-06	-1.09731e-10	-1.31936	1.59627e-05	-1.09731e-10	-1.18689	4.23146e-05	-1.09731e-10	-1.41438
151409302	chr1:151409302:T:G	1.38495e-05	-1.09731e-10	-0.490977	1.967e-05	-1.09731e-10	-0.978053	6.55494e-05	-1.09731e-10	-0.97671
151409401	chr1:151409401:GTC:G	5.13876e-05	-1.09731e-10	0.820172	0.000195545	-1.09731e-10	1.31864	0.000498576	-1.09731e-10	1.05224
151409504	chr1:151409504:T:G	6.38091e-06	-1.09731e-10	-1.26591	2.03497e-05	-1.09731e-10	-0.944082	5.91001e-05	-1.09731e-10	-1.08028
151409517	chr1:151409517:T:C	9.64144e-06	-1.09731e-10	-0.853154	1.24662e-05	-1.09731e-10	-1.43412	4.43678e-05	-1.09731e-10	-1.367
151409589	chr1:151409589:G:A	7.23102e-06	-1.09731e-10	-1.14084	1.51657e-05	-1.09731e-10	-1.23811	4.84509e-05	-1.09731e-10	-1.27896
151409739	chr1:151409739:TTC:T	4.84381e-06	-1.54152	-4.15888e-10	1.28657e-05	-1.40259	-4.15888e-10	3.65758e-05	-1.56013	-4.15888e-10
151410141	chr1:151410141:G:C	6.71634e-06	-1.09731e-10	-1.21468	2.20557e-05	-1.09731e-10	-0.863579	6.34143e-05	-1.09731e-10	-1.00982
151410396	chr1:151410396:C:T	5.02944e-06	-1.50391	-4.15888e-10	1.23365e-05	-1.44459	-4.15888e-10	3.93934e-05	-1.48591	-4.15888e-10
151410531	chr1:151410531:ATGGTGGT:A	7.32906e-06	-1.09731e-10	-1.12738	2.61e-05	-1.09731e-10	-0.695216	6.77512e-05	-1.09731e-10	-0.943672
151411263	chr1:151411263:T:C	6.28324e-06	-1.09731e-10	-1.28134	1.33481e-05	-1.09731e-10	-1.36578	4.17181e-05	-1.09731e-10	-1.42858
151411495	chr1:151411495:T:C	7.2111e-06	-1.1436	-4.15888e-10	1.90201e-05	-1.01165	-4.15888e-10	4.98834e-05	-1.24983	-4.15888e-10
151411498	chr1:151411498:A:T	1.2293e-05	-1.09731e-10	-0.610194	2.60793e-05	-1.09731e-10	-0.696008	7.29071e-05	-1.09731e-10	-0.870328
151412092	chr1:151412092:T:C	6.27283e-06	-1.09731e-10	-1.283	1.94275e-05	-1.09731e-10	-0.990462	5.71097e-05	-1.09731e-10	-1.11454
151412257	chr1:151412257:G:A	2.13842e-06	-1.53239	-0.826772	1.07968e-05	-1.55933	-0.0185693	2.51444e-05	-1.46306	-0.471814
151412936	chr1:151412936:T:A	6.40718e-06	-1.09731e-10	-1.26181	2.04669e-05	-1.09731e-10	-0.938343	5.94028e-05	-1.09731e-10	-1.07517
151412962	chr1:151412962:G:T	9.41098e-06	-1.09731e-10	-0.877347	5.10222e-05	-1.09731e-10	-0.0248887	0.000101234	-1.09731e-10	-0.542082
151413044	chr1:151413044:T:C	5.91664e-06	-1.09731e-10	-1.34146	1.65454e-05	-1.09731e-10	-1.15104	4.27829e-05	-1.09731e-10	-1.40337
151413383	chr1:151413383:C:T	3.80813e-05	-1.09731e-10	0.520498	0.00013968	-1.09731e-10	0.982204	0.000381366	-1.09731e-10	0.784247
151413676	chr1:151413676:G:T	9.43212e-06	-1.09731e-10	-0.875103	4.31281e-05	-1.09731e-10	-0.192974	9.81379e-05	-1.09731e-10	-0.57314
151414251	chr1:151414251:C:T	5.54642e-06	-1.09731e-10	-1.40607	1.32418e-05	-1.09731e-10	-1.37377	4.39526e-05	-1.09731e-10	-1.3764
151414408	chr1:151414408:T:C	5.73336e-06	-1.09731e-10	-1.37292	1.76687e-05	-1.09731e-10	-1.08536	4.37967e-05	-1.09731e-10	-1.37995
151414409	chr1:151414409:C:T	5.79662e-06	-1.09731e-10	-1.36195	1.72383e-05	-1.09731e-10	-1.11002	4.3385e-05	-1.09731e-10	-1.3894
151414961	chr1:151414961:T:C	6.47304e-06	-1.09731e-10	-1.25158	1.32294e-05	-1.09731e-10	-1.37471	4.71478e-05	-1.09731e-10	-1.30623
151415032	chr1:151415032:C:T	4.79158e-05	-1.09731e-10	0.750222	0.000182834	-1.09731e-10	1.25143	0.000465069	-1.09731e-10	0.982673
151415267	chr1:151415267:C:G	7.29343e-06	-1.09731e-10	-1.13225	1.6297e-05	-1.09731e-10	-1.16617	4.96591e-05	-1.09731e-10	-1.25433
151415364	chr1:151415364:T:C	1.02489e-05	-1.09731e-10	-0.792057	4.19524e-05	-1.09731e-10	-0.220613	9.37687e-05	-1.09731e-10	-0.618682
151415369	chr1:151415369:A:G	5.86597e-06	-1.09731e-10	-1.35006	1.46928e-05	-1.09731e-10	-1.26979	4.71542e-05	-1.09731e-10	-1.30609
151415373	chr1:151415373:T:C	6.13972e-06	-1.09731e-10	-1.30445	1.34128e-05	-1.09731e-10	-1.36094	5.63571e-05	-1.09731e-10	-1.1278
151415486	chr1:151415486:C:T	1.07138e-05	-1.09731e-10	-0.747692	2.02448e-05	-1.09731e-10	-0.949251	6.3904e-05	-1.09731e-10	-1.00213
151416003	chr1:151416003:CAGG:C	2.18673e-05	-1.09731e-10	-0.0342299	6.98555e-05	-1.09731e-10	0.289279	0.000210657	-1.09731e-10	0.19072
151416026	chr1:151416026:C:G	9.59484e-06	-1.09731e-10	-0.857998	2.15007e-05	-1.09731e-10	-0.889064	7.81544e-05	-1.09731e-10	-0.800827
151416393	chr1:151416393:T:C	5.91558e-06	-1.09731e-10	-1.34163	1.62652e-05	-1.09731e-10	-1.16812	5.11933e-05	-1.09731e-10	-1.22391
151416455	chr1:151416455:T:C	1.20357e-06	-1.55039	-1.38354	2.93303e-06	-1.55382	-1.32729	1.00942e-05	-1.498	-1.34956
151417144	chr1:151417144:A:C	4.33339e-05	-1.09731e-10	0.649712	0.000161607	-1.09731e-10	1.12802	0.000416444	-1.09731e-10	0.872238
151417210	chr1:151417210:C:T	5.68862e-05	-1.09731e-10	0.921829	0.000218418	-1.09731e-10	1.42926	0.000552874	-1.09731e-10	1.15562
151417348	chr1:151417348:C:G	8.83633e-06	-1.09731e-10	-0.940353	1.97911e-05	-1.09731e-10	-0.97192	7.15268e-05	-1.09731e-10	-0.889441
151417548	chr1:151417548:G:A	1.17508e-05	-1.09731e-10	-0.655299	2.49071e-05	-1.09731e-10	-0.741997	7.00886e-05	-1.09731e-10	-0.909753
151417914	chr1:151417914:T:C	3.88155e-05	-1.09731e-10	0.539595	0.000143329	-1.09731e-10	1.00799	0.000376623	-1.09731e-10	0.771731
151418401	chr1:151418401:G:A	2.02083e-06	-1.5157	-0.900019	9.58919e-06	-1.55998	-0.136534	2.34647e-05	-1.43318	-0.570839
151418676	chr1:151418676:T:A	9.38941e-06	-1.09731e-10	-0.879641	2.85513e-05	-1.09731e-10	-0.605446	7.41527e-05	-1.09731e-10	-0.853387
151418807	chr1:151418807:C:T	1.06312e-05	-1.09731e-10	-0.755428	2.00742e-05	-1.09731e-10	-0.957714	6.34652e-05	-1.09731e-10	-1.00902
151418857	chr1:151418857:C:T	5.72782e-06	-1.09731e-10	-1.37389	1.77188e-05	-1.09731e-10	-1.08252	4.38445e-05	-1.09731e-10	-1.37886
151418881	chr1:151418881:C:T	6.34818e-06	-1.09731e-10	-1.27106	1.30826e-05	-1.09731e-10	-1.38586	4.63826e-05	-1.09731e-10	-1.32259
151419151	chr1:151419151:T:G	1.94762e-05	-1.09731e-10	-0.150028	2.57123e-05	-1.09731e-10	-0.710179	8.52273e-05	-1.09731e-10	-0.714192
151419163	chr1:151419163:G:A	9.70993e-06	-1.09731e-10	-0.846075	2.17514e-05	-1.09731e-10	-0.877471	7.91256e-05	-1.09731e-10	-0.788477
151419375	chr1:151419375:C:T	6.01422e-06	-1.09731e-10	-1.3251	1.51848e-05	-1.09731e-10	-1.23685	4.85724e-05	-1.09731e-10	-1.27646
151419474	chr1:151419474:C:T	5.16339e-05	-1.09731e-10	0.824955	0.000196509	-1.09731e-10	1.32356	0.000501335	-1.09731e-10	1.05776
151419807	chr1:151419807:T:C	1.28313e-05	-1.09731e-10	-0.567336	2.70376e-05	-1.09731e-10	-0.659921	7.53211e-05	-1.09731e-10	-0.837753
151420377	chr1:151420377:C:T	5.75286e-06	-1.09731e-10	-1.36953	1.7541e-05	-1.09731e-10	-1.09261	4.36693e-05	-1.09731e-10	-1.38287
151420468	chr1:151420468:C:T	4.47757e-05	-1.09731e-10	0.682441	0.00018059	-1.09731e-10	1.23908	0.000323366	-1.09731e-10	0.619271
151420784	chr1:151420784:G:A	9.41253e-06	-1.09731e-10	-0.877182	2.86496e-05	-1.09731e-10	-0.602009	7.43784e-05	-1.09731e-10	-0.850347
151420860	chr1:151420860:T:C	1.24603e-05	-1.09731e-10	-0.596675	2.62985e-05	-1.09731e-10	-0.687639	7.35206e-05	-1.09731e-10	-0.861947
151420920	chr1:151420920:G:A	6.82087e-06	-1.09731e-10	-1.19924	2.22334e-05	-1.09731e-10	-0.855555	6.4196e-05	-1.09731e-10	-0.997572
151421270	chr1:151421270:AC:A	6.60917e-06	-1.09731e-10	-1.23077	1.40267e-05	-1.09731e-10	-1.31619	5.15006e-05	-1.09731e-10	-1.21792
151421942	chr1:151421942:G:A	6.70216e-06	-1.09731e-10	-1.21679	2.19731e-05	-1.09731e-10	-0.86733	6.32047e-05	-1.09731e-10	-1.01313
151422424	chr1:151422424:C:T	8.44638e-06	-1.09731e-10	-0.985486	1.81009e-05	-1.09731e-10	-1.06119	6.49517e-05	-1.09731e-10	-0.98587
151422641	chr1:151422641:G:A	7.04886e-06	-1.09731e-10	-1.16636	2.38327e-05	-1.09731e-10	-0.786091	6.7799e-05	-1.09731e-10	-0.942965
151422741	chr1:151422741:G:A	4.80728e-05	-1.09731e-10	0.753493	0.00018146	-1.09731e-10	1.24388	0.000464732	-1.09731e-10	0.981947
151423279	chr1:151423279:A:G	6.77118e-06	-1.09731e-10	-1.20655	1.53639e-05	-1.09731e-10	-1.22513	5.46043e-05	-1.09731e-10	-1.1594
151424463	chr1:151424463:T:C	6.90049e-06	-1.09731e-10	-1.18763	2.10074e-05	-1.09731e-10	-0.912276	6.17899e-05	-1.09731e-10	-1.03577
151424801	chr1:151424801:C:T	4.89843e-06	-1.53031	-4.15888e-10	1.14682e-05	-1.51757	-4.15888e-10	3.8765e-05	-1.50199	-4.15888e-10
151425365	chr1:151425365:C:T	4.97509e-06	-1.51478	-4.15888e-10	1.14722e-05	-1.51722	-4.15888e-10	4.0624e-05	-1.45516	-4.15888e-10
151425584	chr1:151425584:A:C	1.35913e-05	-1.09731e-10	-0.509797	3.24445e-05	-1.09731e-10	-0.477618	0.000102406	-1.09731e-10	-0.530571
151425601	chr1:151425601:T:C	6.95012e-06	-1.09731e-10	-1.18047	2.33076e-05	-1.09731e-10	-0.808369	6.64856e-05	-1.09731e-10	-0.962528
151425684	chr1:151425684:C:A	6.92143e-06	-1.09731e-10	-1.1846	2.31367e-05	-1.09731e-10	-0.815731	6.60982e-05	-1.09731e-10	-0.968372
151426224	chr1:151426224:T:C	1.53271e-05	-1.09731e-10	-0.389605	3.14061e-05	-1.09731e-10	-0.510149	0.00013954	-1.09731e-10	-0.221161
151426250	chr1:151426250:A:G	1.00442e-05	-1.09731e-10	-0.812225	5.62171e-05	-1.09731e-10	0.0720719	0.000109531	-1.09731e-10	-0.463303
151426703	chr1:151426703:G:A	1.16961e-05	-1.09731e-10	-0.659965	2.48591e-05	-1.09731e-10	-0.743927	6.99102e-05	-1.09731e-10	-0.912302
151426790	chr1:151426790:A:T	5.39501e-06	-1.09731e-10	-1.43375	1.25277e-05	-1.09731e-10	-1.42921	4.24504e-05	-1.09731e-10	-1.41118
151426844	chr1:151426844:TA:T	2.98921e-05	-1.09731e-10	0.278369	7.3379e-05	-1.09731e-10	0.338488	0.000224792	-1.09731e-10	0.255661
151426949	chr1:151426949:G:A	5.54506e-06	-1.09731e-10	-1.40632	1.32371e-05	-1.09731e-10	-1.37412	4.39372e-05	-1.09731e-10	-1.37675
151427328	chr1:151427328:G:A	6.22234e-06	-1.09731e-10	-1.29108	1.7591e-05	-1.09731e-10	-1.08976	5.49966e-05	-1.09731e-10	-1.15224
151427971	chr1:151427971:T:C	1.45976e-05	-1.09731e-10	-0.438368	3.48323e-05	-1.09731e-10	-0.406606	0.000109705	-1.09731e-10	-0.461715
151428466	chr1:151428466:A:C	1.67608e-05	-1.09731e-10	-0.300183	5.77256e-05	-1.09731e-10	0.0985505	0.000173732	-1.09731e-10	-0.00199904
151428569	chr1:151428569:G:A	1.00685e-05	-1.09731e-10	-0.809812	1.92333e-05	-1.09731e-10	-1.00051	6.09045e-05	-1.09731e-10	-1.05021
151428774	chr1:151428774:A:T	9.6879e-06	-1.09731e-10	-0.848346	2.17034e-05	-1.09731e-10	-0.879681	7.89348e-05	-1.09731e-10	-0.790891
151429047	chr1:151429047:T:C	5.46415e-06	-1.09731e-10	-1.42101	1.24801e-05	-1.09731e-10	-1.43301	4.37365e-05	-1.09731e-10	-1.38133
151429897	chr1:151429897:A:T	4.88911e-06	-1.53221	-4.15888e-10	1.1179e-05	-1.54311	-4.15888e-10	3.8781e-05	-1.50158	-4.15888e-10
151430014	chr1:151430014:C:T	6.11231e-06	-1.09731e-10	-1.30892	1.58135e-05	-1.09731e-10	-1.19628	4.21804e-05	-1.09731e-10	-1.41756
151430281	chr1:151430281:C:T	5.86147e-06	-1.09731e-10	-1.35082	1.46771e-05	-1.09731e-10	-1.27086	4.711e-05	-1.09731e-10	-1.30703
151430293	chr1:151430293:C:T	5.45886e-06	-1.09731e-10	-1.42198	1.25668e-05	-1.09731e-10	-1.42609	4.48889e-05	-1.09731e-10	-1.35532
151430655	chr1:151430655:G:A	6.24724e-06	-1.09731e-10	-1.28708	1.35912e-05	-1.09731e-10	-1.34773	5.77766e-05	-1.09731e-10	-1.10293
151430921	chr1:151430921:T:G	6.11465e-06	-1.09731e-10	-1.30854	1.32744e-05	-1.09731e-10	-1.37131	5.56723e-05	-1.09731e-10	-1.14003
151431059	chr1:151431059:C:T	6.54097e-06	-1.09731e-10	-1.24114	2.12034e-05	-1.09731e-10	-0.902986	6.12029e-05	-1.09731e-10	-1.04532
151431236	chr1:151431236:CAT:C	1.27006e-05	-1.09731e-10	-0.577572	2.68736e-05	-1.09731e-10	-0.666006	7.48327e-05	-1.09731e-10	-0.844259
151431440	chr1:151431440:G:T	5.79931e-05	-1.09731e-10	0.941099	0.000235399	-1.09731e-10	1.50413	0.000581892	-1.09731e-10	1.20677
151431472	chr1:151431472:C:T	2.77404e-06	-1.53125	-0.567676	1.94609e-05	-1.44483	0.456085	2.94946e-05	-1.55994	-0.215368
151431637	chr1:151431637:C:G	5.82342e-06	-1.09731e-10	-1.35734	1.58427e-05	-1.09731e-10	-1.19444	4.99632e-05	-1.09731e-10	-1.24823
151431996	chr1:151431996:C:T	9.05689e-06	-1.09731e-10	-0.915698	2.02616e-05	-1.09731e-10	-0.948421	7.33858e-05	-1.09731e-10	-0.863782
151432039	chr1:151432039:C:T	5.48318e-06	-1.09731e-10	-1.41754	1.24955e-05	-1.09731e-10	-1.43178	4.40402e-05	-1.09731e-10	-1.37441
151432244	chr1:151432244:C:T	5.45236e-06	-1.09731e-10	-1.42317	1.29003e-05	-1.09731e-10	-1.3999	4.28352e-05	-1.09731e-10	-1.40215
151432372	chr1:151432372:G:A	9.48078e-06	-1.09731e-10	-0.869957	5.14125e-05	-1.09731e-10	-0.0172676	0.000101951	-1.09731e-10	-0.535022
151432406	chr1:151432406:G:C	5.45256e-06	-1.09731e-10	-1.42314	1.2901e-05	-1.09731e-10	-1.39985	4.28375e-05	-1.09731e-10	-1.4021
151432684	chr1:151432684:C:T	1.05553e-05	-1.09731e-10	-0.762594	4.37461e-05	-1.09731e-10	-0.178747	9.69963e-05	-1.09731e-10	-0.584841
151432732	chr1:151432732:C:T	1.74629e-05	-0.522468	0.26332	7.61652e-05	0.0634632	0.312292	0.000198347	-0.231569	0.362074
151432998	chr1:151432998:T:C	7.2914e-06	-1.09731e-10	-1.13253	1.52702e-05	-1.09731e-10	-1.23125	4.87461e-05	-1.09731e-10	-1.27289
151433213	chr1:151433213:A:G	2.32744e-05	-1.09731e-10	0.0281299	5.71827e-05	-1.09731e-10	0.0891019	0.000175843	-1.09731e-10	0.0100808
151433316	chr1:151433316:T:C	1.2233e-06	-1.54381	-1.37386	2.96214e-06	-1.55766	-1.31358	1.03769e-05	-1.48269	-1.33725
151433721	chr1:151433721:A:G	5.91791e-06	-1.09731e-10	-1.34124	1.65518e-05	-1.09731e-10	-1.15066	4.27806e-05	-1.09731e-10	-1.40343
151435611	chr1:151435611:G:C	5.54414e-06	-1.09731e-10	-1.40648	1.3234e-05	-1.09731e-10	-1.37436	4.39269e-05	-1.09731e-10	-1.37699
151435643	chr1:151435643:C:T	4.50435e-05	-1.09731e-10	0.688405	0.000170503	-1.09731e-10	1.1816	0.000435075	-1.09731e-10	0.916004
151435848	chr1:151435848:T:C	9.39483e-06	-1.09731e-10	-0.879064	2.1001e-05	-1.09731e-10	-0.912578	7.62756e-05	-1.09731e-10	-0.82516
151436111	chr1:151436111:C:T	1.037e-05	-1.09731e-10	-0.780311	4.28005e-05	-1.09731e-10	-0.2006	9.52272e-05	-1.09731e-10	-0.603247
151436234	chr1:151436234:G:A	7.68415e-06	-1.09731e-10	-1.08006	2.44223e-05	-1.09731e-10	-0.761655	7.05988e-05	-1.09731e-10	-0.9025
151436781	chr1:151436781:A:G	8.75892e-06	-1.09731e-10	-0.949151	2.14644e-05	-1.09731e-10	-0.890755	6.24266e-05	-1.09731e-10	-1.02552
151437196	chr1:151437196:C:T	9.11218e-06	-1.09731e-10	-0.909612	2.38045e-05	-1.09731e-10	-0.787275	6.74643e-05	-1.09731e-10	-0.947914
151438131	chr1:151438131:A:G	1.19088e-05	-1.09731e-10	-0.641944	2.52925e-05	-1.09731e-10	-0.726641	7.09618e-05	-1.09731e-10	-0.897371
151438261	chr1:151438261:G:A	9.94906e-06	-1.09731e-10	-0.821746	2.22675e-05	-1.09731e-10	-0.854024	8.11569e-05	-1.09731e-10	-0.763129
151438516	chr1:151438516:C:G	6.52091e-06	-1.09731e-10	-1.24421	2.10944e-05	-1.09731e-10	-0.908142	6.09355e-05	-1.09731e-10	-1.0497
151438850	chr1:151438850:G:A	1.04221e-05	-1.09731e-10	-0.775291	1.98067e-05	-1.09731e-10	-0.971127	6.25894e-05	-1.09731e-10	-1.02292
151438968	chr1:151438968:A:C	5.54009e-06	-1.40721	-4.15888e-10	1.16666e-05	-1.50042	-4.15888e-10	3.88117e-05	-1.50079	-4.15888e-10
151439014	chr1:151439014:T:C	5.39688e-06	-1.09731e-10	-1.4334	1.28812e-05	-1.09731e-10	-1.40138	4.17979e-05	-1.09731e-10	-1.42667
151439192	chr1:151439192:C:T	7.97739e-06	-1.09731e-10	-1.04261	1.98168e-05	-1.09731e-10	-0.97062	5.83962e-05	-1.09731e-10	-1.09226
151439671	chr1:151439671:C:T	9.4932e-06	-1.09731e-10	-0.868648	5.16119e-05	-1.09731e-10	-0.0133967	0.000102217	-1.09731e-10	-0.53242
151439861	chr1:151439861:A:T	6.54015e-06	-1.09731e-10	-1.24126	2.11973e-05	-1.09731e-10	-0.903277	6.11924e-05	-1.09731e-10	-1.04549
151440240	chr1:151440240:C:T	1.05564e-05	-1.09731e-10	-0.76249	4.38567e-05	-1.09731e-10	-0.176223	9.7171e-05	-1.09731e-10	-0.583041
151440423	chr1:151440423:C:T	6.26633e-06	-1.09731e-10	-1.28403	1.60201e-05	-1.09731e-10	-1.18331	5.09756e-05	-1.09731e-10	-1.22817
151440704	chr1:151440704:A:G	1.54462e-05	-0.521644	0.139785	6.72807e-05	0.0650504	0.186673	0.000174842	-0.230414	0.234782
151441137	chr1:151441137:A:G	1.2479e-06	-1.55861	-1.33915	3.07673e-06	-1.46549	-1.3678	9.10291e-06	-1.55282	-1.3981
151441314	chr1:151441314:C:T	4.98581e-05	-1.09731e-10	0.789958	0.000188728	-1.09731e-10	1.28316	0.000481564	-1.09731e-10	1.01753
151441688	chr1:151441688:C:G	7.64639e-06	-1.09731e-10	-1.08499	1.61034e-05	-1.09731e-10	-1.17812	6.7938e-05	-1.09731e-10	-0.940917
151441933	chr1:151441933:G:C	6.2406e-06	-1.09731e-10	-1.28815	1.35808e-05	-1.09731e-10	-1.34849	5.76874e-05	-1.09731e-10	-1.10448
151441947	chr1:151441947:A:C	9.75948e-06	-1.09731e-10	-0.840985	2.18556e-05	-1.09731e-10	-0.872694	7.95416e-05	-1.09731e-10	-0.783234
151442208	chr1:151442208:A:G	6.48526e-06	-1.09731e-10	-1.24969	1.32437e-05	-1.09731e-10	-1.37363	4.72235e-05	-1.09731e-10	-1.30462
151442269	chr1:151442269:T:C	9.16882e-06	-1.09731e-10	-0.903415	1.2477e-05	-1.09731e-10	-1.43326	4.36586e-05	-1.09731e-10	-1.38311
151442448	chr1:151442448:A:G	1.23507e-05	0.493709	-1.09922	6.28161e-05	0.524203	-0.341142	0.00041588	1.66867	-0.797784
151442536	chr1:151442536:C:G	1.0711e-05	-1.09731e-10	-0.747954	4.46936e-05	-1.09731e-10	-0.15732	9.86913e-05	-1.09731e-10	-0.567517
151442685	chr1:151442685:TG:T	1.24292e-06	-1.55772	-1.34404	4.86148e-06	-1.53627	-0.83954	1.23365e-05	-1.52774	-1.11921
151443340	chr1:151443340:T:TCCA	5.89465e-06	-1.34518	-4.15888e-10	1.39144e-05	-1.32422	-4.15888e-10	4.10875e-05	-1.44381	-4.15888e-10
151444095	chr1:151444095:T:C	5.9497e-06	-1.09731e-10	-1.33588	1.6398e-05	-1.09731e-10	-1.15999	4.26531e-05	-1.09731e-10	-1.40641
151444521	chr1:151444521:T:G	5.95678e-06	-1.09731e-10	-1.33469	1.63606e-05	-1.09731e-10	-1.16227	4.26216e-05	-1.09731e-10	-1.40715
151444538	chr1:151444538:C:T	9.21284e-06	-1.09731e-10	-0.898626	1.95808e-05	-1.09731e-10	-0.9826	7.07738e-05	-1.09731e-10	-0.900025
151444979	chr1:151444979:G:C	5.11417e-06	-1.48721	-4.15888e-10	1.20452e-05	-1.46848	-4.15888e-10	4.10092e-05	-1.44572	-4.15888e-10
151445459	chr1:151445459:T:A	1.25225e-05	-1.09731e-10	-0.591694	2.99175e-05	-1.09731e-10	-0.558704	9.44607e-05	-1.09731e-10	-0.61133
151445482	chr1:151445482:A:G	1.19934e-05	-1.09731e-10	-0.634867	2.54748e-05	-1.09731e-10	-0.719459	7.13392e-05	-1.09731e-10	-0.892068
151445614	chr1:151445614:TA:T	2.72759e-05	-1.09731e-10	0.186781	0.000360526	-1.09731e-10	1.93041	0.000403545	-1.09731e-10	0.840773
151446003	chr1:151446003:T:C	1.21e-05	-1.09731e-10	-0.626018	5.25566e-05	-1.09731e-10	0.00474028	0.000113051	-1.09731e-10	-0.431673
151446495	chr1:151446495:C:T	6.20484e-06	-1.09731e-10	-1.29389	1.58167e-05	-1.09731e-10	-1.19608	5.03898e-05	-1.09731e-10	-1.23973
151447460	chr1:151447460:T:C	5.01595e-06	-1.5066	-4.15888e-10	1.09963e-05	-1.55959	-4.15888e-10	3.73275e-05	-1.53978	-4.15888e-10
151447860	chr1:151447860:G:A	1.28254e-05	-1.09731e-10	-0.567796	3.07109e-05	-1.09731e-10	-0.532532	9.68387e-05	-1.09731e-10	-0.586467
151447967	chr1:151447967:G:C	6.23576e-06	-1.09731e-10	-1.28892	1.39644e-05	-1.09731e-10	-1.32064	5.50889e-05	-1.09731e-10	-1.15057
151449872	chr1:151449872:G:A	6.14766e-06	-1.09731e-10	-1.30315	1.72762e-05	-1.09731e-10	-1.10782	4.95119e-05	-1.09731e-10	-1.2573
151449930	chr1:151449930:C:A	9.48897e-06	-1.09731e-10	-0.869093	3.77217e-05	-1.09731e-10	-0.326914	8.59575e-05	-1.09731e-10	-0.705661
151450465	chr1:151450465:G:A	5.22592e-05	-1.09731e-10	0.836993	0.000200482	-1.09731e-10	1.34357	0.000506989	-1.09731e-10	1.06898
151451091	chr1:151451091:A:C	3.71145e-06	-0.781267	-1.02654	1.25317e-05	-0.272927	-1.15596	3.50541e-05	-0.534862	-1.06776
151451255	chr1:151451255:C:A	7.61727e-06	-1.09731e-10	-1.08881	2.12449e-05	-1.09731e-10	-0.901035	5.80706e-05	-1.09731e-10	-1.09785
151451335	chr1:151451335:A:T	2.49426e-06	-1.55082	-0.65441	1.51126e-05	-1.48103	0.239406	2.95875e-05	-1.53938	-0.232777
151451679	chr1:151451679:G:T	5.98301e-06	-1.09731e-10	-1.3303	1.34387e-05	-1.09731e-10	-1.35901	5.20771e-05	-1.09731e-10	-1.20679
151451692	chr1:151451692:A:C	6.20484e-06	-1.09731e-10	-1.29389	1.58167e-05	-1.09731e-10	-1.19608	5.03898e-05	-1.09731e-10	-1.23973
151451814	chr1:151451814:C:T	5.4306e-06	-1.09731e-10	-1.42717	1.24788e-05	-1.09731e-10	-1.43312	4.4285e-05	-1.09731e-10	-1.36887
151451857	chr1:151451857:G:A	6.25013e-06	-1.09731e-10	-1.28662	1.39977e-05	-1.09731e-10	-1.31826	5.52747e-05	-1.09731e-10	-1.1472
151451894	chr1:151451894:C:T	1.01146e-05	-0.276163	-0.529078	6.30583e-05	0.200722	-0.0138125	4.65e-05	-0.744549	-0.575512
151451944	chr1:151451944:A:G	9.49343e-06	-1.09731e-10	-0.868624	2.12108e-05	-1.09731e-10	-0.902638	7.71881e-05	-1.09731e-10	-0.813268
151452085	chr1:151452085:A:G	6.85883e-06	-1.19369	-4.15888e-10	1.80478e-05	-1.06413	-4.15888e-10	4.94214e-05	-1.25913	-4.15888e-10
151452110	chr1:151452110:A:C	5.61626e-06	-1.09731e-10	-1.39356	1.24692e-05	-1.09731e-10	-1.43388	4.18826e-05	-1.09731e-10	-1.42464
151452434	chr1:151452434:T:G	5.66019e-06	-1.09731e-10	-1.38577	1.25412e-05	-1.09731e-10	-1.42813	4.14942e-05	-1.09731e-10	-1.43396
151453184	chr1:151453184:T:C	1.09288e-05	-0.727821	-4.15888e-10	2.1405e-05	-0.893526	-4.15888e-10	0.000103445	-0.52047	-4.15888e-10
151453201	chr1:151453201:T:C	5.40811e-06	-1.09731e-10	-1.43132	1.25986e-05	-1.09731e-10	-1.42357	4.20573e-05	-1.09731e-10	-1.42048
151453235	chr1:151453235:G:A	1.23357e-05	-1.09731e-10	-0.606724	2.96661e-05	-1.09731e-10	-0.567145	9.34423e-05	-1.09731e-10	-0.62217
151453278	chr1:151453278:G:A	1.00713e-05	-1.09731e-10	-0.809539	2.25247e-05	-1.09731e-10	-0.842536	8.22698e-05	-1.09731e-10	-0.74951
151453774	chr1:151453774:T:A	8.61308e-06	-1.09731e-10	-0.965942	1.5647e-05	-1.09731e-10	-1.20687	5.76903e-05	-1.09731e-10	-1.10442
151454846	chr1:151454846:A:G	1.17112e-05	-1.09731e-10	-0.658682	2.81049e-05	-1.09731e-10	-0.621207	8.87846e-05	-1.09731e-10	-0.673301
151454872	chr1:151454872:G:A	9.2808e-06	-1.09731e-10	-0.891277	1.24714e-05	-1.09731e-10	-1.43372	4.38332e-05	-1.09731e-10	-1.37912
151455060	chr1:151455060:T:C	9.19604e-06	-1.09731e-10	-0.900451	1.9569e-05	-1.09731e-10	-0.983204	7.07603e-05	-1.09731e-10	-0.900215
151455190	chr1:151455190:T:C	1.24081e-06	-1.55566	-1.34781	3.1114e-06	-1.54806	-1.27402	1.04202e-05	-1.51264	-1.30313
151455903	chr1:151455903:T:C	5.7466e-06	-1.09731e-10	-1.37061	1.77358e-05	-1.09731e-10	-1.08156	4.38352e-05	-1.09731e-10	-1.37908
151456129	chr1:151456129:G:A	2.31113e-06	-1.50862	-0.772865	1.17056e-05	-1.55916	0.062082	2.79197e-05	-1.4211	-0.409085
151456284	chr1:151456284:T:C	9.68542e-06	-1.09731e-10	-0.848603	1.90709e-05	-1.09731e-10	-1.00898	7.25415e-05	-1.09731e-10	-0.875355
151456583	chr1:151456583:G:A	5.85839e-06	-1.09731e-10	-1.35135	1.25705e-05	-1.09731e-10	-1.4258	4.23981e-05	-1.09731e-10	-1.41241
151456607	chr1:151456607:T:C	1.14191e-05	-1.09731e-10	-0.683937	1.73231e-05	-1.09731e-10	-1.10511	5.77244e-05	-1.09731e-10	-1.10383
151457007	chr1:151457007:T:C	5.72474e-06	-1.09731e-10	-1.37443	1.76953e-05	-1.09731e-10	-1.08385	4.38354e-05	-1.09731e-10	-1.37907
151457142	chr1:151457142:T:C	1.22378e-05	-0.643899	0.029203	5.16361e-05	-0.0882908	0.0753623	0.000135464	-0.370387	0.119577
151457556	chr1:151457556:A:T	2.2063e-06	-0.922272	-1.40564	4.56148e-06	-1.20828	-1.23122	1.64274e-05	-1.02305	-1.33751
151457817	chr1:151457817:C:G	5.92606e-06	-1.09731e-10	-1.33986	1.64711e-05	-1.09731e-10	-1.15554	4.27233e-05	-1.09731e-10	-1.40477
151458028	chr1:151458028:G:C	1.31801e-06	-1.54583	-1.29727	4.93132e-06	-1.55012	-0.811426	1.54485e-05	-1.4959	-0.926101
151458228	chr1:151458228:A:G	1.06071e-05	-1.42975	0.672047	6.17799e-05	-1.53064	1.69707	0.000147358	-1.30095	1.1343
151458273	chr1:151458273:T:C	6.45815e-06	-1.09731e-10	-1.25388	1.91475e-05	-1.09731e-10	-1.00498	5.68871e-05	-1.09731e-10	-1.11845
151458279	chr1:151458279:T:C	6.85399e-06	-1.49506	0.300669	1.29263e-05	-1.55332	0.155437	5.6521e-05	-1.39349	0.268583
151458543	chr1:151458543:CCTT:C	8.33584e-06	-0.998659	-4.15888e-10	2.14083e-05	-0.893371	-4.15888e-10	5.61775e-05	-1.131	-4.15888e-10
151458762	chr1:151458762:G:A	9.60851e-06	-1.09731e-10	-0.856575	2.14955e-05	-1.09731e-10	-0.889306	7.82055e-05	-1.09731e-10	-0.800174
151458880	chr1:151458880:GCCGCCGGCCCTTCGCGCGGCTC:G	1.27155e-05	-1.09731e-10	-0.576403	2.6864e-05	-1.09731e-10	-0.666364	7.47739e-05	-1.09731e-10	-0.845044
151459156	chr1:151459156:T:C	2.97148e-06	-1.39897	-0.631194	1.45241e-05	-1.51608	0.234742	3.82325e-05	-1.2623	-0.253532
151460391	chr1:151460391:T:C	5.79033e-06	-1.09731e-10	-1.36304	1.71983e-05	-1.09731e-10	-1.11234	4.33816e-05	-1.09731e-10	-1.38948
151460578	chr1:151460578:A:G	6.73424e-06	-1.09731e-10	-1.21202	2.22511e-05	-1.09731e-10	-0.854759	6.3779e-05	-1.09731e-10	-1.00409
151460657	chr1:151460657:T:C	5.44877e-06	-1.09731e-10	-1.42383	1.6093e-05	-1.09731e-10	-1.17877	4.46559e-05	-1.09731e-10	-1.36053
151460986	chr1:151460986:G:C	1.02478e-05	-1.09731e-10	-0.79216	2.28985e-05	-1.09731e-10	-0.826078	8.36621e-05	-1.09731e-10	-0.732727
151461092	chr1:151461092:T:A	1.7256e-05	-1.09731e-10	-0.271065	8.94122e-05	-1.09731e-10	0.536108	0.000157803	-1.09731e-10	-0.0981688
151461093	chr1:151461093:T:A	5.45952e-06	-1.42186	-4.15888e-10	1.11876e-05	-1.54235	-4.15888e-10	4.18965e-05	-1.42431	-4.15888e-10
151461105	chr1:151461105:A:C	9.23086e-06	-1.09731e-10	-0.896672	1.24734e-05	-1.09731e-10	-1.43355	4.37577e-05	-1.09731e-10	-1.38085
151462324	chr1:151462324:A:G	5.40439e-06	-1.09731e-10	-1.43201	1.50817e-05	-1.09731e-10	-1.24367	4.31491e-05	-1.09731e-10	-1.39485
151462683	chr1:151462683:A:G	0.000202441	-1.09731e-10	2.19123	0.0009814	-1.09731e-10	2.93183	0.00218672	-1.09731e-10	2.53064
151463074	chr1:151463074:C:T	5.62781e-06	-1.09731e-10	-1.3915	1.85257e-05	-1.09731e-10	-1.03799	4.46776e-05	-1.09731e-10	-1.36004
151463465	chr1:151463465:C:T	8.84608e-06	-1.47552	0.536268	1.63044e-05	-1.54608	0.38037	7.35039e-05	-1.36325	0.501075
151463660	chr1:151463660:G:GC	5.48698e-06	-1.09731e-10	-1.41685	1.30849e-05	-1.09731e-10	-1.38569	4.33613e-05	-1.09731e-10	-1.38995
151464006	chr1:151464006:TGAGCCAGGATTGCACC:T	6.38416e-06	-1.09731e-10	-1.2654	1.32649e-05	-1.09731e-10	-1.37203	4.84401e-05	-1.09731e-10	-1.27919
151464367	chr1:151464367:C:G	1.0397e-05	-1.09731e-10	-0.777708	2.32432e-05	-1.09731e-10	-0.811138	8.49806e-05	-1.09731e-10	-0.71709
151464532	chr1:151464532:A:G	8.29364e-06	-1.43715	0.433419	4.64337e-05	-1.53372	1.4146	0.000112584	-1.31159	0.875769
151464641	chr1:151464641:G:A	5.63641e-06	-1.09731e-10	-1.38998	1.26645e-05	-1.09731e-10	-1.41835	4.88029e-05	-1.09731e-10	-1.27172
151464754	chr1:151464754:G:C	6.59301e-06	-1.09731e-10	-1.23321	2.1478e-05	-1.09731e-10	-0.89012	6.18625e-05	-1.09731e-10	-1.0346
151464755	chr1:151464755:A:T	6.62403e-06	-1.09731e-10	-1.22852	2.16517e-05	-1.09731e-10	-0.882067	6.22829e-05	-1.09731e-10	-1.02783
151464760	chr1:151464760:C:T	5.72207e-06	-1.09731e-10	-1.37489	1.27379e-05	-1.09731e-10	-1.41257	4.35362e-05	-1.09731e-10	-1.38592
151465114	chr1:151465114:C:A	1.21544e-05	-1.43995	0.818421	7.33272e-05	-1.53506	1.87285	0.000170498	-1.31552	1.29473
151465758	chr1:151465758:C:T	8.4629e-06	-1.09731e-10	-0.983532	1.70819e-05	-1.09731e-10	-1.11913	6.34544e-05	-1.09731e-10	-1.00919
151466001	chr1:151466001:C:G	1.4489e-05	-0.611423	0.16559	6.15128e-05	-0.051333	0.213429	0.000161843	-0.333358	0.260472
151466083	chr1:151466083:C:T	6.49156e-06	-1.09731e-10	-1.24872	2.09399e-05	-1.09731e-10	-0.915495	6.05271e-05	-1.09731e-10	-1.05642
151466298	chr1:151466298:T:G	5.86316e-06	-1.09731e-10	-1.35053	1.67794e-05	-1.09731e-10	-1.137	4.29954e-05	-1.09731e-10	-1.39842
151466582	chr1:151466582:G:A	4.87269e-06	-1.53558	-4.15888e-10	1.12973e-05	-1.53259	-4.15888e-10	3.66148e-05	-1.55906	-4.15888e-10
151467353	chr1:151467353:G:T	1.04618e-05	-1.09731e-10	-0.77149	2.33672e-05	-1.09731e-10	-0.805818	8.55007e-05	-1.09731e-10	-0.710989
151467699	chr1:151467699:C:T	6.30738e-06	-1.09731e-10	-1.2775	1.31158e-05	-1.09731e-10	-1.38333	4.28309e-05	-1.09731e-10	-1.40225
151467702	chr1:151467702:G:A	8.5574e-06	-1.50252	0.530094	1.60737e-05	-1.55556	0.375595	7.00082e-05	-1.40587	0.494966
151468194	chr1:151468194:G:A	6.46823e-06	-1.09731e-10	-1.25232	1.39973e-05	-1.09731e-10	-1.31829	6.08726e-05	-1.09731e-10	-1.05073
151468428	chr1:151468428:C:T	3.76615e-06	-0.755948	-1.03722	1.27847e-05	-0.244375	-1.16452	3.56866e-05	-0.506858	-1.07788
151468604	chr1:151468604:A:G	7.75733e-06	-1.46672	0.396132	4.37522e-05	-1.5463	1.36769	0.000103334	-1.35457	0.833029
151469149	chr1:151469149:G:T	6.04546e-06	-1.09731e-10	-1.31992	1.32704e-05	-1.09731e-10	-1.37161	5.49409e-05	-1.09731e-10	-1.15326
151469271	chr1:151469271:A:T	2.16225e-05	-0.04549	-4.15888e-10	5.83048e-05	0.108535	-4.15888e-10	0.000130286	-0.289779	-4.15888e-10
151469302	chr1:151469302:G:T	5.61643e-06	-1.09731e-10	-1.39353	1.4798e-05	-1.09731e-10	-1.26266	4.48781e-05	-1.09731e-10	-1.35556
151469583	chr1:151469583:G:A	9.87359e-06	-1.09731e-10	-0.82936	2.51982e-05	-1.09731e-10	-0.730376	7.51525e-05	-1.09731e-10	-0.839994
151469716	chr1:151469716:A:G	5.98294e-06	-1.09731e-10	-1.33031	1.68124e-05	-1.09731e-10	-1.13503	5.1032e-05	-1.09731e-10	-1.22706
151470272	chr1:151470272:G:A	5.41697e-06	-1.09731e-10	-1.42969	1.74743e-05	-1.09731e-10	-1.09642	4.56447e-05	-1.09731e-10	-1.33863
151470326	chr1:151470326:C:T	5.82526e-06	-1.09731e-10	-1.35702	1.41451e-05	-1.09731e-10	-1.30778	4.51399e-05	-1.09731e-10	-1.34975
151470383	chr1:151470383:C:T	8.47437e-06	-1.3736	0.391422	5.08223e-05	-1.50133	1.47252	0.000120401	-1.22493	0.856247
151470578	chr1:151470578:C:G	1.16458e-05	-1.09731e-10	-0.664279	2.18981e-05	-1.09731e-10	-0.870749	6.74516e-05	-1.09731e-10	-0.948102
151470720	chr1:151470720:G:A	6.89775e-06	-1.18803	-4.15888e-10	1.66265e-05	-1.14615	-4.15888e-10	5.79042e-05	-1.10072	-4.15888e-10
151470816	chr1:151470816:G:A	5.83933e-06	-1.09731e-10	-1.35461	1.93887e-05	-1.09731e-10	-0.992461	5.01524e-05	-1.09731e-10	-1.24445
151471360	chr1:151471360:C:T	4.8918e-06	-1.53166	-4.15888e-10	1.14496e-05	-1.5192	-4.15888e-10	3.85531e-05	-1.50748	-4.15888e-10
151471857	chr1:151471857:G:A	6.53769e-06	-1.44216	0.200517	3.81642e-05	-1.53636	1.22111	8.81732e-05	-1.32052	0.640306
151473477	chr1:151473477:C:T	6.56806e-06	-1.09731e-10	-1.23701	1.7662e-05	-1.09731e-10	-1.08573	5.02841e-05	-1.09731e-10	-1.24183
151473832	chr1:151473832:T:A	2.07292e-05	-1.09731e-10	-0.0876781	9.00323e-05	-1.09731e-10	0.543019	0.000222826	-1.09731e-10	0.246876
151473864	chr1:151473864:A:G	2.13e-05	-1.09731e-10	-0.0605181	2.74703e-05	-1.09731e-10	-0.644043	0.000118893	-1.09731e-10	-0.381293
151474629	chr1:151474629:T:C	2.77344e-05	-1.09731e-10	0.203449	9.87049e-05	-1.09731e-10	0.634985	0.000246333	-1.09731e-10	0.347172
151474690	chr1:151474690:G:A	5.44015e-06	-1.09731e-10	-1.42542	1.46277e-05	-1.09731e-10	-1.27424	4.26467e-05	-1.09731e-10	-1.40656
151475031	chr1:151475031:T:C	2.9005e-05	1.50192	-1.25367	9.11455e-05	1.71777	-1.16246	0.00112	3.06132	-1.19976
151475944	chr1:151475944:T:C	5.51559e-06	-1.09731e-10	-1.41164	1.25783e-05	-1.09731e-10	-1.42517	4.22572e-05	-1.09731e-10	-1.41574
151476662	chr1:151476662:G:A	2.29697e-05	-1.09731e-10	0.0149542	0.000105516	-1.09731e-10	0.701713	0.000231342	-1.09731e-10	0.284383
151476948	chr1:151476948:T:C	2.92476e-05	1.49376	-1.23719	9.23256e-05	1.71042	-1.14225	0.00112848	3.0505	-1.18139
151477607	chr1:151477607:C:T	5.21572e-06	-1.46755	-4.15888e-10	1.17844e-05	-1.49037	-4.15888e-10	4.12724e-05	-1.43932	-4.15888e-10
151478443	chr1:151478443:A:G	5.489e-06	-1.09731e-10	-1.41648	1.26955e-05	-1.09731e-10	-1.4159	4.15478e-05	-1.09731e-10	-1.43267
151478728	chr1:151478728:A:C	1.25521e-05	-1.09731e-10	-0.589337	6.47635e-05	-1.09731e-10	0.213593	0.00014286	-1.09731e-10	-0.19765
151478808	chr1:151478808:T:C	5.7542e-06	-1.09731e-10	-1.36929	1.36565e-05	-1.09731e-10	-1.34293	4.41916e-05	-1.09731e-10	-1.37098
151480245	chr1:151480245:G:A	8.36351e-06	-1.09731e-10	-0.995345	1.90422e-05	-1.09731e-10	-1.01049	5.84978e-05	-1.09731e-10	-1.09052
151481028	chr1:151481028:G:C	1.62363e-05	-1.09731e-10	-0.331975	0.000147118	-1.09731e-10	1.03409	0.000241419	-1.09731e-10	0.32702
151481223	chr1:151481223:G:A	5.423e-06	-1.09731e-10	-1.42857	1.28367e-05	-1.09731e-10	-1.40484	4.30527e-05	-1.09731e-10	-1.39709
151481668	chr1:151481668:G:A	8.14881e-06	-1.09731e-10	-1.02135	1.7784e-05	-1.09731e-10	-1.07885	5.94806e-05	-1.09731e-10	-1.07386
151481687	chr1:151481687:G:A	4.85896e-06	-1.5384	-4.15888e-10	1.09952e-05	-1.55969	-4.15888e-10	3.65779e-05	-1.56007	-4.15888e-10
151481737	chr1:151481737:A:C	1.55238e-06	-1.38626	-1.29318	4.25008e-06	-1.17024	-1.33997	1.30375e-05	-1.28403	-1.30766
151482563	chr1:151482563:G:A	5.51642e-06	-1.09731e-10	-1.41149	1.24751e-05	-1.09731e-10	-1.43342	4.20172e-05	-1.09731e-10	-1.42143
151482564	chr1:151482564:C:T	5.18914e-06	-1.47266	-4.15888e-10	1.18539e-05	-1.48449	-4.15888e-10	4.26142e-05	-1.40733	-4.15888e-10
151482623	chr1:151482623:G:A	7.34298e-06	-1.12548	-4.15888e-10	1.34664e-05	-1.35695	-4.15888e-10	5.13927e-05	-1.22002	-4.15888e-10
151482850	chr1:151482850:G:A	5.56527e-06	-1.09731e-10	-1.40268	1.32447e-05	-1.09731e-10	-1.37355	4.19466e-05	-1.09731e-10	-1.42312
151482856	chr1:151482856:C:T	5.1473e-05	-1.09731e-10	0.821833	5.80808e-05	-1.09731e-10	0.104685	0.000278561	-1.09731e-10	0.470122
151483047	chr1:151483047:C:G	2.04444e-05	-1.09731e-10	-0.101513	7.44917e-05	-1.09731e-10	0.353538	0.000184578	-1.09731e-10	0.0585579
151483098	chr1:151483098:A:C	6.55859e-06	-1.09731e-10	-1.23845	1.34311e-05	-1.09731e-10	-1.35958	4.72256e-05	-1.09731e-10	-1.30458
151483419	chr1:151483419:C:T	9.14596e-06	-1.09731e-10	-0.905911	2.00931e-05	-1.09731e-10	-0.956774	6.67484e-05	-1.09731e-10	-0.958584
151483817	chr1:151483817:C:T	7.01438e-06	-1.09731e-10	-1.17126	1.86444e-05	-1.09731e-10	-1.03161	5.29569e-05	-1.09731e-10	-1.19004
151484520	chr1:151484520:C:A	1.43007e-06	-1.51564	-1.24586	4.24401e-06	-1.44889	-1.06275	1.01775e-05	-1.56021	-1.27913
151484769	chr1:151484769:G:T	1.18953e-05	-1.09731e-10	-0.643083	4.2467e-05	-1.09731e-10	-0.208423	0.000116207	-1.09731e-10	-0.404136
151484832	chr1:151484832:G:T	6.25655e-06	-1.09731e-10	-1.2856	1.29445e-05	-1.09731e-10	-1.39648	4.52342e-05	-1.09731e-10	-1.34766
151485098	chr1:151485098:C:T	5.67085e-06	-1.09731e-10	-1.38388	1.62285e-05	-1.09731e-10	-1.17038	4.73678e-05	-1.09731e-10	-1.30157
151485162	chr1:151485162:G:T	1.30035e-05	-1.09731e-10	-0.554002	5.32428e-05	-1.09731e-10	0.0177127	0.000119408	-1.09731e-10	-0.376968
151485178	chr1:151485178:G:A	6.97473e-06	-1.09731e-10	-1.17693	1.5918e-05	-1.09731e-10	-1.1897	4.98027e-05	-1.09731e-10	-1.25145
151485255	chr1:151485255:C:CT	5.50792e-06	-1.09731e-10	-1.41304	1.30433e-05	-1.09731e-10	-1.38887	4.17048e-05	-1.09731e-10	-1.4289
151485717	chr1:151485717:C:T	1.24069e-05	-1.09731e-10	-0.60097	5.02264e-05	-1.09731e-10	-0.0406089	0.000113964	-1.09731e-10	-0.423635
151485739	chr1:151485739:CTG:C	9.30434e-06	-1.09731e-10	-0.888743	2.10136e-05	-1.09731e-10	-0.911977	6.21198e-05	-1.09731e-10	-1.03045
151485749	chr1:151485749:C:T	2.21444e-06	-1.07341	-1.25082	5.82771e-06	-0.83447	-1.36006	1.79966e-05	-0.973947	-1.29538
151485828	chr1:151485828:C:T	9.25028e-06	-1.09731e-10	-0.89457	2.08952e-05	-1.09731e-10	-0.917632	6.18106e-05	-1.09731e-10	-1.03544
151486119	chr1:151486119:A:G	5.93553e-06	-1.09731e-10	-1.33827	1.98522e-05	-1.09731e-10	-0.968836	5.70246e-05	-1.09731e-10	-1.11603
151486274	chr1:151486274:A:G	1.09585e-05	-1.09731e-10	-0.725105	5.45756e-05	-1.09731e-10	0.0424381	0.000121441	-1.09731e-10	-0.360086
151486642	chr1:151486642:A:G	0.000103079	-1.09731e-10	1.51628	0.000330641	-1.09731e-10	1.84388	0.000903016	-1.09731e-10	1.64623
151486909	chr1:151486909:G:T	6.46147e-06	-1.09731e-10	-1.25337	1.43284e-05	-1.09731e-10	-1.29491	4.15382e-05	-1.09731e-10	-1.4329
151486964	chr1:151486964:T:C	0.000254016	-1.09731e-10	2.41817	0.000783919	-1.09731e-10	2.70716	0.00218921	-1.09731e-10	2.53178
151486980	chr1:151486980:A:G	1.20836e-05	-1.09731e-10	-0.627378	4.57952e-05	-1.09731e-10	-0.13297	0.00012289	-1.09731e-10	-0.34822
151487681	chr1:151487681:G:C	1.1002e-05	-1.09731e-10	-0.721147	3.46079e-05	-1.09731e-10	-0.413066	9.92944e-05	-1.09731e-10	-0.561424
151487785	chr1:151487785:C:T	1.47334e-06	-1.46497	-1.26673	6.57481e-06	-1.25128	-0.822623	1.47594e-05	-1.39568	-1.07195
151488622	chr1:151488622:T:C	1.21426e-05	-1.09731e-10	-0.622504	6.30246e-05	-1.09731e-10	0.186376	0.000136919	-1.09731e-10	-0.240122
151489221	chr1:151489221:C:G	5.99807e-06	-1.09731e-10	-1.32779	2.03558e-05	-1.09731e-10	-0.943784	5.82075e-05	-1.09731e-10	-1.0955
151489267	chr1:151489267:A:G	0.000287531	2.54211	-4.15888e-10	0.000503362	2.26416	-4.15888e-10	0.00123017	1.95539	-4.15888e-10
151489318	chr1:151489318:C:T	6.60813e-06	-1.09731e-10	-1.23092	1.40802e-05	-1.09731e-10	-1.31238	4.14911e-05	-1.09731e-10	-1.43403
151489384	chr1:151489384:G:A	1.01888e-05	-1.09731e-10	-0.79794	3.9191e-05	-1.09731e-10	-0.288704	8.99056e-05	-1.09731e-10	-0.660753
151489544	chr1:151489544:G:T	1.22488e-05	-1.09731e-10	-0.613795	6.36291e-05	-1.09731e-10	0.195921	0.0001383	-1.09731e-10	-0.230089
151490107	chr1:151490107:T:C	1.40196e-06	-1.50406	-1.27729	3.50658e-06	-1.35485	-1.34766	1.10872e-05	-1.45413	-1.2996
151490349	chr1:151490349:A:G	6.31816e-06	-1.09731e-10	-1.2758	2.26405e-05	-1.09731e-10	-0.837408	6.35522e-05	-1.09731e-10	-1.00765
151490547	chr1:151490547:G:A	3.2756e-05	-1.09731e-10	0.369862	0.000116503	-1.09731e-10	0.800767	0.000340185	-1.09731e-10	0.669977
151491601	chr1:151491601:T:C	1.28238e-05	-1.09731e-10	-0.567924	6.80773e-05	-1.09731e-10	0.263494	0.000146381	-1.09731e-10	-0.173303
151492435	chr1:151492435:T:C	2.98371e-05	-1.09731e-10	0.276529	0.000239511	-1.09731e-10	1.52145	0.000440021	-1.09731e-10	0.927308
151492660	chr1:151492660:C:T	5.47251e-06	-1.09731e-10	-1.41949	1.28921e-05	-1.09731e-10	-1.40053	4.15597e-05	-1.09731e-10	-1.43238
151492721	chr1:151492721:G:A	5.2046e-06	-1.46968	-4.15888e-10	1.27448e-05	-1.41202	-4.15888e-10	3.87353e-05	-1.50276	-4.15888e-10
151492750	chr1:151492750:A:G	5.95591e-06	-1.09731e-10	-1.33484	1.38504e-05	-1.09731e-10	-1.32884	4.68326e-05	-1.09731e-10	-1.31293
151492809	chr1:151492809:A:G	2.05102e-05	-1.09731e-10	-0.0983019	7.66859e-05	-1.09731e-10	0.382569	0.000215921	-1.09731e-10	0.2154
151493002	chr1:151493002:T:A	1.23869e-05	-1.09731e-10	-0.602582	6.19335e-05	-1.09731e-10	0.168912	0.000134242	-1.09731e-10	-0.259866
151493459	chr1:151493459:A:G	5.39477e-06	-1.09731e-10	-1.43379	1.34091e-05	-1.09731e-10	-1.36121	4.33458e-05	-1.09731e-10	-1.3903
151493520	chr1:151493520:G:T	5.95914e-06	-1.09731e-10	-1.3343	1.63269e-05	-1.09731e-10	-1.16433	4.89901e-05	-1.09731e-10	-1.2679
151493544	chr1:151493544:G:C	9.33801e-05	1.41745	-4.15888e-10	0.000204796	1.36486	-4.15888e-10	0.0279282	5.07788	-4.15888e-10
151493668	chr1:151493668:G:A	1.26064e-05	-1.09731e-10	-0.585022	1.80858e-05	-1.09731e-10	-1.06202	7.63508e-05	-1.09731e-10	-0.824175
151493719	chr1:151493719:C:T	6.75964e-06	-1.20825	-4.15888e-10	1.70967e-05	-1.11826	-4.15888e-10	4.78854e-05	-1.2907	-4.15888e-10
151494263	chr1:151494263:G:A	5.6853e-06	-1.09731e-10	-1.38134	1.58595e-05	-1.09731e-10	-1.19338	4.66426e-05	-1.09731e-10	-1.317
151494340	chr1:151494340:A:G	1.80506e-05	-1.09731e-10	-0.226043	6.50755e-05	-1.09731e-10	0.218399	0.00017291	-1.09731e-10	-0.00674507
151494873	chr1:151494873:G:C	5.65016e-06	-1.09731e-10	-1.38754	1.5209e-05	-1.09731e-10	-1.23526	4.56527e-05	-1.09731e-10	-1.33845
151495576	chr1:151495576:A:T	5.85582e-06	-1.09731e-10	-1.35179	1.41164e-05	-1.09731e-10	-1.30981	4.34328e-05	-1.09731e-10	-1.3883
151495584	chr1:151495584:G:T	1.30038e-05	-1.09731e-10	-0.553985	5.88926e-05	-1.09731e-10	0.118566	0.000121129	-1.09731e-10	-0.362661
151495813	chr1:151495813:G:A	5.03001e-06	-1.5038	-4.15888e-10	1.15709e-05	-1.50866	-4.15888e-10	3.87605e-05	-1.50211	-4.15888e-10
151495834	chr1:151495834:C:A	5.39325e-06	-1.09731e-10	-1.43408	1.24673e-05	-1.09731e-10	-1.43404	4.14881e-05	-1.09731e-10	-1.43411
151496345	chr1:151496345:A:G	9.39814e-06	-1.09731e-10	-0.878712	2.45612e-05	-1.09731e-10	-0.755981	8.71747e-05	-1.09731e-10	-0.691599
151496458	chr1:151496458:A:G	7.22406e-06	-1.09731e-10	-1.14181	1.84187e-05	-1.09731e-10	-1.04378	5.92627e-05	-1.09731e-10	-1.07753
151496461	chr1:151496461:A:G	5.51084e-06	-1.09731e-10	-1.41251	1.37729e-05	-1.09731e-10	-1.33444	4.4228e-05	-1.09731e-10	-1.37016
151497224	chr1:151497224:C:A	6.76288e-06	-1.09731e-10	-1.20778	1.47494e-05	-1.09731e-10	-1.26595	5.20839e-05	-1.09731e-10	-1.20666
151497252	chr1:151497252:C:T	5.81366e-06	-1.09731e-10	-1.35901	1.27495e-05	-1.09731e-10	-1.41166	4.26627e-05	-1.09731e-10	-1.40619
151497535	chr1:151497535:T:A	9.58436e-05	1.44349	-4.15888e-10	0.000174622	1.20547	-4.15888e-10	0.000457439	0.96613	-4.15888e-10
151497839	chr1:151497839:C:T	0.000101893	1.5047	-4.15888e-10	0.000221583	1.44365	-4.15888e-10	0.0320271	5.21482	-4.15888e-10
151499414	chr1:151499414:T:C	6.88333e-06	-1.09731e-10	-1.19012	2.41414e-05	-1.09731e-10	-0.773221	6.31404e-05	-1.09731e-10	-1.01415
151499495	chr1:151499495:C:A	7.29025e-06	-1.09731e-10	-1.13269	3.51169e-05	-1.09731e-10	-0.398466	7.17383e-05	-1.09731e-10	-0.886489
151499557	chr1:151499557:A:C	2.72667e-05	-1.09731e-10	0.186442	2.84419e-05	-1.09731e-10	-0.609285	0.000135854	-1.09731e-10	-0.247933
151500006	chr1:151500006:C:T	5.87208e-06	-1.09731e-10	-1.34901	1.44133e-05	-1.09731e-10	-1.289	4.58194e-05	-1.09731e-10	-1.33481
151500439	chr1:151500439:A:G	5.61123e-06	-1.09731e-10	-1.39445	1.74905e-05	-1.09731e-10	-1.09549	4.76683e-05	-1.09731e-10	-1.29525
151500534	chr1:151500534:C:A	1.16271e-06	-1.53657	-1.43189	2.89856e-06	-1.46138	-1.43156	8.98023e-06	-1.54398	-1.42051
151501194	chr1:151501194:G:A	6.76639e-06	-1.09731e-10	-1.20726	3.18892e-05	-1.09731e-10	-0.494883	6.53475e-05	-1.09731e-10	-0.979794
151501328	chr1:151501328:A:G	6.01732e-06	-1.09731e-10	-1.32458	1.59812e-05	-1.09731e-10	-1.18574	4.76832e-05	-1.09731e-10	-1.29493
151501428	chr1:151501428:C:T	7.40694e-06	-1.09731e-10	-1.11681	3.79657e-05	-1.09731e-10	-0.320468	7.40062e-05	-1.09731e-10	-0.855365
151501548	chr1:151501548:A:G	1.45834e-05	-1.09731e-10	-0.439343	1.9857e-05	-1.09731e-10	-0.968591	8.38604e-05	-1.09731e-10	-0.730359
151501606	chr1:151501606:G:A	1.6118e-06	-1.20881	-1.43307	3.39151e-06	-1.40666	-1.32921	1.21284e-05	-1.26106	-1.4029
151501620	chr1:151501620:G:A	9.476e-06	-1.09731e-10	-0.870461	2.23213e-05	-1.09731e-10	-0.851607	7.49609e-05	-1.09731e-10	-0.842547
151501748	chr1:151501748:C:T	1.66746e-05	-1.09731e-10	-0.305339	8.61748e-05	-1.09731e-10	0.499228	0.000165715	-1.09731e-10	-0.0492435
151501877	chr1:151501877:T:C	6.92932e-06	-1.09731e-10	-1.18346	3.34067e-05	-1.09731e-10	-0.448393	6.75343e-05	-1.09731e-10	-0.946878
151502007	chr1:151502007:C:T	5.63536e-06	-1.09731e-10	-1.39016	1.41396e-05	-1.09731e-10	-1.30817	4.46237e-05	-1.09731e-10	-1.36125
151502204	chr1:151502204:G:A	2.04617e-05	-1.09731e-10	-0.100669	7.14462e-05	-1.09731e-10	0.311795	0.000220736	-1.09731e-10	0.237456
151502405	chr1:151502405:A:G	2.07254e-05	-1.09731e-10	-0.0878618	7.24965e-05	-1.09731e-10	0.326389	0.000223936	-1.09731e-10	0.251847
151502461	chr1:151502461:T:C	6.23796e-06	-1.28857	-4.15888e-10	1.43632e-05	-1.29248	-4.15888e-10	4.78553e-05	-1.29133	-4.15888e-10
151502949	chr1:151502949:G:C	8.85004e-06	-1.09731e-10	-0.938802	2.06023e-05	-1.09731e-10	-0.931749	6.95541e-05	-1.09731e-10	-0.917408
151503064	chr1:151503064:G:A	6.98203e-06	-1.09731e-10	-1.17588	3.39155e-05	-1.09731e-10	-0.433278	6.82336e-05	-1.09731e-10	-0.936577
151503387	chr1:151503387:A:G	1.12543e-05	-1.09731e-10	-0.698475	1.78674e-05	-1.09731e-10	-1.07417	6.74225e-05	-1.09731e-10	-0.948534
151503815	chr1:151503815:G:A	6.96682e-06	-1.09731e-10	-1.17807	1.75483e-05	-1.09731e-10	-1.09219	5.28971e-05	-1.09731e-10	-1.19117
151504048	chr1:151504048:C:A	3.90882e-06	-1.42993	-0.326057	1.27296e-05	-1.29939	-0.113829	3.71357e-05	-1.38907	-0.155861
151504268	chr1:151504268:A:T	2.52518e-05	0.109675	-4.15888e-10	4.41965e-05	-0.168505	-4.15888e-10	0.000140249	-0.216097	-4.15888e-10
151504717	chr1:151504717:T:C	5.48106e-06	-1.09731e-10	-1.41793	1.83585e-05	-1.09731e-10	-1.04706	4.53213e-05	-1.09731e-10	-1.34574
151504836	chr1:151504836:G:A	1.50642e-05	-1.09731e-10	-0.406901	7.62105e-05	-1.09731e-10	0.37635	0.000140675	-1.09731e-10	-0.21306
151504963	chr1:151504963:G:A	1.11417e-05	-1.09731e-10	-0.708529	1.85715e-05	-1.09731e-10	-1.03552	7.22259e-05	-1.09731e-10	-0.879714
151505148	chr1:151505148:C:T	1.08297e-05	-1.09731e-10	-0.736929	3.48555e-05	-1.09731e-10	-0.405938	9.59533e-05	-1.09731e-10	-0.595652
151505689	chr1:151505689:C:A	7.46233e-06	-1.09731e-10	-1.10936	1.58811e-05	-1.09731e-10	-1.19202	5.98871e-05	-1.09731e-10	-1.06705
151505963	chr1:151505963:C:T	7.84e-06	-1.09731e-10	-1.05999	1.6702e-05	-1.09731e-10	-1.14162	5.53388e-05	-1.09731e-10	-1.14604
151506001	chr1:151506001:C:T	6.06181e-06	-1.09731e-10	-1.31722	1.42885e-05	-1.09731e-10	-1.29769	4.17447e-05	-1.09731e-10	-1.42794
151506500	chr1:151506500:T:C	6.3265e-06	-1.09731e-10	-1.27448	1.46884e-05	-1.09731e-10	-1.27009	4.78831e-05	-1.09731e-10	-1.29075
151506546	chr1:151506546:A:T	5.75623e-06	-1.09731e-10	-1.36894	1.3676e-05	-1.09731e-10	-1.3415	4.17036e-05	-1.09731e-10	-1.42893
151506588	chr1:151506588:C:T	8.36999e-06	-0.994571	-4.15888e-10	2.55237e-05	-0.717541	-4.15888e-10	6.92379e-05	-0.921965	-4.15888e-10
151506795	chr1:151506795:G:A	5.57906e-06	-1.09731e-10	-1.4002	1.9686e-05	-1.09731e-10	-0.97724	4.7256e-05	-1.09731e-10	-1.30393
151506902	chr1:151506902:G:T	5.43068e-06	-1.09731e-10	-1.42716	1.25019e-05	-1.09731e-10	-1.43127	4.15202e-05	-1.09731e-10	-1.43333
151507136	chr1:151507136:C:G	6.00222e-06	-1.09731e-10	-1.32709	1.27802e-05	-1.09731e-10	-1.40925	4.43847e-05	-1.09731e-10	-1.36662
151507391	chr1:151507391:C:T	5.85529e-06	-1.09731e-10	-1.35188	1.33956e-05	-1.09731e-10	-1.36222	4.15477e-05	-1.09731e-10	-1.43267
151508122	chr1:151508122:G:T	6.80962e-06	-1.09731e-10	-1.20089	1.4861e-05	-1.09731e-10	-1.25841	5.46775e-05	-1.09731e-10	-1.15806
151508553	chr1:151508553:C:G	1.53421e-05	-1.09731e-10	-0.388624	5.20596e-05	-1.09731e-10	-0.00476009	0.000151801	-1.09731e-10	-0.136943
151509467	chr1:151509467:G:A	7.03935e-06	-1.09731e-10	-1.16771	1.4103e-05	-1.09731e-10	-1.31076	4.98015e-05	-1.09731e-10	-1.25147
151509833	chr1:151509833:G:C	1.53312e-06	-1.25896	-1.43295	3.28942e-06	-1.4378	-1.32864	1.16076e-05	-1.30543	-1.40242
151509983	chr1:151509983:T:C	5.66338e-06	-1.09731e-10	-1.3852	2.07917e-05	-1.09731e-10	-0.922595	4.86613e-05	-1.09731e-10	-1.27463
151509999	chr1:151509999:A:T	9.05072e-06	-0.936201	0.0198213	1.25724e-05	-1.07035	-0.355293	4.53792e-05	-1.12379	-0.220674
151510072	chr1:151510072:C:T	5.6866e-06	-1.09731e-10	-1.38111	2.10557e-05	-1.09731e-10	-0.909976	4.9007e-05	-1.09731e-10	-1.26755
151510137	chr1:151510137:T:C	9.69409e-06	-1.09731e-10	-0.847707	1.52484e-05	-1.09731e-10	-1.23268	5.97971e-05	-1.09731e-10	-1.06856
151510338	chr1:151510338:A:G	2.48214e-05	-1.09731e-10	0.0924839	8.94793e-05	-1.09731e-10	0.536858	0.000234781	-1.09731e-10	0.299139
151510378	chr1:151510378:G:T	8.17773e-06	-1.09731e-10	-1.01781	3.21535e-05	-1.09731e-10	-0.486628	8.05943e-05	-1.09731e-10	-0.770086
151510726	chr1:151510726:T:C	9.66765e-06	-1.09731e-10	-0.850438	2.03439e-05	-1.09731e-10	-0.944369	6.72313e-05	-1.09731e-10	-0.951374
151511009	chr1:151511009:A:G	8.95824e-06	-1.09731e-10	-0.92665	1.45503e-05	-1.09731e-10	-1.27954	5.6258e-05	-1.09731e-10	-1.12957
151511203	chr1:151511203:T:C	8.435e-06	-1.09731e-10	-0.986834	3.37102e-05	-1.09731e-10	-0.439348	8.37923e-05	-1.09731e-10	-0.731172
151511314	chr1:151511314:G:A	8.38823e-06	-1.09731e-10	-0.992395	3.33721e-05	-1.09731e-10	-0.44943	8.31193e-05	-1.09731e-10	-0.739236
151511378	chr1:151511378:A:G	8.83633e-06	-1.09731e-10	-0.940352	3.78936e-05	-1.09731e-10	-0.322368	9.266e-05	-1.09731e-10	-0.630576
151511416	chr1:151511416:G:A	8.23828e-06	-1.09731e-10	-1.01043	3.2522e-05	-1.09731e-10	-0.475232	8.13202e-05	-1.09731e-10	-0.761119
151511501	chr1:151511501:C:T	1.35923e-06	-1.48944	-1.32286	3.18725e-06	-1.40267	-1.39532	9.60177e-06	-1.51601	-1.38155
151511702	chr1:151511702:G:C	9.22138e-06	-1.09731e-10	-0.897699	1.72016e-05	-1.09731e-10	-1.11215	6.41693e-05	-1.09731e-10	-0.997989
151511743	chr1:151511743:A:C	2.30248e-05	-1.09731e-10	0.0173492	0.000108893	-1.09731e-10	0.733213	0.000206206	-1.09731e-10	0.169361
151512395	chr1:151512395:A:G	9.57675e-06	-1.09731e-10	-0.859886	1.51545e-05	-1.09731e-10	-1.23885	5.92992e-05	-1.09731e-10	-1.07692
151512831	chr1:151512831:G:A	6.1343e-06	-1.09731e-10	-1.30533	1.28977e-05	-1.09731e-10	-1.4001	4.51713e-05	-1.09731e-10	-1.34905
151513419	chr1:151513419:G:A	8.42717e-06	-1.09731e-10	-0.987763	1.40839e-05	-1.09731e-10	-1.31211	5.37006e-05	-1.09731e-10	-1.17609
151513550	chr1:151513550:T:A	6.60239e-06	-1.09731e-10	-1.23179	2.21366e-05	-1.09731e-10	-0.859919	5.53771e-05	-1.09731e-10	-1.14535
151514855	chr1:151514855:A:C	2.0861e-05	-1.09731e-10	-0.0813409	7.21845e-05	-1.09731e-10	0.322076	0.000192806	-1.09731e-10	0.10217
151515159	chr1:151515159:C:T	5.69412e-06	-1.37979	-4.15888e-10	1.45285e-05	-1.28104	-4.15888e-10	4.05346e-05	-1.45736	-4.15888e-10
151515300	chr1:151515300:G:A	9.70578e-06	-1.09731e-10	-0.846503	1.52688e-05	-1.09731e-10	-1.23134	5.9925e-05	-1.09731e-10	-1.06642
151515510	chr1:151515510:A:G	5.99441e-06	-1.09731e-10	-1.3284	1.45173e-05	-1.09731e-10	-1.28181	4.69784e-05	-1.09731e-10	-1.30983
151515547	chr1:151515547:C:T	7.39558e-06	-1.09731e-10	-1.11834	2.65863e-05	-1.09731e-10	-0.676753	6.32345e-05	-1.09731e-10	-1.01266
151515677	chr1:151515677:A:G	5.4546e-06	-1.09731e-10	-1.42276	1.77597e-05	-1.09731e-10	-1.08022	4.68977e-05	-1.09731e-10	-1.31155
151516306	chr1:151516306:T:G	9.57005e-06	-1.09731e-10	-0.860585	2.02826e-05	-1.09731e-10	-0.947386	7.90744e-05	-1.09731e-10	-0.789124
151516646	chr1:151516646:G:A	6.06873e-06	-1.09731e-10	-1.31607	1.31612e-05	-1.09731e-10	-1.37987	4.40459e-05	-1.09731e-10	-1.37428
151517598	chr1:151517598:C:T	4.81202e-06	-1.54811	-4.15888e-10	1.11206e-05	-1.54835	-4.15888e-10	3.68786e-05	-1.55188	-4.15888e-10
151517983	chr1:151517983:A:G	8.25723e-06	-1.09731e-10	-1.00813	1.3937e-05	-1.09731e-10	-1.32261	5.28864e-05	-1.09731e-10	-1.19137
151518151	chr1:151518151:A:G	5.50698e-06	-1.09731e-10	-1.41321	1.25215e-05	-1.09731e-10	-1.4297	4.18127e-05	-1.09731e-10	-1.42631
151518558	chr1:151518558:C:T	5.47857e-06	-1.09731e-10	-1.41838	1.29085e-05	-1.09731e-10	-1.39926	4.24104e-05	-1.09731e-10	-1.41212
151518842	chr1:151518842:T:G	5.48755e-06	-1.09731e-10	-1.41674	1.25061e-05	-1.09731e-10	-1.43094	4.17362e-05	-1.09731e-10	-1.42814
151519674	chr1:151519674:C:A	5.65613e-06	-1.09731e-10	-1.38648	1.56498e-05	-1.09731e-10	-1.20669	4.91532e-05	-1.09731e-10	-1.26457
151520138	chr1:151520138:T:C	6.7918e-06	-1.09731e-10	-1.20351	2.20882e-05	-1.09731e-10	-0.862108	6.53217e-05	-1.09731e-10	-0.98019
151520992	chr1:151520992:T:A	5.58252e-06	-1.09731e-10	-1.39958	1.32564e-05	-1.09731e-10	-1.37267	4.335e-05	-1.09731e-10	-1.39021
151521122	chr1:151521122:A:G	2.45572e-05	-1.09731e-10	0.0817801	6.04865e-05	-1.09731e-10	0.14527	0.000204722	-1.09731e-10	0.16214
151521338	chr1:151521338:C:T	7.46264e-06	-1.09731e-10	-1.10931	2.70546e-05	-1.09731e-10	-0.659292	6.39961e-05	-1.09731e-10	-1.00069
151522016	chr1:151522016:G:A	7.06457e-06	-1.09731e-10	-1.16413	2.48435e-05	-1.09731e-10	-0.744554	6.00623e-05	-1.09731e-10	-1.06413
151522441	chr1:151522441:A:G	6.66677e-06	-1.09731e-10	-1.22209	1.96169e-05	-1.09731e-10	-0.980758	6.23524e-05	-1.09731e-10	-1.02671
151522566	chr1:151522566:C:G	5.73463e-06	-1.09731e-10	-1.3727	1.61197e-05	-1.09731e-10	-1.17711	5.04279e-05	-1.09731e-10	-1.23897
151522854	chr1:151522854:C:T	2.81204e-05	-1.09731e-10	0.21727	5.32552e-05	-1.09731e-10	0.0179453	0.000203856	-1.09731e-10	0.157902
151523320	chr1:151523320:T:C	6.6898e-06	-1.09731e-10	-1.21864	1.42679e-05	-1.09731e-10	-1.29914	4.70212e-05	-1.09731e-10	-1.30892
151523952	chr1:151523952:T:C	5.5205e-06	-1.09731e-10	-1.41076	1.48074e-05	-1.09731e-10	-1.26202	4.28931e-05	-1.09731e-10	-1.4008
151524081	chr1:151524081:C:T	5.40388e-06	-1.09731e-10	-1.43211	1.25034e-05	-1.09731e-10	-1.43115	4.14873e-05	-1.09731e-10	-1.43413
151524664	chr1:151524664:T:C	6.6312e-06	-1.09731e-10	-1.22744	1.41626e-05	-1.09731e-10	-1.30655	4.66988e-05	-1.09731e-10	-1.31579
151524900	chr1:151524900:G:A	9.18292e-06	-1.09731e-10	-0.901879	1.95968e-05	-1.09731e-10	-0.981784	7.55713e-05	-1.09731e-10	-0.834437
151524901	chr1:151524901:C:T	8.55879e-06	-1.09731e-10	-0.972265	3.13888e-05	-1.09731e-10	-0.510698	8.89719e-05	-1.09731e-10	-0.671193
151525008	chr1:151525008:G:A	9.12371e-06	-1.09731e-10	-0.908348	2.68408e-05	-1.09731e-10	-0.667228	8.30495e-05	-1.09731e-10	-0.740076
151525202	chr1:151525202:A:G	5.25584e-06	-1.45988	-4.15888e-10	1.25957e-05	-1.4238	-4.15888e-10	3.85601e-05	-1.5073	-4.15888e-10
151526148	chr1:151526148:G:A	8.1334e-06	-1.09731e-10	-1.02324	1.65456e-05	-1.09731e-10	-1.15103	5.5192e-05	-1.09731e-10	-1.1487
151527034	chr1:151527034:A:G	5.53773e-06	-1.09731e-10	-1.40764	1.31062e-05	-1.09731e-10	-1.38406	4.2948e-05	-1.09731e-10	-1.39952
151527159	chr1:151527159:C:T	1.37594e-05	-1.09731e-10	-0.497501	4.02356e-05	-1.09731e-10	-0.262398	0.00010519	-1.09731e-10	-0.503746
151527255	chr1:151527255:G:A	6.85807e-06	-1.09731e-10	-1.1938	1.44752e-05	-1.09731e-10	-1.28471	4.78816e-05	-1.09731e-10	-1.29078
151527607	chr1:151527607:C:A	4.90671e-05	-1.09731e-10	0.773964	0.000435724	-1.09731e-10	2.11986	0.000712735	-1.09731e-10	1.4096
151527924	chr1:151527924:C:T	5.40942e-06	-1.43108	-4.15888e-10	1.22388e-05	-1.45254	-4.15888e-10	3.99183e-05	-1.47268	-4.15888e-10
151528543	chr1:151528543:A:G	7.05517e-06	-1.09731e-10	-1.16546	1.25281e-05	-1.09731e-10	-1.42917	4.50311e-05	-1.09731e-10	-1.35216
151528961	chr1:151528961:G:A	1.29525e-06	-1.54471	-1.31581	2.66207e-06	-1.55895	-1.4191	9.3293e-06	-1.55533	-1.37103
151528962	chr1:151528962:T:C	8.6373e-06	-0.963134	-4.15888e-10	2.10566e-05	-0.909935	-4.15888e-10	5.93771e-05	-1.07561	-4.15888e-10
151529261	chr1:151529261:T:C	5.72402e-06	-1.09731e-10	-1.37455	1.32507e-05	-1.09731e-10	-1.3731	4.14906e-05	-1.09731e-10	-1.43405
151529432	chr1:151529432:G:A	1.86872e-05	-1.09731e-10	-0.191383	4.96424e-05	-1.09731e-10	-0.0523049	0.000189474	-1.09731e-10	0.0847392
151529951	chr1:151529951:C:T	1.55203e-06	-1.30655	-1.37311	3.64715e-06	-1.38176	-1.28144	1.43837e-05	-1.10839	-1.38503
151529954	chr1:151529954:C:T	1.5307e-05	-1.09731e-10	-0.390915	3.09436e-05	-1.09731e-10	-0.524983	0.000110829	-1.09731e-10	-0.451525
151530128	chr1:151530128:G:A	9.15002e-05	1.39712	-4.15888e-10	0.000210536	1.39251	-4.15888e-10	0.0316649	5.20345	-4.15888e-10
151530502	chr1:151530502:A:G	9.35042e-06	-1.09731e-10	-0.883803	2.83725e-05	-1.09731e-10	-0.611728	8.55371e-05	-1.09731e-10	-0.710563
151531422	chr1:151531422:T:C	5.46332e-06	-1.09731e-10	-1.42117	1.27602e-05	-1.09731e-10	-1.41082	4.21414e-05	-1.09731e-10	-1.41848
151531835	chr1:151531835:A:G	7.00148e-06	-1.09731e-10	-1.1731	1.53687e-05	-1.09731e-10	-1.22481	6.12726e-05	-1.09731e-10	-1.04418
151532213	chr1:151532213:T:C	1.84333e-06	-1.55099	-0.956662	2.96292e-06	-1.55623	-1.31474	1.15912e-05	-1.55834	-1.15093
151532214	chr1:151532214:G:A	1.94161e-05	1.19856	-1.35169	2.69979e-05	0.687941	-1.34933	7.47389e-05	0.519266	-1.36478
151532302	chr1:151532302:C:T	1.21488e-05	-0.81995	0.197957	3.01789e-05	-0.899845	0.34984	7.805e-05	-1.07743	0.275268
151532559	chr1:151532559:G:A	1.02482e-05	-1.09731e-10	-0.792121	3.18495e-05	-1.09731e-10	-0.496127	9.53175e-05	-1.09731e-10	-0.6023
151532682	chr1:151532682:C:T	5.43668e-06	-1.09731e-10	-1.42606	1.73432e-05	-1.09731e-10	-1.10395	4.54842e-05	-1.09731e-10	-1.34215
151533087	chr1:151533087:A:G	5.41664e-06	-1.09731e-10	-1.42975	1.32599e-05	-1.09731e-10	-1.37241	4.23967e-05	-1.09731e-10	-1.41244
151533232	chr1:151533232:C:T	7.74432e-06	-0.829933	-0.242331	1.87173e-05	-0.90935	-0.11835	4.90733e-05	-1.08575	-0.180444
151533588	chr1:151533588:A:C	5.39808e-06	-1.09731e-10	-1.43318	1.85401e-05	-1.09731e-10	-1.03722	4.72542e-05	-1.09731e-10	-1.30397
151534050	chr1:151534050:G:A	5.38549e-06	-1.43551	-4.15888e-10	1.13925e-05	-1.52419	-4.15888e-10	3.84668e-05	-1.50972	-4.15888e-10
151534201	chr1:151534201:C:T	0.000186118	-1.09731e-10	2.10715	0.000527188	-1.09731e-10	2.31041	0.00155602	-1.09731e-10	2.19037
151534601	chr1:151534601:G:T	5.41776e-06	-1.09731e-10	-1.42954	1.285e-05	-1.09731e-10	-1.4038	4.15431e-05	-1.09731e-10	-1.43278
151535055	chr1:151535055:G:A	5.40276e-06	-1.09731e-10	-1.43231	1.3108e-05	-1.09731e-10	-1.38393	4.2134e-05	-1.09731e-10	-1.41866
151535467	chr1:151535467:T:G	7.42901e-05	-1.09731e-10	1.18875	0.000219436	-1.09731e-10	1.43391	0.000627824	-1.09731e-10	1.28275
151536795	chr1:151536795:G:A	0.000186443	-1.09731e-10	2.1089	0.000526667	-1.09731e-10	2.30942	0.00155636	-1.09731e-10	2.19059
151537181	chr1:151537181:C:T	5.41097e-06	-1.09731e-10	-1.43079	1.32013e-05	-1.09731e-10	-1.37684	4.229e-05	-1.09731e-10	-1.41496
151537183	chr1:151537183:A:G	7.08752e-06	-1.09731e-10	-1.16089	1.86459e-05	-1.09731e-10	-1.03152	5.84439e-05	-1.09731e-10	-1.09145
151537550	chr1:151537550:A:G	1.04571e-05	0.528194	-1.30014	2.32054e-05	0.501064	-1.31383	7.58434e-05	0.446014	-1.27686
151537938	chr1:151537938:T:C	5.39294e-06	-1.09731e-10	-1.43413	1.24993e-05	-1.09731e-10	-1.43148	4.15054e-05	-1.09731e-10	-1.43369
151537962	chr1:151537962:A:G	5.40088e-06	-1.09731e-10	-1.43266	1.30924e-05	-1.09731e-10	-1.38512	4.20886e-05	-1.09731e-10	-1.41974
151538349	chr1:151538349:C:T	1.29285e-06	-1.43005	-1.43233	3.1574e-06	-1.43846	-1.36894	8.90852e-06	-1.54871	-1.42379
151538633	chr1:151538633:T:C	2.32675e-05	1.01174	-0.983907	3.36314e-05	0.818031	-1.25972	0.000130924	0.868132	-1.15303
151538779	chr1:151538779:C:T	7.31395e-06	-1.12944	-4.15888e-10	1.66929e-05	-1.14217	-4.15888e-10	5.67984e-05	-1.12001	-4.15888e-10
151538792	chr1:151538792:T:G	7.60076e-06	-0.843253	-0.247722	2.70834e-05	-0.995526	0.337298	6.76843e-05	-0.830795	-0.113863
151538804	chr1:151538804:C:T	1.01851e-05	-1.09731e-10	-0.798296	2.97784e-05	-1.09731e-10	-0.563366	9.53135e-05	-1.09731e-10	-0.602342
151539213	chr1:151539213:T:C	1.82886e-05	-0.212943	-4.15888e-10	5.32277e-05	0.0174291	-4.15888e-10	0.000191441	0.0950641	-4.15888e-10
151539219	chr1:151539219:T:C	7.87495e-06	0.362036	-1.41757	1.91558e-05	0.32381	-1.32835	5.5853e-05	0.288408	-1.4252
151539365	chr1:151539365:C:G	1.20885e-05	-1.09731e-10	-0.626966	3.87068e-05	-1.09731e-10	-0.301135	0.000114839	-1.09731e-10	-0.415981
151539511	chr1:151539511:G:C	1.02824e-05	-1.09731e-10	-0.788792	3.01154e-05	-1.09731e-10	-0.552114	9.63505e-05	-1.09731e-10	-0.591521
151539950	chr1:151539950:T:C	1.30986e-05	0.881146	-1.42786	1.94819e-05	0.436226	-1.42389	5.35392e-05	0.250857	-1.42996
151539954	chr1:151539954:GAAGGAAGCTTTTGCAGGTTCCAACTCCTCATCCACT:G	1.76242e-06	-1.55894	-0.993601	2.94274e-06	-1.54506	-1.33275	1.12507e-05	-1.55994	-1.17914
151540069	chr1:151540069:C:T	5.86991e-06	-1.09731e-10	-1.34938	1.2698e-05	-1.09731e-10	-1.41571	4.36756e-05	-1.09731e-10	-1.38272
151540327	chr1:151540327:G:A	5.91723e-06	-1.09731e-10	-1.34136	1.27469e-05	-1.09731e-10	-1.41186	4.39516e-05	-1.09731e-10	-1.37642
151540637	chr1:151540637:G:A	1.09246e-05	-1.09731e-10	-0.728207	3.42412e-05	-1.09731e-10	-0.423721	0.000102226	-1.09731e-10	-0.532326
151540708	chr1:151540708:C:CCG	5.91658e-06	-1.09731e-10	-1.34147	1.27464e-05	-1.09731e-10	-1.4119	4.39483e-05	-1.09731e-10	-1.3765
151540782	chr1:151540782:G:A	5.43759e-06	-1.09731e-10	-1.42589	1.28439e-05	-1.09731e-10	-1.40428	4.16759e-05	-1.09731e-10	-1.42959
151541037	chr1:151541037:C:A	5.30407e-05	0.807524	0.0443121	0.000176866	0.838236	0.380006	0.00023386	0.26457	0.0306377
151541184	chr1:151541184:T:G	6.74357e-06	-1.21063	-4.15888e-10	1.51572e-05	-1.23867	-4.15888e-10	5.75413e-05	-1.10701	-4.15888e-10
151541394	chr1:151541394:GTT:G	1.51894e-05	-0.398626	-4.15888e-10	4.09564e-05	-0.244642	-4.15888e-10	0.000101987	-0.534673	-4.15888e-10
151541397	chr1:151541397:T:C	1.51641e-05	-0.400291	-4.15888e-10	4.08839e-05	-0.246413	-4.15888e-10	0.000101827	-0.536233	-4.15888e-10
151541523	chr1:151541523:A:T	9.98185e-06	-1.09731e-10	-0.818456	1.98467e-05	-1.09731e-10	-0.96911	7.1327e-05	-1.09731e-10	-0.892239
151541765	chr1:151541765:C:A	9.47732e-06	-1.09731e-10	-0.870323	2.28708e-05	-1.09731e-10	-0.82729	6.77097e-05	-1.09731e-10	-0.944285
151542127	chr1:151542127:G:A	2.48719e-05	1.10311	-1.00859	3.48721e-05	0.59644	-1.0019	9.64809e-05	0.437116	-1.02728
151542299	chr1:151542299:C:A	5.74079e-06	-1.09731e-10	-1.37163	1.50353e-05	-1.09731e-10	-1.24675	4.24048e-05	-1.09731e-10	-1.41225
151542712	chr1:151542712:C:T	1.2097e-06	-1.55947	-1.36938	2.91606e-06	-1.55647	-1.33044	1.00163e-05	-1.51811	-1.33718
151542957	chr1:151542957:A:G	7.82415e-06	-1.06201	-4.15888e-10	2.23601e-05	-0.849871	-4.15888e-10	6.5534e-05	-0.976945	-4.15888e-10
151542982	chr1:151542982:C:G	1.26477e-05	-0.888905	0.307156	1.27644e-05	-1.16097	-0.249526	6.60068e-05	-1.00341	0.0336537
151543178	chr1:151543178:T:G	9.97295e-06	0.553275	-1.37262	2.08143e-05	0.104525	-1.02603	4.97433e-05	-0.0297905	-1.22285
151543397	chr1:151543397:G:A	1.40865e-05	0.686072	-1.16008	3.67502e-05	0.226177	-0.579182	7.80031e-05	0.0854551	-0.88822
151543604	chr1:151543604:G:A	1.4937e-05	0.767579	-1.18296	3.79705e-05	0.299824	-0.620164	8.0996e-05	0.155263	-0.920376
151543892	chr1:151543892:A:G	2.26262e-05	0.621778	-0.621895	2.45996e-05	0.0639955	-0.818416	8.77494e-05	0.00235656	-0.687384
151544177	chr1:151544177:C:T	5.91052e-06	-1.09731e-10	-1.34249	1.33891e-05	-1.09731e-10	-1.36271	4.49725e-05	-1.09731e-10	-1.35346
151544311	chr1:151544311:G:T	6.98704e-06	-0.904994	-0.270173	1.67098e-05	-0.985119	-0.156033	4.4495e-05	-1.14714	-0.216996
151544378	chr1:151544378:C:CCTCCAT	6.79665e-06	-1.09731e-10	-1.20279	1.3878e-05	-1.09731e-10	-1.32684	4.93492e-05	-1.09731e-10	-1.26059
151544590	chr1:151544590:C:G	6.40323e-06	-1.09731e-10	-1.26242	1.33417e-05	-1.09731e-10	-1.36625	4.68919e-05	-1.09731e-10	-1.31167
151545049	chr1:151545049:G:A	1.46725e-05	0.556515	-0.989766	1.67421e-05	0.0043808	-1.14361	5.78278e-05	-0.0560086	-1.04603
151545139	chr1:151545139:C:T	9.77683e-06	-1.09731e-10	-0.839208	1.7918e-05	-1.09731e-10	-1.07134	6.67801e-05	-1.09731e-10	-0.958109
151545140	chr1:151545140:A:G	5.9451e-06	-1.09731e-10	-1.33666	1.34583e-05	-1.09731e-10	-1.35756	4.52176e-05	-1.09731e-10	-1.34803
151545306	chr1:151545306:G:A	8.91993e-06	-1.09731e-10	-0.930936	2.74078e-05	-1.09731e-10	-0.646321	7.51358e-05	-1.09731e-10	-0.840217
151545549	chr1:151545549:A:C	5.1648e-06	-1.47736	-4.15888e-10	1.29103e-05	-1.39913	-4.15888e-10	3.80095e-05	-1.52168	-4.15888e-10
151545808	chr1:151545808:T:G	5.70604e-06	-1.09731e-10	-1.3777	1.52158e-05	-1.09731e-10	-1.23482	4.25726e-05	-1.09731e-10	-1.4083
151546694	chr1:151546694:A:G	2.36277e-05	0.043197	-4.15888e-10	4.41136e-05	-0.170381	-4.15888e-10	0.000160769	-0.0795419	-4.15888e-10
151548227	chr1:151548227:C:A	3.7356e-05	-1.09731e-10	0.501271	8.23571e-05	-1.09731e-10	0.453915	0.000277101	-1.09731e-10	0.464868
151548255	chr1:151548255:A:G	6.42224e-06	-1.09642	-0.16304	1.7894e-05	-1.16671	0.0940273	4.65945e-05	-1.29583	-0.0222031
151548444	chr1:151548444:A:G	6.84886e-06	-1.09731e-10	-1.19514	2.46879e-05	-1.09731e-10	-0.750837	6.2748e-05	-1.09731e-10	-1.02039
151548491	chr1:151548491:T:C	5.56091e-06	-1.09731e-10	-1.40346	1.39099e-05	-1.09731e-10	-1.32455	4.16654e-05	-1.09731e-10	-1.42984
151549197	chr1:151549197:A:C	6.52364e-06	-1.09731e-10	-1.24379	2.30882e-05	-1.09731e-10	-0.817829	5.95325e-05	-1.09731e-10	-1.07299
151549218	chr1:151549218:C:T	5.59596e-06	-1.09731e-10	-1.39718	1.27684e-05	-1.09731e-10	-1.41018	4.27308e-05	-1.09731e-10	-1.40459
151549334	chr1:151549334:G:A	5.59696e-06	-1.09731e-10	-1.397	1.27705e-05	-1.09731e-10	-1.41001	4.27382e-05	-1.09731e-10	-1.40442
151549457	chr1:151549457:A:G	1.40351e-05	-0.928282	0.450618	1.39571e-05	-1.195	-0.126159	7.28188e-05	-1.04004	0.1685
151550197	chr1:151550197:A:AGTT	5.49583e-06	-1.09731e-10	-1.41523	1.68146e-05	-1.09731e-10	-1.1349	4.44164e-05	-1.09731e-10	-1.3659
151550387	chr1:151550387:C:T	2.00665e-05	-0.120173	-4.15888e-10	5.87934e-05	0.11688	-4.15888e-10	0.000211834	0.196289	-4.15888e-10
151550406	chr1:151550406:G:A	5.63913e-06	-1.09731e-10	-1.38949	1.28441e-05	-1.09731e-10	-1.40427	4.30228e-05	-1.09731e-10	-1.39778
151550924	chr1:151550924:C:T	4.04901e-05	-1.09731e-10	0.581833	0.000124295	-1.09731e-10	0.865507	0.000346143	-1.09731e-10	0.68734
151551103	chr1:151551103:C:A	6.4125e-06	-1.09731e-10	-1.26097	2.24262e-05	-1.09731e-10	-0.846919	5.82732e-05	-1.09731e-10	-1.09437
151551890	chr1:151551890:T:A	2.19969e-06	-1.54369	-0.787222	3.22932e-06	-1.55902	-1.22586	1.32793e-05	-1.55458	-1.01872
151552059	chr1:151552059:A:G	1.89707e-05	1.12686	-1.30319	4.05167e-05	0.605589	-0.861024	9.15943e-05	0.45765	-1.09979
151552082	chr1:151552082:T:C	4.19402e-05	1.07969	-0.462671	4.18003e-05	0.451665	-0.675912	0.000149454	0.385223	-0.537748
151552596	chr1:151552596:T:C	5.41156e-06	-1.09731e-10	-1.43069	1.33691e-05	-1.09731e-10	-1.3642	4.19082e-05	-1.09731e-10	-1.42403
151552696	chr1:151552696:G:A	5.4074e-06	-1.09731e-10	-1.43146	1.3431e-05	-1.09731e-10	-1.35959	4.19839e-05	-1.09731e-10	-1.42223
151552904	chr1:151552904:T:C	7.56382e-06	-1.09731e-10	-1.09585	2.03835e-05	-1.09731e-10	-0.942424	6.47114e-05	-1.09731e-10	-0.989576
151553088	chr1:151553088:G:T	2.32731e-05	0.0280735	-4.15888e-10	4.34447e-05	-0.18566	-4.15888e-10	0.000158848	-0.0915665	-4.15888e-10
151553181	chr1:151553181:TC:T	1.0359e-05	-1.09731e-10	-0.781373	3.22872e-05	-1.09731e-10	-0.48248	9.66564e-05	-1.09731e-10	-0.588351
151553565	chr1:151553565:A:G	1.04138e-05	-1.09731e-10	-0.776097	3.24711e-05	-1.09731e-10	-0.476799	9.71781e-05	-1.09731e-10	-0.582968
151554028	chr1:151554028:CCTTT:C	6.20473e-06	-0.93768	-0.356233	1.52913e-05	-1.01646	-0.213408	4.02878e-05	-1.1736	-0.289868
151554365	chr1:151554365:T:C	5.56465e-06	-1.09731e-10	-1.40279	1.39284e-05	-1.09731e-10	-1.32322	4.16975e-05	-1.09731e-10	-1.42907
151554504	chr1:151554504:A:G	7.68921e-06	-1.09731e-10	-1.07941	2.07899e-05	-1.09731e-10	-0.92268	6.59391e-05	-1.09731e-10	-0.970783
151554511	chr1:151554511:C:T	9.30048e-06	-1.09731e-10	-0.889158	2.84283e-05	-1.09731e-10	-0.609764	8.55999e-05	-1.09731e-10	-0.709829
151554546	chr1:151554546:C:T	5.54228e-06	-1.09731e-10	-1.40682	1.39091e-05	-1.09731e-10	-1.32461	4.37009e-05	-1.09731e-10	-1.38214
151554560	chr1:151554560:C:T	2.97644e-05	1.45491	-1.18082	6.94957e-05	0.901194	-0.617079	0.000149121	0.755461	-0.910216
151554883	chr1:151554883:C:T	5.60896e-06	-1.09731e-10	-1.39486	1.37113e-05	-1.09731e-10	-1.33893	4.15859e-05	-1.09731e-10	-1.43175
151555560	chr1:151555560:C:T	5.40819e-06	-1.09731e-10	-1.43131	2.03549e-05	-1.09731e-10	-0.94383	4.79812e-05	-1.09731e-10	-1.2887
151555651	chr1:151555651:C:T	2.9176e-05	0.899007	-0.644886	3.00276e-05	0.287374	-0.842405	0.000107649	0.231766	-0.712405
151556075	chr1:151556075:A:G	5.75797e-06	-1.09731e-10	-1.36864	1.49586e-05	-1.09731e-10	-1.25187	4.23221e-05	-1.09731e-10	-1.4142
151556198	chr1:151556198:A:G	0.000158905	1.94908	-4.15888e-10	0.000356163	1.91824	-4.15888e-10	0.0739104	6.0511	-4.15888e-10
151556368	chr1:151556368:C:T	7.01246e-06	-1.17154	-4.15888e-10	1.72119e-05	-1.11155	-4.15888e-10	4.83913e-05	-1.28019	-4.15888e-10
151556767	chr1:151556767:C:T	1.5318e-05	-1.09731e-10	-0.390192	5.03755e-05	-1.09731e-10	-0.0376437	0.000146979	-1.09731e-10	-0.169226
151556909	chr1:151556909:G:T	5.40592e-06	-1.09731e-10	-1.43173	1.30149e-05	-1.09731e-10	-1.39105	4.2043e-05	-1.09731e-10	-1.42082
151556930	chr1:151556930:C:T	5.7896e-05	-1.09731e-10	0.939424	0.000233641	-1.09731e-10	1.49664	0.000692689	-1.09731e-10	1.38107
151557126	chr1:151557126:A:G	5.40198e-06	-1.09731e-10	-1.43246	1.76871e-05	-1.09731e-10	-1.08431	4.63865e-05	-1.09731e-10	-1.32251
151557302	chr1:151557302:ATAT:A	5.44555e-06	-1.09731e-10	-1.42443	1.27035e-05	-1.09731e-10	-1.41527	4.18804e-05	-1.09731e-10	-1.4247
151557373	chr1:151557373:TAATCATCA:T	6.29899e-05	1.64726	-0.62351	8.5551e-05	1.08132	-0.589361	0.000227931	0.900226	-0.630696
151557653	chr1:151557653:G:A	5.52976e-06	-1.09731e-10	-1.40908	1.37983e-05	-1.09731e-10	-1.3326	4.35074e-05	-1.09731e-10	-1.38658
151558159	chr1:151558159:G:C	2.92793e-05	-1.09731e-10	0.257656	4.51538e-05	-1.09731e-10	-0.147075	0.00018706	-1.09731e-10	0.0719168
151558287	chr1:151558287:A:G	2.27183e-05	-1.09731e-10	0.00394692	2.57259e-05	-1.09731e-10	-0.70965	0.000118265	-1.09731e-10	-0.386583
151558532	chr1:151558532:A:G	6.36128e-06	-1.09731e-10	-1.26899	1.52401e-05	-1.09731e-10	-1.23322	4.96665e-05	-1.09731e-10	-1.25418
151558861	chr1:151558861:T:C	4.25562e-05	1.63985	-1.00825	5.95483e-05	1.0924	-0.962761	0.000156123	0.894172	-1.00304
151558870	chr1:151558870:C:T	6.81142e-06	-0.97207	-0.228553	1.65348e-05	-1.06951	-0.082172	4.40662e-05	-1.20747	-0.166352
151559266	chr1:151559266:T:A	3.43585e-05	-1.09731e-10	0.417626	0.000107375	-1.09731e-10	0.719181	0.000294672	-1.09731e-10	0.52635
151561188	chr1:151561188:C:T	5.89189e-05	-1.09731e-10	0.956938	0.000239535	-1.09731e-10	1.52155	0.000706641	-1.09731e-10	1.40101
151561845	chr1:151561845:G:A	2.85447e-05	0.232248	-4.15888e-10	5.72321e-05	0.0899656	-4.15888e-10	0.000145812	-0.177195	-4.15888e-10
151562404	chr1:151562404:G:A	6.24728e-06	-1.09731e-10	-1.28708	1.49353e-05	-1.09731e-10	-1.25342	4.87247e-05	-1.09731e-10	-1.27333
151563215	chr1:151563215:A:G	6.59545e-06	-1.09731e-10	-1.23284	1.38355e-05	-1.09731e-10	-1.32991	4.71746e-05	-1.09731e-10	-1.30566
151563416	chr1:151563416:T:G	6.74714e-06	-1.13864	-0.0714649	1.71354e-05	-1.20124	0.0852384	4.60156e-05	-1.32708	-0.00345082
151563564	chr1:151563564:A:T	5.76634e-06	-1.09731e-10	-1.36719	1.48963e-05	-1.09731e-10	-1.25604	4.22695e-05	-1.09731e-10	-1.41545
151564209	chr1:151564209:C:T	3.1243e-06	-1.40734	-0.572677	3.83577e-06	-1.50998	-1.1028	1.74268e-05	-1.44998	-0.851522
151564344	chr1:151564344:T:A	5.40483e-06	-1.09731e-10	-1.43193	1.75461e-05	-1.09731e-10	-1.09232	4.61563e-05	-1.09731e-10	-1.32748
151564419	chr1:151564419:A:G	6.45282e-06	-1.09731e-10	-1.25471	1.54963e-05	-1.09731e-10	-1.21655	5.03675e-05	-1.09731e-10	-1.24017
151564790	chr1:151564790:C:T	2.89553e-05	0.246531	-4.15888e-10	5.35511e-05	0.023487	-4.15888e-10	0.000196134	0.119284	-4.15888e-10
151564957	chr1:151564957:A:G	4.57595e-05	1.41245	-0.708279	6.3241e-05	0.869172	-0.679368	0.000171065	0.691971	-0.709438
151565312	chr1:151565312:G:A	7.5272e-06	0.308079	-1.40878	1.18505e-05	-0.0576132	-1.42717	5.18905e-05	0.203577	-1.41395
151565420	chr1:151565420:T:C	1.1954e-05	-0.638155	-4.15888e-10	2.53664e-05	-0.723724	-4.15888e-10	8.639e-05	-0.700641	-4.15888e-10
151565936	chr1:151565936:G:A	7.86788e-06	-1.09731e-10	-1.05643	1.51673e-05	-1.09731e-10	-1.23801	5.46899e-05	-1.09731e-10	-1.15784
151566405	chr1:151566405:A:G	6.10933e-06	-1.09731e-10	-1.30941	1.41999e-05	-1.09731e-10	-1.30392	5.00788e-05	-1.09731e-10	-1.24592
151566689	chr1:151566689:A:G	5.31648e-06	-1.44841	-4.15888e-10	1.15397e-05	-1.51135	-4.15888e-10	3.85186e-05	-1.50837	-4.15888e-10
151566817	chr1:151566817:T:C	7.29963e-06	-1.55737	0.425974	4.45719e-05	-1.55672	1.39667	8.04293e-05	-1.47045	0.698319
151567004	chr1:151567004:G:A	2.21261e-05	-1.09731e-10	-0.0224659	2.9925e-05	-1.09731e-10	-0.558455	0.000126729	-1.09731e-10	-0.317461
151567576	chr1:151567576:C:T	1.31159e-06	-1.54778	-1.3002	3.25586e-06	-1.5105	-1.26619	1.01165e-05	-1.55927	-1.28607
151567620	chr1:151567620:G:A	2.76419e-06	-1.40654	-0.695932	1.62368e-05	-1.45782	0.287954	4.50561e-05	-1.13047	-0.221136
151567748	chr1:151567748:G:A	4.96569e-06	-1.51667	-4.15888e-10	1.12613e-05	-1.53578	-4.15888e-10	3.86118e-05	-1.50596	-4.15888e-10
151567897	chr1:151567897:C:T	1.89334e-06	-1.49893	-0.981956	1.14948e-05	-1.53302	0.0177601	2.6469e-05	-1.30271	-0.580829
151568666	chr1:151568666:C:G	5.40547e-06	-1.09731e-10	-1.43181	1.35579e-05	-1.09731e-10	-1.35018	4.25371e-05	-1.09731e-10	-1.40914
151569012	chr1:151569012:T:C	5.39381e-06	-1.09731e-10	-1.43397	1.86702e-05	-1.09731e-10	-1.03022	4.82174e-05	-1.09731e-10	-1.28379
151569050	chr1:151569050:G:A	2.57206e-05	-1.09731e-10	0.128068	3.47047e-05	-1.09731e-10	-0.410275	0.000146401	-1.09731e-10	-0.173164
151569239	chr1:151569239:G:T	2.87877e-06	-1.45908	-0.602779	3.0645e-05	-1.50717	0.972488	5.12751e-05	-1.22711	0.00480117
151569464	chr1:151569464:G:A	7.14828e-06	-1.09731e-10	-1.15235	1.48376e-05	-1.09731e-10	-1.25998	5.53152e-05	-1.09731e-10	-1.14647
151569700	chr1:151569700:C:T	7.59682e-06	-1.09149	-4.15888e-10	1.75858e-05	-1.09006	-4.15888e-10	6.13364e-05	-1.04314	-4.15888e-10
151570084	chr1:151570084:G:A	5.68127e-06	-1.09731e-10	-1.38205	1.40767e-05	-1.09731e-10	-1.31263	4.61989e-05	-1.09731e-10	-1.32656
151570150	chr1:151570150:T:C	5.34168e-06	-1.32646	-0.117224	4.01177e-05	-1.40069	1.13536	0.000105273	-0.984846	0.481886
151570676	chr1:151570676:A:G	1.20235e-05	-1.09731e-10	-0.632359	3.7635e-05	-1.09731e-10	-0.329215	0.000103952	-1.09731e-10	-0.515582
151570827	chr1:151570827:C:T	1.85998e-05	-0.196073	-4.15888e-10	3.65799e-05	-0.357651	-4.15888e-10	0.000114276	-0.420901	-4.15888e-10
151570971	chr1:151570971:T:C	5.44339e-06	-1.09731e-10	-1.42482	2.33753e-05	-1.09731e-10	-0.80547	5.33488e-05	-1.09731e-10	-1.18266
151571619	chr1:151571619:A:G	6.01116e-06	-1.09731e-10	-1.32561	1.36556e-05	-1.09731e-10	-1.343	4.73368e-05	-1.09731e-10	-1.30223
151572020	chr1:151572020:G:A	1.55369e-06	-1.29296	-1.38563	4.14833e-06	-1.25022	-1.28422	2.16614e-05	-0.749395	-1.33458
151572257	chr1:151572257:C:T	5.84505e-06	-1.09731e-10	-1.35363	1.48929e-05	-1.09731e-10	-1.25626	4.69544e-05	-1.09731e-10	-1.31034
151572429	chr1:151572429:T:C	1.13061e-05	-1.09731e-10	-0.69388	3.4991e-05	-1.09731e-10	-0.402058	9.73138e-05	-1.09731e-10	-0.581573
151573103	chr1:151573103:A:G	5.455e-06	-1.09731e-10	-1.42269	1.41347e-05	-1.09731e-10	-1.30852	4.34528e-05	-1.09731e-10	-1.38784
151573207	chr1:151573207:G:A	1.35364e-05	-1.09731e-10	-0.513842	3.89996e-05	-1.09731e-10	-0.293599	0.000113129	-1.09731e-10	-0.430982
151573668	chr1:151573668:C:T	5.41808e-06	-1.09731e-10	-1.42948	2.22259e-05	-1.09731e-10	-0.855891	5.18249e-05	-1.09731e-10	-1.21164
151573802	chr1:151573802:C:T	7.08679e-06	-1.09731e-10	-1.16099	1.61502e-05	-1.09731e-10	-1.17522	5.02696e-05	-1.09731e-10	-1.24211
151573858	chr1:151573858:G:A	6.08503e-06	-1.31339	-4.15888e-10	1.22712e-05	-1.4499	-4.15888e-10	4.39403e-05	-1.37668	-4.15888e-10
151573960	chr1:151573960:G:A	2.68659e-06	-0.999491	-1.13146	7.05336e-06	-1.1985	-0.805144	2.29629e-05	-1.0272	-0.998431
151573968	chr1:151573968:G:A	4.50077e-06	-1.55664	-0.0583329	2.25069e-05	-1.55964	0.716306	4.55366e-05	-1.45679	0.115791
151574059	chr1:151574059:G:C	5.56448e-06	-1.09731e-10	-1.40282	1.40077e-05	-1.09731e-10	-1.31754	4.41288e-05	-1.09731e-10	-1.3724
151574455	chr1:151574455:A:G	1.61694e-06	-1.45343	-1.18525	3.14711e-06	-1.43041	-1.38025	1.61699e-05	-1.06559	-1.31077
151574584	chr1:151574584:G:C	7.50085e-06	-1.09731e-10	-1.10421	1.53761e-05	-1.09731e-10	-1.22434	5.79513e-05	-1.09731e-10	-1.09991
151574777	chr1:151574777:C:T	3.20965e-06	-1.3599	-0.593163	7.45029e-06	-1.48615	-0.462749	2.9897e-05	-1.31646	-0.445292
151575128	chr1:151575128:C:T	5.45976e-06	-1.09731e-10	-1.42182	1.31623e-05	-1.09731e-10	-1.3798	4.33691e-05	-1.09731e-10	-1.38977
151575161	chr1:151575161:G:A	6.99285e-06	-1.09731e-10	-1.17434	1.98416e-05	-1.09731e-10	-0.969368	5.85808e-05	-1.09731e-10	-1.08911
151575339	chr1:151575339:T:C	5.58329e-06	-1.09731e-10	-1.39945	1.28554e-05	-1.09731e-10	-1.40339	4.20645e-05	-1.09731e-10	-1.42031
151575659	chr1:151575659:G:A	5.45399e-06	-1.09731e-10	-1.42288	1.4051e-05	-1.09731e-10	-1.31445	4.38861e-05	-1.09731e-10	-1.37792
151575819	chr1:151575819:T:C	7.77534e-06	-1.09731e-10	-1.06827	1.79337e-05	-1.09731e-10	-1.07047	5.94992e-05	-1.09731e-10	-1.07355
151576189	chr1:151576189:C:T	5.40163e-06	-1.09731e-10	-1.43252	1.24813e-05	-1.09731e-10	-1.43292	4.19486e-05	-1.09731e-10	-1.42307
151576579	chr1:151576579:T:A	1.79782e-06	-1.4127	-1.11995	3.39918e-06	-1.38638	-1.34723	1.84383e-05	-0.982331	-1.26275
151576701	chr1:151576701:C:T	2.17887e-05	-1.09731e-10	-0.0378337	5.69904e-05	-1.09731e-10	0.0857336	0.000171009	-1.09731e-10	-0.017796
151576837	chr1:151576837:T:C	1.78623e-06	-1.42327	-1.11585	3.36454e-06	-1.39795	-1.34591	1.81031e-05	-1.00273	-1.2607
151577045	chr1:151577045:A:T	1.62756e-06	-1.29291	-1.33924	3.82703e-06	-1.28602	-1.32904	1.14813e-05	-1.37258	-1.34622
151577053	chr1:151577053:C:T	5.57243e-06	-1.09731e-10	-1.40139	2.36841e-05	-1.09731e-10	-0.792344	5.64543e-05	-1.09731e-10	-1.12608
151577066	chr1:151577066:C:A	1.85564e-06	-1.50412	-0.996873	5.39657e-06	-1.5396	-0.731786	1.82382e-05	-1.30417	-0.951825
151577220	chr1:151577220:C:T	5.46204e-06	-1.09731e-10	-1.4214	1.41667e-05	-1.09731e-10	-1.30626	4.35136e-05	-1.09731e-10	-1.38644
151577431	chr1:151577431:A:C	5.9281e-06	-1.09731e-10	-1.33952	1.36808e-05	-1.09731e-10	-1.34115	4.72543e-05	-1.09731e-10	-1.30397
151577450	chr1:151577450:A:T	5.74393e-06	-1.09731e-10	-1.37108	1.51123e-05	-1.09731e-10	-1.24164	4.65012e-05	-1.09731e-10	-1.32004
151577753	chr1:151577753:C:T	1.88135e-06	-1.50951	-0.977718	5.49783e-06	-1.54271	-0.71009	1.83631e-05	-1.31561	-0.933558
151577912	chr1:151577912:G:T	1.79297e-06	-1.50382	-1.03153	5.1647e-06	-1.53929	-0.776009	1.75869e-05	-1.30344	-0.988922
151578197	chr1:151578197:G:A	1.94773e-06	-1.4992	-0.953359	5.70746e-06	-1.5363	-0.679074	1.9261e-05	-1.29378	-0.907653
151578602	chr1:151578602:A:G	1.80504e-06	-1.21933	-1.30932	4.76101e-06	-1.19517	-1.20152	2.01453e-05	-0.926818	-1.22973
151578789	chr1:151578789:A:G	5.43029e-06	-1.09731e-10	-1.42723	1.38896e-05	-1.09731e-10	-1.32601	4.30175e-05	-1.09731e-10	-1.39791
151578844	chr1:151578844:G:A	1.83616e-06	-1.50655	-1.005	5.32744e-06	-1.54095	-0.743333	1.79818e-05	-1.30922	-0.960937
151579806	chr1:151579806:A:T	5.39775e-06	-1.09731e-10	-1.43324	1.3438e-05	-1.09731e-10	-1.35906	4.22842e-05	-1.09731e-10	-1.4151
151579825	chr1:151579825:TG:T	1.92473e-06	-1.49465	-0.969789	5.60669e-06	-1.53339	-0.699802	1.91157e-05	-1.28428	-0.92472
151579896	chr1:151579896:T:A	3.63448e-06	-1.39107	-0.437683	9.80327e-06	-1.50574	-0.168691	3.57879e-05	-1.35292	-0.228981
151580233	chr1:151580233:G:C	5.44721e-06	-1.09731e-10	-1.42412	2.34047e-05	-1.09731e-10	-0.804214	5.35325e-05	-1.09731e-10	-1.17922
151580776	chr1:151580776:A:G	5.67781e-06	-1.09731e-10	-1.38266	1.28114e-05	-1.09731e-10	-1.40681	4.38845e-05	-1.09731e-10	-1.37795
151580788	chr1:151580788:A:T	5.94924e-06	-1.09731e-10	-1.33596	1.37471e-05	-1.09731e-10	-1.33632	4.74927e-05	-1.09731e-10	-1.29894
151581199	chr1:151581199:G:T	1.84563e-06	-1.28088	-1.22553	4.06032e-06	-1.27332	-1.28257	1.26168e-05	-1.35696	-1.26753
151581936	chr1:151581936:C:T	5.68335e-06	-1.09731e-10	-1.38168	1.54649e-05	-1.09731e-10	-1.21857	4.64321e-05	-1.09731e-10	-1.32152
151581956	chr1:151581956:A:G	6.15294e-06	-1.09731e-10	-1.30229	1.30895e-05	-1.09731e-10	-1.38534	4.57442e-05	-1.09731e-10	-1.33645
151582027	chr1:151582027:T:C	1.60488e-06	-1.47642	-1.16976	4.40288e-06	-1.52229	-0.952597	1.59415e-05	-1.25513	-1.13546
151582040	chr1:151582040:G:A	5.43322e-06	-1.09731e-10	-1.42669	1.26592e-05	-1.09731e-10	-1.41876	4.25225e-05	-1.09731e-10	-1.40948
151582249	chr1:151582249:C:T	8.70263e-06	-1.09731e-10	-0.955599	2.22944e-05	-1.09731e-10	-0.852816	7.21061e-05	-1.09731e-10	-0.881375
151582775	chr1:151582775:T:C	5.40561e-06	-1.09731e-10	-1.43179	1.24891e-05	-1.09731e-10	-1.4323	4.18324e-05	-1.09731e-10	-1.42584
151583225	chr1:151583225:C:T	2.13039e-06	-1.20964	-1.15328	5.55068e-06	-1.31419	-0.929036	2.35726e-05	-0.885667	-1.11376
151583228	chr1:151583228:C:G	7.1461e-06	-1.09731e-10	-1.15266	2.46895e-05	-1.09731e-10	-0.75077	6.32114e-05	-1.09731e-10	-1.01303
151583265	chr1:151583265:A:G	1.98872e-06	-1.11544	-1.31629	5.36608e-06	-1.24487	-1.03218	3.00705e-05	-0.612146	-1.14382
151583534	chr1:151583534:A:C	5.405e-06	-1.09731e-10	-1.4319	1.24879e-05	-1.09731e-10	-1.43239	4.18234e-05	-1.09731e-10	-1.42606
151583550	chr1:151583550:G:A	5.80607e-06	-1.09731e-10	-1.36032	1.50885e-05	-1.09731e-10	-1.24322	4.6649e-05	-1.09731e-10	-1.31686
151583582	chr1:151583582:G:T	5.68736e-06	-1.09731e-10	-1.38098	1.54871e-05	-1.09731e-10	-1.21714	4.64795e-05	-1.09731e-10	-1.3205
151584030	chr1:151584030:A:G	1.36449e-06	-1.38725	-1.42119	3.21397e-06	-1.37084	-1.41881	9.8118e-06	-1.45143	-1.42449
151584176	chr1:151584176:T:C	1.49439e-06	-1.29854	-1.41896	3.52662e-06	-1.28096	-1.41585	1.05851e-05	-1.37779	-1.42227
151584362	chr1:151584362:G:C	5.45932e-06	-1.09731e-10	-1.4219	2.35778e-05	-1.09731e-10	-0.796842	5.40414e-05	-1.09731e-10	-1.16976
151584504	chr1:151584504:C:T	1.46417e-06	-1.32295	-1.41498	3.45424e-06	-1.30574	-1.41181	1.04116e-05	-1.39775	-1.41884
151584505	chr1:151584505:G:A	6.01201e-06	-1.32546	-4.15888e-10	1.50538e-05	-1.24552	-4.15888e-10	4.78262e-05	-1.29194	-4.15888e-10
151584686	chr1:151584686:CAG:C	5.39318e-06	-1.09731e-10	-1.43409	1.30246e-05	-1.09731e-10	-1.39031	4.17011e-05	-1.09731e-10	-1.42899
151584782	chr1:151584782:A:G	1.44464e-06	-1.47348	-1.27788	3.59274e-06	-1.51423	-1.16401	1.39211e-05	-1.25563	-1.27047
151584845	chr1:151584845:GC:G	1.61538e-06	-1.44408	-1.19558	4.34107e-06	-1.49388	-0.995145	1.62833e-05	-1.204	-1.16538
151585021	chr1:151585021:C:T	2.0343e-06	-1.42951	-0.979561	5.82284e-06	-1.48339	-0.711966	2.10351e-05	-1.1799	-0.933422
151585541	chr1:151585541:A:G	1.34667e-06	-1.42337	-1.39822	2.94027e-06	-1.46978	-1.40887	1.31921e-05	-1.16474	-1.41515
151585787	chr1:151585787:A:G	1.40488e-06	-1.40807	-1.37121	3.20722e-06	-1.46139	-1.33036	1.39956e-05	-1.14019	-1.38058
151586040	chr1:151586040:AAT:A	1.92405e-05	-0.162207	-4.15888e-10	4.94069e-05	-0.0570603	-4.15888e-10	0.000131163	-0.283072	-4.15888e-10
151586733	chr1:151586733:A:G	1.51554e-06	-1.26966	-1.43379	3.58715e-06	-1.24743	-1.43236	1.07108e-05	-1.35418	-1.43409
151586750	chr1:151586750:G:A	5.61986e-06	-1.09731e-10	-1.39292	1.32015e-05	-1.09731e-10	-1.37682	4.47016e-05	-1.09731e-10	-1.35951
151586971	chr1:151586971:G:C	2.5654e-06	-1.40211	-0.775001	9.58559e-06	-1.4681	-0.228784	2.88182e-05	-1.13738	-0.661129
151587081	chr1:151587081:G:A	6.96834e-06	-1.09731e-10	-1.17785	1.61837e-05	-1.09731e-10	-1.17315	5.34005e-05	-1.09731e-10	-1.18169
151587122	chr1:151587122:C:T	3.60999e-06	-1.32279	-0.51273	1.40864e-05	-1.39668	0.0847443	4.31488e-05	-1.0032	-0.39166
151587791	chr1:151587791:GTC:G	6.16572e-06	-1.09731e-10	-1.30022	1.46449e-05	-1.09731e-10	-1.27306	4.97844e-05	-1.09731e-10	-1.25181
151588206	chr1:151588206:T:C	1.52336e-06	-1.30809	-1.39021	4.07325e-06	-1.41223	-1.14048	1.92405e-05	-0.914978	-1.28752
151588246	chr1:151588246:T:C	5.60374e-06	-1.09731e-10	-1.39579	1.25947e-05	-1.09731e-10	-1.42387	4.22541e-05	-1.09731e-10	-1.41581
151588818	chr1:151588818:G:A	5.40804e-06	-1.09731e-10	-1.43134	1.75735e-05	-1.09731e-10	-1.09076	4.61625e-05	-1.09731e-10	-1.32735
151589778	chr1:151589778:A:G	1.43595e-06	-1.32437	-1.43302	3.39311e-06	-1.30469	-1.43071	1.02355e-05	-1.40004	-1.43361
151590051	chr1:151590051:G:A	4.75877e-06	-1.55923	-4.15888e-10	1.09952e-05	-1.55969	-4.15888e-10	3.67377e-05	-1.55571	-4.15888e-10
151590593	chr1:151590593:C:T	2.17008e-06	-1.03565	-1.30881	6.42139e-06	-1.14862	-0.948898	2.6394e-05	-0.707147	-1.17923
151591521	chr1:151591521:A:G	5.41989e-06	-1.09731e-10	-1.42915	1.24789e-05	-1.09731e-10	-1.43311	4.15161e-05	-1.09731e-10	-1.43343
151592241	chr1:151592241:C:T	3.68908e-06	-0.609541	-1.20431	8.72888e-06	-0.74229	-1.04822	2.3375e-05	-0.822184	-1.18566
151592311	chr1:151592311:G:A	5.44764e-06	-1.09731e-10	-1.42404	2.09299e-05	-1.09731e-10	-0.915969	5.18066e-05	-1.09731e-10	-1.212
151592610	chr1:151592610:G:A	9.81691e-06	-1.09731e-10	-0.835118	3.81098e-05	-1.09731e-10	-0.316677	9.19321e-05	-1.09731e-10	-0.638463
151592853	chr1:151592853:A:G	5.79342e-06	-1.09731e-10	-1.3625	1.27415e-05	-1.09731e-10	-1.41229	4.47823e-05	-1.09731e-10	-1.3577
151593017	chr1:151593017:T:A	5.40776e-06	-1.09731e-10	-1.43139	1.24695e-05	-1.09731e-10	-1.43387	4.1564e-05	-1.09731e-10	-1.43228
151593687	chr1:151593687:A:G	6.8363e-06	-1.09731e-10	-1.19698	1.66402e-05	-1.09731e-10	-1.14533	5.81922e-05	-1.09731e-10	-1.09576
151594606	chr1:151594606:G:A	6.53424e-05	-1.09731e-10	1.06042	0.000170587	-1.09731e-10	1.18209	0.000542263	-1.09731e-10	1.13624
151594892	chr1:151594892:C:A	6.34773e-06	-1.09731e-10	-1.27113	1.71468e-05	-1.09731e-10	-1.11534	5.18382e-05	-1.09731e-10	-1.21139
151595383	chr1:151595383:C:T	1.38642e-06	-1.44812	-1.34438	3.00425e-06	-1.42346	-1.43366	1.4369e-05	-1.08092	-1.41352
151595670	chr1:151595670:G:A	1.3135e-06	-1.41458	-1.43195	3.41315e-06	-1.39499	-1.33453	1.52229e-05	-1.02005	-1.41667
151595795	chr1:151595795:G:A	5.74165e-06	-1.09731e-10	-1.37148	1.27553e-05	-1.09731e-10	-1.4112	4.29414e-05	-1.09731e-10	-1.39968
151595958	chr1:151595958:G:A	5.49712e-05	-1.09731e-10	0.887585	0.000142937	-1.09731e-10	1.00526	0.000447625	-1.09731e-10	0.944443
151596128	chr1:151596128:G:A	4.51201e-06	-1.39957	-0.212911	2.30828e-05	-1.45551	0.637451	5.85673e-05	-1.12207	0.0327379
151596405	chr1:151596405:C:T	5.58429e-06	-1.09731e-10	-1.39927	1.25607e-05	-1.09731e-10	-1.42658	4.21051e-05	-1.09731e-10	-1.41934
151596602	chr1:151596602:C:T	2.02869e-06	-1.34762	-1.06421	5.12967e-06	-1.47681	-0.845294	1.77606e-05	-1.29267	-0.989858
151597027	chr1:151597027:A:G	9.53981e-06	-1.09731e-10	-0.863751	2.2063e-05	-1.09731e-10	-0.863248	8.27782e-05	-1.09731e-10	-0.743348
151597624	chr1:151597624:G:A	2.38438e-05	-1.09731e-10	0.052299	3.13716e-05	-1.09731e-10	-0.511246	0.000134061	-1.09731e-10	-0.26122
151597765	chr1:151597765:A:G	1.431e-06	-1.4573	-1.30354	3.0007e-06	-1.43291	-1.4254	1.44181e-05	-1.10217	-1.38886
151597784	chr1:151597784:C:T	5.5435e-06	-1.09731e-10	-1.4066	1.25198e-05	-1.09731e-10	-1.42984	4.19095e-05	-1.09731e-10	-1.424
151598306	chr1:151598306:T:C	1.44389e-06	-1.4362	-1.31568	3.05679e-06	-1.40993	-1.42986	1.48984e-05	-1.05922	-1.39904
151598571	chr1:151598571:T:C	2.03833e-06	-1.34438	-1.06272	5.16112e-06	-1.4746	-0.841392	1.78805e-05	-1.28894	-0.986868
151598593	chr1:151598593:T:C	9.58794e-06	-1.09731e-10	-0.858718	2.51844e-05	-1.09731e-10	-0.730924	7.16993e-05	-1.09731e-10	-0.887032
151598853	chr1:151598853:A:G	5.39685e-06	-1.09731e-10	-1.43341	1.26542e-05	-1.09731e-10	-1.41916	4.15436e-05	-1.09731e-10	-1.43277
151600003	chr1:151600003:A:G	1.25635e-05	-1.09731e-10	-0.588429	2.80662e-05	-1.09731e-10	-0.622583	9.4568e-05	-1.09731e-10	-0.610194
151601819	chr1:151601819:G:A	5.19963e-06	-1.47064	-4.15888e-10	1.31558e-05	-1.38029	-4.15888e-10	3.72646e-05	-1.54147	-4.15888e-10
151601855	chr1:151601855:A:G	5.42631e-06	-1.09731e-10	-1.42796	1.42954e-05	-1.09731e-10	-1.29721	4.32233e-05	-1.09731e-10	-1.39313
151602411	chr1:151602411:T:C	5.6871e-06	-1.09731e-10	-1.38102	1.42536e-05	-1.09731e-10	-1.30014	4.38863e-05	-1.09731e-10	-1.37791
151603034	chr1:151603034:C:T	9.81363e-06	-0.835452	-4.15888e-10	2.347e-05	-0.801426	-4.15888e-10	6.05586e-05	-1.0559	-4.15888e-10
151603280	chr1:151603280:G:A	1.4418e-06	-1.53206	-1.22127	4.34361e-06	-1.55482	-0.933628	1.49474e-05	-1.28585	-1.16913
151603749	chr1:151603749:T:A	2.01663e-06	-1.25812	-1.15967	4.45564e-06	-1.23945	-1.22353	1.36834e-05	-1.33693	-1.2064
151603813	chr1:151603813:T:C	1.52494e-06	-1.39932	-1.29795	3.19316e-06	-1.37016	-1.42598	1.61651e-05	-0.988008	-1.38865
151603856	chr1:151603856:A:C	6.43074e-06	-1.09731e-10	-1.25813	1.72025e-05	-1.09731e-10	-1.1121	5.22035e-05	-1.09731e-10	-1.20436
151603868	chr1:151603868:G:A	5.46336e-06	-1.09731e-10	-1.42116	1.25657e-05	-1.09731e-10	-1.42618	4.1542e-05	-1.09731e-10	-1.43281
151604000	chr1:151604000:A:G	1.73315e-06	-1.17104	-1.39824	4.1314e-06	-1.15546	-1.38307	1.21408e-05	-1.26184	-1.4011
151604319	chr1:151604319:C:T	6.43899e-06	-1.09731e-10	-1.25685	1.72319e-05	-1.09731e-10	-1.11039	5.22803e-05	-1.09731e-10	-1.20289
151604807	chr1:151604807:C:T	1.37547e-06	-1.54728	-1.25314	4.13035e-06	-1.55986	-0.978926	1.36746e-05	-1.34085	-1.20312
151604961	chr1:151604961:A:T	5.44669e-06	-1.09731e-10	-1.42422	1.45265e-05	-1.09731e-10	-1.28117	4.36131e-05	-1.09731e-10	-1.38416
151604995	chr1:151604995:C:T	5.48894e-06	-1.09731e-10	-1.41649	2.19788e-05	-1.09731e-10	-0.867069	5.34919e-05	-1.09731e-10	-1.17998
151605106	chr1:151605106:G:C	5.41082e-06	-1.09731e-10	-1.43082	1.25916e-05	-1.09731e-10	-1.42412	4.15086e-05	-1.09731e-10	-1.43361
151605235	chr1:151605235:G:A	9.14697e-06	-1.09731e-10	-0.905801	2.52838e-05	-1.09731e-10	-0.726985	7.50816e-05	-1.09731e-10	-0.840938
151605237	chr1:151605237:A:C	9.17847e-06	-1.09731e-10	-0.902363	2.53859e-05	-1.09731e-10	-0.722956	7.5357e-05	-1.09731e-10	-0.837277
151605724	chr1:151605724:A:G	1.99797e-05	-1.09731e-10	-0.124507	6.39933e-05	-1.09731e-10	0.201629	0.000175155	-1.09731e-10	0.00615839
151607186	chr1:151607186:C:A	2.01092e-06	-1.39457	-1.02606	6.98146e-06	-1.51003	-0.503857	1.95084e-05	-1.34649	-0.84218
151608244	chr1:151608244:C:T	1.34043e-06	-1.54953	-1.2767	4.01171e-06	-1.56011	-1.00783	1.32331e-05	-1.34766	-1.22913
151608532	chr1:151608532:G:A	5.53963e-06	-1.4073	-4.15888e-10	1.20981e-05	-1.4641	-4.15888e-10	4.31439e-05	-1.39497	-4.15888e-10
151608783	chr1:151608783:T:C	5.63957e-06	-1.09731e-10	-1.38942	1.24727e-05	-1.09731e-10	-1.4336	4.19957e-05	-1.09731e-10	-1.42195
151609136	chr1:151609136:T:C	1.8941e-06	-1.38942	-1.09106	4.84872e-06	-1.49886	-0.87958	1.64986e-05	-1.33733	-1.01891
151609141	chr1:151609141:T:C	5.9456e-06	-1.09731e-10	-1.33657	1.29698e-05	-1.09731e-10	-1.39452	4.39652e-05	-1.09731e-10	-1.37611
151609406	chr1:151609406:C:T	3.3753e-05	-1.09731e-10	0.399845	4.27564e-05	-1.09731e-10	-0.20163	0.000185078	-1.09731e-10	0.0612651
151610398	chr1:151610398:C:G	5.39481e-06	-1.09731e-10	-1.43379	1.29084e-05	-1.09731e-10	-1.39927	4.15981e-05	-1.09731e-10	-1.43146
151610845	chr1:151610845:C:G	1.83132e-05	-1.09731e-10	-0.211604	4.56115e-05	-1.09731e-10	-0.136989	0.000147918	-1.09731e-10	-0.162856
151610923	chr1:151610923:C:T	1.04048e-05	-1.09731e-10	-0.776953	2.38112e-05	-1.09731e-10	-0.786994	7.61302e-05	-1.09731e-10	-0.827069
151611143	chr1:151611143:G:C	9.77079e-06	-1.09731e-10	-0.839826	2.25597e-05	-1.09731e-10	-0.840983	7.21684e-05	-1.09731e-10	-0.880512
151612002	chr1:151612002:C:T	6.26904e-06	-1.09731e-10	-1.2836	1.26918e-05	-1.09731e-10	-1.41619	4.53959e-05	-1.09731e-10	-1.34409
151612981	chr1:151612981:C:G	5.40014e-06	-1.09731e-10	-1.4328	1.25103e-05	-1.09731e-10	-1.4306	4.14869e-05	-1.09731e-10	-1.43414
151613097	chr1:151613097:C:T	1.52458e-05	-0.394918	-4.15888e-10	3.88144e-05	-0.298357	-4.15888e-10	0.000104954	-0.505996	-4.15888e-10
151613332	chr1:151613332:C:T	5.52821e-06	-1.09731e-10	-1.40936	1.46539e-05	-1.09731e-10	-1.27244	4.37876e-05	-1.09731e-10	-1.38016
151613742	chr1:151613742:C:T	4.902e-06	-1.52958	-4.15888e-10	1.12597e-05	-1.53592	-4.15888e-10	3.845e-05	-1.51015	-4.15888e-10
151613948	chr1:151613948:A:AATTTT	5.42973e-06	-1.09731e-10	-1.42733	1.25044e-05	-1.09731e-10	-1.43107	4.15317e-05	-1.09731e-10	-1.43306
151614064	chr1:151614064:T:C	5.49386e-06	-1.09731e-10	-1.41559	1.44094e-05	-1.09731e-10	-1.28927	4.3359e-05	-1.09731e-10	-1.39
151614709	chr1:151614709:T:G	5.64795e-06	-1.38793	-4.15888e-10	1.18885e-05	-1.48158	-4.15888e-10	4.43943e-05	-1.3664	-4.15888e-10
151614760	chr1:151614760:T:A	5.31935e-06	-1.44787	-4.15888e-10	1.23985e-05	-1.43958	-4.15888e-10	4.02115e-05	-1.46536	-4.15888e-10
151615328	chr1:151615328:A:AC	4.80157e-06	-1.55028	-4.15888e-10	1.10148e-05	-1.55791	-4.15888e-10	3.71774e-05	-1.54381	-4.15888e-10
151615803	chr1:151615803:T:A	5.62041e-06	-1.09731e-10	-1.39282	1.3765e-05	-1.09731e-10	-1.33502	4.32417e-05	-1.09731e-10	-1.39271
151616259	chr1:151616259:G:A	2.40275e-06	-1.34781	-0.894801	1.46065e-05	-1.23204	-0.0436436	2.183e-05	-1.36143	-0.714797
151616339	chr1:151616339:A:G	4.40392e-06	-0.54928	-1.08745	1.11716e-05	-0.528079	-1.0157	4.0159e-05	-0.523504	-0.943163
151616657	chr1:151616657:G:A	5.43055e-06	-1.09731e-10	-1.42718	1.26702e-05	-1.09731e-10	-1.41789	4.14883e-05	-1.09731e-10	-1.4341
151616678	chr1:151616678:A:G	5.33168e-05	-1.09731e-10	0.857028	0.000146986	-1.09731e-10	1.03319	0.000457206	-1.09731e-10	0.96562
151616938	chr1:151616938:C:T	9.18899e-06	-1.09731e-10	-0.901218	1.98798e-05	-1.09731e-10	-0.967448	6.67325e-05	-1.09731e-10	-0.958821
151617219	chr1:151617219:C:A	9.75411e-06	-1.09731e-10	-0.841535	2.1023e-05	-1.09731e-10	-0.91153	7.06046e-05	-1.09731e-10	-0.902419
151617803	chr1:151617803:T:C	5.39787e-06	-1.09731e-10	-1.43322	1.25183e-05	-1.09731e-10	-1.42996	4.14878e-05	-1.09731e-10	-1.43411
151617834	chr1:151617834:G:A	5.69342e-06	-1.09731e-10	-1.37991	1.30584e-05	-1.09731e-10	-1.38772	4.42971e-05	-1.09731e-10	-1.36859
151617887	chr1:151617887:T:G	5.43312e-06	-1.09731e-10	-1.42671	1.27437e-05	-1.09731e-10	-1.41211	4.1491e-05	-1.09731e-10	-1.43404
151617889	chr1:151617889:T:G	3.6236e-05	-1.09731e-10	0.470828	0.000117517	-1.09731e-10	0.809434	0.000330849	-1.09731e-10	0.642149
151617967	chr1:151617967:C:G	9.05617e-06	-1.09731e-10	-0.915777	1.70538e-05	-1.09731e-10	-1.12078	6.32348e-05	-1.09731e-10	-1.01266
151618258	chr1:151618258:A:G	1.8299e-05	-1.09731e-10	-0.212376	8.30814e-05	-1.09731e-10	0.462671	0.000188161	-1.09731e-10	0.0777838
151618473	chr1:151618473:CT:C	1.15956e-05	-1.09731e-10	-0.668598	2.08692e-05	-1.09731e-10	-0.918873	7.93109e-05	-1.09731e-10	-0.786138
151619158	chr1:151619158:T:A	5.7032e-06	-1.09731e-10	-1.3782	2.65661e-05	-1.09731e-10	-0.677512	5.9613e-05	-1.09731e-10	-1.07164
151619308	chr1:151619308:T:C	5.42971e-06	-1.09731e-10	-1.42734	1.25312e-05	-1.09731e-10	-1.42893	4.20501e-05	-1.09731e-10	-1.42065
151619626	chr1:151619626:A:G	1.10125e-05	-1.09731e-10	-0.720192	3.15958e-05	-1.09731e-10	-0.504126	9.2241e-05	-1.09731e-10	-0.635109
151620758	chr1:151620758:C:T	1.27091e-06	-1.45288	-1.42661	3.26459e-06	-1.34725	-1.42677	9.59765e-06	-1.46766	-1.43033
151620804	chr1:151620804:C:T	5.62633e-06	-1.09731e-10	-1.39177	2.50583e-05	-1.09731e-10	-0.735946	5.73259e-05	-1.09731e-10	-1.11076
151620983	chr1:151620983:C:T	2.11844e-06	-1.12794	-1.24061	4.40691e-06	-1.11783	-1.35615	1.43076e-05	-1.21396	-1.28477
151622335	chr1:151622335:A:T	5.4033e-06	-1.09731e-10	-1.43221	1.30528e-05	-1.09731e-10	-1.38814	4.2754e-05	-1.09731e-10	-1.40405
151622744	chr1:151622744:A:G	1.07727e-05	-1.09731e-10	-0.742204	2.55106e-05	-1.09731e-10	-0.718057	9.78854e-05	-1.09731e-10	-0.575716
151623155	chr1:151623155:T:A	1.92887e-06	-1.1889	-1.27339	4.05015e-06	-1.34063	-1.21776	1.48873e-05	-1.2321	-1.2269
151623224	chr1:151623224:T:C	6.24051e-06	-1.09731e-10	-1.28816	1.68284e-05	-1.09731e-10	-1.13408	5.37751e-05	-1.09731e-10	-1.1747
151623319	chr1:151623319:T:G	1.94645e-05	-1.09731e-10	-0.15063	8.98991e-05	-1.09731e-10	0.541538	0.000201704	-1.09731e-10	0.147289
151623430	chr1:151623430:G:A	2.546e-06	-0.998819	-1.18588	5.08802e-06	-0.9929	-1.33736	1.65918e-05	-1.09989	-1.25072
151623954	chr1:151623954:A:T	5.39303e-06	-1.09731e-10	-1.43412	1.27514e-05	-1.09731e-10	-1.41151	4.16092e-05	-1.09731e-10	-1.43119
151624219	chr1:151624219:G:C	6.0983e-06	-1.09731e-10	-1.31121	1.34199e-05	-1.09731e-10	-1.36041	4.52292e-05	-1.09731e-10	-1.34777
151624245	chr1:151624245:A:C	5.63677e-06	-1.09731e-10	-1.38991	1.24661e-05	-1.09731e-10	-1.43413	4.23993e-05	-1.09731e-10	-1.41238
151625003	chr1:151625003:T:C	8.59244e-06	-1.09731e-10	-0.968342	2.52927e-05	-1.09731e-10	-0.726634	7.19359e-05	-1.09731e-10	-0.883739
151625185	chr1:151625185:T:C	3.4449e-06	-0.497542	-1.38479	9.07294e-06	-0.444088	-1.30777	2.706e-05	-0.46347	-1.39799
151625279	chr1:151625279:G:GTA	1.03859e-05	-1.09731e-10	-0.778775	2.41942e-05	-1.09731e-10	-0.771038	7.66353e-05	-1.09731e-10	-0.820456
151625287	chr1:151625287:C:G	4.65445e-06	-0.473496	-1.1079	1.18196e-05	-0.451268	-1.03612	4.23828e-05	-0.445779	-0.966993
151625463	chr1:151625463:G:A	9.73835e-06	-1.09731e-10	-0.843152	2.09894e-05	-1.09731e-10	-0.913131	7.0493e-05	-1.09731e-10	-0.904
151626019	chr1:151626019:C:T	5.39303e-06	-1.09731e-10	-1.43412	1.25687e-05	-1.09731e-10	-1.42594	4.15256e-05	-1.09731e-10	-1.4332
151626277	chr1:151626277:TG:T	6.19275e-06	-1.09731e-10	-1.29584	1.28912e-05	-1.09731e-10	-1.4006	4.15763e-05	-1.09731e-10	-1.43198
151626485	chr1:151626485:G:A	5.43253e-06	-1.09731e-10	-1.42682	1.27639e-05	-1.09731e-10	-1.41053	4.18844e-05	-1.09731e-10	-1.4246
151626607	chr1:151626607:C:T	2.96903e-06	-1.03559	-0.995397	7.13839e-06	-1.07141	-0.920249	2.39114e-05	-1.01689	-0.968268
151626791	chr1:151626791:G:T	1.61948e-06	-1.27144	-1.36568	4.861e-06	-1.11755	-1.25836	1.17593e-05	-1.32044	-1.37442
151627568	chr1:151627568:G:T	4.90259e-06	-1.52946	-4.15888e-10	1.11066e-05	-1.54961	-4.15888e-10	3.82813e-05	-1.51455	-4.15888e-10
151627643	chr1:151627643:G:A	1.01676e-05	-1.09731e-10	-0.800016	2.87086e-05	-1.09731e-10	-0.599953	8.96462e-05	-1.09731e-10	-0.663642
151627719	chr1:151627719:C:T	9.75128e-06	-1.09731e-10	-0.841825	2.10176e-05	-1.09731e-10	-0.91179	7.05865e-05	-1.09731e-10	-0.902675
151627741	chr1:151627741:TGTTCTATAAA:T	1.64996e-06	-1.25008	-1.3684	4.97351e-06	-1.09093	-1.2621	1.19592e-05	-1.30123	-1.37678
151628151	chr1:151628151:C:T	9.03591e-06	-1.09731e-10	-0.918017	1.96042e-05	-1.09731e-10	-0.981403	6.57215e-05	-1.09731e-10	-0.974088
151628302	chr1:151628302:C:T	5.65187e-06	-1.09731e-10	-1.38724	1.29653e-05	-1.09731e-10	-1.39487	4.39145e-05	-1.09731e-10	-1.37727
151628596	chr1:151628596:C:T	4.21041e-05	-1.09731e-10	0.620921	0.000139336	-1.09731e-10	0.979741	0.000389161	-1.09731e-10	0.804481
151628925	chr1:151628925:GTT:G	1.23434e-05	-1.09731e-10	-0.606104	2.10104e-05	-1.09731e-10	-0.91213	8.16712e-05	-1.09731e-10	-0.756812
151629083	chr1:151629083:CT:C	5.5979e-06	-1.09731e-10	-1.39683	2.61454e-05	-1.09731e-10	-0.693474	5.8195e-05	-1.09731e-10	-1.09571
151629402	chr1:151629402:C:T	9.44599e-06	-1.09731e-10	-0.873634	1.93996e-05	-1.09731e-10	-0.991899	6.94392e-05	-1.09731e-10	-0.919061
151629496	chr1:151629496:C:T	1.54964e-06	-1.46893	-1.21227	3.16729e-06	-1.47545	-1.32882	1.20283e-05	-1.42959	-1.24266
151630171	chr1:151630171:A:G	5.66131e-06	-1.09731e-10	-1.38557	1.39177e-05	-1.09731e-10	-1.32399	4.35499e-05	-1.09731e-10	-1.38561
151630276	chr1:151630276:A:T	5.55745e-06	-1.09731e-10	-1.40408	2.37187e-05	-1.09731e-10	-0.790884	5.52833e-05	-1.09731e-10	-1.14704
151630298	chr1:151630298:T:G	5.6288e-06	-1.09731e-10	-1.39133	2.68042e-05	-1.09731e-10	-0.668592	5.91791e-05	-1.09731e-10	-1.07894
151630371	chr1:151630371:A:G	8.83058e-06	-1.09731e-10	-0.941003	2.61709e-05	-1.09731e-10	-0.692502	7.41482e-05	-1.09731e-10	-0.853448
151630711	chr1:151630711:A:G	5.62466e-06	-1.09731e-10	-1.39206	1.37807e-05	-1.09731e-10	-1.33388	4.32718e-05	-1.09731e-10	-1.39201
151630761	chr1:151630761:C:T	3.08645e-06	-1.01816	-0.97404	7.4481e-06	-1.0542	-0.894988	2.49007e-05	-0.999121	-0.945497
151630784	chr1:151630784:A:G	5.6614e-06	-1.09731e-10	-1.38555	1.24671e-05	-1.09731e-10	-1.43406	4.25287e-05	-1.09731e-10	-1.40933
151630860	chr1:151630860:C:T	2.43138e-06	-1.48163	-0.749135	1.40028e-05	-1.43416	0.116268	2.03537e-05	-1.55857	-0.58768
151631136	chr1:151631136:A:G	5.87118e-06	-1.09731e-10	-1.34917	2.91192e-05	-1.09731e-10	-0.585753	6.37165e-05	-1.09731e-10	-1.00507
151631322	chr1:151631322:A:G	5.82718e-06	-1.09731e-10	-1.35669	1.41193e-05	-1.09731e-10	-1.30961	4.52317e-05	-1.09731e-10	-1.34772
151631343	chr1:151631343:G:T	2.049e-06	-1.20087	-1.201	4.1995e-06	-1.19177	-1.33041	1.38925e-05	-1.27858	-1.24958
151632024	chr1:151632024:A:G	3.00653e-06	-1.03537	-0.983068	7.243e-06	-1.07102	-0.906097	2.42275e-05	-1.01681	-0.955219
151632322	chr1:151632322:T:TTC	5.67081e-06	-1.09731e-10	-1.38389	2.5855e-05	-1.09731e-10	-0.704647	5.85659e-05	-1.09731e-10	-1.08936
151632411	chr1:151632411:T:C	5.39294e-06	-1.09731e-10	-1.43413	1.27743e-05	-1.09731e-10	-1.40971	4.16277e-05	-1.09731e-10	-1.43075
151633083	chr1:151633083:A:G	5.65182e-06	-1.09731e-10	-1.38725	1.29754e-05	-1.09731e-10	-1.39409	4.39399e-05	-1.09731e-10	-1.37669
151633215	chr1:151633215:A:G	1.01655e-05	-1.09731e-10	-0.80022	2.87054e-05	-1.09731e-10	-0.600064	8.96343e-05	-1.09731e-10	-0.663776
151633557	chr1:151633557:CCA:C	3.4073e-06	-0.491178	-1.40213	8.87583e-06	-0.436775	-1.33704	2.68287e-05	-0.457295	-1.41275
151633644	chr1:151633644:CA:C	1.67689e-06	-1.1755	-1.42678	3.96862e-06	-1.14962	-1.42912	1.18641e-05	-1.25375	-1.43225
151633901	chr1:151633901:T:A	5.81541e-06	-1.09731e-10	-1.35871	1.44832e-05	-1.09731e-10	-1.28416	4.47473e-05	-1.09731e-10	-1.35848
151633929	chr1:151633929:G:A	7.69793e-06	-1.09731e-10	-1.07827	2.25013e-05	-1.09731e-10	-0.843575	6.11332e-05	-1.09731e-10	-1.04646
151633966	chr1:151633966:A:G	5.42458e-06	-1.09731e-10	-1.42828	1.31579e-05	-1.09731e-10	-1.38013	4.22631e-05	-1.09731e-10	-1.4156
151633974	chr1:151633974:T:G	5.68237e-06	-1.09731e-10	-1.38186	1.46732e-05	-1.09731e-10	-1.27113	4.53036e-05	-1.09731e-10	-1.34613
151634435	chr1:151634435:A:G	5.40697e-06	-1.09731e-10	-1.43153	1.30078e-05	-1.09731e-10	-1.3916	4.19927e-05	-1.09731e-10	-1.42202
151634670	chr1:151634670:G:C	5.71058e-06	-1.09731e-10	-1.3769	2.83896e-05	-1.09731e-10	-0.611126	6.15764e-05	-1.09731e-10	-1.03923
151635721	chr1:151635721:A:G	7.83736e-06	-1.09731e-10	-1.06032	1.56317e-05	-1.09731e-10	-1.20785	5.64195e-05	-1.09731e-10	-1.1267
151636115	chr1:151636115:C:A	7.73045e-05	1.22853	-4.15888e-10	0.000208145	1.38109	-4.15888e-10	0.000567791	1.18224	-4.15888e-10
151636636	chr1:151636636:T:G	5.51264e-06	-1.09731e-10	-1.41218	1.29256e-05	-1.09731e-10	-1.39794	4.19473e-05	-1.09731e-10	-1.4231
151636716	chr1:151636716:CCTAGGGATATATA:C	5.40944e-06	-1.09731e-10	-1.43108	1.25093e-05	-1.09731e-10	-1.43067	4.15074e-05	-1.09731e-10	-1.43364
151637149	chr1:151637149:TC:T	2.39239e-06	-1.08696	-1.15997	5.66294e-06	-1.12341	-1.0998	1.90588e-05	-1.07037	-1.14161
151637281	chr1:151637281:C:T	1.00968e-05	-1.09731e-10	-0.807002	2.17001e-05	-1.09731e-10	-0.879832	7.32809e-05	-1.09731e-10	-0.865213
151637693	chr1:151637693:T:TG	1.1664e-05	-1.09731e-10	-0.662721	3.58041e-05	-1.09731e-10	-0.379087	9.96685e-05	-1.09731e-10	-0.557664
151637697	chr1:151637697:G:A	5.61411e-06	-1.09731e-10	-1.39394	1.35999e-05	-1.09731e-10	-1.34708	4.51302e-05	-1.09731e-10	-1.34996
151638413	chr1:151638413:GTCTC:G	8.388e-06	-0.992421	-4.15888e-10	1.93481e-05	-0.994554	-4.15888e-10	7.56253e-05	-0.833722	-4.15888e-10
151639472	chr1:151639472:G:C	3.05689e-06	-0.989358	-1.01247	7.34381e-06	-1.02673	-0.936567	2.46279e-05	-0.970281	-0.985353
151639525	chr1:151639525:A:T	9.73976e-06	-1.09731e-10	-0.843007	2.09647e-05	-1.09731e-10	-0.914309	7.04533e-05	-1.09731e-10	-0.904563
151639911	chr1:151639911:A:G	5.47308e-06	-1.09731e-10	-1.41938	1.40253e-05	-1.09731e-10	-1.31628	4.39874e-05	-1.09731e-10	-1.37561
151641013	chr1:151641013:CATT:C	5.4131e-06	-1.09731e-10	-1.4304	1.35308e-05	-1.09731e-10	-1.35218	4.29443e-05	-1.09731e-10	-1.39961
151641881	chr1:151641881:ATATC:A	6.06531e-06	-1.09731e-10	-1.31664	3.44276e-05	-1.09731e-10	-0.41829	7.08184e-05	-1.09731e-10	-0.899395
151642010	chr1:151642010:A:C	6.165e-06	-1.09731e-10	-1.30034	1.64976e-05	-1.09731e-10	-1.15393	5.02116e-05	-1.09731e-10	-1.24327
151642094	chr1:151642094:C:T	6.24231e-06	-1.09731e-10	-1.28787	1.26751e-05	-1.09731e-10	-1.41751	4.52657e-05	-1.09731e-10	-1.34696
151642095	chr1:151642095:G:A	5.75845e-06	-1.09731e-10	-1.36856	2.73431e-05	-1.09731e-10	-0.648684	6.09329e-05	-1.09731e-10	-1.04974
151642456	chr1:151642456:C:T	8.78439e-06	-1.09731e-10	-0.946248	2.60109e-05	-1.09731e-10	-0.698635	7.3734e-05	-1.09731e-10	-0.859049
151642481	chr1:151642481:T:G	9.74084e-06	-1.09731e-10	-0.842897	2.09969e-05	-1.09731e-10	-0.912773	7.05171e-05	-1.09731e-10	-0.903658
151642831	chr1:151642831:G:A	3.14208e-06	-1.02647	-0.947868	7.60869e-06	-1.06235	-0.865513	2.53675e-05	-1.0078	-0.918249
151642919	chr1:151642919:C:T	1.76039e-06	-1.23551	-1.31818	5.4736e-06	-1.07304	-1.18417	1.27196e-05	-1.28724	-1.32913
151643629	chr1:151643629:C:T	4.76433e-06	-1.55807	-4.15888e-10	1.1024e-05	-1.55707	-4.15888e-10	3.65735e-05	-1.56019	-4.15888e-10
151643662	chr1:151643662:T:A	4.98422e-05	-1.09731e-10	0.789639	0.000166604	-1.09731e-10	1.15847	0.000462141	-1.09731e-10	0.976358
151643804	chr1:151643804:G:T	5.44553e-06	-1.09731e-10	-1.42443	1.2583e-05	-1.09731e-10	-1.4248	4.16466e-05	-1.09731e-10	-1.43029
151644645	chr1:151644645:T:C	1.9089e-06	-1.23055	-1.24214	5.91991e-06	-1.06751	-1.11132	1.35809e-05	-1.28359	-1.26726
151645064	chr1:151645064:T:C	9.45538e-06	-1.09731e-10	-0.87264	2.04172e-05	-1.09731e-10	-0.940773	6.88765e-05	-1.09731e-10	-0.927198
151645090	chr1:151645090:G:GACC	5.71229e-06	-1.09731e-10	-1.3766	1.31015e-05	-1.09731e-10	-1.38442	4.44536e-05	-1.09731e-10	-1.36507
151645279	chr1:151645279:T:C	1.15744e-05	-1.09731e-10	-0.670431	2.08387e-05	-1.09731e-10	-0.920339	7.9179e-05	-1.09731e-10	-0.787802
151646210	chr1:151646210:C:T	5.66181e-06	-1.09731e-10	-1.38548	2.74415e-05	-1.09731e-10	-0.645092	6.01676e-05	-1.09731e-10	-1.06238
151646312	chr1:151646312:A:G	6.21421e-06	-1.09731e-10	-1.29238	1.36224e-05	-1.09731e-10	-1.34544	4.59678e-05	-1.09731e-10	-1.33157
151646656	chr1:151646656:T:G	6.62501e-06	-1.09731e-10	-1.22837	1.39735e-05	-1.09731e-10	-1.31999	4.99262e-05	-1.09731e-10	-1.24897
151647598	chr1:151647598:T:G	2.25477e-06	-0.873303	-1.43287	4.10242e-06	-1.11411	-1.43146	2.07462e-05	-0.69738	-1.42977
151647758	chr1:151647758:G:T	2.3765e-06	-1.06584	-1.18775	4.86012e-06	-1.05548	-1.32061	1.58735e-05	-1.15816	-1.2367
151647795	chr1:151647795:T:C	1.12894e-05	-1.09731e-10	-0.69536	3.44463e-05	-1.09731e-10	-0.417749	9.62532e-05	-1.09731e-10	-0.592531
151648119	chr1:151648119:A:G	5.69656e-06	-1.09731e-10	-1.37936	2.62672e-05	-1.09731e-10	-0.68883	5.92775e-05	-1.09731e-10	-1.07728
151648568	chr1:151648568:A:C	5.50074e-06	-1.09731e-10	-1.41434	2.04851e-05	-1.09731e-10	-0.93745	5.16398e-05	-1.09731e-10	-1.21522
151648658	chr1:151648658:A:G	9.64402e-06	-1.09731e-10	-0.852886	2.08038e-05	-1.09731e-10	-0.922013	6.98599e-05	-1.09731e-10	-0.913022
151648870	chr1:151648870:G:A	5.56993e-06	-1.09731e-10	-1.40184	1.24789e-05	-1.09731e-10	-1.43311	4.2058e-05	-1.09731e-10	-1.42046
151649058	chr1:151649058:G:A	6.77177e-06	-1.20646	-4.15888e-10	1.70826e-05	-1.11909	-4.15888e-10	5.41744e-05	-1.1673	-4.15888e-10
151649196	chr1:151649196:G:A	3.4383e-06	-0.495556	-1.38869	9.04321e-06	-0.441218	-1.31392	2.70208e-05	-0.461501	-1.40141
151649644	chr1:151649644:G:A	2.05119e-06	-0.968188	-1.43262	3.79296e-06	-1.19034	-1.43367	1.8542e-05	-0.805344	-1.43413
151650053	chr1:151650053:A:C	4.43517e-06	-0.473974	-1.15568	1.12158e-05	-0.453515	-1.08631	3.99105e-05	-0.447686	-1.02519
151650135	chr1:151650135:A:T	5.81179e-06	-1.09731e-10	-1.35934	2.82071e-05	-1.09731e-10	-0.617577	6.22511e-05	-1.09731e-10	-1.02834
151650292	chr1:151650292:A:G	5.68971e-06	-1.09731e-10	-1.38056	1.30521e-05	-1.09731e-10	-1.3882	4.42532e-05	-1.09731e-10	-1.36958
151650604	chr1:151650604:A:T	5.63253e-05	-1.09731e-10	0.911919	0.000380922	-1.09731e-10	1.98544	0.000684488	-1.09731e-10	1.36916
151650773	chr1:151650773:G:C	6.12161e-06	-1.09731e-10	-1.3074	3.29413e-05	-1.09731e-10	-0.462422	6.96632e-05	-1.09731e-10	-0.915842
151650905	chr1:151650905:C:T	1.50194e-06	-1.50486	-1.20761	3.06786e-06	-1.51007	-1.3261	1.15619e-05	-1.47287	-1.23893
151650917	chr1:151650917:A:G	6.38402e-06	-1.26543	-4.15888e-10	1.27117e-05	-1.41462	-4.15888e-10	4.58215e-05	-1.33476	-4.15888e-10
151650918	chr1:151650918:G:A	6.58207e-06	-1.23487	-4.15888e-10	1.29875e-05	-1.39316	-4.15888e-10	4.70783e-05	-1.3077	-4.15888e-10
151651571	chr1:151651571:G:A	2.74564e-06	-1.08976	-1.01945	6.58437e-06	-1.12329	-0.949158	2.20336e-05	-1.07228	-0.994665
151651694	chr1:151651694:C:T	6.12453e-06	-1.09731e-10	-1.30692	1.5013e-05	-1.09731e-10	-1.24824	4.77372e-05	-1.09731e-10	-1.2938
151651776	chr1:151651776:C:T	5.13925e-06	-1.48232	-4.15888e-10	1.21986e-05	-1.45583	-4.15888e-10	3.79678e-05	-1.52277	-4.15888e-10
151651901	chr1:151651901:G:A	9.64711e-06	-1.09731e-10	-0.852565	2.08157e-05	-1.09731e-10	-0.92144	7.02145e-05	-1.09731e-10	-0.907959
151651945	chr1:151651945:A:G	9.17324e-06	-1.09731e-10	-0.902933	1.98557e-05	-1.09731e-10	-0.96866	6.69353e-05	-1.09731e-10	-0.955787
151651954	chr1:151651954:C:T	5.80009e-06	-1.09731e-10	-1.36135	2.80112e-05	-1.09731e-10	-0.624546	6.19456e-05	-1.09731e-10	-1.03326
151652028	chr1:151652028:C:T	1.17819e-05	-1.09731e-10	-0.65266	2.02356e-05	-1.09731e-10	-0.949707	7.83101e-05	-1.09731e-10	-0.798837
151652510	chr1:151652510:G:A	5.48437e-06	-1.09731e-10	-1.41732	2.28285e-05	-1.09731e-10	-0.829142	5.35015e-05	-1.09731e-10	-1.1798
151652618	chr1:151652618:G:A	4.75412e-06	-1.56021	-4.15888e-10	1.1025e-05	-1.55698	-4.15888e-10	3.71596e-05	-1.54429	-4.15888e-10
151652868	chr1:151652868:A:G	9.73197e-06	-1.09731e-10	-0.843807	2.96686e-05	-1.09731e-10	-0.567059	8.89561e-05	-1.09731e-10	-0.67137
151653106	chr1:151653106:T:C	4.43393e-06	-0.494383	-1.13555	1.12053e-05	-0.471786	-1.06898	4.01006e-05	-0.467184	-1.00094
151653266	chr1:151653266:TTTG:T	2.00039e-06	-1.18179	-1.24409	4.1092e-06	-1.18542	-1.3585	1.35636e-05	-1.26407	-1.28806
151653750	chr1:151653750:G:A	8.34913e-06	-1.09731e-10	-0.997067	1.58656e-05	-1.09731e-10	-1.193	5.83168e-05	-1.09731e-10	-1.09362
151653896	chr1:151653896:G:A	5.48959e-06	-1.09731e-10	-1.41637	1.37475e-05	-1.09731e-10	-1.33629	4.27814e-05	-1.09731e-10	-1.40341
151653920	chr1:151653920:C:T	5.35091e-06	-1.44196	-4.15888e-10	1.1484e-05	-1.51619	-4.15888e-10	4.17996e-05	-1.42663	-4.15888e-10
151653934	chr1:151653934:GT:G	5.57812e-06	-1.09731e-10	-1.40037	1.29947e-05	-1.09731e-10	-1.39261	4.30102e-05	-1.09731e-10	-1.39808
151654355	chr1:151654355:T:G	5.79649e-06	-1.09731e-10	-1.36197	2.79519e-05	-1.09731e-10	-0.626663	6.18517e-05	-1.09731e-10	-1.03477
151654498	chr1:151654498:G:A	6.51711e-06	-1.24479	-4.15888e-10	1.52068e-05	-1.2354	-4.15888e-10	4.85195e-05	-1.27755	-4.15888e-10
151654637	chr1:151654637:A:G	2.07444e-06	-1.15231	-1.23723	4.25015e-06	-1.15596	-1.35423	1.40062e-05	-1.23788	-1.28213
151654942	chr1:151654942:C:T	9.68874e-06	-1.09731e-10	-0.848259	2.95238e-05	-1.09731e-10	-0.571953	8.85101e-05	-1.09731e-10	-0.676397
151655776	chr1:151655776:A:G	5.73914e-06	-1.09731e-10	-1.37191	1.42049e-05	-1.09731e-10	-1.30356	4.41561e-05	-1.09731e-10	-1.37178
151656009	chr1:151656009:C:G	5.59701e-06	-1.09731e-10	-1.39699	2.24737e-05	-1.09731e-10	-0.844803	5.46381e-05	-1.09731e-10	-1.15878
151656561	chr1:151656561:C:T	5.45233e-06	-1.42318	-4.15888e-10	1.30895e-05	-1.38534	-4.15888e-10	3.90903e-05	-1.49364	-4.15888e-10
151656814	chr1:151656814:T:C	6.22564e-06	-1.09731e-10	-1.29055	1.62402e-05	-1.09731e-10	-1.16966	4.87202e-05	-1.09731e-10	-1.27342
151656972	chr1:151656972:T:C	6.30508e-06	-1.09731e-10	-1.27787	1.70843e-05	-1.09731e-10	-1.11899	5.45269e-05	-1.09731e-10	-1.16082
151657225	chr1:151657225:G:A	5.62127e-06	-1.09731e-10	-1.39267	1.2467e-05	-1.09731e-10	-1.43406	4.23153e-05	-1.09731e-10	-1.41436
151657278	chr1:151657278:A:G	4.99632e-06	-1.51052	-4.15888e-10	1.12001e-05	-1.54123	-4.15888e-10	3.95912e-05	-1.48091	-4.15888e-10
151657482	chr1:151657482:A:G	3.78849e-06	-1.29765	-0.489602	1.55689e-05	-1.36375	0.151874	3.40687e-05	-1.29925	-0.331883
151658725	chr1:151658725:C:T	1.5282e-06	-1.50395	-1.19118	3.10616e-06	-1.50913	-1.31464	1.17531e-05	-1.47166	-1.22373
151658859	chr1:151658859:AT:A	7.21931e-06	-1.09731e-10	-1.14246	1.86219e-05	-1.09731e-10	-1.03281	6.05269e-05	-1.09731e-10	-1.05643
151658945	chr1:151658945:A:G	1.55265e-06	-1.30425	-1.375	4.59695e-06	-1.15871	-1.27305	1.13218e-05	-1.35013	-1.38265
151659926	chr1:151659926:G:A	1.57115e-05	-0.364833	-4.15888e-10	3.13095e-05	-0.513227	-4.15888e-10	9.8044e-05	-0.574097	-4.15888e-10
151660234	chr1:151660234:C:T	5.63107e-06	-1.09731e-10	-1.39092	1.53056e-05	-1.09731e-10	-1.22893	4.57927e-05	-1.09731e-10	-1.33539
151660611	chr1:151660611:T:C	1.35637e-06	-1.55311	-1.26131	2.85596e-06	-1.54165	-1.36609	9.95025e-06	-1.5505	-1.31142
151660651	chr1:151660651:C:CCA	6.87614e-06	-1.19117	-4.15888e-10	1.73659e-05	-1.10264	-4.15888e-10	5.50458e-05	-1.15135	-4.15888e-10
151661435	chr1:151661435:C:A	5.82471e-06	-1.09731e-10	-1.35712	1.25163e-05	-1.09731e-10	-1.43011	4.3396e-05	-1.09731e-10	-1.38915
151661778	chr1:151661778:G:T	9.72382e-06	-1.09731e-10	-0.844645	2.09629e-05	-1.09731e-10	-0.914396	7.04013e-05	-1.09731e-10	-0.905302
151662378	chr1:151662378:C:T	5.43761e-06	-1.09731e-10	-1.42588	1.27571e-05	-1.09731e-10	-1.41106	4.15364e-05	-1.09731e-10	-1.43294
151662547	chr1:151662547:A:G	7.60353e-06	-1.09731e-10	-1.09061	1.6043e-05	-1.09731e-10	-1.18188	5.63676e-05	-1.09731e-10	-1.12762
151662735	chr1:151662735:G:A	5.74167e-06	-1.09731e-10	-1.37147	2.70525e-05	-1.09731e-10	-0.65937	6.04424e-05	-1.09731e-10	-1.05782
151662738	chr1:151662738:C:T	1.18399e-05	-1.09731e-10	-0.647749	3.42847e-05	-1.09731e-10	-0.422451	9.89654e-05	-1.09731e-10	-0.564744
151663307	chr1:151663307:C:T	7.62331e-05	-1.09731e-10	1.21457	0.000213041	-1.09731e-10	1.40433	0.000657472	-1.09731e-10	1.32889
151663400	chr1:151663400:T:C	3.03321e-06	-0.975977	-1.03363	7.26126e-06	-1.01242	-0.962175	2.44458e-05	-0.955063	-1.00799
151663792	chr1:151663792:T:C	5.86806e-06	-1.09731e-10	-1.3497	1.25384e-05	-1.09731e-10	-1.42836	4.3639e-05	-1.09731e-10	-1.38356
151664338	chr1:151664338:G:A	8.82662e-06	-1.09731e-10	-0.941451	2.61547e-05	-1.09731e-10	-0.693121	7.41116e-05	-1.09731e-10	-0.853942
151664427	chr1:151664427:A:T	6.57699e-06	-1.09731e-10	-1.23565	1.42603e-05	-1.09731e-10	-1.29967	4.82505e-05	-1.09731e-10	-1.28311
151664470	chr1:151664470:A:G	2.13085e-05	-1.09731e-10	-0.0601165	0.000100887	-1.09731e-10	0.656856	0.000223264	-1.09731e-10	0.248843
151664539	chr1:151664539:G:A	1.45639e-05	-1.09731e-10	-0.440675	3.08365e-05	-1.09731e-10	-0.528451	0.000102652	-1.09731e-10	-0.528169
151664589	chr1:151664589:C:T	1.84382e-06	-1.17428	-1.33311	3.98071e-06	-1.16538	-1.41031	1.2606e-05	-1.25546	-1.36988
151664611	chr1:151664611:G:T	1.01685e-05	-1.09731e-10	-0.799927	2.87126e-05	-1.09731e-10	-0.599814	8.96567e-05	-1.09731e-10	-0.663525
151665314	chr1:151665314:A:G	8.82491e-06	-1.09731e-10	-0.941645	2.61492e-05	-1.09731e-10	-0.69333	7.4092e-05	-1.09731e-10	-0.854206
151665523	chr1:151665523:G:A	8.8387e-06	-1.09731e-10	-0.940085	2.6198e-05	-1.09731e-10	-0.691465	7.42196e-05	-1.09731e-10	-0.852485
151666010	chr1:151666010:T:C	5.42906e-06	-1.09731e-10	-1.42746	1.25235e-05	-1.09731e-10	-1.42955	4.2225e-05	-1.09731e-10	-1.4165
151667025	chr1:151667025:G:A	5.77455e-05	-1.09731e-10	0.936822	0.000156731	-1.09731e-10	1.09738	0.000483401	-1.09731e-10	1.02133
151667386	chr1:151667386:G:C	1.89374e-05	-1.09731e-10	-0.178084	5.58547e-05	-1.09731e-10	0.0656047	0.000167847	-1.09731e-10	-0.0364587
151667738	chr1:151667738:A:C	8.57195e-06	-1.09731e-10	-0.970729	2.48453e-05	-1.09731e-10	-0.744483	7.13847e-05	-1.09731e-10	-0.89143
151667756	chr1:151667756:G:A	5.81745e-06	-1.09731e-10	-1.35836	3.03661e-05	-1.09731e-10	-0.543822	6.45247e-05	-1.09731e-10	-0.992465
151668170	chr1:151668170:T:C	5.42035e-06	-1.09731e-10	-1.42906	1.25159e-05	-1.09731e-10	-1.43015	4.16874e-05	-1.09731e-10	-1.42932
151669841	chr1:151669841:A:G	1.64398e-05	-1.09731e-10	-0.319517	4.4785e-05	-1.09731e-10	-0.155277	0.00013988	-1.09731e-10	-0.218732
151670431	chr1:151670431:C:T	5.46119e-06	-1.09731e-10	-1.42156	1.25788e-05	-1.09731e-10	-1.42514	4.14979e-05	-1.09731e-10	-1.43387
151670674	chr1:151670674:C:G	5.75332e-06	-1.09731e-10	-1.36945	2.91449e-05	-1.09731e-10	-0.584869	6.27501e-05	-1.09731e-10	-1.02035
151670869	chr1:151670869:T:C	1.23632e-06	-1.55936	-1.34773	3.30307e-06	-1.55968	-1.20261	9.90903e-06	-1.52887	-1.3372
151670885	chr1:151670885:T:C	5.72465e-06	-1.09731e-10	-1.37444	1.41334e-05	-1.09731e-10	-1.30861	4.40693e-05	-1.09731e-10	-1.37375
151671297	chr1:151671297:G:A	1.01296e-05	-1.09731e-10	-0.803765	2.34172e-05	-1.09731e-10	-0.80368	7.46791e-05	-1.09731e-10	-0.846314
151671817	chr1:151671817:C:G	6.61234e-06	-1.23029	-4.15888e-10	1.30879e-05	-1.38546	-4.15888e-10	4.47159e-05	-1.35918	-4.15888e-10
151671929	chr1:151671929:A:G	5.72117e-06	-1.09731e-10	-1.37505	1.24783e-05	-1.09731e-10	-1.43315	4.28526e-05	-1.09731e-10	-1.40175
151671961	chr1:151671961:T:G	1.96576e-05	-1.09731e-10	-0.140761	5.82228e-05	-1.09731e-10	0.107128	0.000174457	-1.09731e-10	0.0021667
151672730	chr1:151672730:T:C	5.47369e-06	-1.09731e-10	-1.41927	1.26461e-05	-1.09731e-10	-1.4198	4.17881e-05	-1.09731e-10	-1.4269
151672877	chr1:151672877:T:C	8.80659e-06	-1.09731e-10	-0.943723	2.60802e-05	-1.09731e-10	-0.695973	7.39213e-05	-1.09731e-10	-0.856512
151673442	chr1:151673442:A:G	5.84036e-06	-1.09731e-10	-1.35443	2.86529e-05	-1.09731e-10	-0.601894	6.29473e-05	-1.09731e-10	-1.01722
151674210	chr1:151674210:G:GT	5.49506e-06	-1.09731e-10	-1.41537	1.25488e-05	-1.09731e-10	-1.42752	4.16704e-05	-1.09731e-10	-1.42972
151674472	chr1:151674472:T:C	4.12027e-06	-0.612114	-1.09119	1.04298e-05	-0.591526	-1.02096	3.75186e-05	-0.58579	-0.948887
151674531	chr1:151674531:T:C	1.45549e-06	-1.3674	-1.37648	4.22882e-06	-1.23947	-1.27576	1.06819e-05	-1.40694	-1.38402
151674547	chr1:151674547:C:T	5.43151e-06	-1.09731e-10	-1.42701	1.26736e-05	-1.09731e-10	-1.41763	4.14889e-05	-1.09731e-10	-1.43409
151674714	chr1:151674714:G:A	9.24615e-06	-1.09731e-10	-0.895016	1.99552e-05	-1.09731e-10	-0.963662	6.70407e-05	-1.09731e-10	-0.954213
151674876	chr1:151674876:C:T	6.37038e-06	-1.26756	-4.15888e-10	1.2692e-05	-1.41618	-4.15888e-10	4.5743e-05	-1.33647	-4.15888e-10
151675422	chr1:151675422:C:T	4.4926e-06	-0.475729	-1.14106	1.138e-05	-0.455379	-1.06991	4.0572e-05	-0.448758	-1.00768
151675576	chr1:151675576:G:C	9.97802e-06	-1.09731e-10	-0.818839	2.30577e-05	-1.09731e-10	-0.819151	7.35904e-05	-1.09731e-10	-0.860999
151675626	chr1:151675626:A:G	6.36338e-06	-1.09731e-10	-1.26866	3.61838e-05	-1.09731e-10	-0.368537	7.49117e-05	-1.09731e-10	-0.843203
151676068	chr1:151676068:G:T	5.54322e-06	-1.09731e-10	-1.40665	1.2765e-05	-1.09731e-10	-1.41044	4.31508e-05	-1.09731e-10	-1.39481
151676101	chr1:151676101:G:T	5.76423e-06	-1.09731e-10	-1.36755	2.74198e-05	-1.09731e-10	-0.645886	6.10338e-05	-1.09731e-10	-1.04809
151676171	chr1:151676171:G:C	5.44244e-06	-1.09731e-10	-1.425	1.26787e-05	-1.09731e-10	-1.41723	4.15304e-05	-1.09731e-10	-1.43309
151676954	chr1:151676954:A:G	5.46549e-06	-1.09731e-10	-1.42077	1.27413e-05	-1.09731e-10	-1.4123	4.24807e-05	-1.09731e-10	-1.41046
151677003	chr1:151677003:A:G	5.40435e-06	-1.09731e-10	-1.43202	1.2482e-05	-1.09731e-10	-1.43286	4.17498e-05	-1.09731e-10	-1.42782
151677141	chr1:151677141:A:G	1.26542e-05	-1.09731e-10	-0.581232	2.90463e-05	-1.09731e-10	-0.58826	0.000111778	-1.09731e-10	-0.442998
151677865	chr1:151677865:C:T	5.42933e-06	-1.09731e-10	-1.42741	1.25304e-05	-1.09731e-10	-1.429	4.20454e-05	-1.09731e-10	-1.42076
151678825	chr1:151678825:T:C	6.06813e-06	-1.09731e-10	-1.31617	3.21481e-05	-1.09731e-10	-0.486795	6.84367e-05	-1.09731e-10	-0.933604
151679228	chr1:151679228:G:T	5.77503e-05	-1.09731e-10	0.936905	0.000196042	-1.09731e-10	1.32118	0.000541099	-1.09731e-10	1.13409
151679976	chr1:151679976:G:A	9.78767e-06	-1.09731e-10	-0.8381	2.98709e-05	-1.09731e-10	-0.560264	8.95272e-05	-1.09731e-10	-0.664971
151680053	chr1:151680053:T:C	4.4955e-06	-0.453811	-1.16234	1.13821e-05	-0.433418	-1.09169	4.04773e-05	-0.425851	-1.03292
151680183	chr1:151680183:G:A	5.57383e-06	-1.09731e-10	-1.40114	1.28111e-05	-1.09731e-10	-1.40684	4.32712e-05	-1.09731e-10	-1.39203
151680281	chr1:151680281:C:T	4.84277e-06	-1.54174	-4.15888e-10	1.10678e-05	-1.55311	-4.15888e-10	3.75743e-05	-1.53319	-4.15888e-10
151680435	chr1:151680435:C:T	1.59276e-06	-1.27919	-1.37457	4.7487e-06	-1.12705	-1.27223	1.15906e-05	-1.32703	-1.38229
151680836	chr1:151680836:A:C	2.83124e-06	-1.5265	-0.552006	5.12366e-06	-1.5286	-0.794675	2.26305e-05	-1.50062	-0.53959
151680921	chr1:151680921:T:G	1.75937e-05	-1.09731e-10	-0.251684	5.40353e-05	-1.09731e-10	0.0324876	0.000150868	-1.09731e-10	-0.143111
151681404	chr1:151681404:G:A	0.000170273	2.01818	-4.15888e-10	0.000452412	2.15744	-4.15888e-10	0.0899635	6.24765	-4.15888e-10
151681575	chr1:151681575:C:G	5.7893e-06	-1.09731e-10	-1.36321	2.7823e-05	-1.09731e-10	-0.631286	6.16573e-05	-1.09731e-10	-1.03792
151682045	chr1:151682045:TTTGCTA:T	1.01805e-05	-1.09731e-10	-0.798747	2.87504e-05	-1.09731e-10	-0.598497	8.97745e-05	-1.09731e-10	-0.662213
151682543	chr1:151682543:G:A	5.5734e-06	-1.09731e-10	-1.40122	1.28116e-05	-1.09731e-10	-1.4068	4.32591e-05	-1.09731e-10	-1.39231
151682545	chr1:151682545:A:G	1.0395e-05	-1.09731e-10	-0.777901	2.38312e-05	-1.09731e-10	-0.786153	9.02357e-05	-1.09731e-10	-0.657088
151682622	chr1:151682622:T:G	6.75169e-06	-1.20943	-4.15888e-10	1.32341e-05	-1.37436	-4.15888e-10	4.81871e-05	-1.28442	-4.15888e-10
151683051	chr1:151683051:C:A	4.97846e-06	-0.385215	-1.12889	1.26007e-05	-0.360232	-1.06316	4.51207e-05	-0.3556	-0.994571
151683151	chr1:151683151:A:G	2.10608e-06	-0.940721	-1.43368	3.87356e-06	-1.17029	-1.43268	1.9178e-05	-0.774348	-1.4314
151683361	chr1:151683361:C:T	5.47851e-06	-1.09731e-10	-1.41839	1.36379e-05	-1.09731e-10	-1.3443	4.30468e-05	-1.09731e-10	-1.39723
151683825	chr1:151683825:C:A	1.12281e-05	-1.09731e-10	-0.700805	3.22785e-05	-1.09731e-10	-0.482748	9.35913e-05	-1.09731e-10	-0.620575
151683850	chr1:151683850:A:G	2.05177e-06	-1.17149	-1.22903	4.24656e-06	-1.16218	-1.34886	1.38964e-05	-1.25318	-1.2747
151683921	chr1:151683921:C:A	5.44407e-06	-1.09731e-10	-1.4247	1.26667e-05	-1.09731e-10	-1.41817	4.15367e-05	-1.09731e-10	-1.43294
151684240	chr1:151684240:C:T	4.76651e-06	-1.55761	-4.15888e-10	1.10642e-05	-1.55343	-4.15888e-10	3.69903e-05	-1.54886	-4.15888e-10
151684598	chr1:151684598:T:C	2.10991e-05	-1.09731e-10	-0.0699955	9.96392e-05	-1.09731e-10	0.644406	0.00022083	-1.09731e-10	0.237878
151685452	chr1:151685452:C:T	5.86278e-06	-1.09731e-10	-1.3506	1.42186e-05	-1.09731e-10	-1.3026	4.54793e-05	-1.09731e-10	-1.34226
151685677	chr1:151685677:G:A	6.0365e-06	-1.09731e-10	-1.3214	3.16353e-05	-1.09731e-10	-0.502877	6.76649e-05	-1.09731e-10	-0.944945
151686178	chr1:151686178:A:G	2.06371e-05	-1.09731e-10	-0.0921354	9.69663e-05	-1.09731e-10	0.617214	0.000215497	-1.09731e-10	0.213436
151686547	chr1:151686547:G:A	5.80162e-06	-1.09731e-10	-1.36109	2.80284e-05	-1.09731e-10	-0.623931	6.19777e-05	-1.09731e-10	-1.03274
151686595	chr1:151686595:A:G	3.13736e-06	-1.47114	-0.5047	5.67242e-06	-1.46717	-0.754361	2.55265e-05	-1.42717	-0.492625
151686890	chr1:151686890:T:C	1.07081e-05	-1.09731e-10	-0.74822	3.6498e-05	-1.09731e-10	-0.359892	9.93101e-05	-1.09731e-10	-0.561266
151687603	chr1:151687603:C:G	1.20849e-05	-1.09731e-10	-0.627271	2.77007e-05	-1.09731e-10	-0.635693	0.00010615	-1.09731e-10	-0.49466
151688048	chr1:151688048:A:G	5.59393e-06	-1.09731e-10	-1.39754	1.2855e-05	-1.09731e-10	-1.40342	4.34399e-05	-1.09731e-10	-1.38814
151688139	chr1:151688139:A:G	1.8716e-06	-1.40748	-1.08495	5.01531e-06	-1.46674	-0.87791	1.35138e-05	-1.48609	-1.06971
151689124	chr1:151689124:G:A	5.63663e-06	-1.09731e-10	-1.38994	1.25341e-05	-1.09731e-10	-1.4287	4.23453e-05	-1.09731e-10	-1.41366
151689637	chr1:151689637:G:A	6.47028e-06	-1.09731e-10	-1.252	1.30595e-05	-1.09731e-10	-1.38763	4.58112e-05	-1.09731e-10	-1.33498
151689670	chr1:151689670:A:C	5.83185e-06	-1.09731e-10	-1.35589	1.41334e-05	-1.09731e-10	-1.30861	4.52696e-05	-1.09731e-10	-1.34688
151689917	chr1:151689917:C:T	5.39297e-06	-1.09731e-10	-1.43413	1.25727e-05	-1.09731e-10	-1.42562	4.153e-05	-1.09731e-10	-1.4331
151690002	chr1:151690002:C:T	5.83354e-06	-1.09731e-10	-1.3556	1.41392e-05	-1.09731e-10	-1.3082	4.52843e-05	-1.09731e-10	-1.34655
151690510	chr1:151690510:G:T	5.61855e-06	-1.09731e-10	-1.39315	1.29047e-05	-1.09731e-10	-1.39956	4.36485e-05	-1.09731e-10	-1.38335
151691305	chr1:151691305:A:G	7.51594e-06	-1.09731e-10	-1.1022	2.17598e-05	-1.09731e-10	-0.877087	6.64765e-05	-1.09731e-10	-0.962665
151691686	chr1:151691686:C:A	5.47167e-06	-1.09731e-10	-1.41964	1.2917e-05	-1.09731e-10	-1.3986	4.22218e-05	-1.09731e-10	-1.41658
151691929	chr1:151691929:G:A	4.92687e-06	-1.52452	-4.15888e-10	1.1193e-05	-1.54186	-4.15888e-10	3.83217e-05	-1.5135	-4.15888e-10
151692667	chr1:151692667:TA:T	0.000176298	2.05295	-4.15888e-10	0.000454769	2.16264	-4.15888e-10	0.0919342	6.26932	-4.15888e-10
151694519	chr1:151694519:T:TA	5.47574e-06	-1.09731e-10	-1.4189	1.25938e-05	-1.09731e-10	-1.42394	4.16402e-05	-1.09731e-10	-1.43045
151695242	chr1:151695242:A:G	8.24843e-06	-1.09731e-10	-1.0092	2.56833e-05	-1.09731e-10	-0.71131	7.5942e-05	-1.09731e-10	-0.829544
151695353	chr1:151695353:T:C	1.02084e-05	-1.09731e-10	-0.796009	3.14331e-05	-1.09731e-10	-0.509289	8.70922e-05	-1.09731e-10	-0.692546
151695605	chr1:151695605:T:G	2.57127e-05	-1.09731e-10	0.12776	8.77947e-05	-1.09731e-10	0.517852	0.000241587	-1.09731e-10	0.327718
151695819	chr1:151695819:A:C	4.92536e-06	-0.243055	-1.28177	1.04001e-05	-0.191251	-1.42409	3.73549e-05	-0.192338	-1.34671
151696003	chr1:151696003:A:G	5.44045e-06	-1.09731e-10	-1.42536	1.39782e-05	-1.09731e-10	-1.31965	4.31744e-05	-1.09731e-10	-1.39427
151696063	chr1:151696063:A:G	5.44555e-06	-1.09731e-10	-1.42443	1.25641e-05	-1.09731e-10	-1.4263	4.22169e-05	-1.09731e-10	-1.41669
151696219	chr1:151696219:C:T	5.85607e-05	-1.09731e-10	0.950841	0.000198148	-1.09731e-10	1.33186	0.000546032	-1.09731e-10	1.14316
151697912	chr1:151697912:G:A	5.39745e-06	-1.09731e-10	-1.4333	1.24852e-05	-1.09731e-10	-1.43261	4.15054e-05	-1.09731e-10	-1.43369
151698210	chr1:151698210:C:G	1.52866e-05	-1.09731e-10	-0.392248	4.45592e-05	-1.09731e-10	-0.160332	0.000133566	-1.09731e-10	-0.264921
151698377	chr1:151698377:C:T	5.69494e-06	-1.09731e-10	-1.37965	1.30684e-05	-1.09731e-10	-1.38695	4.43023e-05	-1.09731e-10	-1.36848
151698751	chr1:151698751:G:A	1.0153e-05	-1.09731e-10	-0.801452	3.40926e-05	-1.09731e-10	-0.428071	9.34648e-05	-1.09731e-10	-0.621928
151699318	chr1:151699318:TCTC:T	5.82189e-06	-1.09731e-10	-1.3576	3.04245e-05	-1.09731e-10	-0.541902	6.46602e-05	-1.09731e-10	-0.990367
151699390	chr1:151699390:A:T	3.49336e-06	-0.581434	-1.28693	7.17177e-06	-0.562024	-1.42497	2.60571e-05	-0.549465	-1.34976
151699826	chr1:151699826:C:T	1.19113e-05	-1.09731e-10	-0.641734	2.72674e-05	-1.09731e-10	-0.651457	0.000104369	-1.09731e-10	-0.511578
151699860	chr1:151699860:T:C	6.90257e-06	-1.09731e-10	-1.18733	1.61289e-05	-1.09731e-10	-1.17654	5.14186e-05	-1.09731e-10	-1.21951
151700084	chr1:151700084:T:C	1.21598e-05	-1.09731e-10	-0.621092	3.7974e-05	-1.09731e-10	-0.320248	0.000106005	-1.09731e-10	-0.49603
151700182	chr1:151700182:C:T	2.42993e-06	-1.55394	-0.67742	1.37407e-05	-1.53618	0.199385	2.24525e-05	-1.52426	-0.523856
151700303	chr1:151700303:A:G	1.62296e-05	-1.09731e-10	-0.332389	4.74332e-05	-1.09731e-10	-0.0978271	0.000141749	-1.09731e-10	-0.205454
151700448	chr1:151700448:C:G	6.15911e-06	-1.09731e-10	-1.30129	3.35025e-05	-1.09731e-10	-0.445529	7.05486e-05	-1.09731e-10	-0.903211
151700601	chr1:151700601:A:G	3.67152e-06	-1.27216	-0.546455	1.47849e-05	-1.34173	0.0781843	3.2851e-05	-1.27437	-0.393157
151700874	chr1:151700874:T:C	3.67435e-06	-0.555187	-1.26266	7.42007e-06	-0.535018	-1.41794	2.72774e-05	-0.522483	-1.33097
151700959	chr1:151700959:C:T	3.76556e-06	-0.520116	-1.27321	7.65883e-06	-0.500228	-1.42106	2.8028e-05	-0.487354	-1.33896
151700969	chr1:151700969:G:A	2.00496e-06	-1.17044	-1.25316	4.19132e-06	-1.1605	-1.36363	1.3624e-05	-1.25218	-1.2955
151701920	chr1:151701920:T:C	3.69316e-06	-0.533531	-1.27921	7.54316e-06	-0.513606	-1.4229	2.75215e-05	-0.500582	-1.34396
151701950	chr1:151701950:A:G	9.73444e-06	-1.09731e-10	-0.843554	2.09837e-05	-1.09731e-10	-0.913406	7.04732e-05	-1.09731e-10	-0.904282
151702183	chr1:151702183:T:C	5.65557e-05	-1.09731e-10	0.916001	0.000156	-1.09731e-10	1.09271	0.000485146	-1.09731e-10	1.02494
151702447	chr1:151702447:C:G	2.77309e-05	-1.09731e-10	0.203323	9.35773e-05	-1.09731e-10	0.581638	0.00025934	-1.09731e-10	0.398627
151703142	chr1:151703142:T:C	5.4106e-06	-1.09731e-10	-1.43086	1.35017e-05	-1.09731e-10	-1.35433	4.28884e-05	-1.09731e-10	-1.40091
151703409	chr1:151703409:AAG:A	5.80397e-06	-1.09731e-10	-1.36068	3.01031e-05	-1.09731e-10	-0.552522	6.41801e-05	-1.09731e-10	-0.997821
151703708	chr1:151703708:T:G	3.08501e-06	-0.988189	-1.00448	7.40725e-06	-1.02474	-0.92995	2.48659e-05	-0.967797	-0.97822
151704323	chr1:151704323:G:A	3.36782e-06	-0.550005	-1.35495	7.32347e-06	-0.531944	-1.43412	2.55666e-05	-0.520056	-1.39817
151704415	chr1:151704415:C:T	1.11762e-05	-1.09731e-10	-0.705437	2.38144e-05	-1.09731e-10	-0.78686	8.01528e-05	-1.09731e-10	-0.775578
151704538	chr1:151704538:C:T	3.22757e-06	-0.577901	-1.36959	7.10949e-06	-0.561749	-1.43397	2.47122e-05	-0.547827	-1.40439
151705559	chr1:151705559:A:C	6.19953e-06	-1.09731e-10	-1.29475	3.41257e-05	-1.09731e-10	-0.4271	7.15086e-05	-1.09731e-10	-0.889696
151706091	chr1:151706091:A:C	5.39333e-06	-1.09731e-10	-1.43406	1.30753e-05	-1.09731e-10	-1.38643	4.16194e-05	-1.09731e-10	-1.43095
151707020	chr1:151707020:G:C	5.81519e-06	-1.35875	-4.15888e-10	1.2934e-05	-1.39729	-4.15888e-10	4.29603e-05	-1.39924	-4.15888e-10
151707120	chr1:151707120:G:A	7.11358e-06	-1.09731e-10	-1.15722	2.09399e-05	-1.09731e-10	-0.915491	6.09872e-05	-1.09731e-10	-1.04885
151707424	chr1:151707424:C:T	2.19412e-06	-1.0536	-1.27985	4.44689e-06	-1.05089	-1.41405	1.59539e-05	-1.07499	-1.31482
151707481	chr1:151707481:C:A	5.39364e-06	-1.09731e-10	-1.434	1.31791e-05	-1.09731e-10	-1.37852	4.18717e-05	-1.09731e-10	-1.4249
151707487	chr1:151707487:C:T	2.55931e-06	-1.10189	-1.0776	6.13191e-06	-1.13511	-1.00854	2.05883e-05	-1.0847	-1.05009
151708139	chr1:151708139:A:G	9.25042e-05	-1.09731e-10	1.40803	0.000220578	-1.09731e-10	1.4391	0.000732898	-1.09731e-10	1.43749
151708245	chr1:151708245:T:C	5.40147e-06	-1.09731e-10	-1.43255	1.35309e-05	-1.09731e-10	-1.35217	4.23883e-05	-1.09731e-10	-1.41264
151708476	chr1:151708476:A:G	7.21484e-05	1.1595	-4.15888e-10	0.000193428	1.30775	-4.15888e-10	0.000531758	1.11667	-4.15888e-10
151709091	chr1:151709091:G:A	2.61287e-06	-1.14689	-1.01188	5.50377e-06	-1.34843	-0.903286	2.54765e-05	-1.02424	-0.897521
151709159	chr1:151709159:T:C	2.80338e-06	-0.945215	-1.14318	6.04521e-06	-0.951566	-1.20632	2.28875e-05	-0.923376	-1.10555
151710027	chr1:151710027:G:A	2.43852e-06	-1.04807	-1.17976	4.91154e-06	-1.04351	-1.32205	1.60603e-05	-1.14504	-1.23812
151710624	chr1:151710624:T:C	5.42104e-06	-1.09731e-10	-1.42894	1.2498e-05	-1.09731e-10	-1.43158	4.17168e-05	-1.09731e-10	-1.42861
151711786	chr1:151711786:T:C	2.34232e-05	-1.09731e-10	0.0345042	7.02154e-05	-1.09731e-10	0.294418	0.000202595	-1.09731e-10	0.151693
151711980	chr1:151711980:G:A	5.60867e-06	-1.09731e-10	-1.39491	1.51258e-05	-1.09731e-10	-1.24074	4.5543e-05	-1.09731e-10	-1.34086
151712272	chr1:151712272:G:A	0.000118659	-1.09731e-10	1.65703	0.000418723	-1.09731e-10	2.08006	0.00116314	-1.09731e-10	1.89937
151712594	chr1:151712594:A:G	1.77738e-05	-1.09731e-10	-0.241497	4.87343e-05	-1.09731e-10	-0.0707671	0.000160749	-1.09731e-10	-0.0796698
151712786	chr1:151712786:A:C	2.30057e-06	-1.34128	-0.944788	4.2561e-06	-1.33988	-1.16891	1.50172e-05	-1.40791	-1.04241
151712816	chr1:151712816:A:T	2.55536e-06	-1.23954	-0.941495	5.32787e-06	-1.23774	-1.04646	2.07322e-05	-1.2272	-0.900626
151712850	chr1:151712850:A:G	2.01013e-05	-1.09731e-10	-0.118442	5.57446e-05	-1.09731e-10	0.0636307	0.000182581	-1.09731e-10	0.0476815
151713175	chr1:151713175:G:A	6.66484e-06	-1.09731e-10	-1.22238	1.36928e-05	-1.09731e-10	-1.34028	5.05415e-05	-1.09731e-10	-1.23672
151713312	chr1:151713312:G:T	5.67719e-06	-1.09731e-10	-1.38277	1.35922e-05	-1.09731e-10	-1.34766	4.18536e-05	-1.09731e-10	-1.42533
151713480	chr1:151713480:T:C	1.12093e-05	-0.702476	-4.15888e-10	2.07224e-05	-0.925933	-4.15888e-10	7.12681e-05	-0.893065	-4.15888e-10
151713605	chr1:151713605:C:T	1.57664e-06	-1.54949	-1.11444	7.79338e-06	-1.49917	-0.404709	1.35379e-05	-1.55966	-0.994363
151713911	chr1:151713911:G:A	5.4051e-06	-1.09731e-10	-1.43188	1.52804e-05	-1.09731e-10	-1.23058	4.42888e-05	-1.09731e-10	-1.36878
151714507	chr1:151714507:T:A	1.23425e-06	-1.54577	-1.36299	3.20214e-06	-1.50054	-1.29279	9.14464e-06	-1.55922	-1.38712
151715696	chr1:151715696:C:T	1.76993e-06	-1.38718	-1.16111	5.10606e-06	-1.35597	-0.970749	1.26498e-05	-1.47824	-1.14363
151716048	chr1:151716048:G:A	8.88793e-06	-1.09731e-10	-0.934529	1.50977e-05	-1.09731e-10	-1.24261	5.87834e-05	-1.09731e-10	-1.08565
151716211	chr1:151716211:A:C	0.000130998	-1.09731e-10	1.75596	0.000465641	-1.09731e-10	2.18627	0.00129599	-1.09731e-10	2.00752
151716325	chr1:151716325:G:C	9.03146e-06	-1.09731e-10	-0.91851	1.52177e-05	-1.09731e-10	-1.23469	5.96636e-05	-1.09731e-10	-1.07079
151716463	chr1:151716463:T:C	8.99999e-06	-1.09731e-10	-0.922	1.51923e-05	-1.09731e-10	-1.23636	5.95544e-05	-1.09731e-10	-1.07262
151716855	chr1:151716855:G:C	5.82428e-06	-1.09731e-10	-1.35719	1.34573e-05	-1.09731e-10	-1.35763	4.15799e-05	-1.09731e-10	-1.4319
151717223	chr1:151717223:G:A	0.000263911	-1.09731e-10	2.45639	0.000936133	-1.09731e-10	2.88461	0.00269691	-1.09731e-10	2.74035
151717266	chr1:151717266:G:A	3.4288e-06	-0.583635	-1.30338	8.0848e-06	-0.662894	-1.20427	3.57129e-05	-0.262545	-1.32146
151717716	chr1:151717716:A:G	5.63486e-06	-1.09731e-10	-1.39025	1.27911e-05	-1.09731e-10	-1.4084	4.30229e-05	-1.09731e-10	-1.39778
151717761	chr1:151717761:G:A	7.1927e-06	-1.09731e-10	-1.14616	1.3395e-05	-1.09731e-10	-1.36227	4.95081e-05	-1.09731e-10	-1.25738
151718009	chr1:151718009:G:A	0.000102572	-1.09731e-10	1.51134	0.000405083	-1.09731e-10	2.04694	0.00108695	-1.09731e-10	1.83162
151718010	chr1:151718010:C:A	0.000100819	-1.09731e-10	1.4941	0.000397516	-1.09731e-10	2.02809	0.00106695	-1.09731e-10	1.81305
151718328	chr1:151718328:CA:C	1.17915e-06	-1.55831	-1.39612	3.40771e-06	-1.5565	-1.1746	9.46467e-06	-1.53953	-1.37242
151718672	chr1:151718672:C:T	0.000552574	3.85609	-0.660728	0.00150844	3.89194	-0.530259	0.00387231	3.67414	-0.572049
151718780	chr1:151718780:C:T	5.87395e-06	-1.09731e-10	-1.3487	1.31839e-05	-1.09731e-10	-1.37815	4.15014e-05	-1.09731e-10	-1.43379
151718833	chr1:151718833:C:T	7.54588e-06	-1.09822	-4.15888e-10	1.8055e-05	-1.06373	-4.15888e-10	5.01358e-05	-1.24478	-4.15888e-10
151719220	chr1:151719220:C:T	0.000112255	-1.09731e-10	1.60155	0.000445185	-1.09731e-10	2.14134	0.00119131	-1.09731e-10	1.9233
151719730	chr1:151719730:C:T	1.05187e-05	-1.09731e-10	-0.766071	4.39761e-05	-1.09731e-10	-0.173503	0.000105911	-1.09731e-10	-0.496917
151719806	chr1:151719806:C:T	5.7752e-06	-1.09731e-10	-1.36565	1.34065e-05	-1.09731e-10	-1.36141	4.15982e-05	-1.09731e-10	-1.43146
151720007	chr1:151720007:A:G	1.53571e-06	-1.5599	-1.13033	3.00122e-06	-1.5544	-1.30373	1.16196e-05	-1.54518	-1.16164
151720435	chr1:151720435:A:G	0.000134307	2.32725	-0.546343	0.00033832	2.30454	-0.437698	0.000923817	2.13982	-0.470815
151721185	chr1:151721185:C:A	0.00014072	2.18623	-0.358685	0.000357292	2.16307	-0.241665	0.000981024	2.00277	-0.273689
151721452	chr1:151721452:TGA:T	5.42613e-06	-1.09731e-10	-1.428	1.27266e-05	-1.09731e-10	-1.41346	4.17764e-05	-1.09731e-10	-1.42718
151721677	chr1:151721677:G:C	6.3847e-06	-1.09731e-10	-1.26532	1.36453e-05	-1.09731e-10	-1.34375	4.82999e-05	-1.09731e-10	-1.28208
151721765	chr1:151721765:C:T	1.22095e-06	-1.50234	-1.41726	2.68858e-06	-1.54909	-1.41904	9.81982e-06	-1.46352	-1.41159
151721822	chr1:151721822:A:G	1.51373e-06	-1.38413	-1.32051	3.87792e-06	-1.48425	-1.1176	1.23711e-05	-1.39881	-1.24534
151722150	chr1:151722150:G:A	7.17423e-06	-1.09731e-10	-1.14873	1.58748e-05	-1.09731e-10	-1.19241	5.38337e-05	-1.09731e-10	-1.17361
151722519	chr1:151722519:C:T	1.37375e-06	-1.51025	-1.29143	2.8069e-06	-1.5332	-1.39187	1.08497e-05	-1.39839	-1.37698
151722795	chr1:151722795:T:C	1.58549e-06	-1.55935	-1.09898	3.05397e-06	-1.55647	-1.28424	1.19679e-05	-1.54211	-1.13517
151723077	chr1:151723077:A:G	9.437e-05	1.428	-4.15888e-10	0.000237105	1.51135	-4.15888e-10	0.000611577	1.25653	-4.15888e-10
151723428	chr1:151723428:G:A	1.62247e-06	-1.55812	-1.07716	3.08998e-06	-1.55808	-1.27091	1.23276e-05	-1.53761	-1.11006
151723591	chr1:151723591:C:T	5.41184e-06	-1.09731e-10	-1.43063	1.24661e-05	-1.09731e-10	-1.43413	4.16241e-05	-1.09731e-10	-1.43083
151724399	chr1:151724399:G:A	7.29947e-06	-1.09731e-10	-1.13142	2.31036e-05	-1.09731e-10	-0.817163	6.68706e-05	-1.09731e-10	-0.956754
151724823	chr1:151724823:G:A	5.76111e-06	-1.09731e-10	-1.36809	1.341e-05	-1.09731e-10	-1.36115	4.58618e-05	-1.09731e-10	-1.33388
151724891	chr1:151724891:C:T	8.32859e-06	-1.09731e-10	-0.99953	1.45317e-05	-1.09731e-10	-1.28082	5.56231e-05	-1.09731e-10	-1.14091
151725369	chr1:151725369:C:T	8.43835e-06	-1.09731e-10	-0.986438	1.46454e-05	-1.09731e-10	-1.27302	5.62235e-05	-1.09731e-10	-1.13018
151725674	chr1:151725674:T:C	1.66773e-05	-1.09731e-10	-0.305174	4.37964e-05	-1.09731e-10	-0.177599	0.000140798	-1.09731e-10	-0.212184
151726314	chr1:151726314:C:T	0.000143514	-1.09731e-10	1.84721	0.000581929	-1.09731e-10	2.4092	0.00154092	-1.09731e-10	2.18062
151726317	chr1:151726317:C:G	6.1593e-06	-0.703101	-0.59816	1.11155e-05	-0.811731	-0.737081	4.39257e-05	-0.784912	-0.592103
151726353	chr1:151726353:G:A	8.12433e-06	-1.02436	-4.15888e-10	2.00674e-05	-0.958054	-4.15888e-10	6.03353e-05	-1.0596	-4.15888e-10
151726940	chr1:151726940:C:T	5.45377e-06	-0.701898	-0.72102	9.97429e-06	-0.810122	-0.847017	3.88759e-05	-0.78302	-0.716119
151726997	chr1:151726997:T:C	1.90668e-06	-1.55791	-0.915947	7.45087e-06	-1.55827	-0.390545	1.70562e-05	-1.53641	-0.786586
151727017	chr1:151727017:C:T	5.61146e-06	-1.09731e-10	-1.39441	1.30361e-05	-1.09731e-10	-1.38942	4.43498e-05	-1.09731e-10	-1.36741
151727605	chr1:151727605:C:T	0.000102999	-1.09731e-10	1.51549	0.000403616	-1.09731e-10	2.04331	0.00108288	-1.09731e-10	1.82786
151727738	chr1:151727738:T:C	5.34883e-06	-0.747688	-0.694657	1.98817e-05	-0.881808	-0.0855414	4.5919e-05	-0.791256	-0.541377
151727751	chr1:151727751:G:A	6.41716e-06	-0.607762	-0.652487	1.02311e-05	-0.702594	-0.929119	4.24605e-05	-0.686368	-0.724571
151728045	chr1:151728045:A:T	0.000100468	-1.09731e-10	1.49062	0.000348074	-1.09731e-10	1.89527	0.000982585	-1.09731e-10	1.73067
151728047	chr1:151728047:G:C	5.00112e-06	-0.733626	-0.775935	9.22407e-06	-0.838992	-0.89634	3.57445e-05	-0.813291	-0.769827
151728734	chr1:151728734:A:G	6.58879e-05	2.23536	-1.16663	0.000159058	2.21978	-1.10767	0.000441322	2.06202	-1.13176
151728743	chr1:151728743:C:G	5.66877e-06	-1.09731e-10	-1.38425	1.24711e-05	-1.09731e-10	-1.43374	4.22385e-05	-1.09731e-10	-1.41618
151728869	chr1:151728869:A:G	5.36057e-06	-0.640587	-0.799567	8.83478e-06	-0.731993	-1.04646	3.57662e-05	-0.719306	-0.863203
151728990	chr1:151728990:A:C	5.55053e-06	-1.40533	-4.15888e-10	1.26586e-05	-1.41881	-4.15888e-10	4.29444e-05	-1.39961	-4.15888e-10
151729587	chr1:151729587:A:G	2.02436e-06	-1.4715	-0.942474	6.16279e-06	-1.44418	-0.694442	1.49156e-05	-1.5316	-0.925506
151729689	chr1:151729689:G:A	5.4118e-06	-1.09731e-10	-1.43064	1.24662e-05	-1.09731e-10	-1.43413	4.16219e-05	-1.09731e-10	-1.43089
151730234	chr1:151730234:G:A	5.50358e-06	-1.09731e-10	-1.41383	1.27546e-05	-1.09731e-10	-1.41126	4.32301e-05	-1.09731e-10	-1.39298
151730511	chr1:151730511:C:T	7.20893e-06	-1.1439	-4.15888e-10	1.41297e-05	-1.30887	-4.15888e-10	5.12327e-05	-1.22313	-4.15888e-10
151730721	chr1:151730721:A:G	6.18446e-06	-1.09731e-10	-1.29718	3.54451e-05	-1.09731e-10	-0.389165	7.25388e-05	-1.09731e-10	-0.875392
151730806	chr1:151730806:T:C	5.69755e-06	-1.09731e-10	-1.37919	1.29083e-05	-1.09731e-10	-1.39928	4.33247e-05	-1.09731e-10	-1.39079
151730998	chr1:151730998:A:G	6.20326e-06	-0.563889	-0.73026	1.14247e-05	-0.671699	-0.849672	4.51664e-05	-0.618876	-0.730285
151731012	chr1:151731012:G:A	6.04536e-06	-1.09731e-10	-1.31993	1.58033e-05	-1.09731e-10	-1.19693	5.07676e-05	-1.09731e-10	-1.23225
151731167	chr1:151731167:C:T	5.6448e-06	-1.09731e-10	-1.38849	1.24676e-05	-1.09731e-10	-1.43401	4.21392e-05	-1.09731e-10	-1.41854
151731303	chr1:151731303:T:C	8.83309e-06	-1.09731e-10	-0.940719	1.50151e-05	-1.09731e-10	-1.2481	5.84001e-05	-1.09731e-10	-1.0922
151731612	chr1:151731612:G:A	3.79173e-05	1.88185	-1.36567	0.000135263	1.84327	-0.893194	0.000312934	1.72122	-1.13474
151731735	chr1:151731735:C:G	0.000254696	2.70698	-0.286135	0.000641229	2.67599	-0.169754	0.00176502	2.51203	-0.195625
151732339	chr1:151732339:G:A	5.51046e-06	-1.09731e-10	-1.41258	1.25536e-05	-1.09731e-10	-1.42714	4.2357e-05	-1.09731e-10	-1.41338
151732464	chr1:151732464:G:C	5.40128e-06	-1.09731e-10	-1.43259	1.31615e-05	-1.09731e-10	-1.37985	4.22255e-05	-1.09731e-10	-1.41649
151732547	chr1:151732547:G:A	3.83893e-05	-1.09731e-10	0.528555	9.36126e-05	-1.09731e-10	0.582015	0.000303859	-1.09731e-10	0.55705
151733759	chr1:151733759:G:A	5.94741e-06	-1.09731e-10	-1.33627	1.80231e-05	-1.09731e-10	-1.0655	5.21812e-05	-1.09731e-10	-1.20479
151733765	chr1:151733765:C:T	1.85493e-05	-0.198792	-4.15888e-10	4.05502e-05	-0.254608	-4.15888e-10	0.000152024	-0.135476	-4.15888e-10
151733950	chr1:151733950:G:A	1.44686e-06	-1.54097	-1.20886	3.74149e-06	-1.51502	-1.12265	1.06755e-05	-1.55981	-1.23175
151734126	chr1:151734126:G:A	4.69315e-05	1.25631	-0.526847	0.000125074	1.31382	-0.442066	0.000339564	1.11786	-0.449714
151734728	chr1:151734728:C:T	1.72274e-06	-1.53243	-1.04288	5.56359e-06	-1.50743	-0.733474	1.36178e-05	-1.5576	-0.990528
151735209	chr1:151735209:GTCTAGCTGGACTGGTC:G	5.93321e-06	-1.09731e-10	-1.33866	1.42484e-05	-1.09731e-10	-1.30051	4.70331e-05	-1.09731e-10	-1.30866
151735289	chr1:151735289:G:A	5.69804e-06	-1.09731e-10	-1.3791	1.26381e-05	-1.09731e-10	-1.42044	4.15586e-05	-1.09731e-10	-1.43241
151735444	chr1:151735444:G:A	6.2407e-06	-1.09731e-10	-1.28813	3.56875e-05	-1.09731e-10	-0.382349	7.33576e-05	-1.09731e-10	-0.864167
151736089	chr1:151736089:C:T	6.1689e-06	-1.09731e-10	-1.2997	1.36743e-05	-1.09731e-10	-1.34163	4.59817e-05	-1.09731e-10	-1.33127
151736724	chr1:151736724:G:A	5.67086e-06	-1.09731e-10	-1.38388	1.27097e-05	-1.09731e-10	-1.41478	4.25307e-05	-1.09731e-10	-1.40929
151736992	chr1:151736992:G:A	9.42354e-06	-1.09731e-10	-0.876013	1.76748e-05	-1.09731e-10	-1.08501	6.56333e-05	-1.09731e-10	-0.97543
151737562	chr1:151737562:T:C	2.42498e-06	-1.5164	-0.717002	3.98754e-06	-1.44201	-1.13196	1.3955e-05	-1.54048	-0.98319
151737649	chr1:151737649:T:C	7.99704e-06	-1.09731e-10	-1.04015	1.93597e-05	-1.09731e-10	-0.993954	5.87908e-05	-1.09731e-10	-1.08553
151737764	chr1:151737764:C:G	1.87145e-06	-1.54805	-0.944457	6.17567e-06	-1.52999	-0.606542	1.50459e-05	-1.56019	-0.88822
151738183	chr1:151738183:C:T	5.56487e-06	-1.09731e-10	-1.40275	1.90956e-05	-1.09731e-10	-1.00769	5.12279e-05	-1.09731e-10	-1.22323
151738451	chr1:151738451:A:G	2.4863e-06	-0.779849	-1.42858	5.16057e-06	-0.894016	-1.42209	1.71236e-05	-0.891857	-1.4272
151738548	chr1:151738548:T:A	9.01388e-06	-0.920458	-4.15888e-10	2.01476e-05	-0.954062	-4.15888e-10	6.59837e-05	-0.970106	-4.15888e-10
151740577	chr1:151740577:G:A	1.81982e-05	-1.09731e-10	-0.2179	5.72829e-05	-1.09731e-10	0.0908524	0.000159115	-1.09731e-10	-0.0898862
151740831	chr1:151740831:T:A	1.18123e-05	-1.09731e-10	-0.650078	2.94168e-05	-1.09731e-10	-0.575583	8.55592e-05	-1.09731e-10	-0.710305
151740865	chr1:151740865:T:TCTTA	3.49928e-06	-1.54763	-0.319039	1.10286e-05	-1.50087	-0.0557914	3.13604e-05	-1.55803	-0.155939
151741204	chr1:151741204:T:G	1.92824e-06	-1.02895	-1.43367	4.03724e-06	-1.12768	-1.43391	1.30839e-05	-1.15426	-1.43387
151741300	chr1:151741300:C:T	1.10763e-05	-1.09731e-10	-0.714412	3.36766e-05	-1.09731e-10	-0.440346	9.65689e-05	-1.09731e-10	-0.589257
151741912	chr1:151741912:G:A	5.99341e-06	-1.09731e-10	-1.32856	1.59034e-05	-1.09731e-10	-1.19061	4.91637e-05	-1.09731e-10	-1.26436
151742803	chr1:151742803:C:T	4.49316e-06	-0.844966	-0.7717	8.10471e-06	-0.790083	-1.07462	2.17383e-05	-1.07136	-1.00907
151742896	chr1:151742896:C:CA	1.74205e-06	-1.13882	-1.42534	3.58743e-06	-1.24996	-1.42976	1.15574e-05	-1.27922	-1.43297
151743007	chr1:151743007:T:A	5.71082e-06	-1.09731e-10	-1.37686	1.35826e-05	-1.09731e-10	-1.34836	4.45524e-05	-1.09731e-10	-1.36285
151743268	chr1:151743268:A:G	9.19297e-06	-1.09731e-10	-0.900784	2.25634e-05	-1.09731e-10	-0.840822	6.73672e-05	-1.09731e-10	-0.949355
151743554	chr1:151743554:G:C	0.000105807	0.983546	0.558846	0.000220088	0.872245	0.564634	0.00063589	0.674962	0.62055
151744035	chr1:151744035:T:C	6.42245e-06	-1.09731e-10	-1.25942	3.64832e-05	-1.09731e-10	-0.360298	7.68802e-05	-1.09731e-10	-0.817266
151744235	chr1:151744235:A:T	3.29271e-06	-1.55553	-0.371981	1.0253e-05	-1.51911	-0.110462	2.96585e-05	-1.56017	-0.209591
151745160	chr1:151745160:T:C	8.76171e-06	-1.09731e-10	-0.948832	1.91248e-05	-1.09731e-10	-1.00616	6.38587e-05	-1.09731e-10	-1.00284
151746001	chr1:151746001:T:C	6.44355e-06	-1.25614	-4.15888e-10	1.3398e-05	-1.36204	-4.15888e-10	4.44292e-05	-1.36562	-4.15888e-10
151746712	chr1:151746712:G:T	9.32687e-06	-1.09731e-10	-0.886324	2.30201e-05	-1.09731e-10	-0.820784	7.69976e-05	-1.09731e-10	-0.815739
151746733	chr1:151746733:G:A	0.00031291	2.62669	-4.15888e-10	0.0005397	2.33386	-4.15888e-10	0.000900783	1.64375	-4.15888e-10
151747064	chr1:151747064:C:T	9.07778e-06	-1.09731e-10	-0.913394	2.21423e-05	-1.09731e-10	-0.859661	6.63059e-05	-1.09731e-10	-0.965234
151747065	chr1:151747065:G:A	6.19334e-06	-1.09731e-10	-1.29575	1.36781e-05	-1.09731e-10	-1.34135	4.59191e-05	-1.09731e-10	-1.33263
151747262	chr1:151747262:C:T	3.65458e-05	1.13392	-0.654579	8.0879e-05	1.02902	-0.593217	0.00021653	0.81916	-0.600944
151747489	chr1:151747489:TG:T	6.49668e-06	-1.09731e-10	-1.24793	1.59139e-05	-1.09731e-10	-1.18996	5.16048e-05	-1.09731e-10	-1.2159
151747582	chr1:151747582:T:C	0.000102043	0.940683	0.565484	0.000213166	0.831652	0.573268	0.000614986	0.635571	0.626515
151747732	chr1:151747732:G:A	6.94253e-06	-1.09731e-10	-1.18156	1.50638e-05	-1.09731e-10	-1.24486	5.06093e-05	-1.09731e-10	-1.23538
151747743	chr1:151747743:G:A	5.46746e-06	-1.09731e-10	-1.42041	1.24675e-05	-1.09731e-10	-1.43403	4.16461e-05	-1.09731e-10	-1.43031
151747986	chr1:151747986:G:A	6.85202e-06	-1.09731e-10	-1.19468	1.57481e-05	-1.09731e-10	-1.20043	4.96528e-05	-1.09731e-10	-1.25446
151748514	chr1:151748514:A:G	9.48531e-06	-1.09731e-10	-0.86948	1.71789e-05	-1.09731e-10	-1.11347	6.49437e-05	-1.09731e-10	-0.985992
151748551	chr1:151748551:C:A	5.96389e-06	-1.09731e-10	-1.3335	1.57885e-05	-1.09731e-10	-1.19787	4.88765e-05	-1.09731e-10	-1.27022
151748751	chr1:151748751:C:T	6.43391e-06	-1.09731e-10	-1.25764	1.25473e-05	-1.09731e-10	-1.42765	4.18771e-05	-1.09731e-10	-1.42478
151749540	chr1:151749540:G:C	5.40074e-06	-1.09731e-10	-1.43269	1.40047e-05	-1.09731e-10	-1.31776	4.27463e-05	-1.09731e-10	-1.40423
151750467	chr1:151750467:C:T	5.54022e-06	-1.09731e-10	-1.40719	1.4454e-05	-1.09731e-10	-1.28618	4.26387e-05	-1.09731e-10	-1.40675
151750554	chr1:151750554:G:A	1.73051e-06	-1.15829	-1.41252	3.55562e-06	-1.26704	-1.42158	1.14498e-05	-1.29463	-1.42691
151750874	chr1:151750874:A:T	9.10171e-06	-1.09731e-10	-0.910761	2.21903e-05	-1.09731e-10	-0.857495	6.64888e-05	-1.09731e-10	-0.96248
151751260	chr1:151751260:C:T	4.38421e-05	-1.09731e-10	0.66137	0.000113377	-1.09731e-10	0.773567	0.00031738	-1.09731e-10	0.600588
151751397	chr1:151751397:C:T	6.51978e-06	-1.09731e-10	-1.24438	1.40979e-05	-1.09731e-10	-1.31113	4.76201e-05	-1.09731e-10	-1.29626
151751670	chr1:151751670:C:T	1.38783e-06	-1.54053	-1.25096	2.82743e-06	-1.55354	-1.36424	9.82851e-06	-1.51797	-1.35625
151751764	chr1:151751764:T:C	1.41261e-06	-1.53644	-1.23735	2.85792e-06	-1.55114	-1.35592	9.97376e-06	-1.51213	-1.34742
151751803	chr1:151751803:A:G	1.67152e-06	-1.50642	-1.09906	5.24688e-06	-1.47083	-0.828682	1.2842e-05	-1.54626	-1.06053
151752060	chr1:151752060:C:T	5.61597e-06	-1.09731e-10	-1.39361	1.40965e-05	-1.09731e-10	-1.31122	4.21941e-05	-1.09731e-10	-1.41723
151752123	chr1:151752123:G:A	5.60746e-06	-1.09731e-10	-1.39513	1.41352e-05	-1.09731e-10	-1.30848	4.2241e-05	-1.09731e-10	-1.41612
151752193	chr1:151752193:T:G	1.03326e-05	0.646279	-1.4302	2.31599e-05	0.572419	-1.38715	6.02262e-05	0.363471	-1.42488
151752883	chr1:151752883:A:G	8.04746e-06	-0.923194	-0.110673	1.42694e-05	-0.859886	-0.439144	3.86774e-05	-1.10998	-0.394278
151753278	chr1:151753278:C:T	1.32972e-06	-1.54383	-1.29043	2.76146e-06	-1.55541	-1.38598	9.54733e-06	-1.52288	-1.38037
151753302	chr1:151753302:A:G	9.1153e-06	-1.09731e-10	-0.909269	2.22258e-05	-1.09731e-10	-0.855895	6.65852e-05	-1.09731e-10	-0.961032
151753342	chr1:151753342:G:A	7.86449e-06	0.375261	-1.43213	1.44381e-05	0.100369	-1.38765	5.86507e-05	0.336492	-1.42441
151754016	chr1:151754016:C:G	5.25705e-06	-1.45965	-4.15888e-10	1.11424e-05	-1.54639	-4.15888e-10	3.87316e-05	-1.50286	-4.15888e-10
151755029	chr1:151755029:G:C	0.000113215	1.05944	0.550624	0.000236892	0.948576	0.561877	0.000678263	0.747046	0.612976
151755206	chr1:151755206:G:C	5.4954e-06	-1.09731e-10	-1.41531	1.61713e-05	-1.09731e-10	-1.17391	4.67721e-05	-1.09731e-10	-1.31423
151755345	chr1:151755345:G:A	5.501e-06	-1.09731e-10	-1.41429	1.2467e-05	-1.09731e-10	-1.43406	4.17623e-05	-1.09731e-10	-1.42752
151755461	chr1:151755461:A:T	5.46182e-06	-1.09731e-10	-1.42144	1.24709e-05	-1.09731e-10	-1.43375	4.16041e-05	-1.09731e-10	-1.43131
151755509	chr1:151755509:T:C	6.36599e-06	-1.09731e-10	-1.26825	1.52147e-05	-1.09731e-10	-1.23488	4.90857e-05	-1.09731e-10	-1.26594
151755746	chr1:151755746:A:G	5.82333e-06	-1.09731e-10	-1.35735	2.89834e-05	-1.09731e-10	-0.590428	6.32267e-05	-1.09731e-10	-1.01279
151755878	chr1:151755878:T:C	1.34108e-06	-1.53773	-1.28802	2.77549e-06	-1.55194	-1.38439	9.64747e-06	-1.514	-1.37882
151756280	chr1:151756280:C:T	1.38728e-06	-1.51793	-1.27395	2.83899e-06	-1.53884	-1.37487	1.00851e-05	-1.47721	-1.37125
151756339	chr1:151756339:A:G	6.35066e-06	-1.09731e-10	-1.27067	1.25842e-05	-1.09731e-10	-1.42471	4.1755e-05	-1.09731e-10	-1.42769
151756725	chr1:151756725:A:G	1.7049e-06	-1.53354	-1.05217	5.40328e-06	-1.50693	-0.763212	1.32475e-05	-1.55917	-1.01654
151757013	chr1:151757013:T:A	1.37958e-06	-1.52628	-1.27116	2.82764e-06	-1.54487	-1.37284	9.98332e-06	-1.48919	-1.36941
151757183	chr1:151757183:A:G	5.92537e-06	-1.09731e-10	-1.33998	3.07023e-05	-1.09731e-10	-0.532813	6.58187e-05	-1.09731e-10	-0.972609
151757566	chr1:151757566:G:A	6.33863e-06	-1.09731e-10	-1.27256	1.51307e-05	-1.09731e-10	-1.24043	4.88526e-05	-1.09731e-10	-1.27071
151757586	chr1:151757586:A:G	1.38966e-06	-1.52606	-1.26411	2.84178e-06	-1.54443	-1.36829	1.00323e-05	-1.48897	-1.36473
151757893	chr1:151757893:G:A	9.03977e-06	-0.909726	-0.00786343	1.58521e-05	-0.844931	-0.348917	4.15576e-05	-1.12218	-0.310257
151758534	chr1:151758534:A:G	6.55388e-06	-1.09731e-10	-1.23917	1.79669e-05	-1.09731e-10	-1.06862	5.48774e-05	-1.09731e-10	-1.15441
151759134	chr1:151759134:T:C	1.21056e-05	-0.625558	-4.15888e-10	2.51357e-05	-0.732859	-4.15888e-10	7.88908e-05	-0.791449	-4.15888e-10
151759379	chr1:151759379:T:TA	5.63556e-06	-1.09731e-10	-1.39013	1.24725e-05	-1.09731e-10	-1.43362	4.22279e-05	-1.09731e-10	-1.41643
151759584	chr1:151759584:A:G	1.35782e-06	-1.53335	-1.28	2.79668e-06	-1.54925	-1.37946	9.75524e-06	-1.50809	-1.37362
151760076	chr1:151760076:T:C	1.30846e-05	-1.09731e-10	-0.547787	3.70897e-05	-1.09731e-10	-0.343811	0.000108079	-1.09731e-10	-0.47665
151760224	chr1:151760224:A:G	1.43717e-06	-1.52813	-1.22841	2.89571e-06	-1.54584	-1.34808	1.01609e-05	-1.50089	-1.34008
151760439	chr1:151760439:C:T	1.36223e-06	-1.52607	-1.28404	2.80838e-06	-1.54445	-1.38009	9.90618e-06	-1.48914	-1.37721
151760549	chr1:151760549:T:C	1.40184e-06	-1.54145	-1.23999	2.8964e-06	-1.55376	-1.33993	1.00339e-05	-1.5141	-1.33944
151760662	chr1:151760662:T:C	5.63307e-06	-1.09731e-10	-1.39057	1.24715e-05	-1.09731e-10	-1.43371	4.22107e-05	-1.09731e-10	-1.41684
151760859	chr1:151760859:T:G	1.34813e-06	-1.53689	-1.28361	2.78589e-06	-1.55148	-1.3811	9.68784e-06	-1.51316	-1.37548
151761121	chr1:151761121:T:C	7.03257e-05	-1.09731e-10	1.13391	0.000168076	-1.09731e-10	1.16727	0.000563634	-1.09731e-10	1.17489
151761398	chr1:151761398:C:G	3.1762e-05	0.350881	-0.0118347	5.34158e-05	0.206522	-0.185566	0.000169746	0.0775883	-0.102801
151761660	chr1:151761660:G:A	5.48402e-06	-1.09731e-10	-1.41739	1.44465e-05	-1.09731e-10	-1.2867	4.49872e-05	-1.09731e-10	-1.35314
151762075	chr1:151762075:CAAAT:C	6.35631e-06	-1.09731e-10	-1.26978	3.54705e-05	-1.09731e-10	-0.388449	7.52796e-05	-1.09731e-10	-0.838304
151762214	chr1:151762214:G:C	2.87375e-05	0.216997	0.021984	5.16569e-05	0.0840464	-0.0965726	0.000159666	-0.0443198	-0.042111
151762509	chr1:151762509:T:C	1.08022e-05	-1.09731e-10	-0.739478	1.88701e-05	-1.09731e-10	-1.01957	7.23257e-05	-1.09731e-10	-0.878334
151762798	chr1:151762798:T:G	5.86397e-06	-1.09731e-10	-1.3504	1.29809e-05	-1.09731e-10	-1.39367	4.15234e-05	-1.09731e-10	-1.43326
151762965	chr1:151762965:G:A	3.72172e-05	1.15677	-0.659228	7.5344e-05	0.99197	-0.627055	0.000215204	0.827443	-0.615368
151763069	chr1:151763069:A:G	5.78072e-06	-1.09731e-10	-1.3647	1.62326e-05	-1.09731e-10	-1.17013	4.92802e-05	-1.09731e-10	-1.26199
151763100	chr1:151763100:T:C	3.73785e-06	-1.54856	-0.25215	1.17216e-05	-1.50264	0.00692682	3.35049e-05	-1.55854	-0.0892763
151763587	chr1:151763587:G:A	5.73561e-06	-1.37253	-4.15888e-10	1.2743e-05	-1.41217	-4.15888e-10	4.52704e-05	-1.34686	-4.15888e-10
151763761	chr1:151763761:GCTAA:G	5.26164e-06	-1.45878	-4.15888e-10	1.21311e-05	-1.46138	-4.15888e-10	4.09609e-05	-1.4469	-4.15888e-10
151763792	chr1:151763792:CTG:C	1.39475e-06	-1.44207	-1.34445	2.90666e-06	-1.48227	-1.40787	1.03531e-05	-1.41525	-1.40697
151763980	chr1:151763980:A:G	3.86574e-06	-1.52214	-0.24493	1.24004e-05	-1.45272	0.0133025	3.40948e-05	-1.54197	-0.0883996
151764873	chr1:151764873:T:A	9.64869e-06	-0.329887	-0.522515	2.22281e-05	-0.0618855	-0.793909	4.04004e-05	-0.712699	-0.747975
151764911	chr1:151764911:A:G	1.28345e-05	-1.09731e-10	-0.567087	4.47141e-05	-1.09731e-10	-0.156861	0.000119414	-1.09731e-10	-0.376921
151765207	chr1:151765207:G:A	1.08166e-05	-1.09731e-10	-0.738141	2.64796e-05	-1.09731e-10	-0.680775	7.8304e-05	-1.09731e-10	-0.798914
151765480	chr1:151765480:T:C	2.64284e-05	-1.09731e-10	0.155214	8.01826e-05	-1.09731e-10	0.427157	0.00022275	-1.09731e-10	0.246536
151765481	chr1:151765481:AT:A	5.40065e-06	-1.09731e-10	-1.43271	1.24706e-05	-1.09731e-10	-1.43377	4.14871e-05	-1.09731e-10	-1.43413
151765791	chr1:151765791:C:T	5.44195e-06	-1.09731e-10	-1.42509	1.24788e-05	-1.09731e-10	-1.43311	4.17962e-05	-1.09731e-10	-1.42671
151765927	chr1:151765927:G:A	2.00447e-06	-1.10576	-1.31809	4.92067e-06	-0.937916	-1.42579	1.19084e-05	-1.25139	-1.43088
151766133	chr1:151766133:G:C	8.53564e-06	-1.09731e-10	-0.974973	2.00156e-05	-1.09731e-10	-0.960637	7.18191e-05	-1.09731e-10	-0.885362
151767399	chr1:151767399:A:C	5.20259e-05	-1.09731e-10	0.832519	0.000266036	-1.09731e-10	1.62648	0.000617302	-1.09731e-10	1.26585
151767699	chr1:151767699:C:T	2.10908e-05	-1.09731e-10	-0.0703848	5.33592e-05	-1.09731e-10	0.0198968	0.000149925	-1.09731e-10	-0.149377
151767897	chr1:151767897:T:C	6.25312e-06	-1.09731e-10	-1.28614	1.34437e-05	-1.09731e-10	-1.35864	4.72936e-05	-1.09731e-10	-1.30314
151768977	chr1:151768977:G:A	3.88178e-06	-0.697581	-1.06535	9.42698e-06	-0.601639	-1.11194	2.84334e-05	-0.744414	-1.06754
151769194	chr1:151769194:T:G	2.31739e-05	-1.09731e-10	0.0238007	3.78966e-05	-1.09731e-10	-0.322287	0.000152315	-1.09731e-10	-0.133563
151769219	chr1:151769219:C:G	1.21635e-06	-1.50108	-1.42228	2.93643e-06	-1.47717	-1.40279	9.29146e-06	-1.54666	-1.38376
151769226	chr1:151769226:A:G	1.57671e-05	-1.09731e-10	-0.361296	2.7602e-05	-1.09731e-10	-0.639262	0.000106829	-1.09731e-10	-0.488282
151769525	chr1:151769525:T:C	1.25957e-06	-1.54575	-1.34271	3.08542e-06	-1.53216	-1.2983	1.03604e-05	-1.56013	-1.26139
151769766	chr1:151769766:G:A	5.59483e-06	-1.09731e-10	-1.39738	1.25473e-05	-1.09731e-10	-1.42765	4.20225e-05	-1.09731e-10	-1.42131
151769857	chr1:151769857:G:A	1.7862e-06	-1.33024	-1.2089	3.77676e-06	-1.19565	-1.43263	1.06269e-05	-1.39939	-1.39674
151769908	chr1:151769908:A:G	6.27586e-06	-1.31106	0.028552	2.19405e-05	-1.37004	0.501219	5.63133e-05	-1.39862	0.27004
151769933	chr1:151769933:A:G	2.53258e-06	-0.782273	-1.40771	6.17316e-06	-0.704304	-1.43263	1.83826e-05	-0.828719	-1.41939
151770018	chr1:151770018:A:G	1.19312e-06	-1.55042	-1.39223	2.87998e-06	-1.53869	-1.36067	9.6545e-06	-1.55931	-1.33278
151770089	chr1:151770089:GGGAGACCATGGGGAGACGGAGAC:G	1.14722e-06	-1.55974	-1.42214	2.69168e-06	-1.55958	-1.40741	9.32751e-06	-1.53922	-1.38733
151770213	chr1:151770213:T:C	5.44581e-06	-1.09731e-10	-1.42438	1.27136e-05	-1.09731e-10	-1.41447	4.2977e-05	-1.09731e-10	-1.39885
151770285	chr1:151770285:T:G	6.2945e-06	-1.09731e-10	-1.27955	1.79795e-05	-1.09731e-10	-1.06791	5.31675e-05	-1.09731e-10	-1.18607
151770667	chr1:151770667:C:T	1.17513e-06	-1.53222	-1.42563	2.78711e-06	-1.51271	-1.41943	9.01501e-06	-1.55868	-1.40194
151770742	chr1:151770742:T:C	2.20229e-05	-1.09731e-10	-0.0271399	3.62624e-05	-1.09731e-10	-0.366369	0.000145154	-1.09731e-10	-0.181718
151771259	chr1:151771259:A:C	5.6408e-06	-1.09731e-10	-1.3892	1.27661e-05	-1.09731e-10	-1.41035	4.27331e-05	-1.09731e-10	-1.40454
151771394	chr1:151771394:TA:T	1.18506e-06	-1.52314	-1.42629	2.81726e-06	-1.50108	-1.42031	9.02718e-06	-1.55604	-1.40324
151771603	chr1:151771603:G:A	5.39369e-06	-1.09731e-10	-1.43399	1.27954e-05	-1.09731e-10	-1.40807	4.16316e-05	-1.09731e-10	-1.43065
151771692	chr1:151771692:T:C	2.09805e-06	-1.23876	-1.13946	4.38206e-06	-1.07453	-1.40511	1.21782e-05	-1.3192	-1.34066
151772281	chr1:151772281:A:AGAGAT	2.28944e-05	-1.09731e-10	0.0116666	3.75404e-05	-1.09731e-10	-0.331732	0.000150587	-1.09731e-10	-0.144976
151772382	chr1:151772382:G:A	1.45713e-06	-1.31569	-1.42707	3.63493e-06	-1.35636	-1.3102	1.23664e-05	-1.28605	-1.35847
151772452	chr1:151772452:T:C	1.16694e-06	-1.53646	-1.42838	2.76137e-06	-1.51821	-1.42321	8.95613e-06	-1.55953	-1.40764
151773049	chr1:151773049:T:C	5.63632e-06	-1.09731e-10	-1.38999	1.27715e-05	-1.09731e-10	-1.40994	4.27335e-05	-1.09731e-10	-1.40453
151773347	chr1:151773347:T:G	9.07565e-06	-1.09731e-10	-0.913629	2.24371e-05	-1.09731e-10	-0.846434	7.4005e-05	-1.09731e-10	-0.855381
151773603	chr1:151773603:A:T	2.15766e-06	-1.24822	-1.10198	4.38999e-06	-1.08558	-1.39224	1.23587e-05	-1.32662	-1.31853
151773726	chr1:151773726:T:A	2.21116e-06	-1.21433	-1.11137	4.56121e-06	-1.04402	-1.39554	1.26564e-05	-1.29729	-1.32406
151773759	chr1:151773759:C:T	1.18627e-06	-1.51942	-1.42899	2.82043e-06	-1.49619	-1.42407	8.98703e-06	-1.5547	-1.40903
151773986	chr1:151773986:G:C	5.64806e-06	-1.09731e-10	-1.38791	1.27788e-05	-1.09731e-10	-1.40936	4.2778e-05	-1.09731e-10	-1.40349
151774567	chr1:151774567:C:T	1.17207e-06	-1.53344	-1.42701	2.77808e-06	-1.51368	-1.42171	8.98705e-06	-1.55891	-1.40482
151775257	chr1:151775257:C:T	1.18147e-06	-1.52225	-1.43022	2.80653e-06	-1.49924	-1.42596	8.95414e-06	-1.55567	-1.41173
151775323	chr1:151775323:G:A	4.58619e-06	-0.927594	-0.668581	1.04051e-05	-0.851871	-0.762978	3.37732e-05	-0.969504	-0.67034
151775494	chr1:151775494:A:G	2.3196e-06	-1.53219	-0.745639	4.77707e-06	-1.55408	-0.839245	1.66827e-05	-1.54461	-0.800526
```
