## Supplementary material for "Characterization of shared and ancestry-specific signals driving complex traits using multi-ancestry fine-mapping": susiex_nc3.cs80.summary

```
# chr1:149588518-151775521
CS_ID	CS_LENGTH	CS_PURITY	MAX_PIP_SNP	BP	REF_ALLELE	ALT_ALLELE	REF_FRQ	BETA	SE	-LOG10P	MAX_PIP	POST-HOC_PROB_POP1	POST-HOC_PROB_POP2
1	143	0.178458	chr1:150925201:A:T	150925201	T,T	A,A	1,1	-inf,-inf	inf,inf	4.0247,2.5031	0.0394565	0.677647	0.750732
2	87	0	chr1:151315154:T:A	151315154	A,A	T,T	1,1	inf,inf	inf,inf	4.48286,2.12509	0.192837	0.737255	0.55901
3	1912	0	chr1:151692667:TA:T	151692667	T,NA	TA,NA	1,NA	inf,NA	inf,NA	3.70043,NA	0.0919342	0.585214	0.37533
```
