## Supplementary material for "Characterization of shared and ancestry-specific signals driving complex traits using multi-ancestry fine-mapping": orig_s2_snps

```
rs55924598
rs77685597
rs56360357
rs201852157
rs61808245
rs587770852
rs2492669
rs56342883
rs61809779
rs56153271
rs72633630
rs57361838
rs55803744
rs3853576
rs679647
rs115866682
rs61804942
rs145647683
rs2486789
rs55940403
rs2814232
rs2492685
rs12132746
rs113255542
rs201773999
rs56130070
rs7525470
rs11588923
rs4559549
rs79330123
rs201456772
rs55920718
rs6657036
rs74885624
rs55827602
rs2664745
rs201018977
rs1876911
rs602034
rs56353152
rs2791018
rs56135477
rs199635929
rs201261589
rs111328914
rs4058439
rs147893957
rs112869437
rs57919378
rs55649985
rs116310582
rs587746306
rs3738319
rs142109788
rs140623721
rs12119601
rs532941
rs146356417
rs140229597
rs17581597
rs6696191
rs148225120
rs114067741
rs143441849
rs7534365
rs28642307
rs13067
rs182121335
rs117128666
rs148204376
rs35002905
rs55909843
rs56351279
rs626785
rs12760301
rs577935
rs4926386
rs12131104
rs145138514
rs11205277
rs147211319
rs58383987
rs141696447
rs72692821
rs11205303
rs113759410
rs1868992
rs72692823
rs3754041
rs7551741
rs6660842
rs112058376
rs6587723
rs141532217
rs185631226
rs113470091
rs146092896
rs111269280
rs117368277
rs76260774
rs74576695
rs4926400
rs71622669
rs117037899
rs3767628
rs3767627
rs71622670
rs12023748
rs10494260
rs116709921
rs12026500
rs587749173
rs180755824
rs141547597
rs143166671
rs78077162
rs35786175
rs150410466
rs61807555
rs79731933
rs72692830
rs11205309
rs76739629
rs111233095
rs11205310
rs751931
rs12082689
rs116653440
rs117143812
rs79414534
rs78871912
rs3936952
rs386488796
rs3738320
rs76874963
rs12023231
rs12409885
rs12401433
rs12022928
rs67807996
rs77644650
rs58700306
rs74874700
rs11205312
rs61584789
rs57252299
rs12027024
rs7521171
rs28496715
rs28536536
rs56972081
rs12022725
rs1339493
rs11578204
rs16833244
rs12025830
rs12026620
rs61808080
rs115033554
rs144153649
rs148818710
rs188482279
rs74767708
rs139378819
rs191314745
rs12402898
rs140441527
rs75892590
rs143618256
rs199966785
rs3754047
rs7554419
rs75472288
rs55676120
rs139780328
rs144850201
rs115802109
rs2275467
rs3736082
rs117182963
rs74632055
rs148351387
rs117611696
rs147743266
rs12124389
rs75515650
rs117762259
rs12032146
rs7536239
rs12723224
rs11806879
rs76623759
rs143419015
rs61807307
rs77848367
rs11808823
rs76690929
rs150550251
rs78371496
rs76413654
rs2306235
rs12142278
rs114052060
rs79111452
rs76570916
rs41264959
rs6693817
rs10888573
rs41264977
rs118131836
rs973374
rs114039643
rs12022137
rs12022166
rs77206010
rs117538399
rs6700343
1:150152860_A_C
rs1105210
rs7550600
rs7551023
rs76198696
rs12133235
rs12133238
rs3121000
rs3118124
rs6692738
rs12131063
rs3121001
rs10888575
rs149486978
rs11205339
rs144581493
rs11205340
rs117796922
rs75427321
rs6660127
rs4264032
rs114162038
rs12083178
rs367964887
rs148356063
rs10443210
rs59507173
rs143251455
rs4408187
rs142676970
rs6703332
rs11205341
rs144053186
rs1535873
rs956796
rs79285754
rs6680040
rs6665499
rs149653676
rs6682434
rs7532164
rs11205343
rs78417158
rs4926392
rs79986466
rs7522034
rs7535712
rs11811787
rs10888576
rs55647200
rs55956539
rs7548543
rs12401456
rs6587753
rs2038752
rs2038753
rs1924549
rs12026866
rs12569047
rs61161619
rs11205347
rs6655935
rs10788872
rs7555995
rs35938158
rs12121923
rs12057558
rs142143213
rs144607816
rs7512697
rs188969308
rs6668679
rs13374483
rs13374013
rs10888577
rs11205353
rs34908293
rs17646887
rs57861609
rs115624500
rs12129776
rs3850839
rs34714364
rs41304255
rs183441903
rs60456922
rs118073096
rs2298161
rs2275778
rs2275780
rs3754048
rs117595411
rs149479316
rs111644778
rs57518665
rs185878312
rs73011380
rs10494266
rs73011384
rs12044791
rs116349314
rs11205354
rs10788873
rs10157197
rs16835699
rs11205355
rs2274127
rs16835708
rs2147324
rs116854758
rs2318761
rs112753319
rs1815302
rs1122967
rs9126
rs6685252
rs10888578
rs12739706
rs57361164
rs10888579
rs12740679
rs7544900
rs6693697
rs73011400
rs4926419
rs12093148
rs16835782
rs7554686
rs7512552
rs16835791
rs3818978
rs16830437
rs144991280
rs11205357
rs11811885
rs12747669
rs56965166
rs1776275
rs1776274
rs500812
rs494952
rs497128
rs496203
rs494041
rs1776273
rs7511649
rs573351
rs7543314
rs587699640
rs1614039
rs3738322
rs1694347
rs73013119
rs138496123
rs2762860
rs112587175
rs1694370
rs543179
rs509345
rs471738
rs471657
rs580159
rs4581308
rs11205359
rs12403795
rs1694375
rs16835911
rs1260398
rs8006
rs185738687
rs580060
rs73013129
rs1260396
rs486275
rs522435
rs521607
rs1260394
rs74575124
rs112097040
rs189654963
rs75079909
rs488271
rs1747927
rs141231613
rs113720135
rs522068
rs60531845
rs372929724
rs578353
rs519126
rs112511224
rs9435997
rs56214461
rs2454285
rs2477121
rs58516261
rs4333886
rs1694381
rs111776337
rs1694380
rs79484682
rs1694379
rs1694378
rs1776276
rs1694377
rs73015063
rs77961846
rs1498308
rs1260400
rs60758881
rs698914
rs2275779
rs834225
rs4926420
rs1260401
rs1260402
rs1260403
rs112431552
rs112265199
rs6700607
rs1260404
rs1260405
rs4926421
rs1260406
rs1260407
rs150946142
rs80215841
rs1260408
rs60730811
rs1260409
rs59325647
rs6679726
rs73015078
rs2794615
rs58373639
rs6700009
rs1776272
rs2794614
rs2794685
rs114174379
rs73015081
rs3125808
rs61817477
rs4926422
rs79565617
rs16836130
rs1260385
rs17648533
rs16836139
rs698918
rs698917
rs57163995
rs1097066
rs2794682
rs117512971
rs1694364
rs12137280
rs1625468
rs16836186
rs3737319
rs2794681
rs1776265
rs117688465
rs2794679
rs2794678
rs41300863
rs11590406
rs11587758
rs2015966
rs61605510
rs73015095
rs1097069
rs1097068
rs1097067
rs73015096
rs1260373
rs112543647
rs1103115
rs1097071
rs1097070
rs112896715
rs376953169
rs828784
rs696616
rs79148709
rs12046899
rs17648797
rs375227138
rs1145583
rs16836442
rs696615
rs834243
rs143453062
rs1260368
rs73017006
rs1313570
rs11205363
rs1313569
rs1313568
rs1260367
rs77207799
rs115584674
rs1260457
rs1260458
rs1260459
rs3850843
rs12027008
rs1617829
rs16836576
rs1694369
rs146467430
rs863862
rs834234
rs73017073
rs149932571
rs7535275
rs834233
rs16836594
rs834232
rs2133129
rs2454286
rs16836601
rs60459288
rs1260422
rs1260421
rs1627235
rs75108286
rs9436108
rs150197801
rs1260424
rs834235
rs80205599
rs78887784
rs834236
rs834237
rs834238
rs844309
rs1694362
rs2264417
rs2264418
rs59367061
rs56909494
rs12039882
rs1776270
rs1260386
rs12032387
rs140462129
rs1260387
rs56882505
rs117964699
rs1262432
rs1260388
rs1260389
rs1260390
rs181937625
rs1260391
rs1260392
rs112294023
rs35057759
rs61817510
rs374184959
rs59639798
rs1260378
rs78914867
rs696617
rs73017086
rs828783
rs1694385
rs1694386
rs117390184
rs77085601
rs834241
rs698923
rs698922
rs698921
rs59844700
rs76176241
rs834242
rs16836786
rs111982037
rs1631973
rs1694390
rs1260411
rs115815732
rs834227
rs73017092
rs834229
rs4926430
rs698920
rs698919
rs834230
rs698915
rs698916
rs834231
rs1260419
rs1260420
rs59378360
rs112490454
rs832622
rs832621
rs113371939
rs55742549
rs113006944
rs11205370
rs148591863
rs147729724
rs6678973
rs59662772
rs11577843
rs11205371
rs11590787
rs12045304
rs114472804
rs116910895
rs184183215
rs147326614
rs11205372
rs73017102
rs112235324
rs11205373
rs10888580
rs4926394
rs4926395
rs141292640
rs9436112
rs117069894
rs78372713
rs11577600
rs12028001
rs144799208
rs111607509
rs111400442
rs113274217
rs7538981
rs72696885
rs57971032
rs3896342
rs113408614
rs12731296
rs12736375
rs11205375
rs3850844
rs1566225
rs144352853
rs16836940
rs145823958
rs16836943
rs79532772
rs112272272
rs111617892
rs4926435
rs4926436
rs6662108
rs73019017
rs73019018
rs73019020
rs73019021
rs5011187
rs61817552
rs6672808
rs6680391
rs72696900
rs11581786
rs17649760
rs2873669
rs145786676
rs4926437
rs9436113
rs9436006
rs7539458
rs118120999
rs7523428
rs73019027
rs1972031
rs187016645
rs1546211
rs12029359
rs9436007
rs17596326
rs9436008
rs142325129
rs9436115
rs57272513
rs73019028
rs2012751
rs111536367
rs10888583
rs11581351
rs6699093
rs6684939
rs116943329
rs6685125
rs76170286
rs6657461
rs11205382
rs7513182
rs117341696
rs7002
rs45595332
rs7411534
rs12042229
rs12040949
rs13057
rs1932934
rs78778914
rs35705743
rs11587575
rs11587116
rs148498771
rs146750310
rs2867894
rs4970946
rs2867893
rs4970947
rs12729719
rs12042579
rs9436117
rs4451552
rs4446975
rs4970963
rs113887124
rs114529840
rs3806389
rs3820544
rs4970964
rs4970922
rs6664703
rs9436009
rs2275246
rs2275245
rs12046446
rs117116034
rs871527
rs9436118
rs7549396
rs6703652
rs4970925
rs117530246
rs12023277
rs12116970
rs12023378
rs55823828
rs55928222
rs55996928
rs9436119
rs4970971
rs4970972
rs953127
rs12119249
rs11590324
rs12718416
rs12023021
rs7553647
rs7513205
rs7553867
rs9436120
rs191070440
rs12049177
rs118184952
rs17597088
rs190206325
rs10888584
rs11205385
rs4970927
rs3738487
rs3754214
rs145238596
rs182507817
rs1815544
rs1815545
rs3754217
rs189125874
rs11205387
rs9661040
rs3737240
rs117808418
rs4970979
rs875514
rs13294
rs12031973
rs6704384
rs12028854
rs9436125
rs147897921
rs7513247
rs58419446
rs9436127
rs78461088
rs77058047
rs12129037
rs61819393
rs59898460
rs113872537
rs11582423
rs113588371
rs79524321
rs66464034
rs79614966
rs137993908
rs9436010
rs139341329
rs147537877
rs112134525
rs149768933
rs7366347
rs66866430
rs72700806
rs4970935
rs10888585
rs6694485
rs11586047
rs189750400
rs16837432
rs4970996
rs6657478
rs146939323
rs58585637
rs74496165
rs1980062
rs77649470
rs11810419
rs11589361
rs6693567
rs148481453
rs11585977
rs60162170
rs61819435
rs113085079
rs139665761
rs145793287
rs11204662
rs4971010
rs12758483
rs7514515
rs75916232
rs79288994
rs142334961
rs61819440
rs6663989
rs1040008
rs4971020
rs61684558
rs41317515
rs76075180
rs6681639
rs75477151
rs9659061
rs12124948
rs9659073
rs376001151
rs61819442
rs117343055
rs10888382
rs10749657
rs12097596
rs11204664
rs117750465
rs12116492
rs11204665
rs28744536
rs4971041
rs55975034
rs58550476
rs11803990
rs932054
rs7543465
rs4971044
rs7549723
rs6655975
rs80275252
rs374883559
rs11204666
rs11204667
rs11204668
rs6665912
rs12131809
rs11204669
rs12406712
rs3795702
rs6672667
rs55862611
rs12126271
rs6587756
rs878471
rs16837903
rs3738484
rs3738485
rs9803935
rs4970918
rs11204671
rs12125672
rs12034302
rs35967040
rs61820165
rs61820166
rs12042580
rs141053431
rs112175941
rs60060012
rs116602821
rs144346336
rs147792750
rs77423116
rs6695123
rs6698495
rs61820170
rs118046792
rs11204674
rs6697620
rs11585460
rs11204675
rs11204676
rs2048558
rs11585169
rs10888384
rs10888385
rs11204677
rs11204678
rs142386420
rs139931161
rs149089482
rs12139563
rs12746899
rs58537074
rs186490836
rs78033385
rs1355637
rs11204679
rs12044733
rs75370178
rs4970966
rs57263353
rs12045807
rs138520356
rs6681426
rs11204680
rs56661631
rs79156026
rs75575069
rs587605154
rs138908374
rs143720478
rs6669122
rs77604525
rs587654949
rs1053701
rs11204682
rs7517
rs117968841
rs1971378
rs118186764
rs1053732
rs2280078
1:150602339_A_G
rs35048125
rs3754209
rs4970923
rs72700870
rs6587515
rs11204684
rs76762554
rs10888386
rs148564912
rs4970968
rs4970969
rs12067556
rs56174820
rs12402939
```
