## Supplementary material for "Characterization of shared and ancestry-specific signals driving complex traits using multi-ancestry fine-mapping": s1.afreq

```
#CHROM	ID	REF	ALT	ALT_FREQS	OBS_CT
1	rs56360357	G	A	0.639165	1006
1	rs61808245	C	T	0.392644	1006
1	rs56342883	G	A	0.986083	1006
1	rs61809779	C	T	0.140159	1006
1	rs55803744	T	C	0.724652	1006
1	rs12132746	G	A	0.516899	1006
1	rs56130070	T	C	0.177932	1006
1	rs7525470	C	T	0.177932	1006
1	rs187688631	T	A	0.0208748	1006
1	rs11588923	T	C	0.17495	1006
1	rs4559549	A	C	0.276342	1006
1	rs141921062	C	T	0.0159046	1006
1	rs79330123	C	T	0.114314	1006
1	rs114969164	G	A	0.0149105	1006
1	rs6657036	G	T	0.116302	1006
1	rs74885624	T	C	0.262425	1006
1	rs55827602	C	G	0.156064	1006
1	rs2664745	A	G	0.5	1006
1	rs201018977	C	A	0.0149105	1006
1	rs602034	G	C	0.43837	1006
1	rs386467332	C	T	0.0904573	1006
1	rs2791018	C	T	0.892644	1006
1	rs56135477	G	A	0.49006	1006
1	rs115385213	T	A	0.027833	1006
1	rs143192984	G	A	0.0924453	1006
1	rs111328914	A	G	0.133201	1006
1	rs112869437	T	C	0.0427435	1006
1	rs55649985	G	A	0.148111	1006
1	rs7517103	A	G	0.923459	1006
1	rs5011221	T	C	0.878728	1006
1	rs147149224	A	G	0.0924453	1006
1	rs139336677	T	C	0.0447316	1006
1	rs2474478	T	A	0.0914513	1006
1	rs146802096	C	T	0.0924453	1006
1	rs141105726	G	A	0.0914513	1006
1	rs3106121	G	A	0.0914513	1006
1	rs148590893	A	G	0.0914513	1006
1	rs112586427	G	C	0.0427435	1006
1	rs139776319	C	T	0.0914513	1006
1	rs114362847	T	A	0.0914513	1006
1	rs143742768	G	A	0.0914513	1006
1	rs186269612	C	G	0.0109344	1006
1	rs116310582	G	A	0.0149105	1006
1	rs138724866	T	C	0.0914513	1006
1	rs587746306	C	T	0.0149105	1006
1	rs192504603	T	C	0.0168986	1006
1	rs148340528	G	A	0.0298211	1006
1	rs142146636	A	C	0.0417495	1006
1	rs3738319	G	A	0.168986	1006
1	rs7531664	T	C	0.134195	1006
1	rs142109788	A	G	0.028827	1006
1	rs72708144	T	C	0.0397614	1006
1	rs11205037	T	G	0.134195	1006
1	rs72708145	T	C	0.0924453	1006
1	rs1046332	T	C	0.0924453	1006
1	rs140623721	T	C	0.0238569	1006
1	rs67567469	G	A	0.0417495	1006
1	rs144949291	G	A	0.0367793	1006
1	rs12119601	G	C	0.700795	1006
1	rs72708146	C	T	0.0238569	1006
1	rs141494464	C	T	0.0795229	1006
1	rs143998996	C	G	0.0874751	1006
1	rs1260246	C	G	0.0377734	1006
1	rs79191594	G	A	0.0318091	1006
1	rs79985335	T	C	0.0168986	1006
1	rs72708148	G	T	0.0874751	1006
1	rs114205852	G	A	0.0198807	1006
1	rs532941	A	C	0.925447	1006
1	rs72708149	G	C	0.0874751	1006
1	rs72708150	G	A	0.0874751	1006
1	rs17581380	T	C	0.0497018	1006
1	rs146356417	C	A	0.0894632	1006
1	rs137923984	T	C	0.00894632	1006
1	rs15931	C	T	0.0874751	1006
1	rs55885412	C	T	0.0874751	1006
1	rs144823175	C	G	0.0159046	1006
1	rs114354411	G	T	0.027833	1006
1	rs17581597	C	T	0.084493	1006
1	rs72708151	T	C	0.0864811	1006
1	rs56229803	C	T	0.0864811	1006
1	rs142304197	T	C	0.0159046	1006
1	rs56139516	T	C	0.0864811	1006
1	rs6696191	A	G	0.874751	1006
1	rs72708152	A	G	0.0864811	1006
1	rs143065789	G	A	0.0864811	1006
1	rs72708153	A	G	0.0864811	1006
1	rs1451641	A	G	0.0864811	1006
1	rs55664407	A	G	0.0864811	1006
1	rs56119131	C	T	0.0864811	1006
1	rs55633017	T	C	0.0864811	1006
1	rs12062387	C	T	0.0884692	1006
1	rs114067741	G	T	0.0208748	1006
1	rs150149679	G	A	0.0119284	1006
1	rs112327375	C	T	0.0864811	1006
1	rs6587680	A	G	0.0874751	1006
1	rs112198975	G	A	0.0864811	1006
1	rs143441849	G	A	0.0139165	1006
1	rs61355654	T	G	0.0874751	1006
1	rs143419891	C	T	0.0218688	1006
1	rs1376675	G	A	0.0864811	1006
1	rs1349532	C	T	0.0864811	1006
1	rs1376676	G	T	0.0874751	1006
1	rs1355237	C	T	0.0188867	1006
1	rs1044808	G	C	0.0864811	1006
1	rs185775380	A	G	0.0119284	1006
1	rs7524797	T	G	0.0864811	1006
1	rs115983556	A	C	0.0874751	1006
1	rs72708157	G	A	0.0864811	1006
1	rs7534365	T	C	0.170974	1006
1	rs28642307	A	T	0.107356	1006
1	rs13067	G	A	0.0308151	1006
1	rs149735232	G	A	0.0178926	1006
1	rs117128666	G	C	0.0109344	1006
1	rs112841211	T	C	0.0864811	1006
1	rs148204376	A	G	0.0109344	1006
1	rs72708158	A	G	0.0864811	1006
1	rs16835135	A	G	0.0864811	1006
1	rs35002905	C	T	0.100398	1006
1	rs68002561	A	G	0.0944334	1006
1	rs55909843	A	C	0.128231	1006
1	rs56351279	C	T	0.126243	1006
1	rs138866201	G	A	0.0188867	1006
1	rs41264618	G	A	0.0149105	1006
1	rs626785	G	A	0.782306	1006
1	rs56265028	A	G	0.0864811	1006
1	rs12760301	C	A	0.0208748	1006
1	rs72708162	G	T	0.0854871	1006
1	rs115021769	A	G	0.0109344	1006
1	rs577935	A	G	0.871769	1006
1	rs41264630	G	A	0.0874751	1006
1	rs4926386	C	A	0.0864811	1006
1	rs72692803	C	T	0.0874751	1006
1	rs12131104	C	T	0.156064	1006
1	rs112851681	A	G	0.0874751	1006
1	rs72692804	G	C	0.0884692	1006
1	rs139108488	G	C	0.0447316	1006
1	rs11205277	A	G	0.405567	1006
1	rs147211319	C	T	0.0616302	1006
1	rs72692805	G	A	0.0884692	1006
1	rs68144650	A	C	0.0894632	1006
1	rs72692807	C	A	0.0884692	1006
1	rs72692808	A	G	0.0874751	1006
1	rs72692810	G	A	0.0874751	1006
1	rs72692811	C	T	0.0874751	1006
1	rs143185028	G	A	0.0119284	1006
1	rs55705001	T	A	0.0874751	1006
1	rs72692812	T	G	0.0874751	1006
1	rs115070660	A	G	0.0347913	1006
1	rs16836630	G	C	0.0894632	1006
1	rs45548131	G	A	0.0884692	1006
1	rs72692813	A	G	0.0904573	1006
1	rs17643644	G	A	0.0904573	1006
1	rs72692814	G	C	0.0904573	1006
1	rs1804775	T	C	0.0904573	1006
1	rs72692816	A	G	0.0904573	1006
1	rs72692818	G	T	0.0904573	1006
1	rs72692819	G	C	0.0894632	1006
1	rs12078573	G	A	0.0894632	1006
1	rs74676173	A	C	0.0874751	1006
1	rs72692821	G	A	0.133201	1006
1	rs41302101	T	G	0.0874751	1006
1	rs11205303	T	C	0.368787	1006
1	rs78420505	C	T	0.0874751	1006
1	rs113759410	G	A	0.0367793	1006
1	rs78964926	A	G	0.0874751	1006
1	rs1868992	A	G	0.259443	1006
1	rs61807549	A	G	0.0367793	1006
1	rs10494363	G	A	0.0874751	1006
1	rs72692823	T	C	0.133201	1006
1	rs138896615	C	A	0.0347913	1006
1	rs148400992	C	T	0.0228628	1006
1	rs41265172	C	T	0.0377734	1006
1	rs7551741	G	A	0.0914513	1006
1	rs116055399	C	T	0.0864811	1006
1	rs6660842	C	G	0.222664	1006
1	rs61807552	T	C	0.0258449	1006
1	rs72692825	C	A	0.0467197	1006
1	rs41265185	C	T	0.0864811	1006
1	rs112058376	G	A	0.0367793	1006
1	rs6587723	T	C	0.44334	1006
1	rs146927901	C	T	0.00695825	1006
1	rs142825819	C	G	0.0874751	1006
1	rs112852625	C	T	0.0874751	1006
1	rs4926400	G	A	0.129225	1006
1	rs35230744	C	A	0.0884692	1006
1	rs73008195	T	C	0.0884692	1006
1	rs71622669	C	T	0.0228628	1006
1	rs3767628	A	G	0.218688	1006
1	rs3767627	T	C	0.129225	1006
1	rs71622670	C	T	0.0228628	1006
1	rs146629709	C	T	0.00795229	1006
1	rs12023748	A	G	0.218688	1006
1	rs114515861	G	A	0.00497018	1006
1	rs77015846	G	A	0.0874751	1006
1	rs10494260	T	C	0.129225	1006
1	rs116709921	G	A	0.0427435	1006
1	rs12026500	C	A	0.129225	1006
1	rs145952127	T	C	0.0129225	1006
1	rs150044209	G	A	0.0874751	1006
1	rs148282038	C	T	0.00795229	1006
1	rs2198194	C	T	0.0884692	1006
1	rs72692826	G	A	0.0457256	1006
1	rs144830380	T	C	0.0109344	1006
1	rs78077162	A	T	0.0318091	1006
1	rs11580366	T	C	0.0258449	1006
1	rs35786175	G	T	0.0656064	1006
1	rs2044891	A	G	0.0884692	1006
1	rs115390301	G	A	0.0129225	1006
1	rs186339560	C	T	0.0159046	1006
1	rs72692829	G	A	0.0109344	1006
1	rs11205307	G	A	0.0884692	1006
1	rs61807555	G	A	0.100398	1006
1	rs11205308	G	A	0.0884692	1006
1	rs61807556	G	A	0.0238569	1006
1	rs79731933	C	T	0.0318091	1006
1	rs72692830	C	T	0.05666	1006
1	rs79941589	G	T	0.0874751	1006
1	rs11205309	A	T	0.218688	1006
1	rs79319620	C	T	0.0874751	1006
1	rs79117401	T	C	0.0208748	1006
1	rs76739629	T	A	0.0318091	1006
1	rs111233095	G	A	0.0457256	1006
1	rs148708969	A	G	0.0119284	1006
1	rs11205310	G	T	0.129225	1006
1	rs112689254	G	C	0.0874751	1006
1	rs113562634	G	A	0.0874751	1006
1	rs751931	A	G	0.0218688	1006
1	rs10494261	A	G	0.0884692	1006
1	rs12077623	C	G	0.0884692	1006
1	rs12081082	A	G	0.0884692	1006
1	rs74774309	C	T	0.0874751	1006
1	rs56244698	G	A	0.0337972	1006
1	rs75480592	T	G	0.0874751	1006
1	rs12082689	A	G	0.218688	1006
1	rs116653440	A	G	0.0417495	1006
1	rs113321828	G	A	0.0874751	1006
1	rs143367816	C	G	0.0347913	1006
1	rs78871912	C	T	0.0477137	1006
1	rs3936952	G	A	0.218688	1006
1	rs72692832	T	C	0.00994036	1006
1	rs67450539	C	T	0.101392	1006
1	rs115650695	C	T	0.100398	1006
1	rs3738320	A	G	0.219682	1006
1	rs12087578	G	C	0.100398	1006
1	rs72692834	A	G	0.0994036	1006
1	rs61808061	C	T	0.0337972	1006
1	rs72692835	A	G	0.0994036	1006
1	rs112894754	C	T	0.0994036	1006
1	rs61808063	T	C	0.0328032	1006
1	rs115352901	A	T	0.0198807	1006
1	rs12023231	T	C	0.116302	1006
1	rs12409885	C	T	0.116302	1006
1	rs16833149	G	C	0.0994036	1006
1	rs192434510	T	C	0.0994036	1006
1	rs181999680	T	C	0.0994036	1006
1	rs147047668	A	G	0.0994036	1006
1	rs72692840	T	C	0.0994036	1006
1	rs72692842	C	T	0.0994036	1006
1	rs72692843	C	A	0.0994036	1006
1	rs61808064	T	C	0.0328032	1006
1	rs59054339	C	T	0.0994036	1006
1	rs76406395	G	A	0.0387674	1006
1	rs111637156	G	A	0.0994036	1006
1	rs12022928	A	G	0.215706	1006
1	rs67807996	G	A	0.358847	1006
1	rs77644650	C	T	0.116302	1006
1	rs58700306	C	T	0.217694	1006
1	rs72692849	C	T	0.0994036	1006
1	rs12060830	A	C	0.0994036	1006
1	rs74874700	G	A	0.028827	1006
1	rs11205312	G	A	0.116302	1006
1	rs183618206	G	A	0.027833	1006
1	rs61584789	A	C	0.116302	1006
1	rs57252299	G	A	0.116302	1006
1	rs72692851	C	G	0.0984095	1006
1	rs12027024	T	C	0.583499	1006
1	rs7521171	G	A	0.662028	1006
1	rs28496715	A	C	0.100398	1006
1	rs28536536	C	T	0.141153	1006
1	rs72692854	G	T	0.145129	1006
1	rs7532876	C	T	0.138171	1006
1	rs56972081	T	C	0.0894632	1006
1	rs6687454	T	A	0.172962	1006
1	rs12022725	A	G	0.656064	1006
1	rs1339495	C	T	0.823062	1006
1	rs1339494	G	C	0.823062	1006
1	rs1339493	A	C	0.0874751	1006
1	rs72692857	T	C	0.168986	1006
1	rs11578204	T	G	0.656064	1006
1	rs12061856	A	G	0.173956	1006
1	rs12063281	T	C	0.16998	1006
1	rs12063329	T	C	0.168986	1006
1	rs55840906	T	C	0.16998	1006
1	rs16833244	C	G	0.0874751	1006
1	rs7550350	A	G	0.823062	1006
1	rs12026620	A	T	0.0795229	1006
1	rs28443768	T	G	0.173956	1006
1	rs28366567	C	T	0.168986	1006
1	rs72692861	C	A	0.173956	1006
1	rs11205316	G	A	0.823062	1006
1	rs77391665	A	G	0.16998	1006
1	rs12073359	T	C	0.173956	1006
1	rs61808080	T	C	0.0586481	1006
1	rs12093499	G	T	0.16998	1006
1	rs12058502	A	G	0.173956	1006
1	rs11589585	G	A	0.168986	1006
1	rs115033554	T	C	0.0407555	1006
1	rs12058090	C	A	0.16998	1006
1	rs12060211	A	C	0.16998	1006
1	rs12061565	T	G	0.168986	1006
1	rs55918911	T	A	0.173956	1006
1	rs55633125	C	T	0.16998	1006
1	rs56125600	T	C	0.173956	1006
1	rs146471276	G	A	0.026839	1006
1	rs7519918	A	C	0.823062	1006
1	rs12063059	A	C	0.16998	1006
1	rs12061167	C	G	0.16998	1006
1	rs12061196	C	T	0.16998	1006
1	rs12098106	G	A	0.16998	1006
1	rs12065681	T	C	0.16998	1006
1	rs188482279	T	C	0.0149105	1006
1	rs2319280	A	C	0.831014	1006
1	rs11205317	C	A	0.16998	1006
1	rs74767708	C	A	0.0149105	1006
1	rs6664145	C	T	0.0109344	1006
1	rs72692865	T	G	0.16998	1006
1	rs12066132	A	G	0.16998	1006
1	rs12060027	G	T	0.173956	1006
1	rs12066293	A	G	0.16998	1006
1	rs12067422	A	G	0.16998	1006
1	rs112111167	G	A	0.0695825	1006
1	rs72692866	A	C	0.16998	1006
1	rs12062861	G	A	0.168986	1006
1	rs11205319	C	G	0.16998	1006
1	rs28753817	C	T	0.16998	1006
1	rs28560140	G	T	0.168986	1006
1	rs9662055	T	C	0.16998	1006
1	rs112541899	G	T	0.168986	1006
1	rs72692869	G	A	0.16998	1006
1	rs72692870	C	A	0.16998	1006
1	rs28660389	T	C	0.173956	1006
1	rs139378819	C	T	0.0357853	1006
1	rs7554367	G	A	0.83002	1006
1	rs10888568	T	G	0.173956	1006
1	rs72692873	G	A	0.0765408	1006
1	rs12402898	G	A	0.0874751	1006
1	rs7530922	C	T	0.170974	1006
1	rs111312323	C	T	0.168986	1006
1	rs12072796	A	G	0.173956	1006
1	rs12074281	T	C	0.168986	1006
1	rs10888569	C	A	0.823062	1006
1	rs1964542	C	T	0.823062	1006
1	rs11205321	T	C	0.16998	1006
1	rs113607766	C	T	0.168986	1006
1	rs140441527	A	G	0.0685885	1006
1	rs7550323	T	C	0.16998	1006
1	rs2169895	C	T	0.823062	1006
1	rs77597410	G	C	0.0218688	1006
1	rs55647342	G	A	0.173956	1006
1	rs143618256	T	C	0.026839	1006
1	rs140505938	C	T	0.168986	1006
1	rs72692886	T	C	0.16998	1006
1	rs7520930	T	C	0.823062	1006
1	rs72692889	G	A	0.0129225	1006
1	rs11584354	G	A	0.168986	1006
1	rs3754047	C	A	0.0805169	1006
1	rs2027349	G	A	0.823062	1006
1	rs7554419	C	G	0.261431	1006
1	rs6702453	C	T	0.0129225	1006
1	rs75472288	C	T	0.0695825	1006
1	rs55676120	A	T	0.0745527	1006
1	rs11583720	G	A	0.173956	1006
1	rs11585955	A	G	0.173956	1006
1	rs139780328	G	A	0.0695825	1006
1	rs112287706	C	G	0.168986	1006
1	rs72692893	A	G	0.168986	1006
1	rs72692895	C	G	0.173956	1006
1	rs72692896	A	T	0.173956	1006
1	rs72692897	A	G	0.173956	1006
1	rs72692898	C	T	0.168986	1006
1	rs72692899	G	A	0.16998	1006
1	rs72692900	A	G	0.168986	1006
1	rs111465664	G	C	0.168986	1006
1	rs144850201	C	T	0.0874751	1006
1	rs115802109	T	C	0.0328032	1006
1	rs3736082	G	A	0.0884692	1006
1	rs116819476	C	T	0.026839	1006
1	rs72692901	T	A	0.172962	1006
1	rs34334719	G	A	0.027833	1006
1	rs72692902	G	T	0.168986	1006
1	rs4058847	C	T	0.823062	1006
1	rs56212907	G	A	0.168986	1006
1	rs1824847	A	G	0.822068	1006
1	rs72694905	C	A	0.172962	1006
1	rs75215871	C	A	0.0119284	1006
1	rs7553622	A	C	0.824056	1006
1	rs72694906	T	C	0.172962	1006
1	rs3850838	A	T	0.824056	1006
1	rs11577346	A	T	0.16998	1006
1	rs72694908	A	C	0.173956	1006
1	rs112238813	C	T	0.167992	1006
1	rs56188926	T	C	0.172962	1006
1	rs112521467	G	A	0.167992	1006
1	rs147743266	C	T	0.0298211	1006
1	rs111397987	C	T	0.167992	1006
1	rs7555080	G	T	0.824056	1006
1	rs112245786	A	G	0.167992	1006
1	rs112814713	G	A	0.167992	1006
1	rs72694914	A	G	0.167992	1006
1	rs72694915	G	A	0.167992	1006
1	rs115226233	G	A	0.0377734	1006
1	rs114293536	A	C	0.0129225	1006
1	rs11205326	G	A	0.824056	1006
1	rs72694917	G	A	0.172962	1006
1	rs72694918	A	G	0.172962	1006
1	rs72694919	C	T	0.172962	1006
1	rs10749674	C	T	0.824056	1006
1	rs72694923	A	G	0.167992	1006
1	rs11580393	A	G	0.0129225	1006
1	rs11578703	G	A	0.0328032	1006
1	rs6694729	C	G	0.824056	1006
1	rs72694926	C	A	0.167992	1006
1	rs3925724	C	T	0.82505	1006
1	rs72694927	A	C	0.16998	1006
1	rs72694928	A	G	0.167992	1006
1	rs12124389	A	G	0.0815109	1006
1	rs79190103	C	T	0.026839	1006
1	rs186004551	T	C	0.00695825	1006
1	rs113897387	G	A	0.167992	1006
1	rs4926407	T	G	0.824056	1006
1	rs6666959	T	G	0.824056	1006
1	rs34447451	C	T	0.0208748	1006
1	rs116203299	C	A	0.16998	1006
1	rs12032146	G	C	0.0805169	1006
1	rs113082139	C	T	0.168986	1006
1	rs111315913	T	C	0.00795229	1006
1	rs111443519	G	A	0.167992	1006
1	rs10494264	C	T	0.824056	1006
1	rs72694933	C	T	0.167992	1006
1	rs2039800	A	G	0.824056	1006
1	rs55840680	A	G	0.167992	1006
1	rs72694936	A	G	0.167992	1006
1	rs7536239	T	C	0.157058	1006
1	rs12723224	G	A	0.166004	1006
1	rs79011663	G	A	0.026839	1006
1	rs11806879	C	T	0.0695825	1006
1	rs10888572	C	T	0.824056	1006
1	rs11205331	A	G	0.824056	1006
1	rs1975957	C	G	0.824056	1006
1	rs143419015	C	G	0.0318091	1006
1	rs4926408	T	G	0.824056	1006
1	rs11587963	T	G	0.167992	1006
1	rs61807307	T	A	0.0616302	1006
1	rs56369603	T	G	0.167992	1006
1	rs11205333	A	G	0.82505	1006
1	rs6657062	C	T	0.824056	1006
1	rs113961006	C	A	0.167992	1006
1	rs56397877	G	A	0.0745527	1006
1	rs72694942	G	A	0.168986	1006
1	rs55909733	G	C	0.16998	1006
1	rs72694943	C	T	0.172962	1006
1	rs72694944	C	T	0.167992	1006
1	rs72694945	T	A	0.167992	1006
1	rs12138231	T	A	0.814115	1006
1	rs72694946	T	G	0.168986	1006
1	rs115611531	C	G	0.0367793	1006
1	rs2318763	A	G	0.16998	1006
1	rs11808823	A	G	0.0795229	1006
1	rs76690929	G	C	0.0745527	1006
1	rs6663477	A	G	0.0238569	1006
1	rs72694950	A	G	0.16998	1006
1	rs72694951	C	T	0.167992	1006
1	rs72694953	T	C	0.167992	1006
1	rs11586396	C	T	0.0129225	1006
1	rs76413654	C	G	0.0884692	1006
1	rs181487975	G	A	0.0228628	1006
1	rs72694954	G	T	0.167992	1006
1	rs58426216	T	C	0.16998	1006
1	rs140930419	G	A	0.0218688	1006
1	rs12142278	A	G	0.260437	1006
1	rs114052060	A	G	0.0407555	1006
1	rs76570916	G	T	0.0298211	1006
1	rs41264959	C	A	0.0298211	1006
1	rs6693817	A	T	0.65507	1006
1	rs41264963	G	A	0.0328032	1006
1	rs1545762	C	T	0.82505	1006
1	rs3208509	G	A	0.824056	1006
1	rs56349882	T	C	0.170974	1006
1	rs59607464	C	T	0.170974	1006
1	rs78681982	G	A	0.0447316	1006
1	rs10888573	G	A	0.72664	1006
1	rs41264971	G	A	0.0109344	1006
1	rs41264977	C	G	0.10338	1006
1	rs1382573	G	A	0.168986	1006
1	rs1824850	A	G	0.167992	1006
1	rs1824849	T	C	0.167992	1006
1	rs11589922	C	A	0.170974	1006
1	rs72694955	C	A	0.0765408	1006
1	rs11591200	T	A	0.167992	1006
1	rs147013734	C	T	0.00994036	1006
1	rs72694956	G	C	0.167992	1006
1	rs150113111	T	G	0.00894632	1006
1	rs973374	A	G	0.734592	1006
1	rs114039643	C	T	0.0377734	1006
1	rs72694957	C	T	0.166998	1006
1	rs137895377	T	G	0.028827	1006
1	rs150849498	T	C	0.0109344	1006
1	rs4926411	G	A	0.817097	1006
1	rs72694959	A	G	0.172962	1006
1	rs4926412	G	A	0.817097	1006
1	rs7544145	C	T	0.819085	1006
1	rs55802315	C	T	0.172962	1006
1	rs12022137	G	A	0.143141	1006
1	rs1824848	A	G	0.818091	1006
1	rs11589801	G	A	0.17495	1006
1	rs4926391	G	A	0.818091	1006
1	rs79803873	T	C	0.0119284	1006
1	rs7521768	T	C	0.177932	1006
1	rs7521783	T	C	0.177932	1006
1	rs78676616	A	G	0.175944	1006
1	rs35379391	A	G	0.0337972	1006
1	rs72694960	T	A	0.171968	1006
1	rs7518179	G	A	0.817097	1006
1	rs72694961	C	T	0.173956	1006
1	rs72694962	T	C	0.175944	1006
1	rs6700343	G	A	0.0894632	1006
1	rs72694964	C	T	0.173956	1006
1	rs1105209	A	G	0.822068	1006
1	rs1105210	G	A	0.0705765	1006
1	rs12124898	C	T	0.818091	1006
1	rs138799859	T	C	0.0159046	1006
1	rs11205337	G	A	0.815109	1006
1	rs72694965	T	A	0.176938	1006
1	rs35987520	G	A	0.0457256	1006
1	rs3118119	T	C	0.812127	1006
1	rs112236384	C	T	0.0735586	1006
1	rs113833990	C	T	0.149105	1006
1	rs112850955	C	T	0.149105	1006
1	rs7550600	C	T	0.26839	1006
1	rs7551023	C	T	0.272366	1006
1	rs76198696	A	G	0.028827	1006
1	rs12133235	A	C	0.430417	1006
1	rs12133238	A	G	0.281312	1006
1	rs3121000	A	G	0.431412	1006
1	rs3118124	A	G	0.281312	1006
1	rs6692738	G	A	0.276342	1006
1	rs11584606	C	T	0.149105	1006
1	rs12131063	G	A	0.276342	1006
1	rs3121001	A	T	0.429423	1006
1	rs10888575	T	C	0.276342	1006
1	rs149486978	G	A	0.028827	1006
1	rs11205339	T	C	0.277336	1006
1	rs144581493	G	T	0.0357853	1006
1	rs192569608	A	G	0.0139165	1006
1	rs11205340	A	G	0.431412	1006
1	rs72694969	T	C	0.149105	1006
1	rs6660127	T	C	0.276342	1006
1	rs4264032	G	T	0.429423	1006
1	rs114162038	T	G	0.0974155	1006
1	rs12083178	T	G	0.276342	1006
1	rs72694971	T	G	0.149105	1006
1	rs66773125	G	A	0.152087	1006
1	rs111666531	G	A	0.150099	1006
1	rs10443210	A	G	0.428429	1006
1	rs66649150	A	G	0.152087	1006
1	rs59507173	C	T	0.275348	1006
1	rs11588837	A	G	0.149105	1006
1	rs4408187	T	C	0.429423	1006
1	rs72694972	T	G	0.149105	1006
1	rs6703332	C	G	0.275348	1006
1	rs11205341	G	A	0.430417	1006
1	rs56892994	G	T	0.152087	1006
1	rs67880399	G	A	0.152087	1006
1	rs56305459	C	T	0.149105	1006
1	rs1535873	G	A	0.275348	1006
1	rs72694974	G	A	0.149105	1006
1	rs113079215	C	T	0.0298211	1006
1	rs6670541	A	G	0.00994036	1006
1	rs956796	G	A	0.122266	1006
1	rs6680040	T	C	0.427435	1006
1	rs6665499	T	C	0.430417	1006
1	rs16835254	A	G	0.152087	1006
1	rs12086155	G	A	0.152087	1006
1	rs6679147	T	C	0.026839	1006
1	rs58395667	G	A	0.152087	1006
1	rs7532164	C	T	0.275348	1006
1	rs11576997	T	A	0.149105	1006
1	rs78417158	C	G	0.276342	1006
1	rs4926392	A	G	0.979125	1006
1	rs79986466	C	T	0.0218688	1006
1	rs7522034	G	T	0.430417	1006
1	rs7535712	A	C	0.275348	1006
1	rs11811787	C	T	0.275348	1006
1	rs10888576	G	C	0.275348	1006
1	rs55647200	G	A	0.275348	1006
1	rs55956539	T	C	0.275348	1006
1	rs587611841	G	A	0.00994036	1006
1	rs7548543	A	G	0.430417	1006
1	rs79427717	G	A	0.0467197	1006
1	rs12401456	G	A	0.153082	1006
1	rs113613310	T	A	0.149105	1006
1	rs149426664	G	A	0.00994036	1006
1	rs6587753	T	C	0.430417	1006
1	rs2038752	C	T	0.430417	1006
1	rs2038753	A	C	0.430417	1006
1	rs1924549	C	G	0.430417	1006
1	rs12569047	C	T	0.275348	1006
1	rs61161619	C	A	0.276342	1006
1	rs11205347	C	T	0.275348	1006
1	rs112768027	T	C	0.148111	1006
1	rs6655935	T	C	0.430417	1006
1	rs10788872	A	G	0.429423	1006
1	rs112595055	C	T	0.149105	1006
1	rs149273021	C	T	0.00994036	1006
1	rs7555995	C	G	0.27833	1006
1	rs143046899	G	A	0.0178926	1006
1	rs35938158	T	C	0.431412	1006
1	rs138963552	G	A	0.140159	1006
1	rs12121923	T	C	0.432406	1006
1	rs12057558	G	A	0.432406	1006
1	rs113186789	G	A	0.139165	1006
1	rs144607816	G	A	0.0248509	1006
1	rs7512697	C	T	0.284294	1006
1	rs188969308	G	A	0.0119284	1006
1	rs6668679	T	C	0.287276	1006
1	rs113541041	C	T	0.139165	1006
1	rs11579087	C	T	0.139165	1006
1	rs11580307	T	C	0.139165	1006
1	rs13374483	A	G	0.290258	1006
1	rs13374013	G	T	0.290258	1006
1	rs72694990	G	A	0.139165	1006
1	rs10888577	T	C	0.285288	1006
1	rs11205353	A	G	0.294235	1006
1	rs143299593	G	A	0.139165	1006
1	rs34908293	A	G	0.293241	1006
1	rs111320111	G	T	0.140159	1006
1	rs17646887	G	A	0.0467197	1006
1	rs77154154	C	T	0.0377734	1006
1	rs115624500	C	T	0.0487078	1006
1	rs12129776	T	A	0.136183	1006
1	rs3850839	T	G	0.291252	1006
1	rs34714364	G	T	0.156064	1006
1	rs41304255	G	A	0.0457256	1006
1	rs2298161	G	A	0.434394	1006
1	rs11548267	T	C	0.139165	1006
1	rs2275780	G	T	0.137177	1006
1	rs3754048	G	C	0.291252	1006
1	rs34755378	G	A	0.139165	1006
1	rs72694993	A	C	0.139165	1006
1	rs116242598	C	G	0.00994036	1006
1	rs139708128	G	A	0.0159046	1006
1	rs10494266	A	G	0.147117	1006
1	rs12138787	T	C	0.139165	1006
1	rs12044791	T	C	0.0149105	1006
1	rs116349314	A	T	0.0417495	1006
1	rs11205354	C	A	0.475149	1006
1	rs10788873	T	A	0.557654	1006
1	rs10157197	G	A	0.416501	1006
1	rs11584761	G	A	0.139165	1006
1	rs56133109	G	A	0.139165	1006
1	rs11205355	G	A	0.416501	1006
1	rs2274127	T	G	0.559642	1006
1	rs2147324	T	C	0.559642	1006
1	rs942453	A	G	0.140159	1006
1	rs942452	A	G	0.985089	1006
1	rs2318761	A	G	0.526839	1006
1	rs151254127	G	A	0.0318091	1006
1	rs1815302	T	C	0.822068	1006
1	rs1122967	C	G	0.549702	1006
1	rs9126	A	C	0.405567	1006
1	rs6685252	T	A	0.408549	1006
1	rs10888578	T	C	0.406561	1006
1	rs12739706	C	G	0.406561	1006
1	rs10888579	C	T	0.406561	1006
1	rs12142178	C	T	0.141153	1006
1	rs12740679	C	G	0.259443	1006
1	rs7544900	A	C	0.406561	1006
1	rs12139286	G	A	0.141153	1006
1	rs140764386	T	A	0.0149105	1006
1	rs12145630	A	G	0.140159	1006
1	rs6693697	C	T	0.405567	1006
1	rs16835780	G	T	0.141153	1006
1	rs4926419	T	C	0.549702	1006
1	rs111528930	C	T	0.139165	1006
1	rs113299325	T	G	0.140159	1006
1	rs12093148	G	A	0.405567	1006
1	rs7554686	A	T	0.409543	1006
1	rs7512552	T	C	0.550696	1006
1	rs3818978	T	A	0.407555	1006
1	rs1050818	A	C	0.212724	1006
1	rs11205357	T	C	0.619284	1006
1	rs142112360	C	T	0.0298211	1006
1	rs11811885	G	A	0.406561	1006
1	rs12747669	T	C	0.408549	1006
1	rs1776275	G	T	0.406561	1006
1	rs1776274	C	T	0.620278	1006
1	rs500812	T	G	0.619284	1006
1	rs494952	C	T	0.408549	1006
1	rs497128	A	G	0.408549	1006
1	rs496203	A	G	0.408549	1006
1	rs494041	T	C	0.408549	1006
1	rs1776273	A	G	0.408549	1006
1	rs7511649	T	C	0.203777	1006
1	rs573351	G	A	0.408549	1006
1	rs1614039	T	C	0.619284	1006
1	rs1694347	A	G	0.823062	1006
1	rs12144315	G	A	0.140159	1006
1	rs140621199	C	T	0.0258449	1006
1	rs12120683	T	C	0.140159	1006
1	rs138496123	T	A	0.0238569	1006
1	rs2762860	G	A	0.408549	1006
1	rs12745672	A	G	0.0695825	1006
1	rs1694370	G	C	0.619284	1006
1	rs72696807	C	A	0.140159	1006
1	rs72696808	A	G	0.140159	1006
1	rs543179	G	A	0.407555	1006
1	rs509345	A	G	0.480119	1006
1	rs471738	G	A	0.408549	1006
1	rs471657	G	A	0.405567	1006
1	rs12749958	C	G	0.0705765	1006
1	rs580159	A	C	0.408549	1006
1	rs4581308	A	G	0.619284	1006
1	rs149000906	A	G	0.140159	1006
1	rs11205359	T	C	0.408549	1006
1	rs12403795	C	T	0.126243	1006
1	rs71622688	T	G	0.0695825	1006
1	rs76638507	G	A	0.0178926	1006
1	rs7542510	C	T	0.210736	1006
1	rs1694375	C	G	0.619284	1006
1	rs11205360	C	T	0.140159	1006
1	rs71622689	G	C	0.0705765	1006
1	rs1260398	T	C	0.407555	1006
1	rs113218645	A	T	0.0168986	1006
1	rs10480	C	T	0.0248509	1006
1	rs4845	G	A	0.0705765	1006
1	rs144788909	T	G	0.0218688	1006
1	rs8006	G	C	0.408549	1006
1	rs580060	A	C	0.619284	1006
1	rs1260396	A	C	0.619284	1006
1	rs34391279	G	C	0.210736	1006
1	rs7517003	T	G	0.0705765	1006
1	rs486275	G	A	0.619284	1006
1	rs522435	G	A	0.619284	1006
1	rs521607	T	C	0.619284	1006
1	rs1260394	T	C	0.619284	1006
1	rs11580234	C	T	0.140159	1006
1	rs75079909	G	A	0.0218688	1006
1	rs488271	A	G	0.408549	1006
1	rs1747927	C	T	0.408549	1006
1	rs522068	C	T	0.0874751	1006
1	rs114327352	C	T	0.140159	1006
1	rs34347495	T	C	0.0695825	1006
1	rs11205361	C	T	0.140159	1006
1	rs578353	C	G	0.408549	1006
1	rs519126	T	G	0.408549	1006
1	rs58427317	G	C	0.0705765	1006
1	rs9435997	G	A	0.619284	1006
1	rs12126958	G	A	0.210736	1006
1	rs56214461	T	C	0.619284	1006
1	rs2454285	G	A	0.408549	1006
1	rs2477121	A	T	0.619284	1006
1	rs4333886	C	G	0.380716	1006
1	rs185981316	C	A	0.027833	1006
1	rs1694381	A	G	0.591451	1006
1	rs111776337	C	T	0.055666	1006
1	rs1694380	A	G	0.591451	1006
1	rs1694379	C	A	0.594433	1006
1	rs11581793	C	T	0.0129225	1006
1	rs1694378	G	A	0.177932	1006
1	rs1776276	A	C	0.591451	1006
1	rs1694377	A	G	0.380716	1006
1	rs140379824	C	A	0.0188867	1006
1	rs11584070	A	G	0.139165	1006
1	rs1498308	G	T	0.383698	1006
1	rs138704499	T	G	0.0198807	1006
1	rs6670974	G	A	0.207753	1006
1	rs113007736	T	G	0.138171	1006
1	rs144675472	G	A	0.0685885	1006
1	rs11584613	A	C	0.207753	1006
1	rs71622694	C	T	0.0685885	1006
1	rs1260400	C	T	0.383698	1006
1	rs35437473	C	A	0.0685885	1006
1	rs35762205	G	C	0.0685885	1006
1	rs34964511	C	T	0.0695825	1006
1	rs11205362	G	A	0.138171	1006
1	rs698914	A	G	0.593439	1006
1	rs77216090	G	A	0.0675944	1006
1	rs834225	T	C	0.594433	1006
1	rs111291031	G	C	0.0685885	1006
1	rs1260401	G	C	0.592445	1006
1	rs1260402	C	T	0.177932	1006
1	rs1260403	A	G	0.593439	1006
1	rs1260404	T	A	0.591451	1006
1	rs71515775	T	A	0.0685885	1006
1	rs112301153	G	A	0.0685885	1006
1	rs1260405	A	G	0.383698	1006
1	rs181568511	C	A	0.00894632	1006
1	rs1260406	C	A	0.383698	1006
1	rs12136332	C	T	0.207753	1006
1	rs1260407	T	C	0.591451	1006
1	rs11587606	T	C	0.137177	1006
1	rs1260408	T	G	0.594433	1006
1	rs112385890	G	A	0.137177	1006
1	rs1260409	A	G	0.591451	1006
1	rs142893220	C	T	0.138171	1006
1	rs59325647	C	T	0.143141	1006
1	rs75083568	A	C	0.0248509	1006
1	rs72696824	A	G	0.137177	1006
1	rs116780502	G	T	0.138171	1006
1	rs2794615	C	T	0.383698	1006
1	rs11806171	A	C	0.0685885	1006
1	rs1776272	G	T	0.594433	1006
1	rs67733549	G	A	0.207753	1006
1	rs28560019	T	G	0.138171	1006
1	rs2794614	T	C	0.383698	1006
1	rs12733783	A	G	0.0695825	1006
1	rs2794685	C	T	0.383698	1006
1	rs115709258	C	T	0.0139165	1006
1	rs72696828	G	A	0.138171	1006
1	rs3125808	T	C	0.591451	1006
1	rs146199089	G	A	0.0238569	1006
1	rs61817477	C	T	0.05666	1006
1	rs4926422	T	C	0.591451	1006
1	rs3850841	G	A	0.207753	1006
1	rs1260385	G	A	0.593439	1006
1	rs17648533	A	G	0.0894632	1006
1	rs35519844	T	C	0.0228628	1006
1	rs11809332	A	T	0.0695825	1006
1	rs16836143	T	A	0.206759	1006
1	rs36023386	T	G	0.207753	1006
1	rs7519691	A	G	0.207753	1006
1	rs698918	A	G	0.591451	1006
1	rs698917	G	A	0.594433	1006
1	rs55973252	T	C	0.138171	1006
1	rs7522820	T	C	0.207753	1006
1	rs35347210	C	T	0.0685885	1006
1	rs137959026	G	A	0.0178926	1006
1	rs1097066	G	A	0.594433	1006
1	rs12730265	G	A	0.0685885	1006
1	rs28495360	C	T	0.0695825	1006
1	rs2794682	C	T	0.384692	1006
1	rs1694364	T	G	0.591451	1006
1	rs12137280	A	G	0.144135	1006
1	rs1625468	G	A	0.383698	1006
1	rs16836186	C	G	0.028827	1006
1	rs2794681	C	T	0.383698	1006
1	rs16836230	G	C	0.208748	1006
1	rs1776265	T	C	0.594433	1006
1	rs11587682	C	T	0.138171	1006
1	rs2794679	G	A	0.384692	1006
1	rs2794678	G	A	0.383698	1006
1	rs41300865	A	G	0.138171	1006
1	rs41300863	A	G	0.0417495	1006
1	rs11590406	T	C	0.593439	1006
1	rs11587758	G	A	0.383698	1006
1	rs11587837	G	A	0.138171	1006
1	rs71622695	C	T	0.0685885	1006
1	rs34307322	A	G	0.0695825	1006
1	rs1097069	T	C	0.593439	1006
1	rs1097068	C	T	0.383698	1006
1	rs1097067	G	T	0.383698	1006
1	rs12142331	A	G	0.138171	1006
1	rs12137967	G	A	0.207753	1006
1	rs144405125	A	G	0.0228628	1006
1	rs1260373	C	T	0.593439	1006
1	rs1103115	G	A	0.383698	1006
1	rs1097071	T	C	0.594433	1006
1	rs1097070	A	T	0.383698	1006
1	rs186477250	C	G	0.0198807	1006
1	rs828784	T	A	0.594433	1006
1	rs144806132	A	G	0.0159046	1006
1	rs11576289	A	G	0.138171	1006
1	rs11576293	A	G	0.138171	1006
1	rs11799813	A	G	0.0685885	1006
1	rs696616	G	A	0.383698	1006
1	rs12046899	G	T	0.205765	1006
1	rs72696841	G	T	0.138171	1006
1	rs17648797	C	G	0.0884692	1006
1	rs142072893	A	T	0.0675944	1006
1	rs1145583	C	T	0.383698	1006
1	rs696615	A	C	0.592445	1006
1	rs834243	C	A	0.591451	1006
1	rs12121966	T	C	0.207753	1006
1	rs143453062	A	G	0.0417495	1006
1	rs1260368	G	A	0.383698	1006
1	rs12743761	G	A	0.0695825	1006
1	rs1313570	T	C	0.591451	1006
1	rs11205363	A	G	0.145129	1006
1	rs1313569	G	A	0.594433	1006
1	rs1313568	C	G	0.594433	1006
1	rs1260367	C	T	0.383698	1006
1	rs77207799	G	T	0.0248509	1006
1	rs143773357	C	T	0.0666004	1006
1	rs76109198	C	A	0.0695825	1006
1	rs11579341	A	C	0.138171	1006
1	rs115584674	A	G	0.0427435	1006
1	rs1260457	G	A	0.593439	1006
1	rs1260458	C	T	0.591451	1006
1	rs1260459	T	G	0.383698	1006
1	rs142586608	G	A	0.026839	1006
1	rs12027008	T	C	0.144135	1006
1	rs140754090	G	A	0.138171	1006
1	rs1617829	G	A	0.383698	1006
1	rs187104477	C	T	0.0437376	1006
1	rs12120867	C	T	0.138171	1006
1	rs1694369	A	G	0.383698	1006
1	rs146467430	A	G	0.0427435	1006
1	rs182573964	G	T	0.0149105	1006
1	rs863862	T	A	0.593439	1006
1	rs834234	C	G	0.591451	1006
1	rs12123044	C	T	0.138171	1006
1	rs150768346	T	A	0.0139165	1006
1	rs149932571	G	A	0.0427435	1006
1	rs7535275	A	G	0.0994036	1006
1	rs834233	G	A	0.355865	1006
1	rs11578585	G	A	0.140159	1006
1	rs834232	T	C	0.383698	1006
1	rs2133129	T	C	0.594433	1006
1	rs2454286	G	A	0.383698	1006
1	rs2133128	A	G	0.138171	1006
1	rs2173376	C	T	0.207753	1006
1	rs71622696	C	T	0.0695825	1006
1	rs80133099	C	G	0.0675944	1006
1	rs12128653	A	G	0.208748	1006
1	rs34353365	C	G	0.207753	1006
1	rs1260422	G	A	0.383698	1006
1	rs72696848	C	A	0.138171	1006
1	rs1260421	G	A	0.383698	1006
1	rs1627235	C	T	0.383698	1006
1	rs12735903	G	A	0.0685885	1006
1	rs11582835	C	T	0.138171	1006
1	rs9436108	A	G	0.383698	1006
1	rs12756583	G	A	0.0695825	1006
1	rs1260424	A	G	0.593439	1006
1	rs12128385	A	G	0.138171	1006
1	rs834235	C	T	0.593439	1006
1	rs80205599	T	A	0.145129	1006
1	rs834236	C	T	0.383698	1006
1	rs6694075	A	G	0.0357853	1006
1	rs72696852	A	G	0.138171	1006
1	rs72696853	A	T	0.207753	1006
1	rs834237	A	G	0.593439	1006
1	rs12130583	A	T	0.207753	1006
1	rs12126312	G	A	0.138171	1006
1	rs72696855	G	A	0.122266	1006
1	rs74922169	G	T	0.0695825	1006
1	rs11205366	C	T	0.206759	1006
1	rs11584488	A	T	0.207753	1006
1	rs834238	C	A	0.593439	1006
1	rs844309	C	T	0.383698	1006
1	rs1694362	T	A	0.383698	1006
1	rs184369697	C	T	0.00795229	1006
1	rs7546610	G	A	0.0695825	1006
1	rs68097764	C	T	0.207753	1006
1	rs138692352	C	G	0.138171	1006
1	rs2264417	C	T	0.593439	1006
1	rs2264418	G	A	0.383698	1006
1	rs12039882	A	G	0.0377734	1006
1	rs1776270	G	A	0.616302	1006
1	rs1260386	G	T	0.383698	1006
1	rs116779810	C	T	0.138171	1006
1	rs72696859	A	G	0.138171	1006
1	rs12032387	G	A	0.145129	1006
1	rs11582094	G	T	0.132207	1006
1	rs1260387	T	C	0.740557	1006
1	rs1262432	C	A	0.593439	1006
1	rs1260388	T	G	0.383698	1006
1	rs1260389	T	A	0.383698	1006
1	rs1260390	G	A	0.176938	1006
1	rs1260391	T	C	0.594433	1006
1	rs113304911	A	C	0.0685885	1006
1	rs35057759	C	T	0.383698	1006
1	rs187080438	C	T	0.028827	1006
1	rs61817510	C	T	0.0467197	1006
1	rs147791176	G	T	0.0198807	1006
1	rs11586880	T	C	0.138171	1006
1	rs1260378	G	A	0.383698	1006
1	rs696617	G	T	0.594433	1006
1	rs828783	C	T	0.383698	1006
1	rs12134306	G	A	0.207753	1006
1	rs1694385	G	A	0.383698	1006
1	rs1694386	C	G	0.594433	1006
1	rs58853199	A	G	0.0685885	1006
1	rs834241	T	C	0.591451	1006
1	rs698923	G	A	0.383698	1006
1	rs139642547	G	A	0.00795229	1006
1	rs698922	A	G	0.594433	1006
1	rs698921	G	A	0.594433	1006
1	rs34247601	C	G	0.207753	1006
1	rs59844700	A	G	0.145129	1006
1	rs77902650	C	G	0.0159046	1006
1	rs834242	G	A	0.591451	1006
1	rs34696422	T	G	0.0685885	1006
1	rs1631973	T	C	0.383698	1006
1	rs1694390	G	A	0.591451	1006
1	rs36029278	A	G	0.207753	1006
1	rs1260411	G	A	0.383698	1006
1	rs115815732	T	C	0.0437376	1006
1	rs12741448	G	A	0.207753	1006
1	rs9651184	C	T	0.207753	1006
1	rs834227	T	C	0.593439	1006
1	rs11205367	G	T	0.138171	1006
1	rs11205368	A	G	0.207753	1006
1	rs834229	G	C	0.383698	1006
1	rs139783923	G	A	0.0198807	1006
1	rs36122812	G	A	0.207753	1006
1	rs11808242	G	C	0.207753	1006
1	rs698920	A	G	0.593439	1006
1	rs192152100	G	A	0.0248509	1006
1	rs11589873	T	C	0.207753	1006
1	rs698919	A	G	0.383698	1006
1	rs11588184	G	A	0.207753	1006
1	rs11588185	G	A	0.207753	1006
1	rs11589632	C	T	0.209742	1006
1	rs11588221	G	C	0.138171	1006
1	rs834230	C	T	0.383698	1006
1	rs698915	A	G	0.741551	1006
1	rs698916	A	G	0.383698	1006
1	rs12757823	A	T	0.208748	1006
1	rs77444832	A	T	0.0238569	1006
1	rs74124663	A	G	0.0695825	1006
1	rs56321241	G	T	0.207753	1006
1	rs143771029	G	A	0.0139165	1006
1	rs834231	A	T	0.383698	1006
1	rs1260418	C	T	0.849901	1006
1	rs1260419	G	A	0.594433	1006
1	rs12142196	A	G	0.207753	1006
1	rs12140697	C	G	0.207753	1006
1	rs1260420	A	G	0.594433	1006
1	rs832622	A	G	0.383698	1006
1	rs832621	G	C	0.591451	1006
1	rs114537627	C	G	0.138171	1006
1	rs11205369	G	A	0.207753	1006
1	rs12759551	C	T	0.0685885	1006
1	rs72696873	T	G	0.139165	1006
1	rs55742549	G	A	0.383698	1006
1	rs183262904	G	T	0.0129225	1006
1	rs12144091	G	C	0.207753	1006
1	rs11205370	A	G	0.593439	1006
1	rs142428595	C	T	0.0198807	1006
1	rs183837295	A	G	0.0198807	1006
1	rs146467568	A	G	0.0198807	1006
1	rs587691497	T	C	0.0198807	1006
1	rs6678973	T	A	0.594433	1006
1	rs11577843	A	G	0.383698	1006
1	rs11205371	A	G	0.594433	1006
1	rs11590787	G	A	0.383698	1006
1	rs12745446	A	C	0.207753	1006
1	rs7536190	T	A	0.871769	1006
1	rs35839589	G	A	0.207753	1006
1	rs12045304	G	A	0.383698	1006
1	rs114472804	C	T	0.0874751	1006
1	rs4265470	C	T	0.137177	1006
1	rs12738490	T	C	0.207753	1006
1	rs12726415	C	G	0.207753	1006
1	rs11205372	G	A	0.145129	1006
1	rs12120428	T	A	0.122266	1006
1	rs12144958	G	C	0.138171	1006
1	rs191802974	G	A	0.00795229	1006
1	rs12145967	G	A	0.207753	1006
1	rs11205373	A	G	0.591451	1006
1	rs71622698	G	A	0.0685885	1006
1	rs57323357	C	G	0.0695825	1006
1	rs4926394	C	G	0.614314	1006
1	rs4926395	T	C	0.591451	1006
1	rs36038795	A	G	0.207753	1006
1	rs141292640	G	A	0.130219	1006
1	rs9436112	A	C	0.383698	1006
1	rs11205374	T	C	0.138171	1006
1	rs78372713	T	C	0.0347913	1006
1	rs11577600	G	A	0.384692	1006
1	rs72696880	G	A	0.0666004	1006
1	rs11580810	T	C	0.206759	1006
1	rs12028001	C	T	0.384692	1006
1	rs67566205	T	A	0.206759	1006
1	rs67654647	C	A	0.206759	1006
1	rs34456572	C	A	0.206759	1006
1	rs11803448	A	G	0.0685885	1006
1	rs116140174	C	G	0.0337972	1006
1	rs7538981	G	A	0.384692	1006
1	rs72696885	C	T	0.384692	1006
1	rs3896342	T	C	0.384692	1006
1	rs12145566	C	T	0.207753	1006
1	rs184940043	G	A	0.0119284	1006
1	rs12731296	A	G	0.595427	1006
1	rs12736375	T	C	0.594433	1006
1	rs11205375	C	T	0.594433	1006
1	rs34906632	C	T	0.207753	1006
1	rs12119320	T	A	0.138171	1006
1	rs35322831	C	A	0.207753	1006
1	rs35935423	C	G	0.0695825	1006
1	rs3850844	G	T	0.595427	1006
1	rs3862206	T	G	0.207753	1006
1	rs1011546	A	G	0.206759	1006
1	rs1566225	G	C	0.594433	1006
1	rs1962480	G	T	0.206759	1006
1	rs74124686	G	C	0.0685885	1006
1	rs16836940	A	G	0.208748	1006
1	rs151214538	T	C	0.00795229	1006
1	rs11580764	T	G	0.138171	1006
1	rs6703798	C	T	0.206759	1006
1	rs6694168	G	A	0.206759	1006
1	rs12121133	G	A	0.207753	1006
1	rs79532772	C	G	0.177932	1006
1	rs71622700	A	G	0.207753	1006
1	rs4926435	T	C	0.593439	1006
1	rs11800656	C	T	0.0675944	1006
1	rs4926436	C	T	0.384692	1006
1	rs11205376	T	C	0.206759	1006
1	rs11577751	C	G	0.137177	1006
1	rs6662108	C	A	0.384692	1006
1	rs56214117	A	G	0.0685885	1006
1	rs75260244	C	T	0.0685885	1006
1	rs11205377	A	G	0.137177	1006
1	rs12123103	T	C	0.206759	1006
1	rs11205378	T	C	0.206759	1006
1	rs34933405	A	G	0.206759	1006
1	rs5011187	T	C	0.594433	1006
1	rs113970757	C	T	0.137177	1006
1	rs61817552	G	A	0.212724	1006
1	rs12126130	T	C	0.206759	1006
1	rs12120775	G	A	0.206759	1006
1	rs12120779	G	A	0.206759	1006
1	rs6672808	C	T	0.384692	1006
1	rs12123805	C	T	0.206759	1006
1	rs12126240	T	C	0.206759	1006
1	rs11801255	G	A	0.0685885	1006
1	rs72696900	C	T	0.384692	1006
1	rs187799739	C	A	0.0129225	1006
1	rs11581786	T	C	0.594433	1006
1	rs17649760	T	C	0.0884692	1006
1	rs72696901	C	T	0.139165	1006
1	rs2873669	T	C	0.384692	1006
1	rs11581051	C	G	0.206759	1006
1	rs55977161	C	T	0.0149105	1006
1	rs11802612	G	A	0.0695825	1006
1	rs4926437	C	T	0.384692	1006
1	rs6694394	T	C	0.206759	1006
1	rs6686690	C	T	0.206759	1006
1	rs11582170	C	T	0.207753	1006
1	rs10888582	G	A	0.206759	1006
1	rs10788874	A	G	0.206759	1006
1	rs11205380	C	T	0.206759	1006
1	rs11205381	C	T	0.206759	1006
1	rs12126327	G	C	0.206759	1006
1	rs12126357	G	A	0.206759	1006
1	rs12131672	T	G	0.206759	1006
1	rs41273537	A	G	0.137177	1006
1	rs7539458	T	G	0.384692	1006
1	rs7523428	G	A	0.384692	1006
1	rs1972031	T	C	0.383698	1006
1	rs12739019	A	G	0.206759	1006
1	rs1546211	C	T	0.177932	1006
1	rs6686809	A	G	0.206759	1006
1	rs12029359	G	A	0.206759	1006
1	rs9436007	C	T	0.384692	1006
1	rs17596326	A	G	0.384692	1006
1	rs12131083	T	G	0.206759	1006
1	rs9436008	A	G	0.384692	1006
1	rs79696733	C	T	0.0695825	1006
1	rs142325129	C	G	0.177932	1006
1	rs9436115	G	A	0.384692	1006
1	rs34448981	C	A	0.0685885	1006
1	rs75323812	A	G	0.0367793	1006
1	rs66513313	A	G	0.206759	1006
1	rs72698822	G	A	0.137177	1006
1	rs12132890	C	T	0.206759	1006
1	rs12130082	G	A	0.206759	1006
1	rs67903303	G	A	0.206759	1006
1	rs2012751	T	C	0.593439	1006
1	rs74335909	A	C	0.206759	1006
1	rs12129491	C	T	0.206759	1006
1	rs10888583	A	G	0.593439	1006
1	rs11581351	G	C	0.385686	1006
1	rs55816515	T	C	0.205765	1006
1	rs72698829	C	A	0.206759	1006
1	rs6699093	A	G	0.406561	1006
1	rs6684939	G	A	0.406561	1006
1	rs7417465	C	T	0.205765	1006
1	rs6685125	G	A	0.146123	1006
1	rs6657461	T	A	0.793241	1006
1	rs35699789	G	T	0.206759	1006
1	rs11205382	G	A	0.405567	1006
1	rs7513182	A	G	0.405567	1006
1	rs7002	A	G	0.385686	1006
1	rs12758270	A	G	0.126243	1006
1	rs7411534	G	A	0.596421	1006
1	rs12042229	A	G	0.383698	1006
1	rs141156871	T	G	0.0218688	1006
1	rs12040949	C	T	0.383698	1006
1	rs1127211	T	C	0.0129225	1006
1	rs36020363	C	G	0.207753	1006
1	rs12141218	T	C	0.207753	1006
1	rs1043293	G	C	0.207753	1006
1	rs1932934	G	A	0.591451	1006
1	rs35094010	A	G	0.0695825	1006
1	rs114082023	C	T	0.027833	1006
1	rs78778914	T	C	0.0745527	1006
1	rs34233130	A	G	0.0685885	1006
1	rs12136802	T	C	0.207753	1006
1	rs72698842	C	G	0.138171	1006
1	rs12729727	G	C	0.207753	1006
1	rs35705743	G	A	0.593439	1006
1	rs11587575	T	C	0.384692	1006
1	rs11587116	A	T	0.383698	1006
1	rs2867894	T	A	0.383698	1006
1	rs12134682	G	C	0.138171	1006
1	rs4970946	A	G	0.208748	1006
1	rs2867893	C	T	0.384692	1006
1	rs12729719	A	G	0.208748	1006
1	rs114723232	G	A	0.0129225	1006
1	rs12042579	C	T	0.384692	1006
1	rs9436117	A	G	0.757455	1006
1	rs11205383	T	C	0.206759	1006
1	rs4451552	G	C	0.591451	1006
1	rs4446975	C	T	0.591451	1006
1	rs35591746	A	T	0.207753	1006
1	rs35989785	A	T	0.207753	1006
1	rs4970963	A	G	0.596421	1006
1	rs34029237	T	C	0.206759	1006
1	rs12737757	C	T	0.206759	1006
1	rs114529840	T	G	0.0427435	1006
1	rs3820544	A	T	0.384692	1006
1	rs4970964	A	G	0.594433	1006
1	rs4970922	C	A	0.593439	1006
1	rs183915452	G	A	0.0725646	1006
1	rs34629240	A	T	0.0685885	1006
1	rs6664703	G	C	0.592445	1006
1	rs9436009	T	A	0.592445	1006
1	rs34001546	T	C	0.0685885	1006
1	rs2275246	A	G	0.594433	1006
1	rs41264059	A	C	0.206759	1006
1	rs41264139	C	T	0.206759	1006
1	rs12046446	T	G	0.384692	1006
1	rs12142874	A	G	0.138171	1006
1	rs12138453	G	T	0.138171	1006
1	rs9436118	C	T	0.593439	1006
1	rs7542068	C	G	0.206759	1006
1	rs112103825	C	G	0.138171	1006
1	rs7549396	A	G	0.758449	1006
1	rs76031049	C	G	0.0357853	1006
1	rs7552883	A	G	0.206759	1006
1	rs6703652	T	G	0.384692	1006
1	rs114187507	G	A	0.027833	1006
1	rs11811950	C	T	0.206759	1006
1	rs142968010	C	T	0.138171	1006
1	rs12023277	A	G	0.592445	1006
1	rs12116970	C	T	0.208748	1006
1	rs12023378	A	G	0.383698	1006
1	rs141935877	T	A	0.0755467	1006
1	rs55823828	G	C	0.383698	1006
1	rs55928222	A	C	0.383698	1006
1	rs55996928	C	A	0.383698	1006
1	rs11811159	G	A	0.206759	1006
1	rs9436119	G	A	0.383698	1006
1	rs72698870	A	G	0.206759	1006
1	rs4970971	T	C	0.590457	1006
1	rs4970972	G	T	0.0497018	1006
1	rs12731738	C	T	0.206759	1006
1	rs1343965	A	G	0.206759	1006
1	rs12119249	C	T	0.147117	1006
1	rs115720584	C	T	0.0258449	1006
1	rs11588874	G	A	0.206759	1006
1	rs11590324	C	A	0.383698	1006
1	rs12718416	C	T	0.0705765	1006
1	rs116476409	C	T	0.0119284	1006
1	rs34542152	C	T	0.0457256	1006
1	rs12023021	T	A	0.0328032	1006
1	rs151171909	G	T	0.00894632	1006
1	rs7553647	C	T	0.594433	1006
1	rs7513205	A	G	0.384692	1006
1	rs7553846	C	T	0.0109344	1006
1	rs7553867	C	A	0.384692	1006
1	rs9436120	T	C	0.593439	1006
1	rs12049177	G	A	0.593439	1006
1	rs12735569	C	T	0.126243	1006
1	rs17597088	A	G	0.384692	1006
1	rs10888584	C	G	0.592445	1006
1	rs11205385	G	A	0.384692	1006
1	rs75108820	G	A	0.0218688	1006
1	rs3738487	C	T	0.384692	1006
1	rs34609268	G	C	0.0675944	1006
1	rs3754214	T	C	0.593439	1006
1	rs114293104	C	T	0.0188867	1006
1	rs1815544	C	T	0.383698	1006
1	rs1815545	A	G	0.593439	1006
1	rs3754217	G	T	0.594433	1006
1	rs141248191	G	A	0.0238569	1006
1	rs12724450	G	A	0.0675944	1006
1	rs11205386	C	T	0.135189	1006
1	rs116804526	C	T	0.0228628	1006
1	rs75772057	C	T	0.028827	1006
1	rs145971597	G	A	0.00596421	1006
1	rs41264469	A	G	0.163022	1006
1	rs11205387	G	A	0.259443	1006
1	rs9661040	A	C	0.594433	1006
1	rs3737240	C	T	0.375746	1006
1	rs4970979	C	T	0.593439	1006
1	rs11801190	G	A	0.0715706	1006
1	rs875514	C	G	0.592445	1006
1	rs151102225	A	T	0.0129225	1006
1	rs13294	G	A	0.382704	1006
1	rs6704384	G	C	0.177932	1006
1	rs72698892	G	A	0.0656064	1006
1	rs116293136	G	A	0.0248509	1006
1	rs9436125	C	G	0.383698	1006
1	rs34514406	T	C	0.0695825	1006
1	rs7513247	C	T	0.593439	1006
1	rs9436127	G	A	0.382704	1006
1	rs72698899	G	A	0.0347913	1006
1	rs77058047	G	A	0.177932	1006
1	rs182867124	C	T	0.00596421	1006
1	rs12129037	T	C	0.140159	1006
1	rs61819393	G	A	0.144135	1006
1	rs59898460	T	C	0.382704	1006
1	rs11582423	C	G	0.382704	1006
1	rs113588371	T	G	0.0576541	1006
1	rs35839143	C	A	0.0695825	1006
1	rs66464034	C	G	0.140159	1006
1	rs141155234	G	A	0.0129225	1006
1	rs79614966	T	C	0.0864811	1006
1	rs12132918	C	T	0.139165	1006
1	rs72700804	T	G	0.138171	1006
1	rs9436010	C	T	0.594433	1006
1	rs147537877	A	G	0.140159	1006
1	rs140044826	G	A	0.138171	1006
1	rs186263931	C	T	0.027833	1006
1	rs74493334	G	A	0.0705765	1006
1	rs12736584	C	A	0.0705765	1006
1	rs149768933	A	G	0.141153	1006
1	rs11803617	G	A	0.0695825	1006
1	rs12735920	G	A	0.0884692	1006
1	rs7366347	A	G	0.593439	1006
1	rs66866430	A	G	0.141153	1006
1	rs114673162	G	A	0.139165	1006
1	rs116570384	C	A	0.0109344	1006
1	rs72700806	A	G	0.141153	1006
1	rs4970935	C	T	0.739563	1006
1	rs116171044	G	A	0.027833	1006
1	rs10888585	G	T	0.215706	1006
1	rs6694485	C	T	0.215706	1006
1	rs11586047	C	T	0.177932	1006
1	rs16837432	G	C	0.146123	1006
1	rs4970996	G	C	0.752485	1006
1	rs72700810	A	G	0.138171	1006
1	rs142094124	G	A	0.0765408	1006
1	rs147802733	A	C	0.0119284	1006
1	rs146939323	G	A	0.0357853	1006
1	rs1980062	T	C	0.139165	1006
1	rs72700813	A	G	0.0646123	1006
1	rs12134634	G	A	0.138171	1006
1	rs11810419	C	T	0.0715706	1006
1	rs12131376	A	G	0.138171	1006
1	rs11589361	C	A	0.377734	1006
1	rs6693567	C	T	0.742545	1006
1	rs11585977	G	A	0.378728	1006
1	rs60162170	G	A	0.154076	1006
1	rs61819435	C	G	0.378728	1006
1	rs34848955	G	C	0.135189	1006
1	rs145832453	A	G	0.0357853	1006
1	rs138309741	C	A	0.0347913	1006
1	rs11204662	T	G	0.587475	1006
1	rs71622702	C	T	0.0705765	1006
1	rs4971010	A	G	0.587475	1006
1	rs139627889	C	T	0.00695825	1006
1	rs12758483	T	C	0.225646	1006
1	rs75802472	G	T	0.0228628	1006
1	rs12139770	A	C	0.055666	1006
1	rs61819440	G	A	0.137177	1006
1	rs6663989	C	G	0.843936	1006
1	rs6668850	A	T	0.0139165	1006
1	rs1040008	A	G	0.083499	1006
1	rs4971020	T	C	0.607356	1006
1	rs142407416	C	T	0.0119284	1006
1	rs72700822	G	A	0.055666	1006
1	rs41317513	G	A	0.0337972	1006
1	rs41317515	G	C	0.533797	1006
1	rs41317517	C	T	0.00795229	1006
1	rs41317523	C	A	0.0755467	1006
1	rs9659061	G	A	0.493042	1006
1	rs12124948	C	T	0.412525	1006
1	rs9659073	G	A	0.491054	1006
1	rs111428433	C	T	0.0775348	1006
1	rs112312596	C	T	0.0755467	1006
1	rs111465316	C	T	0.0755467	1006
1	rs113869234	A	G	0.0755467	1006
1	rs61819442	A	T	0.05666	1006
1	rs12119250	G	A	0.0755467	1006
1	rs41317525	G	A	0.0178926	1006
1	rs56228576	C	G	0.0248509	1006
1	rs10888382	T	C	0.931412	1006
1	rs10749657	G	A	0.838966	1006
1	rs12097596	G	A	0.0218688	1006
1	rs11204664	T	C	0.585487	1006
1	rs150225445	C	A	0.00894632	1006
1	rs56411234	G	A	0.027833	1006
1	rs35531650	C	A	0.0228628	1006
1	rs12116492	T	C	0.552684	1006
1	rs72700826	C	T	0.0725646	1006
1	rs11204665	A	G	0.0725646	1006
1	rs28744536	G	C	0.0765408	1006
1	rs4971041	C	T	0.569583	1006
1	rs112883142	C	T	0.0188867	1006
1	rs148514863	T	C	0.00596421	1006
1	rs11803990	C	G	0.05666	1006
1	rs932054	C	G	0.550696	1006
1	rs7543465	C	T	0.0765408	1006
1	rs4971044	A	G	0.0198807	1006
1	rs72700829	C	T	0.0646123	1006
1	rs7549723	C	T	0.649105	1006
1	rs6655975	A	G	0.652087	1006
1	rs80275252	C	T	0.026839	1006
1	rs11204666	C	T	0.147117	1006
1	rs11204668	G	A	0.549702	1006
1	rs6665912	T	C	0.248509	1006
1	rs144259766	G	C	0.0149105	1006
1	rs12131809	C	T	0.248509	1006
1	rs7550234	G	A	0.0198807	1006
1	rs11204669	G	A	0.569583	1006
1	rs112564154	A	G	0.0188867	1006
1	rs12406712	C	A	0.549702	1006
1	rs6672667	T	C	0.0725646	1006
1	rs76899221	G	A	0.0248509	1006
1	rs55862611	G	A	0.55169	1006
1	rs12126271	G	A	0.55169	1006
1	rs6587756	A	T	0.652087	1006
1	rs878471	G	A	0.571571	1006
1	rs35392872	G	A	0.0487078	1006
1	rs34355066	C	A	0.0198807	1006
1	rs34645101	T	C	0.0198807	1006
1	rs2737821	G	A	0.0347913	1006
1	rs35661734	T	C	0.055666	1006
1	rs11580946	G	A	0.0139165	1006
1	rs16837903	G	A	0.146123	1006
1	rs72656914	C	T	0.054672	1006
1	rs3738484	G	T	0.536779	1006
1	rs3738485	C	G	0.535785	1006
1	rs9803935	T	G	0.536779	1006
1	rs4970918	G	A	0.536779	1006
1	rs150793953	G	A	0.0298211	1006
1	rs11204671	T	C	0.652087	1006
1	rs12125672	A	T	0.535785	1006
1	rs12034302	G	A	0.0884692	1006
1	rs76098726	T	C	0.0735586	1006
1	rs35967040	A	C	0.652087	1006
1	rs61820165	C	T	0.536779	1006
1	rs61820166	C	T	0.0924453	1006
1	rs112721791	C	A	0.0198807	1006
1	rs113616087	G	A	0.0198807	1006
1	rs111854939	G	A	0.0198807	1006
1	rs112822664	T	C	0.0198807	1006
1	rs182454282	C	A	0.0198807	1006
1	rs112175941	T	A	0.161034	1006
1	rs187340927	G	A	0.00894632	1006
1	rs60060012	C	T	0.0924453	1006
1	rs116602821	T	A	0.0914513	1006
1	rs75447269	A	G	0.0208748	1006
1	rs190596489	A	C	0.0139165	1006
1	rs77263078	C	T	0.0208748	1006
1	rs6695123	T	C	0.646123	1006
1	rs149548009	G	A	0.0109344	1006
1	rs6698495	T	C	0.527833	1006
1	rs142792216	C	A	0.0208748	1006
1	rs79127370	T	A	0.0228628	1006
1	rs113669800	G	C	0.0208748	1006
1	rs61820170	C	T	0.0884692	1006
1	rs72700845	C	T	0.0139165	1006
1	rs184981894	G	T	0.0149105	1006
1	rs111761490	G	A	0.0218688	1006
1	rs113376149	A	G	0.0208748	1006
1	rs113153694	C	T	0.0208748	1006
1	rs11204674	T	C	0.0894632	1006
1	rs76642054	C	G	0.0208748	1006
1	rs6697620	A	G	0.548708	1006
1	rs144401067	T	G	0.0248509	1006
1	rs11585460	G	A	0.0934394	1006
1	rs77350192	G	A	0.00695825	1006
1	rs11204675	T	G	0.548708	1006
1	rs11204676	C	T	0.285288	1006
1	rs2048558	A	G	0.526839	1006
1	rs186760735	G	A	0.00894632	1006
1	rs11585169	T	A	0.554672	1006
1	rs111690082	C	T	0.0208748	1006
1	rs34416024	G	A	0.00397614	1006
1	rs150119682	G	T	0.00894632	1006
1	rs115643053	C	T	0.0357853	1006
1	rs10888384	C	T	0.547714	1006
1	rs10888385	T	C	0.548708	1006
1	rs72700851	A	C	0.0139165	1006
1	rs11204677	C	G	0.525845	1006
1	rs11204678	T	G	0.548708	1006
1	rs113543611	C	T	0.054672	1006
1	rs74777475	G	A	0.0208748	1006
1	rs78605463	A	G	0.0208748	1006
1	rs12139563	A	G	0.548708	1006
1	rs113429307	C	T	0.0208748	1006
1	rs12746899	A	T	0.525845	1006
1	rs12727474	G	A	0.0526839	1006
1	rs1355637	C	T	0.185885	1006
1	rs148193595	T	C	0.00894632	1006
1	rs35054512	T	G	0.0218688	1006
1	rs11204679	G	C	0.524851	1006
1	rs113890047	T	C	0.0208748	1006
1	rs4970966	G	T	0.241551	1006
1	rs12045807	T	C	0.0954274	1006
1	rs111593851	G	C	0.0258449	1006
1	rs111242047	G	A	0.0208748	1006
1	rs138520356	C	T	0.026839	1006
1	rs112950571	C	T	0.0218688	1006
1	rs6672493	T	A	0.0218688	1006
1	rs6681426	G	A	0.644135	1006
1	rs6660291	C	A	0.0218688	1006
1	rs11204680	T	G	0.524851	1006
1	rs56661631	C	T	0.284294	1006
1	rs146277013	C	A	0.0159046	1006
1	rs113303924	G	T	0.0218688	1006
1	rs140109163	C	T	0.0149105	1006
1	rs114538914	C	T	0.0208748	1006
1	rs77138345	G	A	0.0208748	1006
1	rs142668571	C	T	0.0159046	1006
1	rs138908374	C	T	0.0407555	1006
1	rs151307789	G	C	0.0178926	1006
1	rs6669122	A	G	0.528827	1006
1	rs80278093	G	A	0.0218688	1006
1	rs77319713	A	G	0.0208748	1006
1	rs77604525	T	G	0.0974155	1006
1	rs115406107	T	A	0.0407555	1006
1	rs1053701	C	T	0.0894632	1006
1	rs11204682	G	T	0.236581	1006
1	rs150444624	A	G	0.0149105	1006
1	rs7517	C	A	0.0914513	1006
1	rs111962711	G	C	0.0208748	1006
1	rs1971378	G	A	0.528827	1006
1	rs1053732	G	A	0.528827	1006
1	rs78646592	C	T	0.0298211	1006
1	rs2280078	C	T	0.644135	1006
1	rs35118879	C	A	0.0477137	1006
1	rs41266901	A	T	0.0208748	1006
1	rs189073616	T	C	0.00894632	1006
1	rs141339813	G	A	0.0149105	1006
1	rs140520803	C	A	0.0168986	1006
1	rs112205357	G	A	0.0208748	1006
1	rs35048125	G	C	0.0497018	1006
1	rs80212492	A	G	0.0218688	1006
1	rs75463006	C	T	0.0218688	1006
1	rs3754209	G	T	0.528827	1006
1	rs78116672	G	A	0.0208748	1006
1	rs77421422	A	G	0.0208748	1006
1	rs143703694	G	A	0.0248509	1006
1	rs148095898	A	G	0.0208748	1006
1	rs116485908	G	T	0.0208748	1006
1	rs113222695	A	G	0.0208748	1006
1	rs4970923	A	G	0.528827	1006
1	rs72700870	C	G	0.148111	1006
1	rs6587515	G	A	0.0894632	1006
1	rs11204684	A	G	0.528827	1006
1	rs116173394	G	A	0.0417495	1006
1	rs78590114	G	T	0.0208748	1006
1	rs76762554	C	G	0.0894632	1006
1	rs78680937	T	G	0.0208748	1006
1	rs10888386	A	G	0.644135	1006
1	rs4970968	G	T	0.621272	1006
1	rs4970969	C	T	0.621272	1006
1	rs111498965	C	T	0.0208748	1006
1	rs112648975	C	G	0.0208748	1006
1	rs113443246	T	C	0.0208748	1006
1	rs113360664	A	G	0.0208748	1006
1	rs113445644	C	G	0.0238569	1006
1	rs12067556	G	A	0.355865	1006
1	rs56174820	G	A	0.201789	1006
1	rs12402939	A	C	0.417495	1006
```
