## Supplementary material for "Characterization of shared and ancestry-specific signals driving complex traits using multi-ancestry fine-mapping": s1_ref.bim

```
1	rs56360357	0	149641145	G	A
1	rs61808245	0	149652811	C	T
1	rs56342883	0	149660950	G	A
1	rs61809779	0	149662945	C	T
1	rs55803744	0	149674792	T	C
1	rs12132746	0	149698251	G	A
1	rs56130070	0	149715562	T	C
1	rs7525470	0	149715583	C	T
1	rs187688631	0	149716688	T	A
1	rs11588923	0	149717036	T	C
1	rs4559549	0	149717647	A	C
1	rs141921062	0	149717981	C	T
1	rs79330123	0	149718092	C	T
1	rs114969164	0	149718722	G	A
1	rs6657036	0	149719899	G	T
1	rs74885624	0	149721759	T	C
1	rs55827602	0	149725133	C	G
1	rs2664745	0	149726118	A	G
1	rs201018977	0	149731444	C	A
1	rs602034	0	149733247	G	C
1	rs386467332	0	149733983	C	T
1	rs2791018	0	149736391	C	T
1	rs56135477	0	149748810	G	A
1	rs115385213	0	149753498	T	A
1	rs143192984	0	149758064	G	A
1	rs111328914	0	149760974	A	G
1	rs112869437	0	149768506	T	C
1	rs55649985	0	149771869	G	A
1	rs7517103	0	149771890	A	G
1	rs5011221	0	149772497	T	C
1	rs147149224	0	149775372	A	G
1	rs139336677	0	149776970	T	C
1	rs2474478	0	149777847	T	A
1	rs146802096	0	149777979	C	T
1	rs141105726	0	149778037	G	A
1	rs3106121	0	149778729	G	A
1	rs148590893	0	149782667	A	G
1	rs112586427	0	149783063	G	C
1	rs139776319	0	149783886	C	T
1	rs114362847	0	149784163	T	A
1	rs143742768	0	149784572	G	A
1	rs186269612	0	149785242	C	G
1	rs116310582	0	149785255	G	A
1	rs138724866	0	149787080	T	C
1	rs587746306	0	149787174	C	T
1	rs192504603	0	149787813	T	C
1	rs148340528	0	149788612	G	A
1	rs142146636	0	149788783	A	C
1	rs3738319	0	149815323	G	A
1	rs7531664	0	149815536	T	C
1	rs142109788	0	149815561	A	G
1	rs72708144	0	149815740	T	C
1	rs11205037	0	149816036	T	G
1	rs72708145	0	149817038	T	C
1	rs1046332	0	149817508	T	C
1	rs140623721	0	149818310	T	C
1	rs67567469	0	149818561	G	A
1	rs144949291	0	149819233	G	A
1	rs12119601	0	149820656	G	C
1	rs72708146	0	149821019	C	T
1	rs141494464	0	149847301	C	T
1	rs143998996	0	149848467	C	G
1	rs1260246	0	149848885	C	G
1	rs79191594	0	149849171	G	A
1	rs79985335	0	149850114	T	C
1	rs72708148	0	149850941	G	T
1	rs114205852	0	149851993	G	A
1	rs532941	0	149852927	A	C
1	rs72708149	0	149853089	G	C
1	rs72708150	0	149854148	G	A
1	rs17581380	0	149854324	T	C
1	rs146356417	0	149854890	C	A
1	rs137923984	0	149856334	T	C
1	rs15931	0	149856350	C	T
1	rs55885412	0	149856720	C	T
1	rs144823175	0	149858520	C	G
1	rs114354411	0	149860079	G	T
1	rs17581597	0	149860372	C	T
1	rs72708151	0	149861198	T	C
1	rs56229803	0	149861760	C	T
1	rs142304197	0	149861795	T	C
1	rs56139516	0	149861829	T	C
1	rs6696191	0	149862367	A	G
1	rs72708152	0	149862531	A	G
1	rs143065789	0	149864270	G	A
1	rs72708153	0	149865483	A	G
1	rs1451641	0	149865880	A	G
1	rs55664407	0	149866676	A	G
1	rs56119131	0	149866851	C	T
1	rs55633017	0	149867019	T	C
1	rs12062387	0	149868334	C	T
1	rs114067741	0	149868479	G	T
1	rs150149679	0	149868807	G	A
1	rs112327375	0	149868898	C	T
1	rs6587680	0	149869351	A	G
1	rs112198975	0	149869466	G	A
1	rs143441849	0	149869573	G	A
1	rs61355654	0	149869947	T	G
1	rs143419891	0	149870368	C	T
1	rs1376675	0	149871002	G	A
1	rs1349532	0	149871003	C	T
1	rs1376676	0	149871065	G	T
1	rs1355237	0	149871278	C	T
1	rs1044808	0	149871905	G	C
1	rs185775380	0	149872979	A	G
1	rs7524797	0	149873156	T	G
1	rs115983556	0	149873582	A	C
1	rs72708157	0	149874606	G	A
1	rs7534365	0	149876124	T	C
1	rs28642307	0	149876370	A	T
1	rs13067	0	149876665	G	A
1	rs149735232	0	149878407	G	A
1	rs117128666	0	149880168	G	C
1	rs112841211	0	149880275	T	C
1	rs148204376	0	149880331	A	G
1	rs72708158	0	149880355	A	G
1	rs16835135	0	149880483	A	G
1	rs35002905	0	149880650	C	T
1	rs68002561	0	149880863	A	G
1	rs55909843	0	149881173	A	C
1	rs56351279	0	149881183	C	T
1	rs138866201	0	149881221	G	A
1	rs41264618	0	149881538	G	A
1	rs626785	0	149881900	G	A
1	rs56265028	0	149881959	A	G
1	rs12760301	0	149882291	C	A
1	rs72708162	0	149882811	G	T
1	rs115021769	0	149883679	A	G
1	rs577935	0	149885583	A	G
1	rs41264630	0	149885800	G	A
1	rs4926386	0	149886135	C	A
1	rs72692803	0	149888384	C	T
1	rs12131104	0	149889339	C	T
1	rs112851681	0	149889489	A	G
1	rs72692804	0	149891028	G	C
1	rs139108488	0	149891585	G	C
1	rs11205277	0	149892872	A	G
1	rs147211319	0	149894235	C	T
1	rs72692805	0	149894355	G	A
1	rs68144650	0	149894445	A	C
1	rs72692807	0	149894673	C	A
1	rs72692808	0	149896413	A	G
1	rs72692810	0	149896855	G	A
1	rs72692811	0	149896923	C	T
1	rs143185028	0	149897287	G	A
1	rs55705001	0	149897528	T	A
1	rs72692812	0	149897966	T	G
1	rs115070660	0	149898292	A	G
1	rs16836630	0	149898951	G	C
1	rs45548131	0	149899389	G	A
1	rs72692813	0	149899885	A	G
1	rs17643644	0	149899948	G	A
1	rs72692814	0	149900264	G	C
1	rs1804775	0	149900610	T	C
1	rs72692816	0	149902588	A	G
1	rs72692818	0	149902998	G	T
1	rs72692819	0	149903122	G	C
1	rs12078573	0	149903609	G	A
1	rs74676173	0	149904474	A	C
1	rs72692821	0	149905279	G	A
1	rs41302101	0	149906167	T	G
1	rs11205303	0	149906413	T	C
1	rs78420505	0	149907258	C	T
1	rs113759410	0	149907259	G	A
1	rs78964926	0	149907276	A	G
1	rs1868992	0	149908108	A	G
1	rs61807549	0	149908174	A	G
1	rs10494363	0	149909495	G	A
1	rs72692823	0	149910775	T	C
1	rs138896615	0	149911689	C	A
1	rs148400992	0	149911697	C	T
1	rs41265172	0	149913562	C	T
1	rs7551741	0	149918132	G	A
1	rs116055399	0	149918338	C	T
1	rs6660842	0	149918619	C	G
1	rs61807552	0	149919726	T	C
1	rs72692825	0	149920593	C	A
1	rs41265185	0	149921839	C	T
1	rs112058376	0	149922148	G	A
1	rs6587723	0	149922960	T	C
1	rs146927901	0	149927940	C	T
1	rs142825819	0	149928988	C	G
1	rs112852625	0	149930367	C	T
1	rs4926400	0	149931541	G	A
1	rs35230744	0	149932039	C	A
1	rs73008195	0	149933006	T	C
1	rs71622669	0	149933579	C	T
1	rs3767628	0	149938745	A	G
1	rs3767627	0	149938898	T	C
1	rs71622670	0	149939247	C	T
1	rs146629709	0	149940697	C	T
1	rs12023748	0	149941228	A	G
1	rs114515861	0	149942910	G	A
1	rs77015846	0	149943157	G	A
1	rs10494260	0	149943784	T	C
1	rs116709921	0	149945483	G	A
1	rs12026500	0	149945558	C	A
1	rs145952127	0	149946276	T	C
1	rs150044209	0	149947809	G	A
1	rs148282038	0	149948717	C	T
1	rs2198194	0	149948993	C	T
1	rs72692826	0	149949971	G	A
1	rs144830380	0	149950326	T	C
1	rs78077162	0	149950414	A	T
1	rs11580366	0	149951246	T	C
1	rs35786175	0	149951467	G	T
1	rs2044891	0	149951811	A	G
1	rs115390301	0	149953410	G	A
1	rs186339560	0	149954038	C	T
1	rs72692829	0	149954445	G	A
1	rs11205307	0	149954498	G	A
1	rs61807555	0	149955086	G	A
1	rs11205308	0	149955163	G	A
1	rs61807556	0	149955256	G	A
1	rs79731933	0	149955618	C	T
1	rs72692830	0	149956134	C	T
1	rs79941589	0	149956248	G	T
1	rs11205309	0	149956342	A	T
1	rs79319620	0	149961601	C	T
1	rs79117401	0	149962417	T	C
1	rs76739629	0	149962585	T	A
1	rs111233095	0	149962986	G	A
1	rs148708969	0	149964846	A	G
1	rs11205310	0	149965170	G	T
1	rs112689254	0	149966402	G	C
1	rs113562634	0	149967291	G	A
1	rs751931	0	149967911	A	G
1	rs10494261	0	149968717	A	G
1	rs12077623	0	149970096	C	G
1	rs12081082	0	149971085	A	G
1	rs74774309	0	149971213	C	T
1	rs56244698	0	149971706	G	A
1	rs75480592	0	149971967	T	G
1	rs12082689	0	149972358	A	G
1	rs116653440	0	149972740	A	G
1	rs113321828	0	149975071	G	A
1	rs143367816	0	149975090	C	G
1	rs78871912	0	149977961	C	T
1	rs3936952	0	149978552	G	A
1	rs72692832	0	149978645	T	C
1	rs67450539	0	149981884	C	T
1	rs115650695	0	149982478	C	T
1	rs3738320	0	149982626	A	G
1	rs12087578	0	149984928	G	C
1	rs72692834	0	149985077	A	G
1	rs61808061	0	149985281	C	T
1	rs72692835	0	149985456	A	G
1	rs112894754	0	149987430	C	T
1	rs61808063	0	149987727	T	C
1	rs115352901	0	149989198	A	T
1	rs12023231	0	149989434	T	C
1	rs12409885	0	149991147	C	T
1	rs16833149	0	149991181	G	C
1	rs192434510	0	149992277	T	C
1	rs181999680	0	149992278	T	C
1	rs147047668	0	149992286	A	G
1	rs72692840	0	149992594	T	C
1	rs72692842	0	149992890	C	T
1	rs72692843	0	149993392	C	A
1	rs61808064	0	149993912	T	C
1	rs59054339	0	149993944	C	T
1	rs76406395	0	149993982	G	A
1	rs111637156	0	149994121	G	A
1	rs12022928	0	149994954	A	G
1	rs67807996	0	149995265	G	A
1	rs77644650	0	149995368	C	T
1	rs58700306	0	149995505	C	T
1	rs72692849	0	149995966	C	T
1	rs12060830	0	149995979	A	C
1	rs74874700	0	149996293	G	A
1	rs11205312	0	149996732	G	A
1	rs183618206	0	149996806	G	A
1	rs61584789	0	149997165	A	C
1	rs57252299	0	149997174	G	A
1	rs72692851	0	149997588	C	G
1	rs12027024	0	149998494	T	C
1	rs7521171	0	149998497	G	A
1	rs28496715	0	149998702	A	C
1	rs28536536	0	149998779	C	T
1	rs72692854	0	149998923	G	T
1	rs7532876	0	149999059	C	T
1	rs56972081	0	149999228	T	C
1	rs6687454	0	149999764	T	A
1	rs12022725	0	150000165	A	G
1	rs1339495	0	150001233	C	T
1	rs1339494	0	150001470	G	C
1	rs1339493	0	150001478	A	C
1	rs72692857	0	150001632	T	C
1	rs11578204	0	150001721	T	G
1	rs12061856	0	150001899	A	G
1	rs12063281	0	150002293	T	C
1	rs12063329	0	150002436	T	C
1	rs55840906	0	150003117	T	C
1	rs16833244	0	150003189	C	G
1	rs7550350	0	150003513	A	G
1	rs12026620	0	150003827	A	T
1	rs28443768	0	150004133	T	G
1	rs28366567	0	150004348	C	T
1	rs72692861	0	150005225	C	A
1	rs11205316	0	150007105	G	A
1	rs77391665	0	150008584	A	G
1	rs12073359	0	150008790	T	C
1	rs61808080	0	150008818	T	C
1	rs12093499	0	150009705	G	T
1	rs12058502	0	150009841	A	G
1	rs11589585	0	150010556	G	A
1	rs115033554	0	150011092	T	C
1	rs12058090	0	150011145	C	A
1	rs12060211	0	150011323	A	C
1	rs12061565	0	150011362	T	G
1	rs55918911	0	150012168	T	A
1	rs55633125	0	150012882	C	T
1	rs56125600	0	150012917	T	C
1	rs146471276	0	150012978	G	A
1	rs7519918	0	150013019	A	C
1	rs12063059	0	150013129	A	C
1	rs12061167	0	150013403	C	G
1	rs12061196	0	150013453	C	T
1	rs12098106	0	150013470	G	A
1	rs12065681	0	150013656	T	C
1	rs188482279	0	150013818	T	C
1	rs2319280	0	150014017	A	C
1	rs11205317	0	150014296	C	A
1	rs74767708	0	150014455	C	A
1	rs6664145	0	150014600	C	T
1	rs72692865	0	150015166	T	G
1	rs12066132	0	150015253	A	G
1	rs12060027	0	150015482	G	T
1	rs12066293	0	150015625	A	G
1	rs12067422	0	150015805	A	G
1	rs112111167	0	150017171	G	A
1	rs72692866	0	150017234	A	C
1	rs12062861	0	150017281	G	A
1	rs11205319	0	150017823	C	G
1	rs28753817	0	150018373	C	T
1	rs28560140	0	150018482	G	T
1	rs9662055	0	150018719	T	C
1	rs112541899	0	150018944	G	T
1	rs72692869	0	150019036	G	A
1	rs72692870	0	150019056	C	A
1	rs28660389	0	150019327	T	C
1	rs139378819	0	150019439	C	T
1	rs7554367	0	150019580	G	A
1	rs10888568	0	150020862	T	G
1	rs72692873	0	150022827	G	A
1	rs12402898	0	150023189	G	A
1	rs7530922	0	150023407	C	T
1	rs111312323	0	150024300	C	T
1	rs12072796	0	150024854	A	G
1	rs12074281	0	150025377	T	C
1	rs10888569	0	150025672	C	A
1	rs1964542	0	150025833	C	T
1	rs11205321	0	150026207	T	C
1	rs113607766	0	150026544	C	T
1	rs140441527	0	150026632	A	G
1	rs7550323	0	150027004	T	C
1	rs2169895	0	150027486	C	T
1	rs77597410	0	150028811	G	C
1	rs55647342	0	150029936	G	A
1	rs143618256	0	150031103	T	C
1	rs140505938	0	150031490	C	T
1	rs72692886	0	150032221	T	C
1	rs7520930	0	150037560	T	C
1	rs72692889	0	150038477	G	A
1	rs11584354	0	150039047	G	A
1	rs3754047	0	150039207	C	A
1	rs2027349	0	150039678	G	A
1	rs7554419	0	150041405	C	G
1	rs6702453	0	150041765	C	T
1	rs75472288	0	150041892	C	T
1	rs55676120	0	150042713	A	T
1	rs11583720	0	150043471	G	A
1	rs11585955	0	150043544	A	G
1	rs139780328	0	150044673	G	A
1	rs112287706	0	150046132	C	G
1	rs72692893	0	150047119	A	G
1	rs72692895	0	150047856	C	G
1	rs72692896	0	150048871	A	T
1	rs72692897	0	150049934	A	G
1	rs72692898	0	150049982	C	T
1	rs72692899	0	150050058	G	A
1	rs72692900	0	150050268	A	G
1	rs111465664	0	150050772	G	C
1	rs144850201	0	150051013	C	T
1	rs115802109	0	150053389	T	C
1	rs3736082	0	150055021	G	A
1	rs116819476	0	150055361	C	T
1	rs72692901	0	150056510	T	A
1	rs34334719	0	150058019	G	A
1	rs72692902	0	150058577	G	T
1	rs4058847	0	150058727	C	T
1	rs56212907	0	150058805	G	A
1	rs1824847	0	150059069	A	G
1	rs72694905	0	150062644	C	A
1	rs75215871	0	150062783	C	A
1	rs7553622	0	150064762	A	C
1	rs72694906	0	150065287	T	C
1	rs3850838	0	150065378	A	T
1	rs11577346	0	150066530	A	T
1	rs72694908	0	150068071	A	C
1	rs112238813	0	150072596	C	T
1	rs56188926	0	150073256	T	C
1	rs112521467	0	150073298	G	A
1	rs147743266	0	150073320	C	T
1	rs111397987	0	150074141	C	T
1	rs7555080	0	150074523	G	T
1	rs112245786	0	150074642	A	G
1	rs112814713	0	150074759	G	A
1	rs72694914	0	150074945	A	G
1	rs72694915	0	150074988	G	A
1	rs115226233	0	150076076	G	A
1	rs114293536	0	150076497	A	C
1	rs11205326	0	150076542	G	A
1	rs72694917	0	150076613	G	A
1	rs72694918	0	150076663	A	G
1	rs72694919	0	150076808	C	T
1	rs10749674	0	150077069	C	T
1	rs72694923	0	150077266	A	G
1	rs11580393	0	150077330	A	G
1	rs11578703	0	150078488	G	A
1	rs6694729	0	150079777	C	G
1	rs72694926	0	150080113	C	A
1	rs3925724	0	150080265	C	T
1	rs72694927	0	150080659	A	C
1	rs72694928	0	150081568	A	G
1	rs12124389	0	150081897	A	G
1	rs79190103	0	150084724	C	T
1	rs186004551	0	150085494	T	C
1	rs113897387	0	150085959	G	A
1	rs4926407	0	150087824	T	G
1	rs6666959	0	150088955	T	G
1	rs34447451	0	150089073	C	T
1	rs116203299	0	150089307	C	A
1	rs12032146	0	150089520	G	C
1	rs113082139	0	150089914	C	T
1	rs111315913	0	150090074	T	C
1	rs111443519	0	150090738	G	A
1	rs10494264	0	150093628	C	T
1	rs72694933	0	150094532	C	T
1	rs2039800	0	150095754	A	G
1	rs55840680	0	150097602	A	G
1	rs72694936	0	150098110	A	G
1	rs7536239	0	150098339	T	C
1	rs12723224	0	150098436	G	A
1	rs79011663	0	150098679	G	A
1	rs11806879	0	150103261	C	T
1	rs10888572	0	150103589	C	T
1	rs11205331	0	150104039	A	G
1	rs1975957	0	150104269	C	G
1	rs143419015	0	150105118	C	G
1	rs4926408	0	150106226	T	G
1	rs11587963	0	150106554	T	G
1	rs61807307	0	150106651	T	A
1	rs56369603	0	150106834	T	G
1	rs11205333	0	150107136	A	G
1	rs6657062	0	150107509	C	T
1	rs113961006	0	150109095	C	A
1	rs56397877	0	150110056	G	A
1	rs72694942	0	150110480	G	A
1	rs55909733	0	150111602	G	C
1	rs72694943	0	150111980	C	T
1	rs72694944	0	150112476	C	T
1	rs72694945	0	150113490	T	A
1	rs12138231	0	150115398	T	A
1	rs72694946	0	150115486	T	G
1	rs115611531	0	150115623	C	G
1	rs2318763	0	150115974	A	G
1	rs11808823	0	150116525	A	G
1	rs76690929	0	150117615	G	C
1	rs6663477	0	150118636	A	G
1	rs72694950	0	150119151	A	G
1	rs72694951	0	150119177	C	T
1	rs72694953	0	150119729	T	C
1	rs11586396	0	150121079	C	T
1	rs76413654	0	150121929	C	G
1	rs181487975	0	150123014	G	A
1	rs72694954	0	150123762	G	T
1	rs58426216	0	150124615	T	C
1	rs140930419	0	150124798	G	A
1	rs12142278	0	150125249	A	G
1	rs114052060	0	150125362	A	G
1	rs76570916	0	150126260	G	T
1	rs41264959	0	150126502	C	A
1	rs6693817	0	150127104	A	T
1	rs41264963	0	150127734	G	A
1	rs1545762	0	150128425	C	T
1	rs3208509	0	150129335	G	A
1	rs56349882	0	150129998	T	C
1	rs59607464	0	150130081	C	T
1	rs78681982	0	150130096	G	A
1	rs10888573	0	150130835	G	A
1	rs41264971	0	150131324	G	A
1	rs41264977	0	150132289	C	G
1	rs1382573	0	150132324	G	A
1	rs1824850	0	150132430	A	G
1	rs1824849	0	150132627	T	C
1	rs11589922	0	150133323	C	A
1	rs72694955	0	150133507	C	A
1	rs11591200	0	150133563	T	A
1	rs147013734	0	150133846	C	T
1	rs72694956	0	150134221	G	C
1	rs150113111	0	150134225	T	G
1	rs973374	0	150134735	A	G
1	rs114039643	0	150135092	C	T
1	rs72694957	0	150135291	C	T
1	rs137895377	0	150135473	T	G
1	rs150849498	0	150137023	T	C
1	rs4926411	0	150137773	G	A
1	rs72694959	0	150138151	A	G
1	rs4926412	0	150138433	G	A
1	rs7544145	0	150138699	C	T
1	rs55802315	0	150138709	C	T
1	rs12022137	0	150138710	G	A
1	rs1824848	0	150139579	A	G
1	rs11589801	0	150140833	G	A
1	rs4926391	0	150140885	G	A
1	rs79803873	0	150142430	T	C
1	rs7521768	0	150143153	T	C
1	rs7521783	0	150143193	T	C
1	rs78676616	0	150143302	A	G
1	rs35379391	0	150143837	A	G
1	rs72694960	0	150146907	T	A
1	rs7518179	0	150147150	G	A
1	rs72694961	0	150147475	C	T
1	rs72694962	0	150147962	T	C
1	rs6700343	0	150149016	G	A
1	rs72694964	0	150149299	C	T
1	rs1105209	0	150152860	A	G
1	rs1105210	0	150152938	G	A
1	rs12124898	0	150154352	C	T
1	rs138799859	0	150155766	T	C
1	rs11205337	0	150157712	G	A
1	rs72694965	0	150158723	T	A
1	rs35987520	0	150158857	G	A
1	rs3118119	0	150159616	T	C
1	rs112236384	0	150161141	C	T
1	rs113833990	0	150162158	C	T
1	rs112850955	0	150164069	C	T
1	rs7550600	0	150165030	C	T
1	rs7551023	0	150165499	C	T
1	rs76198696	0	150165642	A	G
1	rs12133235	0	150165849	A	C
1	rs12133238	0	150165860	A	G
1	rs3121000	0	150166486	A	G
1	rs3118124	0	150166675	A	G
1	rs6692738	0	150166773	G	A
1	rs11584606	0	150167235	C	T
1	rs12131063	0	150168156	G	A
1	rs3121001	0	150168990	A	T
1	rs10888575	0	150169211	T	C
1	rs149486978	0	150169498	G	A
1	rs11205339	0	150169917	T	C
1	rs144581493	0	150170113	G	T
1	rs192569608	0	150170365	A	G
1	rs11205340	0	150170612	A	G
1	rs72694969	0	150170853	T	C
1	rs6660127	0	150171399	T	C
1	rs4264032	0	150172214	G	T
1	rs114162038	0	150172592	T	G
1	rs12083178	0	150172630	T	G
1	rs72694971	0	150173801	T	G
1	rs66773125	0	150174366	G	A
1	rs111666531	0	150175613	G	A
1	rs10443210	0	150175773	A	G
1	rs66649150	0	150177282	A	G
1	rs59507173	0	150178903	C	T
1	rs11588837	0	150179127	A	G
1	rs4408187	0	150181086	T	C
1	rs72694972	0	150181911	T	G
1	rs6703332	0	150182134	C	G
1	rs11205341	0	150183060	G	A
1	rs56892994	0	150183322	G	T
1	rs67880399	0	150184102	G	A
1	rs56305459	0	150184794	C	T
1	rs1535873	0	150185432	G	A
1	rs72694974	0	150185439	G	A
1	rs113079215	0	150185494	C	T
1	rs6670541	0	150185892	A	G
1	rs956796	0	150186091	G	A
1	rs6680040	0	150187336	T	C
1	rs6665499	0	150188606	T	C
1	rs16835254	0	150189284	A	G
1	rs12086155	0	150189738	G	A
1	rs6679147	0	150192450	T	C
1	rs58395667	0	150193165	G	A
1	rs7532164	0	150194485	C	T
1	rs11576997	0	150194912	T	A
1	rs78417158	0	150196196	C	G
1	rs4926392	0	150196856	A	G
1	rs79986466	0	150198272	C	T
1	rs7522034	0	150199123	G	T
1	rs7535712	0	150199411	A	C
1	rs11811787	0	150200487	C	T
1	rs10888576	0	150200792	G	C
1	rs55647200	0	150202103	G	A
1	rs55956539	0	150202128	T	C
1	rs587611841	0	150203226	G	A
1	rs7548543	0	150203652	A	G
1	rs79427717	0	150203716	G	A
1	rs12401456	0	150204405	G	A
1	rs113613310	0	150204973	T	A
1	rs149426664	0	150205554	G	A
1	rs6587753	0	150205719	T	C
1	rs2038752	0	150206375	C	T
1	rs2038753	0	150206698	A	C
1	rs1924549	0	150208840	C	G
1	rs12569047	0	150209755	C	T
1	rs61161619	0	150209835	C	A
1	rs11205347	0	150210120	C	T
1	rs112768027	0	150210249	T	C
1	rs6655935	0	150210538	T	C
1	rs10788872	0	150211737	A	G
1	rs112595055	0	150211896	C	T
1	rs149273021	0	150212663	C	T
1	rs7555995	0	150212707	C	G
1	rs143046899	0	150213246	G	A
1	rs35938158	0	150213828	T	C
1	rs138963552	0	150214166	G	A
1	rs12121923	0	150214238	T	C
1	rs12057558	0	150214530	G	A
1	rs113186789	0	150216357	G	A
1	rs144607816	0	150216577	G	A
1	rs7512697	0	150218242	C	T
1	rs188969308	0	150218782	G	A
1	rs6668679	0	150219501	T	C
1	rs113541041	0	150221068	C	T
1	rs11579087	0	150221653	C	T
1	rs11580307	0	150221726	T	C
1	rs13374483	0	150221826	A	G
1	rs13374013	0	150221842	G	T
1	rs72694990	0	150223780	G	A
1	rs10888577	0	150224127	T	C
1	rs11205353	0	150224505	A	G
1	rs143299593	0	150225097	G	A
1	rs34908293	0	150225502	A	G
1	rs111320111	0	150226321	G	T
1	rs17646887	0	150229450	G	A
1	rs77154154	0	150230795	C	T
1	rs115624500	0	150231727	C	T
1	rs12129776	0	150231989	T	A
1	rs3850839	0	150234282	T	G
1	rs34714364	0	150234657	G	T
1	rs41304255	0	150236107	G	A
1	rs2298161	0	150237624	G	A
1	rs11548267	0	150238699	T	C
1	rs2275780	0	150241230	G	T
1	rs3754048	0	150242189	G	C
1	rs34755378	0	150242340	G	A
1	rs72694993	0	150242604	A	C
1	rs116242598	0	150242768	C	G
1	rs139708128	0	150245082	G	A
1	rs10494266	0	150245552	A	G
1	rs12138787	0	150246070	T	C
1	rs12044791	0	150248436	T	C
1	rs116349314	0	150248767	A	T
1	rs11205354	0	150249101	C	A
1	rs10788873	0	150250534	T	A
1	rs10157197	0	150250636	G	A
1	rs11584761	0	150250991	G	A
1	rs56133109	0	150251915	G	A
1	rs11205355	0	150252329	G	A
1	rs2274127	0	150252984	T	G
1	rs2147324	0	150255587	T	C
1	rs942453	0	150257262	A	G
1	rs942452	0	150257329	A	G
1	rs2318761	0	150257714	A	G
1	rs151254127	0	150257775	G	A
1	rs1815302	0	150257933	T	C
1	rs1122967	0	150258838	C	G
1	rs9126	0	150259400	A	C
1	rs6685252	0	150259945	T	A
1	rs10888578	0	150260993	T	C
1	rs12739706	0	150261653	C	G
1	rs10888579	0	150261925	C	T
1	rs12142178	0	150262094	C	T
1	rs12740679	0	150262270	C	G
1	rs7544900	0	150262333	A	C
1	rs12139286	0	150262455	G	A
1	rs140764386	0	150263350	T	A
1	rs12145630	0	150263832	A	G
1	rs6693697	0	150264106	C	T
1	rs16835780	0	150264311	G	T
1	rs4926419	0	150264714	T	C
1	rs111528930	0	150264930	C	T
1	rs113299325	0	150264936	T	G
1	rs12093148	0	150265173	G	A
1	rs7554686	0	150265619	A	T
1	rs7512552	0	150265704	T	C
1	rs3818978	0	150266338	T	A
1	rs1050818	0	150266559	A	C
1	rs11205357	0	150267798	T	C
1	rs142112360	0	150267801	C	T
1	rs11811885	0	150268461	G	A
1	rs12747669	0	150268622	T	C
1	rs1776275	0	150269437	G	T
1	rs1776274	0	150269452	C	T
1	rs500812	0	150269545	T	G
1	rs494952	0	150269932	C	T
1	rs497128	0	150269952	A	G
1	rs496203	0	150270025	A	G
1	rs494041	0	150270026	T	C
1	rs1776273	0	150270209	A	G
1	rs7511649	0	150270791	T	C
1	rs573351	0	150271080	G	A
1	rs1614039	0	150272007	T	C
1	rs1694347	0	150272047	A	G
1	rs12144315	0	150272626	G	A
1	rs140621199	0	150272717	C	T
1	rs12120683	0	150272811	T	C
1	rs138496123	0	150273454	T	A
1	rs2762860	0	150273579	G	A
1	rs12745672	0	150273976	A	G
1	rs1694370	0	150274305	G	C
1	rs72696807	0	150274489	C	A
1	rs72696808	0	150274609	A	G
1	rs543179	0	150274610	G	A
1	rs509345	0	150276022	A	G
1	rs471738	0	150276429	G	A
1	rs471657	0	150276461	G	A
1	rs12749958	0	150276554	C	G
1	rs580159	0	150276650	A	C
1	rs4581308	0	150276872	A	G
1	rs149000906	0	150277163	A	G
1	rs11205359	0	150277387	T	C
1	rs12403795	0	150278389	C	T
1	rs71622688	0	150278669	T	G
1	rs76638507	0	150278800	G	A
1	rs7542510	0	150278823	C	T
1	rs1694375	0	150278908	C	G
1	rs11205360	0	150279087	C	T
1	rs71622689	0	150279603	G	C
1	rs1260398	0	150279876	T	C
1	rs113218645	0	150279923	A	T
1	rs10480	0	150280546	C	T
1	rs4845	0	150280550	G	A
1	rs144788909	0	150280621	T	G
1	rs8006	0	150280801	G	C
1	rs580060	0	150281202	A	C
1	rs1260396	0	150281501	A	C
1	rs34391279	0	150281795	G	C
1	rs7517003	0	150282557	T	G
1	rs486275	0	150282784	G	A
1	rs522435	0	150282910	G	A
1	rs521607	0	150282977	T	C
1	rs1260394	0	150283148	T	C
1	rs11580234	0	150284311	C	T
1	rs75079909	0	150284370	G	A
1	rs488271	0	150284534	A	G
1	rs1747927	0	150284940	C	T
1	rs522068	0	150285707	C	T
1	rs114327352	0	150285715	C	T
1	rs34347495	0	150286494	T	C
1	rs11205361	0	150287518	C	T
1	rs578353	0	150287884	C	G
1	rs519126	0	150288859	T	G
1	rs58427317	0	150289445	G	C
1	rs9435997	0	150289496	G	A
1	rs12126958	0	150289614	G	A
1	rs56214461	0	150289692	T	C
1	rs2454285	0	150290609	G	A
1	rs2477121	0	150290762	A	T
1	rs4333886	0	150291041	C	G
1	rs185981316	0	150291059	C	A
1	rs1694381	0	150292122	A	G
1	rs111776337	0	150292276	C	T
1	rs1694380	0	150292341	A	G
1	rs1694379	0	150292417	C	A
1	rs11581793	0	150292561	C	T
1	rs1694378	0	150293071	G	A
1	rs1776276	0	150293078	A	C
1	rs1694377	0	150293153	A	G
1	rs140379824	0	150293719	C	A
1	rs11584070	0	150294925	A	G
1	rs1498308	0	150295131	G	T
1	rs138704499	0	150295317	T	G
1	rs6670974	0	150295673	G	A
1	rs113007736	0	150295738	T	G
1	rs144675472	0	150296045	G	A
1	rs11584613	0	150296058	A	C
1	rs71622694	0	150296205	C	T
1	rs1260400	0	150296298	C	T
1	rs35437473	0	150297233	C	A
1	rs35762205	0	150297918	G	C
1	rs34964511	0	150298015	C	T
1	rs11205362	0	150298192	G	A
1	rs698914	0	150298750	A	G
1	rs77216090	0	150299315	G	A
1	rs834225	0	150300727	T	C
1	rs111291031	0	150303248	G	C
1	rs1260401	0	150303269	G	C
1	rs1260402	0	150303438	C	T
1	rs1260403	0	150303666	A	G
1	rs1260404	0	150304150	T	A
1	rs71515775	0	150304395	T	A
1	rs112301153	0	150304423	G	A
1	rs1260405	0	150304781	A	G
1	rs181568511	0	150305000	C	A
1	rs1260406	0	150305863	C	A
1	rs12136332	0	150305992	C	T
1	rs1260407	0	150306125	T	C
1	rs11587606	0	150306462	T	C
1	rs1260408	0	150307270	T	G
1	rs112385890	0	150308032	G	A
1	rs1260409	0	150308136	A	G
1	rs142893220	0	150308309	C	T
1	rs59325647	0	150308389	C	T
1	rs75083568	0	150308755	A	C
1	rs72696824	0	150308919	A	G
1	rs116780502	0	150308958	G	T
1	rs2794615	0	150309638	C	T
1	rs11806171	0	150310827	A	C
1	rs1776272	0	150311042	G	T
1	rs67733549	0	150311662	G	A
1	rs28560019	0	150311890	T	G
1	rs2794614	0	150311948	T	C
1	rs12733783	0	150312176	A	G
1	rs2794685	0	150312268	C	T
1	rs115709258	0	150312332	C	T
1	rs72696828	0	150313918	G	A
1	rs3125808	0	150314272	T	C
1	rs146199089	0	150314457	G	A
1	rs61817477	0	150314850	C	T
1	rs4926422	0	150315436	T	C
1	rs3850841	0	150316291	G	A
1	rs1260385	0	150316385	G	A
1	rs17648533	0	150316576	A	G
1	rs35519844	0	150317455	T	C
1	rs11809332	0	150317818	A	T
1	rs16836143	0	150319081	T	A
1	rs36023386	0	150319272	T	G
1	rs7519691	0	150319628	A	G
1	rs698918	0	150319762	A	G
1	rs698917	0	150319884	G	A
1	rs55973252	0	150319892	T	C
1	rs7522820	0	150319901	T	C
1	rs35347210	0	150319977	C	T
1	rs137959026	0	150320183	G	A
1	rs1097066	0	150320717	G	A
1	rs12730265	0	150320729	G	A
1	rs28495360	0	150320748	C	T
1	rs2794682	0	150320847	C	T
1	rs1694364	0	150321066	T	G
1	rs12137280	0	150321078	A	G
1	rs1625468	0	150321486	G	A
1	rs16836186	0	150321568	C	G
1	rs2794681	0	150321951	C	T
1	rs16836230	0	150322333	G	C
1	rs1776265	0	150323522	T	C
1	rs11587682	0	150324284	C	T
1	rs2794679	0	150324857	G	A
1	rs2794678	0	150324868	G	A
1	rs41300865	0	150325231	A	G
1	rs41300863	0	150325683	A	G
1	rs11590406	0	150327105	T	C
1	rs11587758	0	150327106	G	A
1	rs11587837	0	150327455	G	A
1	rs71622695	0	150327477	C	T
1	rs34307322	0	150329636	A	G
1	rs1097069	0	150330190	T	C
1	rs1097068	0	150330345	C	T
1	rs1097067	0	150330356	G	T
1	rs12142331	0	150331232	A	G
1	rs12137967	0	150331515	G	A
1	rs144405125	0	150331578	A	G
1	rs1260373	0	150331866	C	T
1	rs1103115	0	150332304	G	A
1	rs1097071	0	150332870	T	C
1	rs1097070	0	150332955	A	T
1	rs186477250	0	150334477	C	G
1	rs828784	0	150335240	T	A
1	rs144806132	0	150335489	A	G
1	rs11576289	0	150335534	A	G
1	rs11576293	0	150335536	A	G
1	rs11799813	0	150335740	A	G
1	rs696616	0	150336173	G	A
1	rs12046899	0	150336468	G	T
1	rs72696841	0	150337289	G	T
1	rs17648797	0	150338002	C	G
1	rs142072893	0	150338310	A	T
1	rs1145583	0	150338322	C	T
1	rs696615	0	150338988	A	C
1	rs834243	0	150339290	C	A
1	rs12121966	0	150339516	T	C
1	rs143453062	0	150340182	A	G
1	rs1260368	0	150340260	G	A
1	rs12743761	0	150341127	G	A
1	rs1313570	0	150342642	T	C
1	rs11205363	0	150343609	A	G
1	rs1313569	0	150344171	G	A
1	rs1313568	0	150344180	C	G
1	rs1260367	0	150344514	C	T
1	rs77207799	0	150345324	G	T
1	rs143773357	0	150345558	C	T
1	rs76109198	0	150345592	C	A
1	rs11579341	0	150346087	A	C
1	rs115584674	0	150346106	A	G
1	rs1260457	0	150347374	G	A
1	rs1260458	0	150347454	C	T
1	rs1260459	0	150348253	T	G
1	rs142586608	0	150349508	G	A
1	rs12027008	0	150349768	T	C
1	rs140754090	0	150349862	G	A
1	rs1617829	0	150349902	G	A
1	rs187104477	0	150349942	C	T
1	rs12120867	0	150350927	C	T
1	rs1694369	0	150351101	A	G
1	rs146467430	0	150351743	A	G
1	rs182573964	0	150352050	G	T
1	rs863862	0	150352361	T	A
1	rs834234	0	150352494	C	G
1	rs12123044	0	150353050	C	T
1	rs150768346	0	150353196	T	A
1	rs149932571	0	150353670	G	A
1	rs7535275	0	150354210	A	G
1	rs834233	0	150354276	G	A
1	rs11578585	0	150354578	G	A
1	rs834232	0	150354682	T	C
1	rs2133129	0	150355537	T	C
1	rs2454286	0	150355538	G	A
1	rs2133128	0	150355625	A	G
1	rs2173376	0	150355690	C	T
1	rs71622696	0	150355878	C	T
1	rs80133099	0	150356283	C	G
1	rs12128653	0	150356842	A	G
1	rs34353365	0	150357010	C	G
1	rs1260422	0	150357011	G	A
1	rs72696848	0	150357777	C	A
1	rs1260421	0	150357780	G	A
1	rs1627235	0	150358858	C	T
1	rs12735903	0	150359085	G	A
1	rs11582835	0	150359424	C	T
1	rs9436108	0	150360930	A	G
1	rs12756583	0	150361154	G	A
1	rs1260424	0	150361349	A	G
1	rs12128385	0	150362014	A	G
1	rs834235	0	150362154	C	T
1	rs80205599	0	150362330	T	A
1	rs834236	0	150362968	C	T
1	rs6694075	0	150363261	A	G
1	rs72696852	0	150363356	A	G
1	rs72696853	0	150363472	A	T
1	rs834237	0	150363930	A	G
1	rs12130583	0	150364081	A	T
1	rs12126312	0	150364447	G	A
1	rs72696855	0	150364873	G	A
1	rs74922169	0	150364958	G	T
1	rs11205366	0	150365275	C	T
1	rs11584488	0	150366212	A	T
1	rs834238	0	150366469	C	A
1	rs844309	0	150366587	C	T
1	rs1694362	0	150366963	T	A
1	rs184369697	0	150367217	C	T
1	rs7546610	0	150367569	G	A
1	rs68097764	0	150368080	C	T
1	rs138692352	0	150368195	C	G
1	rs2264417	0	150368501	C	T
1	rs2264418	0	150368579	G	A
1	rs12039882	0	150369213	A	G
1	rs1776270	0	150369337	G	A
1	rs1260386	0	150369622	G	T
1	rs116779810	0	150369716	C	T
1	rs72696859	0	150369895	A	G
1	rs12032387	0	150370742	G	A
1	rs11582094	0	150371394	G	T
1	rs1260387	0	150371448	T	C
1	rs1262432	0	150371839	C	A
1	rs1260388	0	150372016	T	G
1	rs1260389	0	150372109	T	A
1	rs1260390	0	150372128	G	A
1	rs1260391	0	150373077	T	C
1	rs113304911	0	150374175	A	C
1	rs35057759	0	150374276	C	T
1	rs187080438	0	150374354	C	T
1	rs61817510	0	150374398	C	T
1	rs147791176	0	150375015	G	T
1	rs11586880	0	150375173	T	C
1	rs1260378	0	150375272	G	A
1	rs696617	0	150376311	G	T
1	rs828783	0	150376977	C	T
1	rs12134306	0	150377172	G	A
1	rs1694385	0	150377960	G	A
1	rs1694386	0	150377965	C	G
1	rs58853199	0	150378212	A	G
1	rs834241	0	150379007	T	C
1	rs698923	0	150379159	G	A
1	rs139642547	0	150379242	G	A
1	rs698922	0	150379309	A	G
1	rs698921	0	150379517	G	A
1	rs34247601	0	150379542	C	G
1	rs59844700	0	150379546	A	G
1	rs77902650	0	150379667	C	G
1	rs834242	0	150379858	G	A
1	rs34696422	0	150380392	T	G
1	rs1631973	0	150380779	T	C
1	rs1694390	0	150380780	G	A
1	rs36029278	0	150381835	A	G
1	rs1260411	0	150382088	G	A
1	rs115815732	0	150382759	T	C
1	rs12741448	0	150383021	G	A
1	rs9651184	0	150383281	C	T
1	rs834227	0	150383768	T	C
1	rs11205367	0	150384458	G	T
1	rs11205368	0	150384514	A	G
1	rs834229	0	150384665	G	C
1	rs139783923	0	150384868	G	A
1	rs36122812	0	150384895	G	A
1	rs11808242	0	150385282	G	C
1	rs698920	0	150386023	A	G
1	rs192152100	0	150386389	G	A
1	rs11589873	0	150386431	T	C
1	rs698919	0	150387000	A	G
1	rs11588184	0	150387715	G	A
1	rs11588185	0	150387733	G	A
1	rs11589632	0	150387786	C	T
1	rs11588221	0	150387870	G	C
1	rs834230	0	150387929	C	T
1	rs698915	0	150388318	A	G
1	rs698916	0	150388385	A	G
1	rs12757823	0	150388647	A	T
1	rs77444832	0	150388945	A	T
1	rs74124663	0	150388948	A	G
1	rs56321241	0	150389029	G	T
1	rs143771029	0	150389280	G	A
1	rs834231	0	150389392	A	T
1	rs1260418	0	150390413	C	T
1	rs1260419	0	150390524	G	A
1	rs12142196	0	150390972	A	G
1	rs12140697	0	150391034	C	G
1	rs1260420	0	150391345	A	G
1	rs832622	0	150392830	A	G
1	rs832621	0	150392909	G	C
1	rs114537627	0	150394234	C	G
1	rs11205369	0	150395254	G	A
1	rs12759551	0	150395663	C	T
1	rs72696873	0	150395830	T	G
1	rs55742549	0	150396459	G	A
1	rs183262904	0	150396460	G	T
1	rs12144091	0	150397056	G	C
1	rs11205370	0	150397567	A	G
1	rs142428595	0	150397885	C	T
1	rs183837295	0	150397891	A	G
1	rs146467568	0	150397910	A	G
1	rs587691497	0	150397917	T	C
1	rs6678973	0	150398064	T	A
1	rs11577843	0	150398258	A	G
1	rs11205371	0	150398510	A	G
1	rs11590787	0	150398531	G	A
1	rs12745446	0	150398992	A	C
1	rs7536190	0	150399105	T	A
1	rs35839589	0	150399671	G	A
1	rs12045304	0	150399818	G	A
1	rs114472804	0	150400143	C	T
1	rs4265470	0	150401971	C	T
1	rs12738490	0	150402419	T	C
1	rs12726415	0	150402613	C	G
1	rs11205372	0	150403235	G	A
1	rs12120428	0	150403238	T	A
1	rs12144958	0	150403379	G	C
1	rs191802974	0	150404106	G	A
1	rs12145967	0	150404288	G	A
1	rs11205373	0	150404708	A	G
1	rs71622698	0	150404973	G	A
1	rs57323357	0	150405010	C	G
1	rs4926394	0	150405177	C	G
1	rs4926395	0	150405298	T	C
1	rs36038795	0	150405474	A	G
1	rs141292640	0	150406172	G	A
1	rs9436112	0	150406449	A	C
1	rs11205374	0	150407299	T	C
1	rs78372713	0	150407440	T	C
1	rs11577600	0	150407443	G	A
1	rs72696880	0	150407596	G	A
1	rs11580810	0	150407723	T	C
1	rs12028001	0	150407820	C	T
1	rs67566205	0	150409100	T	A
1	rs67654647	0	150409116	C	A
1	rs34456572	0	150409185	C	A
1	rs11803448	0	150409595	A	G
1	rs116140174	0	150409850	C	G
1	rs7538981	0	150410978	G	A
1	rs72696885	0	150411059	C	T
1	rs3896342	0	150411312	T	C
1	rs12145566	0	150411499	C	T
1	rs184940043	0	150411577	G	A
1	rs12731296	0	150411787	A	G
1	rs12736375	0	150411912	T	C
1	rs11205375	0	150412474	C	T
1	rs34906632	0	150412523	C	T
1	rs12119320	0	150412599	T	A
1	rs35322831	0	150412744	C	A
1	rs35935423	0	150412819	C	G
1	rs3850844	0	150413940	G	T
1	rs3862206	0	150415631	T	G
1	rs1011546	0	150415975	A	G
1	rs1566225	0	150415990	G	C
1	rs1962480	0	150416220	G	T
1	rs74124686	0	150416621	G	C
1	rs16836940	0	150416913	A	G
1	rs151214538	0	150417307	T	C
1	rs11580764	0	150418217	T	G
1	rs6703798	0	150418468	C	T
1	rs6694168	0	150418501	G	A
1	rs12121133	0	150419097	G	A
1	rs79532772	0	150419345	C	G
1	rs71622700	0	150419386	A	G
1	rs4926435	0	150419865	T	C
1	rs11800656	0	150419879	C	T
1	rs4926436	0	150419896	C	T
1	rs11205376	0	150419903	T	C
1	rs11577751	0	150420439	C	G
1	rs6662108	0	150420541	C	A
1	rs56214117	0	150420625	A	G
1	rs75260244	0	150420796	C	T
1	rs11205377	0	150421091	A	G
1	rs12123103	0	150421286	T	C
1	rs11205378	0	150421457	T	C
1	rs34933405	0	150422602	A	G
1	rs5011187	0	150422761	T	C
1	rs113970757	0	150423005	C	T
1	rs61817552	0	150423577	G	A
1	rs12126130	0	150423717	T	C
1	rs12120775	0	150423873	G	A
1	rs12120779	0	150423893	G	A
1	rs6672808	0	150423967	C	T
1	rs12123805	0	150423985	C	T
1	rs12126240	0	150424003	T	C
1	rs11801255	0	150424300	G	A
1	rs72696900	0	150425256	C	T
1	rs187799739	0	150425376	C	A
1	rs11581786	0	150425580	T	C
1	rs17649760	0	150425941	T	C
1	rs72696901	0	150426123	C	T
1	rs2873669	0	150426224	T	C
1	rs11581051	0	150426409	C	G
1	rs55977161	0	150427144	C	T
1	rs11802612	0	150427279	G	A
1	rs4926437	0	150427790	C	T
1	rs6694394	0	150427934	T	C
1	rs6686690	0	150427956	C	T
1	rs11582170	0	150428582	C	T
1	rs10888582	0	150428819	G	A
1	rs10788874	0	150428925	A	G
1	rs11205380	0	150429284	C	T
1	rs11205381	0	150429323	C	T
1	rs12126327	0	150429507	G	C
1	rs12126357	0	150429633	G	A
1	rs12131672	0	150429637	T	G
1	rs41273537	0	150429944	A	G
1	rs7539458	0	150430325	T	G
1	rs7523428	0	150430472	G	A
1	rs1972031	0	150430688	T	C
1	rs12739019	0	150430961	A	G
1	rs1546211	0	150430972	C	T
1	rs6686809	0	150431716	A	G
1	rs12029359	0	150432802	G	A
1	rs9436007	0	150433389	C	T
1	rs17596326	0	150433819	A	G
1	rs12131083	0	150433823	T	G
1	rs9436008	0	150434631	A	G
1	rs79696733	0	150434843	C	T
1	rs142325129	0	150435146	C	G
1	rs9436115	0	150435177	G	A
1	rs34448981	0	150435577	C	A
1	rs75323812	0	150436922	A	G
1	rs66513313	0	150437215	A	G
1	rs72698822	0	150437395	G	A
1	rs12132890	0	150437813	C	T
1	rs12130082	0	150438056	G	A
1	rs67903303	0	150438199	G	A
1	rs2012751	0	150438266	T	C
1	rs74335909	0	150438362	A	C
1	rs12129491	0	150439774	C	T
1	rs10888583	0	150439877	A	G
1	rs11581351	0	150440200	G	C
1	rs55816515	0	150440279	T	C
1	rs72698829	0	150440441	C	A
1	rs6699093	0	150440451	A	G
1	rs6684939	0	150440563	G	A
1	rs7417465	0	150440598	C	T
1	rs6685125	0	150440734	G	A
1	rs6657461	0	150441950	T	A
1	rs35699789	0	150442100	G	T
1	rs11205382	0	150442466	G	A
1	rs7513182	0	150442612	A	G
1	rs7002	0	150445819	A	G
1	rs12758270	0	150446673	A	G
1	rs7411534	0	150447269	G	A
1	rs12042229	0	150447398	A	G
1	rs141156871	0	150447458	T	G
1	rs12040949	0	150447462	C	T
1	rs1127211	0	150448327	T	C
1	rs36020363	0	150448666	C	G
1	rs12141218	0	150448707	T	C
1	rs1043293	0	150448766	G	C
1	rs1932934	0	150449195	G	A
1	rs35094010	0	150449557	A	G
1	rs114082023	0	150449575	C	T
1	rs78778914	0	150449701	T	C
1	rs34233130	0	150449766	A	G
1	rs12136802	0	150450204	T	C
1	rs72698842	0	150450457	C	G
1	rs12729727	0	150451499	G	C
1	rs35705743	0	150451832	G	A
1	rs11587575	0	150451863	T	C
1	rs11587116	0	150451898	A	T
1	rs2867894	0	150452912	T	A
1	rs12134682	0	150453018	G	C
1	rs4970946	0	150453242	A	G
1	rs2867893	0	150453296	C	T
1	rs12729719	0	150454143	A	G
1	rs114723232	0	150454297	G	A
1	rs12042579	0	150454503	C	T
1	rs9436117	0	150454885	A	G
1	rs11205383	0	150455813	T	C
1	rs4451552	0	150455854	G	C
1	rs4446975	0	150456169	C	T
1	rs35591746	0	150456350	A	T
1	rs35989785	0	150456367	A	T
1	rs4970963	0	150456389	A	G
1	rs34029237	0	150456571	T	C
1	rs12737757	0	150456678	C	T
1	rs114529840	0	150457517	T	G
1	rs3820544	0	150457876	A	T
1	rs4970964	0	150458029	A	G
1	rs4970922	0	150458094	C	A
1	rs183915452	0	150458567	G	A
1	rs34629240	0	150458833	A	T
1	rs6664703	0	150459087	G	C
1	rs9436009	0	150459426	T	A
1	rs34001546	0	150459715	T	C
1	rs2275246	0	150460168	A	G
1	rs41264059	0	150460842	A	C
1	rs41264139	0	150460850	C	T
1	rs12046446	0	150460855	T	G
1	rs12142874	0	150461801	A	G
1	rs12138453	0	150461873	G	T
1	rs9436118	0	150462811	C	T
1	rs7542068	0	150463772	C	G
1	rs112103825	0	150464331	C	G
1	rs7549396	0	150464603	A	G
1	rs76031049	0	150465660	C	G
1	rs7552883	0	150465922	A	G
1	rs6703652	0	150465953	T	G
1	rs114187507	0	150466173	G	A
1	rs11811950	0	150466558	C	T
1	rs142968010	0	150466617	C	T
1	rs12023277	0	150466737	A	G
1	rs12116970	0	150466925	C	T
1	rs12023378	0	150467063	A	G
1	rs141935877	0	150467096	T	A
1	rs55823828	0	150467296	G	C
1	rs55928222	0	150467370	A	C
1	rs55996928	0	150467393	C	A
1	rs11811159	0	150467613	G	A
1	rs9436119	0	150467753	G	A
1	rs72698870	0	150467817	A	G
1	rs4970971	0	150468359	T	C
1	rs4970972	0	150468547	G	T
1	rs12731738	0	150468574	C	T
1	rs1343965	0	150468842	A	G
1	rs12119249	0	150469480	C	T
1	rs115720584	0	150470061	C	T
1	rs11588874	0	150470296	G	A
1	rs11590324	0	150470322	C	A
1	rs12718416	0	150470523	C	T
1	rs116476409	0	150471056	C	T
1	rs34542152	0	150471156	C	T
1	rs12023021	0	150471157	T	A
1	rs151171909	0	150471965	G	T
1	rs7553647	0	150472666	C	T
1	rs7513205	0	150472781	A	G
1	rs7553846	0	150472831	C	T
1	rs7553867	0	150472869	C	A
1	rs9436120	0	150473084	T	C
1	rs12049177	0	150474337	G	A
1	rs12735569	0	150474513	C	T
1	rs17597088	0	150475772	A	G
1	rs10888584	0	150476406	C	G
1	rs11205385	0	150476516	G	A
1	rs75108820	0	150476707	G	A
1	rs3738487	0	150477061	C	T
1	rs34609268	0	150477840	G	C
1	rs3754214	0	150478623	T	C
1	rs114293104	0	150479605	C	T
1	rs1815544	0	150479901	C	T
1	rs1815545	0	150479977	A	G
1	rs3754217	0	150480373	G	T
1	rs141248191	0	150480473	G	A
1	rs12724450	0	150480571	G	A
1	rs11205386	0	150481738	C	T
1	rs116804526	0	150481896	C	T
1	rs75772057	0	150481982	C	T
1	rs145971597	0	150482145	G	A
1	rs41264469	0	150482255	A	G
1	rs11205387	0	150482738	G	A
1	rs9661040	0	150483236	A	C
1	rs3737240	0	150483355	C	T
1	rs4970979	0	150483840	C	T
1	rs11801190	0	150484004	G	A
1	rs875514	0	150484555	C	G
1	rs151102225	0	150484844	A	T
1	rs13294	0	150484987	G	A
1	rs6704384	0	150486381	G	C
1	rs72698892	0	150486988	G	A
1	rs116293136	0	150487689	G	A
1	rs9436125	0	150487961	C	G
1	rs34514406	0	150488478	T	C
1	rs7513247	0	150489558	C	T
1	rs9436127	0	150490565	G	A
1	rs72698899	0	150490849	G	A
1	rs77058047	0	150491963	G	A
1	rs182867124	0	150492066	C	T
1	rs12129037	0	150492114	T	C
1	rs61819393	0	150492404	G	A
1	rs59898460	0	150493004	T	C
1	rs11582423	0	150493925	C	G
1	rs113588371	0	150494961	T	G
1	rs35839143	0	150495145	C	A
1	rs66464034	0	150496388	C	G
1	rs141155234	0	150496685	G	A
1	rs79614966	0	150498002	T	C
1	rs12132918	0	150498138	C	T
1	rs72700804	0	150498556	T	G
1	rs9436010	0	150498678	C	T
1	rs147537877	0	150498727	A	G
1	rs140044826	0	150498758	G	A
1	rs186263931	0	150498879	C	T
1	rs74493334	0	150498947	G	A
1	rs12736584	0	150499263	C	A
1	rs149768933	0	150499295	A	G
1	rs11803617	0	150499828	G	A
1	rs12735920	0	150499892	G	A
1	rs7366347	0	150499987	A	G
1	rs66866430	0	150500085	A	G
1	rs114673162	0	150500107	G	A
1	rs116570384	0	150500485	C	A
1	rs72700806	0	150504055	A	G
1	rs4970935	0	150504062	C	T
1	rs116171044	0	150504821	G	A
1	rs10888585	0	150504947	G	T
1	rs6694485	0	150505576	C	T
1	rs11586047	0	150506263	C	T
1	rs16837432	0	150506478	G	C
1	rs4970996	0	150506589	G	C
1	rs72700810	0	150506621	A	G
1	rs142094124	0	150507233	G	A
1	rs147802733	0	150507296	A	C
1	rs146939323	0	150507806	G	A
1	rs1980062	0	150509169	T	C
1	rs72700813	0	150509544	A	G
1	rs12134634	0	150509959	G	A
1	rs11810419	0	150510122	C	T
1	rs12131376	0	150510403	A	G
1	rs11589361	0	150510633	C	A
1	rs6693567	0	150510660	C	T
1	rs11585977	0	150510956	G	A
1	rs60162170	0	150511144	G	A
1	rs61819435	0	150511628	C	G
1	rs34848955	0	150512253	G	C
1	rs145832453	0	150512775	A	G
1	rs138309741	0	150512792	C	A
1	rs11204662	0	150514741	T	G
1	rs71622702	0	150514747	C	T
1	rs4971010	0	150515021	A	G
1	rs139627889	0	150515664	C	T
1	rs12758483	0	150515744	T	C
1	rs75802472	0	150517968	G	T
1	rs12139770	0	150518641	A	C
1	rs61819440	0	150519823	G	A
1	rs6663989	0	150521026	C	G
1	rs6668850	0	150521099	A	T
1	rs1040008	0	150521304	A	G
1	rs4971020	0	150522242	T	C
1	rs142407416	0	150522712	C	T
1	rs72700822	0	150524878	G	A
1	rs41317513	0	150525425	G	A
1	rs41317515	0	150526044	G	C
1	rs41317517	0	150526270	C	T
1	rs41317523	0	150526787	C	A
1	rs9659061	0	150527292	G	A
1	rs12124948	0	150527294	C	T
1	rs9659073	0	150527354	G	A
1	rs111428433	0	150527629	C	T
1	rs112312596	0	150527715	C	T
1	rs111465316	0	150527722	C	T
1	rs113869234	0	150527744	A	G
1	rs61819442	0	150528309	A	T
1	rs12119250	0	150528885	G	A
1	rs41317525	0	150530043	G	A
1	rs56228576	0	150530548	C	G
1	rs10888382	0	150531008	T	C
1	rs10749657	0	150531050	G	A
1	rs12097596	0	150531360	G	A
1	rs11204664	0	150531380	T	C
1	rs150225445	0	150531905	C	A
1	rs56411234	0	150532376	G	A
1	rs35531650	0	150533308	C	A
1	rs12116492	0	150534368	T	C
1	rs72700826	0	150535196	C	T
1	rs11204665	0	150536349	A	G
1	rs28744536	0	150537216	G	C
1	rs4971041	0	150537357	C	T
1	rs112883142	0	150537925	C	T
1	rs148514863	0	150538901	T	C
1	rs11803990	0	150539706	C	G
1	rs932054	0	150539867	C	G
1	rs7543465	0	150539875	C	T
1	rs4971044	0	150539971	A	G
1	rs72700829	0	150540181	C	T
1	rs7549723	0	150541812	C	T
1	rs6655975	0	150542128	A	G
1	rs80275252	0	150543030	C	T
1	rs11204666	0	150543128	C	T
1	rs11204668	0	150543686	G	A
1	rs6665912	0	150544093	T	C
1	rs144259766	0	150544498	G	C
1	rs12131809	0	150544640	C	T
1	rs7550234	0	150544768	G	A
1	rs11204669	0	150545020	G	A
1	rs112564154	0	150545069	A	G
1	rs12406712	0	150545084	C	A
1	rs6672667	0	150546086	T	C
1	rs76899221	0	150546195	G	A
1	rs55862611	0	150546316	G	A
1	rs12126271	0	150546598	G	A
1	rs6587756	0	150546865	A	T
1	rs878471	0	150547747	G	A
1	rs35392872	0	150547938	G	A
1	rs34355066	0	150549526	C	A
1	rs34645101	0	150550924	T	C
1	rs2737821	0	150551256	G	A
1	rs35661734	0	150551295	T	C
1	rs11580946	0	150551327	G	A
1	rs16837903	0	150552042	G	A
1	rs72656914	0	150552202	C	T
1	rs3738484	0	150552330	G	T
1	rs3738485	0	150552392	C	G
1	rs9803935	0	150552622	T	G
1	rs4970918	0	150553348	G	A
1	rs150793953	0	150554398	G	A
1	rs11204671	0	150554458	T	C
1	rs12125672	0	150554470	A	T
1	rs12034302	0	150554876	G	A
1	rs76098726	0	150555028	T	C
1	rs35967040	0	150555588	A	C
1	rs61820165	0	150555987	C	T
1	rs61820166	0	150556036	C	T
1	rs112721791	0	150556820	C	A
1	rs113616087	0	150557362	G	A
1	rs111854939	0	150557386	G	A
1	rs112822664	0	150557757	T	C
1	rs182454282	0	150558011	C	A
1	rs112175941	0	150558293	T	A
1	rs187340927	0	150558955	G	A
1	rs60060012	0	150558997	C	T
1	rs116602821	0	150559168	T	A
1	rs75447269	0	150560296	A	G
1	rs190596489	0	150562043	A	C
1	rs77263078	0	150562566	C	T
1	rs6695123	0	150563483	T	C
1	rs149548009	0	150564078	G	A
1	rs6698495	0	150564476	T	C
1	rs142792216	0	150565204	C	A
1	rs79127370	0	150565521	T	A
1	rs113669800	0	150566832	G	C
1	rs61820170	0	150566861	C	T
1	rs72700845	0	150568749	C	T
1	rs184981894	0	150569255	G	T
1	rs111761490	0	150569444	G	A
1	rs113376149	0	150569463	A	G
1	rs113153694	0	150569507	C	T
1	rs11204674	0	150569968	T	C
1	rs76642054	0	150570014	C	G
1	rs6697620	0	150570166	A	G
1	rs144401067	0	150570170	T	G
1	rs11585460	0	150570238	G	A
1	rs77350192	0	150570943	G	A
1	rs11204675	0	150570985	T	G
1	rs11204676	0	150571149	C	T
1	rs2048558	0	150571730	A	G
1	rs186760735	0	150571938	G	A
1	rs11585169	0	150572037	T	A
1	rs111690082	0	150572097	C	T
1	rs34416024	0	150572183	G	A
1	rs150119682	0	150572500	G	T
1	rs115643053	0	150573104	C	T
1	rs10888384	0	150574256	C	T
1	rs10888385	0	150574302	T	C
1	rs72700851	0	150574307	A	C
1	rs11204677	0	150574695	C	G
1	rs11204678	0	150574759	T	G
1	rs113543611	0	150575754	C	T
1	rs74777475	0	150575925	G	A
1	rs78605463	0	150576596	A	G
1	rs12139563	0	150578241	A	G
1	rs113429307	0	150578554	C	T
1	rs12746899	0	150579678	A	T
1	rs12727474	0	150580581	G	A
1	rs1355637	0	150582438	C	T
1	rs148193595	0	150582906	T	C
1	rs35054512	0	150583462	T	G
1	rs11204679	0	150583670	G	C
1	rs113890047	0	150583839	T	C
1	rs4970966	0	150584103	G	T
1	rs12045807	0	150584834	T	C
1	rs111593851	0	150584934	G	C
1	rs111242047	0	150584962	G	A
1	rs138520356	0	150586501	C	T
1	rs112950571	0	150586613	C	T
1	rs6672493	0	150586623	T	A
1	rs6681426	0	150586971	G	A
1	rs6660291	0	150587075	C	A
1	rs11204680	0	150587140	T	G
1	rs56661631	0	150587388	C	T
1	rs146277013	0	150587485	C	A
1	rs113303924	0	150587755	G	T
1	rs140109163	0	150588692	C	T
1	rs114538914	0	150589388	C	T
1	rs77138345	0	150589492	G	A
1	rs142668571	0	150589566	C	T
1	rs138908374	0	150590978	C	T
1	rs151307789	0	150591423	G	C
1	rs6669122	0	150591732	A	G
1	rs80278093	0	150592379	G	A
1	rs77319713	0	150592448	A	G
1	rs77604525	0	150593391	T	G
1	rs115406107	0	150594155	T	A
1	rs1053701	0	150594701	C	T
1	rs11204682	0	150595537	G	T
1	rs150444624	0	150596365	A	G
1	rs7517	0	150596411	C	A
1	rs111962711	0	150597026	G	C
1	rs1971378	0	150597261	G	A
1	rs1053732	0	150597890	G	A
1	rs78646592	0	150599849	C	T
1	rs2280078	0	150600181	C	T
1	rs35118879	0	150600680	C	A
1	rs41266901	0	150601422	A	T
1	rs189073616	0	150602316	T	C
1	rs141339813	0	150602413	G	A
1	rs140520803	0	150602502	C	A
1	rs112205357	0	150602685	G	A
1	rs35048125	0	150603689	G	C
1	rs80212492	0	150603743	A	G
1	rs75463006	0	150603815	C	T
1	rs3754209	0	150604110	G	T
1	rs78116672	0	150604549	G	A
1	rs77421422	0	150604958	A	G
1	rs143703694	0	150606111	G	A
1	rs148095898	0	150606175	A	G
1	rs116485908	0	150606817	G	T
1	rs113222695	0	150607198	A	G
1	rs4970923	0	150608300	A	G
1	rs72700870	0	150608653	C	G
1	rs6587515	0	150608888	G	A
1	rs11204684	0	150608894	A	G
1	rs116173394	0	150609429	G	A
1	rs78590114	0	150610121	G	T
1	rs76762554	0	150611345	C	G
1	rs78680937	0	150611766	T	G
1	rs10888386	0	150611957	A	G
1	rs4970968	0	150612360	G	T
1	rs4970969	0	150612361	C	T
1	rs111498965	0	150612380	C	T
1	rs112648975	0	150612387	C	G
1	rs113443246	0	150612511	T	C
1	rs113360664	0	150613486	A	G
1	rs113445644	0	150614218	C	G
1	rs12067556	0	150614535	G	A
1	rs56174820	0	150614966	G	A
1	rs12402939	0	150615094	A	C
```
