## Supplementary material for "Characterization of shared and ancestry-specific signals driving complex traits using multi-ancestry fine-mapping": s1_snps.txt

```
rs56360357
rs61808245
rs56342883
rs61809779
rs55803744
rs12132746
rs56130070
rs7525470
rs187688631
rs11588923
rs4559549
rs141921062
rs79330123
rs114969164
rs6657036
rs74885624
rs55827602
rs2664745
rs201018977
rs602034
rs386467332
rs2791018
rs56135477
rs115385213
rs143192984
rs111328914
rs112869437
rs55649985
rs7517103
rs5011221
rs147149224
rs139336677
rs2474478
rs146802096
rs141105726
rs3106121
rs148590893
rs112586427
rs139776319
rs114362847
rs143742768
rs186269612
rs116310582
rs138724866
rs587746306
rs192504603
rs148340528
rs142146636
rs3738319
rs7531664
rs142109788
rs72708144
rs11205037
rs72708145
rs1046332
rs140623721
rs67567469
rs144949291
rs12119601
rs72708146
rs141494464
rs143998996
rs1260246
rs79191594
rs79985335
rs72708148
rs114205852
rs532941
rs72708149
rs72708150
rs17581380
rs146356417
rs137923984
rs15931
rs55885412
rs144823175
rs114354411
rs17581597
rs72708151
rs56229803
rs142304197
rs56139516
rs6696191
rs72708152
rs143065789
rs72708153
rs1451641
rs55664407
rs56119131
rs55633017
rs12062387
rs114067741
rs150149679
rs112327375
rs6587680
rs112198975
rs143441849
rs61355654
rs143419891
rs1376675
rs1349532
rs1376676
rs1355237
rs1044808
rs185775380
rs7524797
rs115983556
rs72708157
rs7534365
rs28642307
rs13067
rs149735232
rs117128666
rs112841211
rs148204376
rs72708158
rs16835135
rs35002905
rs68002561
rs55909843
rs56351279
rs138866201
rs41264618
rs626785
rs56265028
rs12760301
rs72708162
rs115021769
rs577935
rs41264630
rs4926386
rs72692803
rs12131104
rs112851681
rs72692804
rs139108488
rs11205277
rs147211319
rs72692805
rs68144650
rs72692807
rs72692808
rs72692810
rs72692811
rs143185028
rs55705001
rs72692812
rs115070660
rs16836630
rs45548131
rs72692813
rs17643644
rs72692814
rs1804775
rs72692816
rs72692818
rs72692819
rs12078573
rs74676173
rs72692821
rs41302101
rs11205303
rs78420505
rs113759410
rs78964926
rs1868992
rs61807549
rs10494363
rs72692823
rs138896615
rs148400992
rs41265172
rs7551741
rs116055399
rs6660842
rs61807552
rs72692825
rs41265185
rs112058376
rs6587723
rs146927901
rs142825819
rs112852625
rs4926400
rs35230744
rs73008195
rs71622669
rs3767628
rs3767627
rs71622670
rs146629709
rs12023748
rs114515861
rs77015846
rs10494260
rs116709921
rs12026500
rs145952127
rs150044209
rs148282038
rs2198194
rs72692826
rs144830380
rs78077162
rs11580366
rs35786175
rs2044891
rs115390301
rs186339560
rs72692829
rs11205307
rs61807555
rs11205308
rs61807556
rs79731933
rs72692830
rs79941589
rs11205309
rs79319620
rs79117401
rs76739629
rs111233095
rs148708969
rs11205310
rs112689254
rs113562634
rs751931
rs10494261
rs12077623
rs12081082
rs74774309
rs56244698
rs75480592
rs12082689
rs116653440
rs113321828
rs143367816
rs78871912
rs3936952
rs72692832
rs67450539
rs115650695
rs3738320
rs12087578
rs72692834
rs61808061
rs72692835
rs112894754
rs61808063
rs115352901
rs12023231
rs12409885
rs16833149
rs192434510
rs181999680
rs147047668
rs72692840
rs72692842
rs72692843
rs61808064
rs59054339
rs76406395
rs111637156
rs12022928
rs67807996
rs77644650
rs58700306
rs72692849
rs12060830
rs74874700
rs11205312
rs183618206
rs61584789
rs57252299
rs72692851
rs12027024
rs7521171
rs28496715
rs28536536
rs72692854
rs7532876
rs56972081
rs6687454
rs12022725
rs1339495
rs1339494
rs1339493
rs72692857
rs11578204
rs12061856
rs12063281
rs12063329
rs55840906
rs16833244
rs7550350
rs12026620
rs28443768
rs28366567
rs72692861
rs11205316
rs77391665
rs12073359
rs61808080
rs12093499
rs12058502
rs11589585
rs115033554
rs12058090
rs12060211
rs12061565
rs55918911
rs55633125
rs56125600
rs146471276
rs7519918
rs12063059
rs12061167
rs12061196
rs12098106
rs12065681
rs188482279
rs2319280
rs11205317
rs74767708
rs6664145
rs72692865
rs12066132
rs12060027
rs12066293
rs12067422
rs112111167
rs72692866
rs12062861
rs11205319
rs28753817
rs28560140
rs9662055
rs112541899
rs72692869
rs72692870
rs28660389
rs139378819
rs7554367
rs10888568
rs72692873
rs12402898
rs7530922
rs111312323
rs12072796
rs12074281
rs10888569
rs1964542
rs11205321
rs113607766
rs140441527
rs7550323
rs2169895
rs77597410
rs55647342
rs143618256
rs140505938
rs72692886
rs7520930
rs72692889
rs11584354
rs3754047
rs2027349
rs7554419
rs6702453
rs75472288
rs55676120
rs11583720
rs11585955
rs139780328
rs112287706
rs72692893
rs72692895
rs72692896
rs72692897
rs72692898
rs72692899
rs72692900
rs111465664
rs144850201
rs115802109
rs3736082
rs116819476
rs72692901
rs34334719
rs72692902
rs4058847
rs56212907
rs1824847
rs72694905
rs75215871
rs7553622
rs72694906
rs3850838
rs11577346
rs72694908
rs112238813
rs56188926
rs112521467
rs147743266
rs111397987
rs7555080
rs112245786
rs112814713
rs72694914
rs72694915
rs115226233
rs114293536
rs11205326
rs72694917
rs72694918
rs72694919
rs10749674
rs72694923
rs11580393
rs11578703
rs6694729
rs72694926
rs3925724
rs72694927
rs72694928
rs12124389
rs79190103
rs186004551
rs113897387
rs4926407
rs6666959
rs34447451
rs116203299
rs12032146
rs113082139
rs111315913
rs111443519
rs10494264
rs72694933
rs2039800
rs55840680
rs72694936
rs7536239
rs12723224
rs79011663
rs11806879
rs10888572
rs11205331
rs1975957
rs143419015
rs4926408
rs11587963
rs61807307
rs56369603
rs11205333
rs6657062
rs113961006
rs56397877
rs72694942
rs55909733
rs72694943
rs72694944
rs72694945
rs12138231
rs72694946
rs115611531
rs2318763
rs11808823
rs76690929
rs6663477
rs72694950
rs72694951
rs72694953
rs11586396
rs76413654
rs181487975
rs72694954
rs58426216
rs140930419
rs12142278
rs114052060
rs76570916
rs41264959
rs6693817
rs41264963
rs1545762
rs3208509
rs56349882
rs59607464
rs78681982
rs10888573
rs41264971
rs41264977
rs1382573
rs1824850
rs1824849
rs11589922
rs72694955
rs11591200
rs147013734
rs72694956
rs150113111
rs973374
rs114039643
rs72694957
rs137895377
rs150849498
rs4926411
rs72694959
rs4926412
rs7544145
rs55802315
rs12022137
rs1824848
rs11589801
rs4926391
rs79803873
rs7521768
rs7521783
rs78676616
rs35379391
rs72694960
rs7518179
rs72694961
rs72694962
rs6700343
rs72694964
rs1105209
rs1105210
rs12124898
rs138799859
rs11205337
rs72694965
rs35987520
rs3118119
rs112236384
rs113833990
rs112850955
rs7550600
rs7551023
rs76198696
rs12133235
rs12133238
rs3121000
rs3118124
rs6692738
rs11584606
rs12131063
rs3121001
rs10888575
rs149486978
rs11205339
rs144581493
rs192569608
rs11205340
rs72694969
rs6660127
rs4264032
rs114162038
rs12083178
rs72694971
rs66773125
rs111666531
rs10443210
rs66649150
rs59507173
rs11588837
rs4408187
rs72694972
rs6703332
rs11205341
rs56892994
rs67880399
rs56305459
rs1535873
rs72694974
rs113079215
rs6670541
rs956796
rs6680040
rs6665499
rs16835254
rs12086155
rs6679147
rs58395667
rs7532164
rs11576997
rs78417158
rs4926392
rs79986466
rs7522034
rs7535712
rs11811787
rs10888576
rs55647200
rs55956539
rs587611841
rs7548543
rs79427717
rs12401456
rs113613310
rs149426664
rs6587753
rs2038752
rs2038753
rs1924549
rs12569047
rs61161619
rs11205347
rs112768027
rs6655935
rs10788872
rs112595055
rs149273021
rs7555995
rs143046899
rs35938158
rs138963552
rs12121923
rs12057558
rs113186789
rs144607816
rs7512697
rs188969308
rs6668679
rs113541041
rs11579087
rs11580307
rs13374483
rs13374013
rs72694990
rs10888577
rs11205353
rs143299593
rs34908293
rs111320111
rs17646887
rs77154154
rs115624500
rs12129776
rs3850839
rs34714364
rs41304255
rs2298161
rs11548267
rs2275780
rs3754048
rs34755378
rs72694993
rs116242598
rs139708128
rs10494266
rs12138787
rs12044791
rs116349314
rs11205354
rs10788873
rs10157197
rs11584761
rs56133109
rs11205355
rs2274127
rs2147324
rs942453
rs942452
rs2318761
rs151254127
rs1815302
rs1122967
rs9126
rs6685252
rs10888578
rs12739706
rs10888579
rs12142178
rs12740679
rs7544900
rs12139286
rs140764386
rs12145630
rs6693697
rs16835780
rs4926419
rs111528930
rs113299325
rs12093148
rs7554686
rs7512552
rs3818978
rs1050818
rs11205357
rs142112360
rs11811885
rs12747669
rs1776275
rs1776274
rs500812
rs494952
rs497128
rs496203
rs494041
rs1776273
rs7511649
rs573351
rs1614039
rs1694347
rs12144315
rs140621199
rs12120683
rs138496123
rs2762860
rs12745672
rs1694370
rs72696807
rs72696808
rs543179
rs509345
rs471738
rs471657
rs12749958
rs580159
rs4581308
rs149000906
rs11205359
rs12403795
rs71622688
rs76638507
rs7542510
rs1694375
rs11205360
rs71622689
rs1260398
rs113218645
rs10480
rs4845
rs144788909
rs8006
rs580060
rs1260396
rs34391279
rs7517003
rs486275
rs522435
rs521607
rs1260394
rs11580234
rs75079909
rs488271
rs1747927
rs522068
rs114327352
rs34347495
rs11205361
rs578353
rs519126
rs58427317
rs9435997
rs12126958
rs56214461
rs2454285
rs2477121
rs4333886
rs185981316
rs1694381
rs111776337
rs1694380
rs1694379
rs11581793
rs1694378
rs1776276
rs1694377
rs140379824
rs11584070
rs1498308
rs138704499
rs6670974
rs113007736
rs144675472
rs11584613
rs71622694
rs1260400
rs35437473
rs35762205
rs34964511
rs11205362
rs698914
rs77216090
rs834225
rs111291031
rs1260401
rs1260402
rs1260403
rs1260404
rs71515775
rs112301153
rs1260405
rs181568511
rs1260406
rs12136332
rs1260407
rs11587606
rs1260408
rs112385890
rs1260409
rs142893220
rs59325647
rs75083568
rs72696824
rs116780502
rs2794615
rs11806171
rs1776272
rs67733549
rs28560019
rs2794614
rs12733783
rs2794685
rs115709258
rs72696828
rs3125808
rs146199089
rs61817477
rs4926422
rs3850841
rs1260385
rs17648533
rs35519844
rs11809332
rs16836143
rs36023386
rs7519691
rs698918
rs698917
rs55973252
rs7522820
rs35347210
rs137959026
rs1097066
rs12730265
rs28495360
rs2794682
rs1694364
rs12137280
rs1625468
rs16836186
rs2794681
rs16836230
rs1776265
rs11587682
rs2794679
rs2794678
rs41300865
rs41300863
rs11590406
rs11587758
rs11587837
rs71622695
rs34307322
rs1097069
rs1097068
rs1097067
rs12142331
rs12137967
rs144405125
rs1260373
rs1103115
rs1097071
rs1097070
rs186477250
rs828784
rs144806132
rs11576289
rs11576293
rs11799813
rs696616
rs12046899
rs72696841
rs17648797
rs142072893
rs1145583
rs696615
rs834243
rs12121966
rs143453062
rs1260368
rs12743761
rs1313570
rs11205363
rs1313569
rs1313568
rs1260367
rs77207799
rs143773357
rs76109198
rs11579341
rs115584674
rs1260457
rs1260458
rs1260459
rs142586608
rs12027008
rs140754090
rs1617829
rs187104477
rs12120867
rs1694369
rs146467430
rs182573964
rs863862
rs834234
rs12123044
rs150768346
rs149932571
rs7535275
rs834233
rs11578585
rs834232
rs2133129
rs2454286
rs2133128
rs2173376
rs71622696
rs80133099
rs12128653
rs34353365
rs1260422
rs72696848
rs1260421
rs1627235
rs12735903
rs11582835
rs9436108
rs12756583
rs1260424
rs12128385
rs834235
rs80205599
rs834236
rs6694075
rs72696852
rs72696853
rs834237
rs12130583
rs12126312
rs72696855
rs74922169
rs11205366
rs11584488
rs834238
rs844309
rs1694362
rs184369697
rs7546610
rs68097764
rs138692352
rs2264417
rs2264418
rs12039882
rs1776270
rs1260386
rs116779810
rs72696859
rs12032387
rs11582094
rs1260387
rs1262432
rs1260388
rs1260389
rs1260390
rs1260391
rs113304911
rs35057759
rs187080438
rs61817510
rs147791176
rs11586880
rs1260378
rs696617
rs828783
rs12134306
rs1694385
rs1694386
rs58853199
rs834241
rs698923
rs139642547
rs698922
rs698921
rs34247601
rs59844700
rs77902650
rs834242
rs34696422
rs1631973
rs1694390
rs36029278
rs1260411
rs115815732
rs12741448
rs9651184
rs834227
rs11205367
rs11205368
rs834229
rs139783923
rs36122812
rs11808242
rs698920
rs192152100
rs11589873
rs698919
rs11588184
rs11588185
rs11589632
rs11588221
rs834230
rs698915
rs698916
rs12757823
rs77444832
rs74124663
rs56321241
rs143771029
rs834231
rs1260418
rs1260419
rs12142196
rs12140697
rs1260420
rs832622
rs832621
rs114537627
rs11205369
rs12759551
rs72696873
rs55742549
rs183262904
rs12144091
rs11205370
rs142428595
rs183837295
rs146467568
rs587691497
rs6678973
rs11577843
rs11205371
rs11590787
rs12745446
rs7536190
rs35839589
rs12045304
rs114472804
rs4265470
rs12738490
rs12726415
rs11205372
rs12120428
rs12144958
rs191802974
rs12145967
rs11205373
rs71622698
rs57323357
rs4926394
rs4926395
rs36038795
rs141292640
rs9436112
rs11205374
rs78372713
rs11577600
rs72696880
rs11580810
rs12028001
rs67566205
rs67654647
rs34456572
rs11803448
rs116140174
rs7538981
rs72696885
rs3896342
rs12145566
rs184940043
rs12731296
rs12736375
rs11205375
rs34906632
rs12119320
rs35322831
rs35935423
rs3850844
rs3862206
rs1011546
rs1566225
rs1962480
rs74124686
rs16836940
rs151214538
rs11580764
rs6703798
rs6694168
rs12121133
rs79532772
rs71622700
rs4926435
rs11800656
rs4926436
rs11205376
rs11577751
rs6662108
rs56214117
rs75260244
rs11205377
rs12123103
rs11205378
rs34933405
rs5011187
rs113970757
rs61817552
rs12126130
rs12120775
rs12120779
rs6672808
rs12123805
rs12126240
rs11801255
rs72696900
rs187799739
rs11581786
rs17649760
rs72696901
rs2873669
rs11581051
rs55977161
rs11802612
rs4926437
rs6694394
rs6686690
rs11582170
rs10888582
rs10788874
rs11205380
rs11205381
rs12126327
rs12126357
rs12131672
rs41273537
rs7539458
rs7523428
rs1972031
rs12739019
rs1546211
rs6686809
rs12029359
rs9436007
rs17596326
rs12131083
rs9436008
rs79696733
rs142325129
rs9436115
rs34448981
rs75323812
rs66513313
rs72698822
rs12132890
rs12130082
rs67903303
rs2012751
rs74335909
rs12129491
rs10888583
rs11581351
rs55816515
rs72698829
rs6699093
rs6684939
rs7417465
rs6685125
rs6657461
rs35699789
rs11205382
rs7513182
rs7002
rs12758270
rs7411534
rs12042229
rs141156871
rs12040949
rs1127211
rs36020363
rs12141218
rs1043293
rs1932934
rs35094010
rs114082023
rs78778914
rs34233130
rs12136802
rs72698842
rs12729727
rs35705743
rs11587575
rs11587116
rs2867894
rs12134682
rs4970946
rs2867893
rs12729719
rs114723232
rs12042579
rs9436117
rs11205383
rs4451552
rs4446975
rs35591746
rs35989785
rs4970963
rs34029237
rs12737757
rs114529840
rs3820544
rs4970964
rs4970922
rs183915452
rs34629240
rs6664703
rs9436009
rs34001546
rs2275246
rs41264059
rs41264139
rs12046446
rs12142874
rs12138453
rs9436118
rs7542068
rs112103825
rs7549396
rs76031049
rs7552883
rs6703652
rs114187507
rs11811950
rs142968010
rs12023277
rs12116970
rs12023378
rs141935877
rs55823828
rs55928222
rs55996928
rs11811159
rs9436119
rs72698870
rs4970971
rs4970972
rs12731738
rs1343965
rs12119249
rs115720584
rs11588874
rs11590324
rs12718416
rs116476409
rs34542152
rs12023021
rs151171909
rs7553647
rs7513205
rs7553846
rs7553867
rs9436120
rs12049177
rs12735569
rs17597088
rs10888584
rs11205385
rs75108820
rs3738487
rs34609268
rs3754214
rs114293104
rs1815544
rs1815545
rs3754217
rs141248191
rs12724450
rs11205386
rs116804526
rs75772057
rs145971597
rs41264469
rs11205387
rs9661040
rs3737240
rs4970979
rs11801190
rs875514
rs151102225
rs13294
rs6704384
rs72698892
rs116293136
rs9436125
rs34514406
rs7513247
rs9436127
rs72698899
rs77058047
rs182867124
rs12129037
rs61819393
rs59898460
rs11582423
rs113588371
rs35839143
rs66464034
rs141155234
rs79614966
rs12132918
rs72700804
rs9436010
rs147537877
rs140044826
rs186263931
rs74493334
rs12736584
rs149768933
rs11803617
rs12735920
rs7366347
rs66866430
rs114673162
rs116570384
rs72700806
rs4970935
rs116171044
rs10888585
rs6694485
rs11586047
rs16837432
rs4970996
rs72700810
rs142094124
rs147802733
rs146939323
rs1980062
rs72700813
rs12134634
rs11810419
rs12131376
rs11589361
rs6693567
rs11585977
rs60162170
rs61819435
rs34848955
rs145832453
rs138309741
rs11204662
rs71622702
rs4971010
rs139627889
rs12758483
rs75802472
rs12139770
rs61819440
rs6663989
rs6668850
rs1040008
rs4971020
rs142407416
rs72700822
rs41317513
rs41317515
rs41317517
rs41317523
rs9659061
rs12124948
rs9659073
rs111428433
rs112312596
rs111465316
rs113869234
rs61819442
rs12119250
rs41317525
rs56228576
rs10888382
rs10749657
rs12097596
rs11204664
rs150225445
rs56411234
rs35531650
rs12116492
rs72700826
rs11204665
rs28744536
rs4971041
rs112883142
rs148514863
rs11803990
rs932054
rs7543465
rs4971044
rs72700829
rs7549723
rs6655975
rs80275252
rs11204666
rs11204668
rs6665912
rs144259766
rs12131809
rs7550234
rs11204669
rs112564154
rs12406712
rs6672667
rs76899221
rs55862611
rs12126271
rs6587756
rs878471
rs35392872
rs34355066
rs34645101
rs2737821
rs35661734
rs11580946
rs16837903
rs72656914
rs3738484
rs3738485
rs9803935
rs4970918
rs150793953
rs11204671
rs12125672
rs12034302
rs76098726
rs35967040
rs61820165
rs61820166
rs112721791
rs113616087
rs111854939
rs112822664
rs182454282
rs112175941
rs187340927
rs60060012
rs116602821
rs75447269
rs190596489
rs77263078
rs6695123
rs149548009
rs6698495
rs142792216
rs79127370
rs113669800
rs61820170
rs72700845
rs184981894
rs111761490
rs113376149
rs113153694
rs11204674
rs76642054
rs6697620
rs144401067
rs11585460
rs77350192
rs11204675
rs11204676
rs2048558
rs186760735
rs11585169
rs111690082
rs34416024
rs150119682
rs115643053
rs10888384
rs10888385
rs72700851
rs11204677
rs11204678
rs113543611
rs74777475
rs78605463
rs12139563
rs113429307
rs12746899
rs12727474
rs1355637
rs148193595
rs35054512
rs11204679
rs113890047
rs4970966
rs12045807
rs111593851
rs111242047
rs138520356
rs112950571
rs6672493
rs6681426
rs6660291
rs11204680
rs56661631
rs146277013
rs113303924
rs140109163
rs114538914
rs77138345
rs142668571
rs138908374
rs151307789
rs6669122
rs80278093
rs77319713
rs77604525
rs115406107
rs1053701
rs11204682
rs150444624
rs7517
rs111962711
rs1971378
rs1053732
rs78646592
rs2280078
rs35118879
rs41266901
rs189073616
rs141339813
rs140520803
rs112205357
rs35048125
rs80212492
rs75463006
rs3754209
rs78116672
rs77421422
rs143703694
rs148095898
rs116485908
rs113222695
rs4970923
rs72700870
rs6587515
rs11204684
rs116173394
rs78590114
rs76762554
rs78680937
rs10888386
rs4970968
rs4970969
rs111498965
rs112648975
rs113443246
rs113360664
rs113445644
rs12067556
rs56174820
rs12402939
```
