## Supplementary material for "Characterization of shared and ancestry-specific signals driving complex traits using multi-ancestry fine-mapping": s2.afreq

```
#CHROM	ID	REF	ALT	ALT_FREQS	OBS_CT
1	rs56360357	G	A	0.592262	1008
1	rs61808245	C	T	0.205357	1008
1	rs56342883	G	A	0.764881	1008
1	rs61809779	C	T	0.141865	1008
1	rs56153271	A	G	0.823413	1008
1	rs72633630	A	G	0.806548	1008
1	rs55803744	T	C	0.705357	1008
1	rs3853576	A	G	0.805556	1008
1	rs115866682	C	T	0.805556	1008
1	rs145647683	A	C	0.0793651	1008
1	rs55940403	T	C	0.808532	1008
1	rs12132746	G	A	0.519841	1008
1	rs56130070	T	C	0.115079	1008
1	rs7525470	C	T	0.115079	1008
1	rs11588923	T	C	0.115079	1008
1	rs4559549	A	C	0.349206	1008
1	rs79330123	C	T	0.232143	1008
1	rs6657036	G	T	0.229167	1008
1	rs74885624	T	C	0.285714	1008
1	rs55827602	C	G	0.125992	1008
1	rs2664745	A	G	0.5	1008
1	rs201018977	C	A	0.0287698	1008
1	rs602034	G	C	0.422619	1008
1	rs2791018	C	T	0.998016	1008
1	rs56135477	G	A	0.502976	1008
1	rs199635929	T	C	0.0644841	1008
1	rs201261589	C	G	0.0684524	1008
1	rs111328914	A	G	0.0277778	1008
1	rs4058439	G	A	0.078373	1008
1	rs147893957	G	A	0.250992	1008
1	rs112869437	T	C	0.077381	1008
1	rs57919378	A	G	0.191468	1008
1	rs55649985	G	A	0.0793651	1008
1	rs3738319	G	A	0.145833	1008
1	rs12119601	G	C	0.512897	1008
1	rs146356417	C	A	0.325397	1008
1	rs140229597	G	A	0.00595238	1008
1	rs17581597	C	T	0.228175	1008
1	rs6696191	A	G	0.904762	1008
1	rs148225120	T	C	0.0238095	1008
1	rs28642307	A	T	0.0823413	1008
1	rs182121335	G	A	0.0525794	1008
1	rs117128666	G	C	0.0823413	1008
1	rs148204376	A	G	0.0753968	1008
1	rs35002905	C	T	0.137897	1008
1	rs55909843	A	C	0.00793651	1008
1	rs56351279	C	T	0.00892857	1008
1	rs626785	G	A	0.901786	1008
1	rs577935	A	G	0.902778	1008
1	rs4926386	C	A	0.272817	1008
1	rs145138514	G	A	0.0426587	1008
1	rs11205277	A	G	0.286706	1008
1	rs147211319	C	T	0.100198	1008
1	rs58383987	G	T	0.0436508	1008
1	rs141696447	C	A	0.0664683	1008
1	rs72692821	G	A	0.340278	1008
1	rs11205303	T	C	0.28373	1008
1	rs1868992	A	G	0.357143	1008
1	rs72692823	T	C	0.349206	1008
1	rs3754041	G	A	0.0436508	1008
1	rs7551741	G	A	0.333333	1008
1	rs6660842	C	G	0.345238	1008
1	rs6587723	T	C	0.602183	1008
1	rs141532217	A	G	0.135913	1008
1	rs185631226	C	A	0.00694444	1008
1	rs146092896	T	C	0.0545635	1008
1	rs117368277	C	T	0.00694444	1008
1	rs76260774	A	C	0.00992063	1008
1	rs74576695	T	C	0.114087	1008
1	rs4926400	G	A	0.343254	1008
1	rs117037899	G	A	0.0803571	1008
1	rs3767628	A	G	0.349206	1008
1	rs3767627	T	C	0.348214	1008
1	rs12023748	A	G	0.349206	1008
1	rs10494260	T	C	0.348214	1008
1	rs12026500	C	A	0.344246	1008
1	rs141547597	G	A	0.0505952	1008
1	rs143166671	G	A	0.0436508	1008
1	rs78077162	A	T	0.106151	1008
1	rs35786175	G	T	0.077381	1008
1	rs150410466	T	C	0.0644841	1008
1	rs61807555	G	A	0.078373	1008
1	rs79731933	C	T	0.106151	1008
1	rs11205309	A	T	0.349206	1008
1	rs76739629	T	A	0.106151	1008
1	rs11205310	G	T	0.344246	1008
1	rs12082689	A	G	0.345238	1008
1	rs116653440	A	G	0.00992063	1008
1	rs117143812	G	A	0.0644841	1008
1	rs79414534	A	T	0.0456349	1008
1	rs3936952	G	A	0.345238	1008
1	rs3738320	A	G	0.345238	1008
1	rs76874963	C	T	0.0277778	1008
1	rs12023231	T	C	0.344246	1008
1	rs12409885	C	T	0.344246	1008
1	rs12401433	A	G	0.00694444	1008
1	rs12022928	A	G	0.345238	1008
1	rs67807996	G	A	0.213294	1008
1	rs77644650	C	T	0.344246	1008
1	rs58700306	C	T	0.345238	1008
1	rs74874700	G	A	0.00892857	1008
1	rs11205312	G	A	0.344246	1008
1	rs61584789	A	C	0.34127	1008
1	rs57252299	G	A	0.342262	1008
1	rs12027024	T	C	0.69246	1008
1	rs7521171	G	A	0.688492	1008
1	rs28496715	A	C	0.276786	1008
1	rs28536536	C	T	0.385913	1008
1	rs56972081	T	C	0.276786	1008
1	rs12022725	A	G	0.492063	1008
1	rs1339493	A	C	0.270833	1008
1	rs11578204	T	G	0.492063	1008
1	rs16833244	C	G	0.270833	1008
1	rs12025830	A	G	0.0426587	1008
1	rs12026620	A	T	0.236111	1008
1	rs144153649	G	A	0.0168651	1008
1	rs148818710	G	A	0.0426587	1008
1	rs191314745	T	C	0.0128968	1008
1	rs12402898	G	A	0.271825	1008
1	rs75892590	G	T	0.0605159	1008
1	rs3754047	C	A	0.238095	1008
1	rs7554419	C	G	0.093254	1008
1	rs55676120	A	T	0.229167	1008
1	rs2275467	G	T	0.0228175	1008
1	rs3736082	G	A	0.270833	1008
1	rs117182963	T	C	0.0565476	1008
1	rs74632055	G	A	0.0228175	1008
1	rs148351387	T	C	0.0545635	1008
1	rs117611696	G	A	0.0386905	1008
1	rs75515650	A	G	0.0188492	1008
1	rs117762259	C	T	0.0347222	1008
1	rs12032146	G	C	0.227183	1008
1	rs7536239	T	C	0.161706	1008
1	rs12723224	G	A	0.00297619	1008
1	rs76623759	T	C	0.161706	1008
1	rs77848367	A	C	0.0436508	1008
1	rs11808823	A	G	0.229167	1008
1	rs150550251	A	C	0.0456349	1008
1	rs78371496	A	C	0.0376984	1008
1	rs76413654	C	G	0.266865	1008
1	rs2306235	C	G	0.105159	1008
1	rs12142278	A	G	0.094246	1008
1	rs79111452	A	T	0.0486111	1008
1	rs6693817	A	T	0.456349	1008
1	rs10888573	G	A	0.689484	1008
1	rs41264977	C	G	0.308532	1008
1	rs118131836	A	G	0.031746	1008
1	rs973374	A	G	0.702381	1008
1	rs12022137	G	A	0.135913	1008
1	rs12022166	G	A	0.119048	1008
1	rs77206010	G	A	0.118056	1008
1	rs117538399	G	A	0.0793651	1008
1	rs6700343	G	A	0.319444	1008
1	rs1105210	G	A	0.233135	1008
1	rs7550600	C	T	0.490079	1008
1	rs7551023	C	T	0.624008	1008
1	rs12133235	A	C	0.625	1008
1	rs12133238	A	G	0.624008	1008
1	rs3121000	A	G	0.625	1008
1	rs3118124	A	G	0.624008	1008
1	rs6692738	G	A	0.624008	1008
1	rs12131063	G	A	0.624008	1008
1	rs3121001	A	T	0.625	1008
1	rs10888575	T	C	0.624008	1008
1	rs11205339	T	C	0.624008	1008
1	rs11205340	A	G	0.625	1008
1	rs117796922	G	A	0.0763889	1008
1	rs75427321	T	C	0.0178571	1008
1	rs6660127	T	C	0.624008	1008
1	rs4264032	G	T	0.625	1008
1	rs12083178	T	G	0.624008	1008
1	rs148356063	G	A	0.0714286	1008
1	rs10443210	A	G	0.625992	1008
1	rs59507173	C	T	0.624008	1008
1	rs143251455	G	A	0.0406746	1008
1	rs4408187	T	C	0.625	1008
1	rs142676970	C	T	0.014881	1008
1	rs6703332	C	G	0.624008	1008
1	rs11205341	G	A	0.625	1008
1	rs144053186	G	A	0.00992063	1008
1	rs1535873	G	A	0.624008	1008
1	rs956796	G	A	0.376984	1008
1	rs79285754	G	A	0.0109127	1008
1	rs6680040	T	C	0.624008	1008
1	rs6665499	T	C	0.622024	1008
1	rs149653676	T	C	0.0109127	1008
1	rs7532164	C	T	0.621032	1008
1	rs78417158	C	G	0.621032	1008
1	rs4926392	A	G	0.956349	1008
1	rs7522034	G	T	0.545635	1008
1	rs7535712	A	C	0.544643	1008
1	rs11811787	C	T	0.618056	1008
1	rs10888576	G	C	0.619048	1008
1	rs55647200	G	A	0.622024	1008
1	rs55956539	T	C	0.622024	1008
1	rs7548543	A	G	0.623016	1008
1	rs12401456	G	A	0.246032	1008
1	rs6587753	T	C	0.623016	1008
1	rs2038752	C	T	0.623016	1008
1	rs2038753	A	C	0.623016	1008
1	rs1924549	C	G	0.626984	1008
1	rs12026866	G	A	0.031746	1008
1	rs12569047	C	T	0.625992	1008
1	rs61161619	C	A	0.625992	1008
1	rs11205347	C	T	0.625992	1008
1	rs6655935	T	C	0.626984	1008
1	rs10788872	A	G	0.625992	1008
1	rs7555995	C	G	0.625992	1008
1	rs35938158	T	C	0.632937	1008
1	rs12121923	T	C	0.632937	1008
1	rs12057558	G	A	0.631944	1008
1	rs142143213	G	A	0.0496032	1008
1	rs7512697	C	T	0.628968	1008
1	rs6668679	T	C	0.630952	1008
1	rs13374483	A	G	0.630952	1008
1	rs13374013	G	T	0.630952	1008
1	rs10888577	T	C	0.628968	1008
1	rs11205353	A	G	0.62996	1008
1	rs34908293	A	G	0.628968	1008
1	rs57861609	C	T	0.0287698	1008
1	rs12129776	T	A	0.380952	1008
1	rs3850839	T	G	0.628968	1008
1	rs183441903	G	A	0.00992063	1008
1	rs60456922	C	T	0.0555556	1008
1	rs118073096	G	C	0.0555556	1008
1	rs2298161	G	A	0.684524	1008
1	rs2275778	T	G	0.0555556	1008
1	rs2275780	G	T	0.37996	1008
1	rs3754048	G	C	0.627976	1008
1	rs117595411	A	G	0.0555556	1008
1	rs149479316	C	T	0.0426587	1008
1	rs111644778	C	T	0.0555556	1008
1	rs57518665	C	T	0.188492	1008
1	rs185878312	G	A	0.00992063	1008
1	rs73011380	G	A	0.0555556	1008
1	rs10494266	A	G	0.375	1008
1	rs73011384	C	T	0.0565476	1008
1	rs12044791	T	C	0.188492	1008
1	rs11205354	C	A	0.691468	1008
1	rs10788873	T	A	0.722222	1008
1	rs10157197	G	A	0.72123	1008
1	rs16835699	T	C	0.0565476	1008
1	rs11205355	G	A	0.72123	1008
1	rs2274127	T	G	0.77877	1008
1	rs16835708	C	G	0.0565476	1008
1	rs2147324	T	C	0.77877	1008
1	rs116854758	C	T	0.0277778	1008
1	rs2318761	A	G	0.820437	1008
1	rs1815302	T	C	0.955357	1008
1	rs1122967	C	G	0.77381	1008
1	rs9126	A	C	0.71627	1008
1	rs6685252	T	A	0.772817	1008
1	rs10888578	T	C	0.71627	1008
1	rs12739706	C	G	0.71627	1008
1	rs57361164	A	G	0.0565476	1008
1	rs10888579	C	T	0.71627	1008
1	rs12740679	C	G	0.267857	1008
1	rs7544900	A	C	0.71627	1008
1	rs6693697	C	T	0.71627	1008
1	rs73011400	A	G	0.0565476	1008
1	rs4926419	T	C	0.77381	1008
1	rs12093148	G	A	0.71627	1008
1	rs16835782	A	G	0.0565476	1008
1	rs7554686	A	T	0.77381	1008
1	rs7512552	T	C	0.774802	1008
1	rs16835791	A	C	0.0565476	1008
1	rs3818978	T	A	0.718254	1008
1	rs16830437	T	C	0.0565476	1008
1	rs144991280	C	T	0.00595238	1008
1	rs11205357	T	C	0.776786	1008
1	rs11811885	G	A	0.718254	1008
1	rs12747669	T	C	0.774802	1008
1	rs56965166	A	T	0.0565476	1008
1	rs1776275	G	T	0.718254	1008
1	rs1776274	C	T	0.776786	1008
1	rs500812	T	G	0.776786	1008
1	rs494952	C	T	0.774802	1008
1	rs497128	A	G	0.774802	1008
1	rs496203	A	G	0.777778	1008
1	rs494041	T	C	0.777778	1008
1	rs1776273	A	G	0.774802	1008
1	rs7511649	T	C	0.178571	1008
1	rs573351	G	A	0.774802	1008
1	rs7543314	G	A	0.0565476	1008
1	rs1614039	T	C	0.776786	1008
1	rs3738322	G	A	0.0565476	1008
1	rs1694347	A	G	0.955357	1008
1	rs73013119	A	G	0.0565476	1008
1	rs138496123	T	A	0.00297619	1008
1	rs2762860	G	A	0.774802	1008
1	rs112587175	C	A	0.0565476	1008
1	rs1694370	G	C	0.776786	1008
1	rs543179	G	A	0.774802	1008
1	rs509345	A	G	0.774802	1008
1	rs471738	G	A	0.774802	1008
1	rs471657	G	A	0.718254	1008
1	rs580159	A	C	0.774802	1008
1	rs4581308	A	G	0.776786	1008
1	rs11205359	T	C	0.774802	1008
1	rs12403795	C	T	0.257937	1008
1	rs1694375	C	G	0.776786	1008
1	rs16835911	A	C	0.0565476	1008
1	rs1260398	T	C	0.774802	1008
1	rs8006	G	C	0.774802	1008
1	rs580060	A	C	0.776786	1008
1	rs73013129	T	C	0.0565476	1008
1	rs1260396	A	C	0.776786	1008
1	rs486275	G	A	0.776786	1008
1	rs522435	G	A	0.776786	1008
1	rs521607	T	C	0.776786	1008
1	rs1260394	T	C	0.776786	1008
1	rs74575124	A	G	0.031746	1008
1	rs112097040	C	T	0.0565476	1008
1	rs189654963	G	T	0.139881	1008
1	rs488271	A	G	0.774802	1008
1	rs1747927	C	T	0.774802	1008
1	rs141231613	C	A	0.078373	1008
1	rs113720135	G	A	0.0565476	1008
1	rs522068	C	T	0.0565476	1008
1	rs60531845	C	T	0.0565476	1008
1	rs578353	C	G	0.774802	1008
1	rs519126	T	G	0.774802	1008
1	rs112511224	C	A	0.0565476	1008
1	rs9435997	G	A	0.776786	1008
1	rs56214461	T	C	0.776786	1008
1	rs2454285	G	A	0.774802	1008
1	rs2477121	A	T	0.776786	1008
1	rs58516261	C	T	0.0565476	1008
1	rs4333886	C	G	0.223214	1008
1	rs1694381	A	G	0.225198	1008
1	rs111776337	C	T	0.00198413	1008
1	rs1694380	A	G	0.225198	1008
1	rs79484682	C	T	0.0565476	1008
1	rs1694379	C	A	0.281746	1008
1	rs1694378	G	A	0.0446429	1008
1	rs1776276	A	C	0.225198	1008
1	rs1694377	A	G	0.223214	1008
1	rs73015063	A	G	0.0565476	1008
1	rs77961846	T	G	0.0168651	1008
1	rs1498308	G	T	0.223214	1008
1	rs1260400	C	T	0.223214	1008
1	rs60758881	T	C	0.0565476	1008
1	rs698914	A	G	0.281746	1008
1	rs2275779	A	G	0.0565476	1008
1	rs834225	T	C	0.281746	1008
1	rs4926420	T	C	0.0565476	1008
1	rs1260401	G	C	0.281746	1008
1	rs1260402	C	T	0.0446429	1008
1	rs1260403	A	G	0.281746	1008
1	rs112431552	A	G	0.0565476	1008
1	rs112265199	C	G	0.0565476	1008
1	rs6700607	T	G	0.0565476	1008
1	rs1260404	T	A	0.225198	1008
1	rs1260405	A	G	0.223214	1008
1	rs4926421	T	C	0.0287698	1008
1	rs1260406	C	A	0.223214	1008
1	rs1260407	T	C	0.22619	1008
1	rs150946142	T	C	0.0138889	1008
1	rs80215841	A	G	0.0565476	1008
1	rs1260408	T	G	0.280754	1008
1	rs60730811	C	T	0.0565476	1008
1	rs1260409	A	G	0.225198	1008
1	rs59325647	C	T	0.455357	1008
1	rs6679726	G	A	0.0565476	1008
1	rs73015078	T	C	0.0565476	1008
1	rs2794615	C	T	0.223214	1008
1	rs58373639	A	T	0.0565476	1008
1	rs6700009	A	C	0.0565476	1008
1	rs1776272	G	T	0.282738	1008
1	rs2794614	T	C	0.224206	1008
1	rs2794685	C	T	0.223214	1008
1	rs114174379	G	A	0.0426587	1008
1	rs73015081	T	C	0.0565476	1008
1	rs3125808	T	C	0.225198	1008
1	rs4926422	T	C	0.225198	1008
1	rs79565617	A	G	0.142857	1008
1	rs16836130	A	C	0.0565476	1008
1	rs1260385	G	A	0.281746	1008
1	rs17648533	A	G	0.00496032	1008
1	rs16836139	G	A	0.0565476	1008
1	rs698918	A	G	0.22619	1008
1	rs698917	G	A	0.282738	1008
1	rs57163995	G	A	0.0575397	1008
1	rs1097066	G	A	0.282738	1008
1	rs2794682	C	T	0.224206	1008
1	rs117512971	T	C	0.0565476	1008
1	rs1694364	T	G	0.22619	1008
1	rs12137280	A	G	0.460317	1008
1	rs1625468	G	A	0.224206	1008
1	rs16836186	C	G	0.104167	1008
1	rs3737319	T	G	0.0565476	1008
1	rs2794681	C	T	0.224206	1008
1	rs1776265	T	C	0.282738	1008
1	rs117688465	G	A	0.0575397	1008
1	rs2794679	G	A	0.224206	1008
1	rs2794678	G	A	0.224206	1008
1	rs11590406	T	C	0.282738	1008
1	rs11587758	G	A	0.224206	1008
1	rs2015966	G	A	0.0565476	1008
1	rs61605510	C	T	0.0625	1008
1	rs73015095	G	T	0.0565476	1008
1	rs1097069	T	C	0.282738	1008
1	rs1097068	C	T	0.224206	1008
1	rs1097067	G	T	0.224206	1008
1	rs73015096	G	A	0.0565476	1008
1	rs1260373	C	T	0.282738	1008
1	rs112543647	C	T	0.0565476	1008
1	rs1103115	G	A	0.224206	1008
1	rs1097071	T	C	0.282738	1008
1	rs1097070	A	T	0.224206	1008
1	rs112896715	G	A	0.0565476	1008
1	rs828784	T	A	0.284722	1008
1	rs696616	G	A	0.224206	1008
1	rs79148709	C	T	0.0426587	1008
1	rs12046899	G	T	0.179563	1008
1	rs17648797	C	G	0.00496032	1008
1	rs375227138	C	T	0.0128968	1008
1	rs1145583	C	T	0.224206	1008
1	rs16836442	T	C	0.0565476	1008
1	rs696615	A	C	0.282738	1008
1	rs834243	C	A	0.22619	1008
1	rs1260368	G	A	0.224206	1008
1	rs73017006	G	A	0.0565476	1008
1	rs1313570	T	C	0.22619	1008
1	rs11205363	A	G	0.460317	1008
1	rs1313569	G	A	0.282738	1008
1	rs1313568	C	G	0.282738	1008
1	rs1260367	C	T	0.224206	1008
1	rs1260457	G	A	0.282738	1008
1	rs1260458	C	T	0.22619	1008
1	rs1260459	T	G	0.224206	1008
1	rs3850843	A	G	0.0565476	1008
1	rs12027008	T	C	0.460317	1008
1	rs1617829	G	A	0.224206	1008
1	rs16836576	T	C	0.0565476	1008
1	rs1694369	A	G	0.224206	1008
1	rs863862	T	A	0.282738	1008
1	rs834234	C	G	0.22619	1008
1	rs73017073	T	C	0.0565476	1008
1	rs7535275	A	G	0.00198413	1008
1	rs834233	G	A	0.225198	1008
1	rs16836594	T	C	0.0565476	1008
1	rs834232	T	C	0.224206	1008
1	rs2133129	T	C	0.282738	1008
1	rs2454286	G	A	0.225198	1008
1	rs16836601	T	C	0.0565476	1008
1	rs60459288	A	G	0.0565476	1008
1	rs1260422	G	A	0.224206	1008
1	rs1260421	G	A	0.224206	1008
1	rs1627235	C	T	0.224206	1008
1	rs75108286	G	A	0.0565476	1008
1	rs9436108	A	G	0.224206	1008
1	rs150197801	A	G	0.00694444	1008
1	rs1260424	A	G	0.282738	1008
1	rs834235	C	T	0.282738	1008
1	rs80205599	T	A	0.460317	1008
1	rs78887784	C	T	0.030754	1008
1	rs834236	C	T	0.224206	1008
1	rs834237	A	G	0.282738	1008
1	rs834238	C	A	0.282738	1008
1	rs844309	C	T	0.224206	1008
1	rs1694362	T	A	0.224206	1008
1	rs2264417	C	T	0.282738	1008
1	rs2264418	G	A	0.224206	1008
1	rs59367061	C	T	0.0565476	1008
1	rs56909494	G	T	0.0565476	1008
1	rs12039882	A	G	0.109127	1008
1	rs1776270	G	A	0.28373	1008
1	rs1260386	G	T	0.224206	1008
1	rs12032387	G	A	0.459325	1008
1	rs140462129	A	G	0.0724206	1008
1	rs1260387	T	C	0.739087	1008
1	rs56882505	G	T	0.0565476	1008
1	rs117964699	A	G	0.0436508	1008
1	rs1262432	C	A	0.282738	1008
1	rs1260388	T	G	0.224206	1008
1	rs1260389	T	A	0.224206	1008
1	rs1260390	G	A	0.0446429	1008
1	rs181937625	T	G	0.0208333	1008
1	rs1260391	T	C	0.282738	1008
1	rs112294023	C	T	0.0565476	1008
1	rs35057759	C	T	0.224206	1008
1	rs374184959	C	T	0.0138889	1008
1	rs59639798	G	A	0.0565476	1008
1	rs1260378	G	A	0.224206	1008
1	rs78914867	C	T	0.0267857	1008
1	rs696617	G	T	0.282738	1008
1	rs73017086	T	C	0.0565476	1008
1	rs828783	C	T	0.224206	1008
1	rs1694385	G	A	0.224206	1008
1	rs1694386	C	G	0.282738	1008
1	rs117390184	C	T	0.0287698	1008
1	rs77085601	C	T	0.0565476	1008
1	rs834241	T	C	0.22619	1008
1	rs698923	G	A	0.224206	1008
1	rs698922	A	G	0.282738	1008
1	rs698921	G	A	0.282738	1008
1	rs59844700	A	G	0.458333	1008
1	rs76176241	G	T	0.0565476	1008
1	rs834242	G	A	0.22619	1008
1	rs16836786	C	G	0.0565476	1008
1	rs111982037	C	G	0.0565476	1008
1	rs1631973	T	C	0.223214	1008
1	rs1694390	G	A	0.22619	1008
1	rs1260411	G	A	0.224206	1008
1	rs834227	T	C	0.282738	1008
1	rs73017092	G	T	0.0565476	1008
1	rs834229	G	C	0.224206	1008
1	rs4926430	G	A	0.0565476	1008
1	rs698920	A	G	0.284722	1008
1	rs698919	A	G	0.223214	1008
1	rs834230	C	T	0.224206	1008
1	rs698915	A	G	0.74504	1008
1	rs698916	A	G	0.224206	1008
1	rs834231	A	T	0.224206	1008
1	rs1260419	G	A	0.282738	1008
1	rs1260420	A	G	0.282738	1008
1	rs59378360	A	G	0.0565476	1008
1	rs112490454	A	G	0.0565476	1008
1	rs832622	A	G	0.224206	1008
1	rs832621	G	C	0.22619	1008
1	rs113371939	C	G	0.0565476	1008
1	rs55742549	G	A	0.224206	1008
1	rs113006944	G	A	0.0565476	1008
1	rs11205370	A	G	0.282738	1008
1	rs148591863	G	C	0.0248016	1008
1	rs147729724	T	C	0.0565476	1008
1	rs6678973	T	A	0.282738	1008
1	rs59662772	G	A	0.0565476	1008
1	rs11577843	A	G	0.224206	1008
1	rs11205371	A	G	0.282738	1008
1	rs11590787	G	A	0.224206	1008
1	rs12045304	G	A	0.224206	1008
1	rs114472804	C	T	0.00496032	1008
1	rs184183215	C	T	0.0128968	1008
1	rs147326614	C	T	0.0565476	1008
1	rs11205372	G	A	0.459325	1008
1	rs73017102	G	A	0.0565476	1008
1	rs112235324	T	C	0.0565476	1008
1	rs11205373	A	G	0.22619	1008
1	rs10888580	A	T	0.0436508	1008
1	rs4926394	C	G	0.22619	1008
1	rs4926395	T	C	0.227183	1008
1	rs141292640	G	A	0.253968	1008
1	rs9436112	A	C	0.224206	1008
1	rs117069894	G	A	0.0436508	1008
1	rs78372713	T	C	0.109127	1008
1	rs11577600	G	A	0.224206	1008
1	rs12028001	C	T	0.224206	1008
1	rs144799208	T	G	0.0406746	1008
1	rs111607509	C	T	0.0575397	1008
1	rs111400442	G	A	0.0565476	1008
1	rs113274217	C	T	0.0565476	1008
1	rs7538981	G	A	0.224206	1008
1	rs72696885	C	T	0.224206	1008
1	rs57971032	G	A	0.0565476	1008
1	rs3896342	T	C	0.224206	1008
1	rs113408614	C	T	0.0565476	1008
1	rs12731296	A	G	0.282738	1008
1	rs12736375	T	C	0.282738	1008
1	rs11205375	C	T	0.282738	1008
1	rs3850844	G	T	0.282738	1008
1	rs1566225	G	C	0.282738	1008
1	rs144352853	C	T	0.0565476	1008
1	rs16836940	A	G	0.0585317	1008
1	rs145823958	G	A	0.0406746	1008
1	rs16836943	C	T	0.0565476	1008
1	rs79532772	C	G	0.0446429	1008
1	rs112272272	T	C	0.0565476	1008
1	rs111617892	G	A	0.0565476	1008
1	rs4926435	T	C	0.282738	1008
1	rs4926436	C	T	0.224206	1008
1	rs6662108	C	A	0.224206	1008
1	rs73019017	T	C	0.0565476	1008
1	rs73019018	T	C	0.0565476	1008
1	rs73019020	G	A	0.0565476	1008
1	rs73019021	T	A	0.0565476	1008
1	rs5011187	T	C	0.282738	1008
1	rs61817552	G	A	0.246032	1008
1	rs6672808	C	T	0.224206	1008
1	rs6680391	A	G	0.0565476	1008
1	rs72696900	C	T	0.224206	1008
1	rs11581786	T	C	0.282738	1008
1	rs17649760	T	C	0.00496032	1008
1	rs2873669	T	C	0.224206	1008
1	rs145786676	C	A	0.0416667	1008
1	rs4926437	C	T	0.224206	1008
1	rs9436113	A	T	0.0218254	1008
1	rs9436006	A	C	0.0218254	1008
1	rs7539458	T	G	0.224206	1008
1	rs118120999	G	A	0.0595238	1008
1	rs7523428	G	A	0.224206	1008
1	rs73019027	C	T	0.0565476	1008
1	rs1972031	T	C	0.223214	1008
1	rs187016645	A	C	0.0654762	1008
1	rs1546211	C	T	0.0446429	1008
1	rs12029359	G	A	0.179563	1008
1	rs9436007	C	T	0.224206	1008
1	rs17596326	A	G	0.224206	1008
1	rs9436008	A	G	0.224206	1008
1	rs142325129	C	G	0.0446429	1008
1	rs9436115	G	A	0.224206	1008
1	rs57272513	A	G	0.0565476	1008
1	rs73019028	G	C	0.0565476	1008
1	rs2012751	T	C	0.282738	1008
1	rs111536367	C	A	0.0565476	1008
1	rs10888583	A	G	0.282738	1008
1	rs11581351	G	C	0.224206	1008
1	rs6699093	A	G	0.717262	1008
1	rs6684939	G	A	0.717262	1008
1	rs116943329	G	A	0.0218254	1008
1	rs6685125	G	A	0.450397	1008
1	rs76170286	A	T	0.031746	1008
1	rs6657461	T	A	0.820437	1008
1	rs11205382	G	A	0.717262	1008
1	rs7513182	A	G	0.717262	1008
1	rs117341696	G	A	0.0267857	1008
1	rs7002	A	G	0.224206	1008
1	rs7411534	G	A	0.277778	1008
1	rs12042229	A	G	0.220238	1008
1	rs12040949	C	T	0.220238	1008
1	rs13057	G	T	0.0575397	1008
1	rs1932934	G	A	0.222222	1008
1	rs35705743	G	A	0.279762	1008
1	rs11587575	T	C	0.220238	1008
1	rs11587116	A	T	0.22123	1008
1	rs148498771	C	T	0.0297619	1008
1	rs146750310	T	C	0.00595238	1008
1	rs2867894	T	A	0.22123	1008
1	rs4970946	A	G	0.0595238	1008
1	rs2867893	C	T	0.22123	1008
1	rs4970947	C	A	0.0585317	1008
1	rs12729719	A	G	0.0595238	1008
1	rs12042579	C	T	0.22123	1008
1	rs9436117	A	G	0.744048	1008
1	rs4451552	G	C	0.223214	1008
1	rs4446975	C	T	0.222222	1008
1	rs4970963	A	G	0.280754	1008
1	rs113887124	G	A	0.0575397	1008
1	rs3806389	G	A	0.0575397	1008
1	rs3820544	A	T	0.22123	1008
1	rs4970964	A	G	0.280754	1008
1	rs4970922	C	A	0.280754	1008
1	rs6664703	G	C	0.280754	1008
1	rs9436009	T	A	0.280754	1008
1	rs2275246	A	G	0.280754	1008
1	rs2275245	C	T	0.0575397	1008
1	rs12046446	T	G	0.22123	1008
1	rs117116034	C	T	0.0734127	1008
1	rs871527	C	G	0.0575397	1008
1	rs9436118	C	T	0.280754	1008
1	rs7549396	A	G	0.781746	1008
1	rs6703652	T	G	0.223214	1008
1	rs4970925	G	C	0.0575397	1008
1	rs117530246	G	A	0.0575397	1008
1	rs12023277	A	G	0.280754	1008
1	rs12116970	C	T	0.0595238	1008
1	rs12023378	A	G	0.22123	1008
1	rs55823828	G	C	0.22123	1008
1	rs55928222	A	C	0.22123	1008
1	rs55996928	C	A	0.22123	1008
1	rs9436119	G	A	0.22123	1008
1	rs4970971	T	C	0.223214	1008
1	rs4970972	G	T	0.00198413	1008
1	rs953127	G	T	0.0575397	1008
1	rs12119249	C	T	0.452381	1008
1	rs11590324	C	A	0.22123	1008
1	rs12718416	C	T	0.0585317	1008
1	rs12023021	T	A	0.121032	1008
1	rs7553647	C	T	0.280754	1008
1	rs7513205	A	G	0.22123	1008
1	rs7553867	C	A	0.22123	1008
1	rs9436120	T	C	0.281746	1008
1	rs191070440	G	A	0.0119048	1008
1	rs12049177	G	A	0.280754	1008
1	rs118184952	C	T	0.0575397	1008
1	rs17597088	A	G	0.22123	1008
1	rs190206325	G	A	0.0416667	1008
1	rs10888584	C	G	0.280754	1008
1	rs11205385	G	A	0.22123	1008
1	rs4970927	G	A	0.0575397	1008
1	rs3738487	C	T	0.22123	1008
1	rs3754214	T	C	0.28373	1008
1	rs145238596	G	T	0.00892857	1008
1	rs182507817	C	T	0.0138889	1008
1	rs1815544	C	T	0.224206	1008
1	rs1815545	A	G	0.282738	1008
1	rs3754217	G	T	0.280754	1008
1	rs189125874	T	G	0.0119048	1008
1	rs11205387	G	A	0.290675	1008
1	rs9661040	A	C	0.296627	1008
1	rs3737240	C	T	0.237103	1008
1	rs117808418	G	A	0.0396825	1008
1	rs4970979	C	T	0.297619	1008
1	rs875514	C	G	0.296627	1008
1	rs13294	G	A	0.237103	1008
1	rs6704384	G	C	0.0456349	1008
1	rs12028854	G	A	0.117063	1008
1	rs9436125	C	G	0.237103	1008
1	rs147897921	C	G	0.0625	1008
1	rs7513247	C	T	0.296627	1008
1	rs58419446	C	T	0.0575397	1008
1	rs9436127	G	A	0.230159	1008
1	rs78461088	T	G	0.0248016	1008
1	rs77058047	G	A	0.0386905	1008
1	rs12129037	T	C	0.0585317	1008
1	rs61819393	G	A	0.452381	1008
1	rs59898460	T	C	0.235119	1008
1	rs113872537	G	A	0.0575397	1008
1	rs11582423	C	G	0.234127	1008
1	rs79524321	T	C	0.0575397	1008
1	rs66464034	C	G	0.0585317	1008
1	rs79614966	T	C	0.00496032	1008
1	rs137993908	A	G	0.0119048	1008
1	rs9436010	C	T	0.292659	1008
1	rs139341329	G	A	0.0694444	1008
1	rs147537877	A	G	0.0585317	1008
1	rs149768933	A	G	0.0585317	1008
1	rs7366347	A	G	0.296627	1008
1	rs66866430	A	G	0.0585317	1008
1	rs72700806	A	G	0.0585317	1008
1	rs4970935	C	T	0.741071	1008
1	rs10888585	G	T	0.449405	1008
1	rs6694485	C	T	0.452381	1008
1	rs11586047	C	T	0.0396825	1008
1	rs189750400	A	G	0.0267857	1008
1	rs16837432	G	C	0.455357	1008
1	rs4970996	G	C	0.74504	1008
1	rs6657478	A	G	0.0565476	1008
1	rs58585637	A	C	0.0555556	1008
1	rs74496165	A	G	0.0188492	1008
1	rs1980062	T	C	0.0565476	1008
1	rs77649470	C	T	0.0555556	1008
1	rs11810419	C	T	0.0565476	1008
1	rs11589361	C	A	0.24504	1008
1	rs6693567	C	T	0.737103	1008
1	rs148481453	G	C	0.0128968	1008
1	rs11585977	G	A	0.24504	1008
1	rs60162170	G	A	0.434524	1008
1	rs61819435	C	G	0.246032	1008
1	rs113085079	G	T	0.0555556	1008
1	rs139665761	G	A	0.0644841	1008
1	rs145793287	C	T	0.0555556	1008
1	rs11204662	T	G	0.244048	1008
1	rs4971010	A	G	0.244048	1008
1	rs12758483	T	C	0.378968	1008
1	rs7514515	G	C	0.0565476	1008
1	rs75916232	A	G	0.0128968	1008
1	rs79288994	A	G	0.0674603	1008
1	rs142334961	G	A	0.0565476	1008
1	rs61819440	G	A	0.345238	1008
1	rs6663989	C	G	0.935516	1008
1	rs1040008	A	G	0.00396825	1008
1	rs4971020	T	C	0.337302	1008
1	rs61684558	G	A	0.0565476	1008
1	rs41317515	G	C	0.56746	1008
1	rs76075180	G	A	0.0595238	1008
1	rs75477151	G	A	0.0456349	1008
1	rs9659061	G	A	0.555556	1008
1	rs12124948	C	T	0.488095	1008
1	rs9659073	G	A	0.539683	1008
1	rs376001151	A	G	0.0426587	1008
1	rs117343055	C	T	0.0714286	1008
1	rs10888382	T	C	0.837302	1008
1	rs10749657	G	A	0.983135	1008
1	rs12097596	G	A	0.0664683	1008
1	rs11204664	T	C	0.691468	1008
1	rs117750465	G	A	0.0367063	1008
1	rs12116492	T	C	0.465278	1008
1	rs11204665	A	G	0.155754	1008
1	rs28744536	G	C	0.154762	1008
1	rs4971041	C	T	0.455357	1008
1	rs55975034	G	A	0.0694444	1008
1	rs58550476	G	A	0.0694444	1008
1	rs11803990	C	G	0.122024	1008
1	rs932054	C	G	0.453373	1008
1	rs7543465	C	T	0.155754	1008
1	rs4971044	A	G	0.0714286	1008
1	rs7549723	C	T	0.678571	1008
1	rs6655975	A	G	0.679563	1008
1	rs11204666	C	T	0.289683	1008
1	rs11204667	C	T	0.0714286	1008
1	rs11204668	G	A	0.449405	1008
1	rs6665912	T	C	0.282738	1008
1	rs12131809	C	T	0.281746	1008
1	rs11204669	G	A	0.452381	1008
1	rs12406712	C	A	0.451389	1008
1	rs3795702	C	T	0.0694444	1008
1	rs6672667	T	C	0.154762	1008
1	rs55862611	G	A	0.450397	1008
1	rs12126271	G	A	0.451389	1008
1	rs6587756	A	T	0.676587	1008
1	rs878471	G	A	0.454365	1008
1	rs16837903	G	A	0.0248016	1008
1	rs3738484	G	T	0.450397	1008
1	rs3738485	C	G	0.450397	1008
1	rs9803935	T	G	0.450397	1008
1	rs4970918	G	A	0.449405	1008
1	rs11204671	T	C	0.676587	1008
1	rs12125672	A	T	0.449405	1008
1	rs12034302	G	A	0.156746	1008
1	rs35967040	A	C	0.676587	1008
1	rs61820165	C	T	0.449405	1008
1	rs61820166	C	T	0.155754	1008
1	rs12042580	C	T	0.133929	1008
1	rs141053431	A	C	0.0238095	1008
1	rs112175941	T	A	0.015873	1008
1	rs60060012	C	T	0.155754	1008
1	rs116602821	T	A	0.0734127	1008
1	rs144346336	C	A	0.0694444	1008
1	rs147792750	G	A	0.0694444	1008
1	rs77423116	C	T	0.0277778	1008
1	rs6695123	T	C	0.655754	1008
1	rs6698495	T	C	0.426587	1008
1	rs61820170	C	T	0.15873	1008
1	rs118046792	G	A	0.0694444	1008
1	rs11204674	T	C	0.16369	1008
1	rs6697620	A	G	0.428571	1008
1	rs11585460	G	A	0.15873	1008
1	rs11204675	T	G	0.429563	1008
1	rs11204676	C	T	0.145833	1008
1	rs2048558	A	G	0.427579	1008
1	rs11585169	T	A	0.427579	1008
1	rs10888384	C	T	0.428571	1008
1	rs10888385	T	C	0.428571	1008
1	rs11204677	C	G	0.427579	1008
1	rs11204678	T	G	0.428571	1008
1	rs142386420	T	A	0.0128968	1008
1	rs139931161	T	C	0.031746	1008
1	rs149089482	C	T	0.0208333	1008
1	rs12139563	A	G	0.428571	1008
1	rs12746899	A	T	0.427579	1008
1	rs58537074	C	T	0.0625	1008
1	rs186490836	G	A	0.014881	1008
1	rs78033385	C	T	0.0625	1008
1	rs1355637	C	T	0.0208333	1008
1	rs11204679	G	C	0.424603	1008
1	rs12044733	T	A	0.125	1008
1	rs75370178	A	G	0.0396825	1008
1	rs4970966	G	T	0.274802	1008
1	rs57263353	G	C	0.0625	1008
1	rs12045807	T	C	0.166667	1008
1	rs6681426	G	A	0.65377	1008
1	rs11204680	T	G	0.425595	1008
1	rs56661631	C	T	0.144841	1008
1	rs79156026	C	T	0.0625	1008
1	rs75575069	C	T	0.0496032	1008
1	rs143720478	G	A	0.0694444	1008
1	rs6669122	A	G	0.41369	1008
1	rs77604525	T	G	0.00396825	1008
1	rs587654949	G	C	0.00992063	1008
1	rs1053701	C	T	0.159722	1008
1	rs11204682	G	T	0.170635	1008
1	rs7517	C	A	0.15873	1008
1	rs117968841	C	T	0.0694444	1008
1	rs1971378	G	A	0.411706	1008
1	rs118186764	T	C	0.0694444	1008
1	rs1053732	G	A	0.411706	1008
1	rs2280078	C	T	0.640873	1008
1	rs3754209	G	T	0.410714	1008
1	rs4970923	A	G	0.410714	1008
1	rs72700870	C	G	0.0396825	1008
1	rs6587515	G	A	0.15873	1008
1	rs11204684	A	G	0.411706	1008
1	rs76762554	C	G	0.15873	1008
1	rs10888386	A	G	0.639881	1008
1	rs148564912	G	A	0.0684524	1008
1	rs4970968	G	T	0.570437	1008
1	rs4970969	C	T	0.570437	1008
1	rs12067556	G	A	0.358135	1008
1	rs56174820	G	A	0.0446429	1008
1	rs12402939	A	C	0.361111	1008
```
