## Supplementary material for "Characterization of shared and ancestry-specific signals driving complex traits using multi-ancestry fine-mapping": s2_ref.bim

```
1	rs56360357	0	149641145	G	A
1	rs61808245	0	149652811	C	T
1	rs56342883	0	149660950	G	A
1	rs61809779	0	149662945	C	T
1	rs56153271	0	149667932	A	G
1	rs72633630	0	149670566	A	G
1	rs55803744	0	149674792	T	C
1	rs3853576	0	149680227	A	G
1	rs115866682	0	149692075	C	T
1	rs145647683	0	149693972	A	C
1	rs55940403	0	149696318	T	C
1	rs12132746	0	149698251	G	A
1	rs56130070	0	149715562	T	C
1	rs7525470	0	149715583	C	T
1	rs11588923	0	149717036	T	C
1	rs4559549	0	149717647	A	C
1	rs79330123	0	149718092	C	T
1	rs6657036	0	149719899	G	T
1	rs74885624	0	149721759	T	C
1	rs55827602	0	149725133	C	G
1	rs2664745	0	149726118	A	G
1	rs201018977	0	149731444	C	A
1	rs602034	0	149733247	G	C
1	rs2791018	0	149736391	C	T
1	rs56135477	0	149748810	G	A
1	rs199635929	0	149754276	T	C
1	rs201261589	0	149760214	C	G
1	rs111328914	0	149760974	A	G
1	rs4058439	0	149761073	G	A
1	rs147893957	0	149763820	G	A
1	rs112869437	0	149768506	T	C
1	rs57919378	0	149771346	A	G
1	rs55649985	0	149771869	G	A
1	rs3738319	0	149815323	G	A
1	rs12119601	0	149820656	G	C
1	rs146356417	0	149854890	C	A
1	rs140229597	0	149858575	G	A
1	rs17581597	0	149860372	C	T
1	rs6696191	0	149862367	A	G
1	rs148225120	0	149864385	T	C
1	rs28642307	0	149876370	A	T
1	rs182121335	0	149877029	G	A
1	rs117128666	0	149880168	G	C
1	rs148204376	0	149880331	A	G
1	rs35002905	0	149880650	C	T
1	rs55909843	0	149881173	A	C
1	rs56351279	0	149881183	C	T
1	rs626785	0	149881900	G	A
1	rs577935	0	149885583	A	G
1	rs4926386	0	149886135	C	A
1	rs145138514	0	149892049	G	A
1	rs11205277	0	149892872	A	G
1	rs147211319	0	149894235	C	T
1	rs58383987	0	149895842	G	T
1	rs141696447	0	149903396	C	A
1	rs72692821	0	149905279	G	A
1	rs11205303	0	149906413	T	C
1	rs1868992	0	149908108	A	G
1	rs72692823	0	149910775	T	C
1	rs3754041	0	149915754	G	A
1	rs7551741	0	149918132	G	A
1	rs6660842	0	149918619	C	G
1	rs6587723	0	149922960	T	C
1	rs141532217	0	149924949	A	G
1	rs185631226	0	149925220	C	A
1	rs146092896	0	149929104	T	C
1	rs117368277	0	149931233	C	T
1	rs76260774	0	149931413	A	C
1	rs74576695	0	149931452	T	C
1	rs4926400	0	149931541	G	A
1	rs117037899	0	149934524	G	A
1	rs3767628	0	149938745	A	G
1	rs3767627	0	149938898	T	C
1	rs12023748	0	149941228	A	G
1	rs10494260	0	149943784	T	C
1	rs12026500	0	149945558	C	A
1	rs141547597	0	149948469	G	A
1	rs143166671	0	149948499	G	A
1	rs78077162	0	149950414	A	T
1	rs35786175	0	149951467	G	T
1	rs150410466	0	149952819	T	C
1	rs61807555	0	149955086	G	A
1	rs79731933	0	149955618	C	T
1	rs11205309	0	149956342	A	T
1	rs76739629	0	149962585	T	A
1	rs11205310	0	149965170	G	T
1	rs12082689	0	149972358	A	G
1	rs116653440	0	149972740	A	G
1	rs117143812	0	149974726	G	A
1	rs79414534	0	149977486	A	T
1	rs3936952	0	149978552	G	A
1	rs3738320	0	149982626	A	G
1	rs76874963	0	149988348	C	T
1	rs12023231	0	149989434	T	C
1	rs12409885	0	149991147	C	T
1	rs12401433	0	149993856	A	G
1	rs12022928	0	149994954	A	G
1	rs67807996	0	149995265	G	A
1	rs77644650	0	149995368	C	T
1	rs58700306	0	149995505	C	T
1	rs74874700	0	149996293	G	A
1	rs11205312	0	149996732	G	A
1	rs61584789	0	149997165	A	C
1	rs57252299	0	149997174	G	A
1	rs12027024	0	149998494	T	C
1	rs7521171	0	149998497	G	A
1	rs28496715	0	149998702	A	C
1	rs28536536	0	149998779	C	T
1	rs56972081	0	149999228	T	C
1	rs12022725	0	150000165	A	G
1	rs1339493	0	150001478	A	C
1	rs11578204	0	150001721	T	G
1	rs16833244	0	150003189	C	G
1	rs12025830	0	150003602	A	G
1	rs12026620	0	150003827	A	T
1	rs144153649	0	150012951	G	A
1	rs148818710	0	150013402	G	A
1	rs191314745	0	150019950	T	C
1	rs12402898	0	150023189	G	A
1	rs75892590	0	150028730	G	T
1	rs3754047	0	150039207	C	A
1	rs7554419	0	150041405	C	G
1	rs55676120	0	150042713	A	T
1	rs2275467	0	150053670	G	T
1	rs3736082	0	150055021	G	A
1	rs117182963	0	150056924	T	C
1	rs74632055	0	150066786	G	A
1	rs148351387	0	150069867	T	C
1	rs117611696	0	150073149	G	A
1	rs75515650	0	150083975	A	G
1	rs117762259	0	150085640	C	T
1	rs12032146	0	150089520	G	C
1	rs7536239	0	150098339	T	C
1	rs12723224	0	150098436	G	A
1	rs76623759	0	150104595	T	C
1	rs77848367	0	150106766	A	C
1	rs11808823	0	150116525	A	G
1	rs150550251	0	150119941	A	C
1	rs78371496	0	150120239	A	C
1	rs76413654	0	150121929	C	G
1	rs2306235	0	150123132	C	G
1	rs12142278	0	150125249	A	G
1	rs79111452	0	150126232	A	T
1	rs6693817	0	150127104	A	T
1	rs10888573	0	150130835	G	A
1	rs41264977	0	150132289	C	G
1	rs118131836	0	150134309	A	G
1	rs973374	0	150134735	A	G
1	rs12022137	0	150138710	G	A
1	rs12022166	0	150138841	G	A
1	rs77206010	0	150145568	G	A
1	rs117538399	0	150146413	G	A
1	rs6700343	0	150149016	G	A
1	rs1105210	0	150152938	G	A
1	rs7550600	0	150165030	C	T
1	rs7551023	0	150165499	C	T
1	rs12133235	0	150165849	A	C
1	rs12133238	0	150165860	A	G
1	rs3121000	0	150166486	A	G
1	rs3118124	0	150166675	A	G
1	rs6692738	0	150166773	G	A
1	rs12131063	0	150168156	G	A
1	rs3121001	0	150168990	A	T
1	rs10888575	0	150169211	T	C
1	rs11205339	0	150169917	T	C
1	rs11205340	0	150170612	A	G
1	rs117796922	0	150170969	G	A
1	rs75427321	0	150170990	T	C
1	rs6660127	0	150171399	T	C
1	rs4264032	0	150172214	G	T
1	rs12083178	0	150172630	T	G
1	rs148356063	0	150175391	G	A
1	rs10443210	0	150175773	A	G
1	rs59507173	0	150178903	C	T
1	rs143251455	0	150179655	G	A
1	rs4408187	0	150181086	T	C
1	rs142676970	0	150182098	C	T
1	rs6703332	0	150182134	C	G
1	rs11205341	0	150183060	G	A
1	rs144053186	0	150184625	G	A
1	rs1535873	0	150185432	G	A
1	rs956796	0	150186091	G	A
1	rs79285754	0	150186416	G	A
1	rs6680040	0	150187336	T	C
1	rs6665499	0	150188606	T	C
1	rs149653676	0	150190332	T	C
1	rs7532164	0	150194485	C	T
1	rs78417158	0	150196196	C	G
1	rs4926392	0	150196856	A	G
1	rs7522034	0	150199123	G	T
1	rs7535712	0	150199411	A	C
1	rs11811787	0	150200487	C	T
1	rs10888576	0	150200792	G	C
1	rs55647200	0	150202103	G	A
1	rs55956539	0	150202128	T	C
1	rs7548543	0	150203652	A	G
1	rs12401456	0	150204405	G	A
1	rs6587753	0	150205719	T	C
1	rs2038752	0	150206375	C	T
1	rs2038753	0	150206698	A	C
1	rs1924549	0	150208840	C	G
1	rs12026866	0	150208961	G	A
1	rs12569047	0	150209755	C	T
1	rs61161619	0	150209835	C	A
1	rs11205347	0	150210120	C	T
1	rs6655935	0	150210538	T	C
1	rs10788872	0	150211737	A	G
1	rs7555995	0	150212707	C	G
1	rs35938158	0	150213828	T	C
1	rs12121923	0	150214238	T	C
1	rs12057558	0	150214530	G	A
1	rs142143213	0	150215787	G	A
1	rs7512697	0	150218242	C	T
1	rs6668679	0	150219501	T	C
1	rs13374483	0	150221826	A	G
1	rs13374013	0	150221842	G	T
1	rs10888577	0	150224127	T	C
1	rs11205353	0	150224505	A	G
1	rs34908293	0	150225502	A	G
1	rs57861609	0	150230421	C	T
1	rs12129776	0	150231989	T	A
1	rs3850839	0	150234282	T	G
1	rs183441903	0	150236264	G	A
1	rs60456922	0	150236472	C	T
1	rs118073096	0	150236787	G	C
1	rs2298161	0	150237624	G	A
1	rs2275778	0	150239478	T	G
1	rs2275780	0	150241230	G	T
1	rs3754048	0	150242189	G	C
1	rs117595411	0	150242369	A	G
1	rs149479316	0	150242792	C	T
1	rs111644778	0	150243179	C	T
1	rs57518665	0	150243253	C	T
1	rs185878312	0	150243661	G	A
1	rs73011380	0	150244046	G	A
1	rs10494266	0	150245552	A	G
1	rs73011384	0	150246411	C	T
1	rs12044791	0	150248436	T	C
1	rs11205354	0	150249101	C	A
1	rs10788873	0	150250534	T	A
1	rs10157197	0	150250636	G	A
1	rs16835699	0	150252247	T	C
1	rs11205355	0	150252329	G	A
1	rs2274127	0	150252984	T	G
1	rs16835708	0	150253872	C	G
1	rs2147324	0	150255587	T	C
1	rs116854758	0	150257054	C	T
1	rs2318761	0	150257714	A	G
1	rs1815302	0	150257933	T	C
1	rs1122967	0	150258838	C	G
1	rs9126	0	150259400	A	C
1	rs6685252	0	150259945	T	A
1	rs10888578	0	150260993	T	C
1	rs12739706	0	150261653	C	G
1	rs57361164	0	150261893	A	G
1	rs10888579	0	150261925	C	T
1	rs12740679	0	150262270	C	G
1	rs7544900	0	150262333	A	C
1	rs6693697	0	150264106	C	T
1	rs73011400	0	150264215	A	G
1	rs4926419	0	150264714	T	C
1	rs12093148	0	150265173	G	A
1	rs16835782	0	150265360	A	G
1	rs7554686	0	150265619	A	T
1	rs7512552	0	150265704	T	C
1	rs16835791	0	150265839	A	C
1	rs3818978	0	150266338	T	A
1	rs16830437	0	150266903	T	C
1	rs144991280	0	150267179	C	T
1	rs11205357	0	150267798	T	C
1	rs11811885	0	150268461	G	A
1	rs12747669	0	150268622	T	C
1	rs56965166	0	150269187	A	T
1	rs1776275	0	150269437	G	T
1	rs1776274	0	150269452	C	T
1	rs500812	0	150269545	T	G
1	rs494952	0	150269932	C	T
1	rs497128	0	150269952	A	G
1	rs496203	0	150270025	A	G
1	rs494041	0	150270026	T	C
1	rs1776273	0	150270209	A	G
1	rs7511649	0	150270791	T	C
1	rs573351	0	150271080	G	A
1	rs7543314	0	150271247	G	A
1	rs1614039	0	150272007	T	C
1	rs3738322	0	150272038	G	A
1	rs1694347	0	150272047	A	G
1	rs73013119	0	150272447	A	G
1	rs138496123	0	150273454	T	A
1	rs2762860	0	150273579	G	A
1	rs112587175	0	150273621	C	A
1	rs1694370	0	150274305	G	C
1	rs543179	0	150274610	G	A
1	rs509345	0	150276022	A	G
1	rs471738	0	150276429	G	A
1	rs471657	0	150276461	G	A
1	rs580159	0	150276650	A	C
1	rs4581308	0	150276872	A	G
1	rs11205359	0	150277387	T	C
1	rs12403795	0	150278389	C	T
1	rs1694375	0	150278908	C	G
1	rs16835911	0	150279333	A	C
1	rs1260398	0	150279876	T	C
1	rs8006	0	150280801	G	C
1	rs580060	0	150281202	A	C
1	rs73013129	0	150281404	T	C
1	rs1260396	0	150281501	A	C
1	rs486275	0	150282784	G	A
1	rs522435	0	150282910	G	A
1	rs521607	0	150282977	T	C
1	rs1260394	0	150283148	T	C
1	rs74575124	0	150283640	A	G
1	rs112097040	0	150283854	C	T
1	rs189654963	0	150283901	G	T
1	rs488271	0	150284534	A	G
1	rs1747927	0	150284940	C	T
1	rs141231613	0	150285511	C	A
1	rs113720135	0	150285600	G	A
1	rs522068	0	150285707	C	T
1	rs60531845	0	150285818	C	T
1	rs578353	0	150287884	C	G
1	rs519126	0	150288859	T	G
1	rs112511224	0	150289455	C	A
1	rs9435997	0	150289496	G	A
1	rs56214461	0	150289692	T	C
1	rs2454285	0	150290609	G	A
1	rs2477121	0	150290762	A	T
1	rs58516261	0	150290969	C	T
1	rs4333886	0	150291041	C	G
1	rs1694381	0	150292122	A	G
1	rs111776337	0	150292276	C	T
1	rs1694380	0	150292341	A	G
1	rs79484682	0	150292342	C	T
1	rs1694379	0	150292417	C	A
1	rs1694378	0	150293071	G	A
1	rs1776276	0	150293078	A	C
1	rs1694377	0	150293153	A	G
1	rs73015063	0	150293416	A	G
1	rs77961846	0	150293426	T	G
1	rs1498308	0	150295131	G	T
1	rs1260400	0	150296298	C	T
1	rs60758881	0	150297241	T	C
1	rs698914	0	150298750	A	G
1	rs2275779	0	150300507	A	G
1	rs834225	0	150300727	T	C
1	rs4926420	0	150303244	T	C
1	rs1260401	0	150303269	G	C
1	rs1260402	0	150303438	C	T
1	rs1260403	0	150303666	A	G
1	rs112431552	0	150303670	A	G
1	rs112265199	0	150303734	C	G
1	rs6700607	0	150304107	T	G
1	rs1260404	0	150304150	T	A
1	rs1260405	0	150304781	A	G
1	rs4926421	0	150305774	T	C
1	rs1260406	0	150305863	C	A
1	rs1260407	0	150306125	T	C
1	rs150946142	0	150306326	T	C
1	rs80215841	0	150306471	A	G
1	rs1260408	0	150307270	T	G
1	rs60730811	0	150308005	C	T
1	rs1260409	0	150308136	A	G
1	rs59325647	0	150308389	C	T
1	rs6679726	0	150308908	G	A
1	rs73015078	0	150309369	T	C
1	rs2794615	0	150309638	C	T
1	rs58373639	0	150309640	A	T
1	rs6700009	0	150310159	A	C
1	rs1776272	0	150311042	G	T
1	rs2794614	0	150311948	T	C
1	rs2794685	0	150312268	C	T
1	rs114174379	0	150312549	G	A
1	rs73015081	0	150313761	T	C
1	rs3125808	0	150314272	T	C
1	rs4926422	0	150315436	T	C
1	rs79565617	0	150316072	A	G
1	rs16836130	0	150316265	A	C
1	rs1260385	0	150316385	G	A
1	rs17648533	0	150316576	A	G
1	rs16836139	0	150318369	G	A
1	rs698918	0	150319762	A	G
1	rs698917	0	150319884	G	A
1	rs57163995	0	150320622	G	A
1	rs1097066	0	150320717	G	A
1	rs2794682	0	150320847	C	T
1	rs117512971	0	150320894	T	C
1	rs1694364	0	150321066	T	G
1	rs12137280	0	150321078	A	G
1	rs1625468	0	150321486	G	A
1	rs16836186	0	150321568	C	G
1	rs3737319	0	150321798	T	G
1	rs2794681	0	150321951	C	T
1	rs1776265	0	150323522	T	C
1	rs117688465	0	150324038	G	A
1	rs2794679	0	150324857	G	A
1	rs2794678	0	150324868	G	A
1	rs11590406	0	150327105	T	C
1	rs11587758	0	150327106	G	A
1	rs2015966	0	150327847	G	A
1	rs61605510	0	150329024	C	T
1	rs73015095	0	150329821	G	T
1	rs1097069	0	150330190	T	C
1	rs1097068	0	150330345	C	T
1	rs1097067	0	150330356	G	T
1	rs73015096	0	150331437	G	A
1	rs1260373	0	150331866	C	T
1	rs112543647	0	150332010	C	T
1	rs1103115	0	150332304	G	A
1	rs1097071	0	150332870	T	C
1	rs1097070	0	150332955	A	T
1	rs112896715	0	150333692	G	A
1	rs828784	0	150335240	T	A
1	rs696616	0	150336173	G	A
1	rs79148709	0	150336414	C	T
1	rs12046899	0	150336468	G	T
1	rs17648797	0	150338002	C	G
1	rs375227138	0	150338147	C	T
1	rs1145583	0	150338322	C	T
1	rs16836442	0	150338613	T	C
1	rs696615	0	150338988	A	C
1	rs834243	0	150339290	C	A
1	rs1260368	0	150340260	G	A
1	rs73017006	0	150341765	G	A
1	rs1313570	0	150342642	T	C
1	rs11205363	0	150343609	A	G
1	rs1313569	0	150344171	G	A
1	rs1313568	0	150344180	C	G
1	rs1260367	0	150344514	C	T
1	rs1260457	0	150347374	G	A
1	rs1260458	0	150347454	C	T
1	rs1260459	0	150348253	T	G
1	rs3850843	0	150348335	A	G
1	rs12027008	0	150349768	T	C
1	rs1617829	0	150349902	G	A
1	rs16836576	0	150351001	T	C
1	rs1694369	0	150351101	A	G
1	rs863862	0	150352361	T	A
1	rs834234	0	150352494	C	G
1	rs73017073	0	150353003	T	C
1	rs7535275	0	150354210	A	G
1	rs834233	0	150354276	G	A
1	rs16836594	0	150354584	T	C
1	rs834232	0	150354682	T	C
1	rs2133129	0	150355537	T	C
1	rs2454286	0	150355538	G	A
1	rs16836601	0	150356343	T	C
1	rs60459288	0	150356425	A	G
1	rs1260422	0	150357011	G	A
1	rs1260421	0	150357780	G	A
1	rs1627235	0	150358858	C	T
1	rs75108286	0	150359037	G	A
1	rs9436108	0	150360930	A	G
1	rs150197801	0	150361222	A	G
1	rs1260424	0	150361349	A	G
1	rs834235	0	150362154	C	T
1	rs80205599	0	150362330	T	A
1	rs78887784	0	150362859	C	T
1	rs834236	0	150362968	C	T
1	rs834237	0	150363930	A	G
1	rs834238	0	150366469	C	A
1	rs844309	0	150366587	C	T
1	rs1694362	0	150366963	T	A
1	rs2264417	0	150368501	C	T
1	rs2264418	0	150368579	G	A
1	rs59367061	0	150368788	C	T
1	rs56909494	0	150368879	G	T
1	rs12039882	0	150369213	A	G
1	rs1776270	0	150369337	G	A
1	rs1260386	0	150369622	G	T
1	rs12032387	0	150370742	G	A
1	rs140462129	0	150370895	A	G
1	rs1260387	0	150371448	T	C
1	rs56882505	0	150371505	G	T
1	rs117964699	0	150371822	A	G
1	rs1262432	0	150371839	C	A
1	rs1260388	0	150372016	T	G
1	rs1260389	0	150372109	T	A
1	rs1260390	0	150372128	G	A
1	rs181937625	0	150372261	T	G
1	rs1260391	0	150373077	T	C
1	rs112294023	0	150374142	C	T
1	rs35057759	0	150374276	C	T
1	rs374184959	0	150374691	C	T
1	rs59639798	0	150374712	G	A
1	rs1260378	0	150375272	G	A
1	rs78914867	0	150375820	C	T
1	rs696617	0	150376311	G	T
1	rs73017086	0	150376628	T	C
1	rs828783	0	150376977	C	T
1	rs1694385	0	150377960	G	A
1	rs1694386	0	150377965	C	G
1	rs117390184	0	150378294	C	T
1	rs77085601	0	150378350	C	T
1	rs834241	0	150379007	T	C
1	rs698923	0	150379159	G	A
1	rs698922	0	150379309	A	G
1	rs698921	0	150379517	G	A
1	rs59844700	0	150379546	A	G
1	rs76176241	0	150379851	G	T
1	rs834242	0	150379858	G	A
1	rs16836786	0	150380364	C	G
1	rs111982037	0	150380739	C	G
1	rs1631973	0	150380779	T	C
1	rs1694390	0	150380780	G	A
1	rs1260411	0	150382088	G	A
1	rs834227	0	150383768	T	C
1	rs73017092	0	150384576	G	T
1	rs834229	0	150384665	G	C
1	rs4926430	0	150385500	G	A
1	rs698920	0	150386023	A	G
1	rs698919	0	150387000	A	G
1	rs834230	0	150387929	C	T
1	rs698915	0	150388318	A	G
1	rs698916	0	150388385	A	G
1	rs834231	0	150389392	A	T
1	rs1260419	0	150390524	G	A
1	rs1260420	0	150391345	A	G
1	rs59378360	0	150391946	A	G
1	rs112490454	0	150392392	A	G
1	rs832622	0	150392830	A	G
1	rs832621	0	150392909	G	C
1	rs113371939	0	150396417	C	G
1	rs55742549	0	150396459	G	A
1	rs113006944	0	150396869	G	A
1	rs11205370	0	150397567	A	G
1	rs148591863	0	150397715	G	C
1	rs147729724	0	150397877	T	C
1	rs6678973	0	150398064	T	A
1	rs59662772	0	150398202	G	A
1	rs11577843	0	150398258	A	G
1	rs11205371	0	150398510	A	G
1	rs11590787	0	150398531	G	A
1	rs12045304	0	150399818	G	A
1	rs114472804	0	150400143	C	T
1	rs184183215	0	150401650	C	T
1	rs147326614	0	150403234	C	T
1	rs11205372	0	150403235	G	A
1	rs73017102	0	150403756	G	A
1	rs112235324	0	150404205	T	C
1	rs11205373	0	150404708	A	G
1	rs10888580	0	150404774	A	T
1	rs4926394	0	150405177	C	G
1	rs4926395	0	150405298	T	C
1	rs141292640	0	150406172	G	A
1	rs9436112	0	150406449	A	C
1	rs117069894	0	150406647	G	A
1	rs78372713	0	150407440	T	C
1	rs11577600	0	150407443	G	A
1	rs12028001	0	150407820	C	T
1	rs144799208	0	150408007	T	G
1	rs111607509	0	150409337	C	T
1	rs111400442	0	150410258	G	A
1	rs113274217	0	150410365	C	T
1	rs7538981	0	150410978	G	A
1	rs72696885	0	150411059	C	T
1	rs57971032	0	150411292	G	A
1	rs3896342	0	150411312	T	C
1	rs113408614	0	150411507	C	T
1	rs12731296	0	150411787	A	G
1	rs12736375	0	150411912	T	C
1	rs11205375	0	150412474	C	T
1	rs3850844	0	150413940	G	T
1	rs1566225	0	150415990	G	C
1	rs144352853	0	150416472	C	T
1	rs16836940	0	150416913	A	G
1	rs145823958	0	150418539	G	A
1	rs16836943	0	150418796	C	T
1	rs79532772	0	150419345	C	G
1	rs112272272	0	150419395	T	C
1	rs111617892	0	150419601	G	A
1	rs4926435	0	150419865	T	C
1	rs4926436	0	150419896	C	T
1	rs6662108	0	150420541	C	A
1	rs73019017	0	150421654	T	C
1	rs73019018	0	150421965	T	C
1	rs73019020	0	150422271	G	A
1	rs73019021	0	150422548	T	A
1	rs5011187	0	150422761	T	C
1	rs61817552	0	150423577	G	A
1	rs6672808	0	150423967	C	T
1	rs6680391	0	150424182	A	G
1	rs72696900	0	150425256	C	T
1	rs11581786	0	150425580	T	C
1	rs17649760	0	150425941	T	C
1	rs2873669	0	150426224	T	C
1	rs145786676	0	150426634	C	A
1	rs4926437	0	150427790	C	T
1	rs9436113	0	150427994	A	T
1	rs9436006	0	150427995	A	C
1	rs7539458	0	150430325	T	G
1	rs118120999	0	150430440	G	A
1	rs7523428	0	150430472	G	A
1	rs73019027	0	150430552	C	T
1	rs1972031	0	150430688	T	C
1	rs187016645	0	150430907	A	C
1	rs1546211	0	150430972	C	T
1	rs12029359	0	150432802	G	A
1	rs9436007	0	150433389	C	T
1	rs17596326	0	150433819	A	G
1	rs9436008	0	150434631	A	G
1	rs142325129	0	150435146	C	G
1	rs9436115	0	150435177	G	A
1	rs57272513	0	150436496	A	G
1	rs73019028	0	150437283	G	C
1	rs2012751	0	150438266	T	C
1	rs111536367	0	150438467	C	A
1	rs10888583	0	150439877	A	G
1	rs11581351	0	150440200	G	C
1	rs6699093	0	150440451	A	G
1	rs6684939	0	150440563	G	A
1	rs116943329	0	150440692	G	A
1	rs6685125	0	150440734	G	A
1	rs76170286	0	150441746	A	T
1	rs6657461	0	150441950	T	A
1	rs11205382	0	150442466	G	A
1	rs7513182	0	150442612	A	G
1	rs117341696	0	150444026	G	A
1	rs7002	0	150445819	A	G
1	rs7411534	0	150447269	G	A
1	rs12042229	0	150447398	A	G
1	rs12040949	0	150447462	C	T
1	rs13057	0	150448688	G	T
1	rs1932934	0	150449195	G	A
1	rs35705743	0	150451832	G	A
1	rs11587575	0	150451863	T	C
1	rs11587116	0	150451898	A	T
1	rs148498771	0	150452293	C	T
1	rs146750310	0	150452701	T	C
1	rs2867894	0	150452912	T	A
1	rs4970946	0	150453242	A	G
1	rs2867893	0	150453296	C	T
1	rs4970947	0	150453371	C	A
1	rs12729719	0	150454143	A	G
1	rs12042579	0	150454503	C	T
1	rs9436117	0	150454885	A	G
1	rs4451552	0	150455854	G	C
1	rs4446975	0	150456169	C	T
1	rs4970963	0	150456389	A	G
1	rs113887124	0	150456665	G	A
1	rs3806389	0	150457606	G	A
1	rs3820544	0	150457876	A	T
1	rs4970964	0	150458029	A	G
1	rs4970922	0	150458094	C	A
1	rs6664703	0	150459087	G	C
1	rs9436009	0	150459426	T	A
1	rs2275246	0	150460168	A	G
1	rs2275245	0	150460348	C	T
1	rs12046446	0	150460855	T	G
1	rs117116034	0	150462004	C	T
1	rs871527	0	150462088	C	G
1	rs9436118	0	150462811	C	T
1	rs7549396	0	150464603	A	G
1	rs6703652	0	150465953	T	G
1	rs4970925	0	150466274	G	C
1	rs117530246	0	150466720	G	A
1	rs12023277	0	150466737	A	G
1	rs12116970	0	150466925	C	T
1	rs12023378	0	150467063	A	G
1	rs55823828	0	150467296	G	C
1	rs55928222	0	150467370	A	C
1	rs55996928	0	150467393	C	A
1	rs9436119	0	150467753	G	A
1	rs4970971	0	150468359	T	C
1	rs4970972	0	150468547	G	T
1	rs953127	0	150469256	G	T
1	rs12119249	0	150469480	C	T
1	rs11590324	0	150470322	C	A
1	rs12718416	0	150470523	C	T
1	rs12023021	0	150471157	T	A
1	rs7553647	0	150472666	C	T
1	rs7513205	0	150472781	A	G
1	rs7553867	0	150472869	C	A
1	rs9436120	0	150473084	T	C
1	rs191070440	0	150473089	G	A
1	rs12049177	0	150474337	G	A
1	rs118184952	0	150475053	C	T
1	rs17597088	0	150475772	A	G
1	rs190206325	0	150476240	G	A
1	rs10888584	0	150476406	C	G
1	rs11205385	0	150476516	G	A
1	rs4970927	0	150476786	G	A
1	rs3738487	0	150477061	C	T
1	rs3754214	0	150478623	T	C
1	rs145238596	0	150478838	G	T
1	rs182507817	0	150479849	C	T
1	rs1815544	0	150479901	C	T
1	rs1815545	0	150479977	A	G
1	rs3754217	0	150480373	G	T
1	rs189125874	0	150480840	T	G
1	rs11205387	0	150482738	G	A
1	rs9661040	0	150483236	A	C
1	rs3737240	0	150483355	C	T
1	rs117808418	0	150483739	G	A
1	rs4970979	0	150483840	C	T
1	rs875514	0	150484555	C	G
1	rs13294	0	150484987	G	A
1	rs6704384	0	150486381	G	C
1	rs12028854	0	150487636	G	A
1	rs9436125	0	150487961	C	G
1	rs147897921	0	150489524	C	G
1	rs7513247	0	150489558	C	T
1	rs58419446	0	150490370	C	T
1	rs9436127	0	150490565	G	A
1	rs78461088	0	150490610	T	G
1	rs77058047	0	150491963	G	A
1	rs12129037	0	150492114	T	C
1	rs61819393	0	150492404	G	A
1	rs59898460	0	150493004	T	C
1	rs113872537	0	150493557	G	A
1	rs11582423	0	150493925	C	G
1	rs79524321	0	150495269	T	C
1	rs66464034	0	150496388	C	G
1	rs79614966	0	150498002	T	C
1	rs137993908	0	150498418	A	G
1	rs9436010	0	150498678	C	T
1	rs139341329	0	150498687	G	A
1	rs147537877	0	150498727	A	G
1	rs149768933	0	150499295	A	G
1	rs7366347	0	150499987	A	G
1	rs66866430	0	150500085	A	G
1	rs72700806	0	150504055	A	G
1	rs4970935	0	150504062	C	T
1	rs10888585	0	150504947	G	T
1	rs6694485	0	150505576	C	T
1	rs11586047	0	150506263	C	T
1	rs189750400	0	150506353	A	G
1	rs16837432	0	150506478	G	C
1	rs4970996	0	150506589	G	C
1	rs6657478	0	150507567	A	G
1	rs58585637	0	150508120	A	C
1	rs74496165	0	150508262	A	G
1	rs1980062	0	150509169	T	C
1	rs77649470	0	150509423	C	T
1	rs11810419	0	150510122	C	T
1	rs11589361	0	150510633	C	A
1	rs6693567	0	150510660	C	T
1	rs148481453	0	150510941	G	C
1	rs11585977	0	150510956	G	A
1	rs60162170	0	150511144	G	A
1	rs61819435	0	150511628	C	G
1	rs113085079	0	150512512	G	T
1	rs139665761	0	150513650	G	A
1	rs145793287	0	150514145	C	T
1	rs11204662	0	150514741	T	G
1	rs4971010	0	150515021	A	G
1	rs12758483	0	150515744	T	C
1	rs7514515	0	150517312	G	C
1	rs75916232	0	150517945	A	G
1	rs79288994	0	150518555	A	G
1	rs142334961	0	150518964	G	A
1	rs61819440	0	150519823	G	A
1	rs6663989	0	150521026	C	G
1	rs1040008	0	150521304	A	G
1	rs4971020	0	150522242	T	C
1	rs61684558	0	150524277	G	A
1	rs41317515	0	150526044	G	C
1	rs76075180	0	150526393	G	A
1	rs75477151	0	150526565	G	A
1	rs9659061	0	150527292	G	A
1	rs12124948	0	150527294	C	T
1	rs9659073	0	150527354	G	A
1	rs376001151	0	150528233	A	G
1	rs117343055	0	150530993	C	T
1	rs10888382	0	150531008	T	C
1	rs10749657	0	150531050	G	A
1	rs12097596	0	150531360	G	A
1	rs11204664	0	150531380	T	C
1	rs117750465	0	150533900	G	A
1	rs12116492	0	150534368	T	C
1	rs11204665	0	150536349	A	G
1	rs28744536	0	150537216	G	C
1	rs4971041	0	150537357	C	T
1	rs55975034	0	150537775	G	A
1	rs58550476	0	150538024	G	A
1	rs11803990	0	150539706	C	G
1	rs932054	0	150539867	C	G
1	rs7543465	0	150539875	C	T
1	rs4971044	0	150539971	A	G
1	rs7549723	0	150541812	C	T
1	rs6655975	0	150542128	A	G
1	rs11204666	0	150543128	C	T
1	rs11204667	0	150543543	C	T
1	rs11204668	0	150543686	G	A
1	rs6665912	0	150544093	T	C
1	rs12131809	0	150544640	C	T
1	rs11204669	0	150545020	G	A
1	rs12406712	0	150545084	C	A
1	rs3795702	0	150545624	C	T
1	rs6672667	0	150546086	T	C
1	rs55862611	0	150546316	G	A
1	rs12126271	0	150546598	G	A
1	rs6587756	0	150546865	A	T
1	rs878471	0	150547747	G	A
1	rs16837903	0	150552042	G	A
1	rs3738484	0	150552330	G	T
1	rs3738485	0	150552392	C	G
1	rs9803935	0	150552622	T	G
1	rs4970918	0	150553348	G	A
1	rs11204671	0	150554458	T	C
1	rs12125672	0	150554470	A	T
1	rs12034302	0	150554876	G	A
1	rs35967040	0	150555588	A	C
1	rs61820165	0	150555987	C	T
1	rs61820166	0	150556036	C	T
1	rs12042580	0	150556529	C	T
1	rs141053431	0	150557502	A	C
1	rs112175941	0	150558293	T	A
1	rs60060012	0	150558997	C	T
1	rs116602821	0	150559168	T	A
1	rs144346336	0	150560424	C	A
1	rs147792750	0	150560783	G	A
1	rs77423116	0	150563275	C	T
1	rs6695123	0	150563483	T	C
1	rs6698495	0	150564476	T	C
1	rs61820170	0	150566861	C	T
1	rs118046792	0	150567166	G	A
1	rs11204674	0	150569968	T	C
1	rs6697620	0	150570166	A	G
1	rs11585460	0	150570238	G	A
1	rs11204675	0	150570985	T	G
1	rs11204676	0	150571149	C	T
1	rs2048558	0	150571730	A	G
1	rs11585169	0	150572037	T	A
1	rs10888384	0	150574256	C	T
1	rs10888385	0	150574302	T	C
1	rs11204677	0	150574695	C	G
1	rs11204678	0	150574759	T	G
1	rs142386420	0	150574914	T	A
1	rs139931161	0	150575115	T	C
1	rs149089482	0	150576569	C	T
1	rs12139563	0	150578241	A	G
1	rs12746899	0	150579678	A	T
1	rs58537074	0	150581653	C	T
1	rs186490836	0	150582039	G	A
1	rs78033385	0	150582212	C	T
1	rs1355637	0	150582438	C	T
1	rs11204679	0	150583670	G	C
1	rs12044733	0	150583723	T	A
1	rs75370178	0	150583786	A	G
1	rs4970966	0	150584103	G	T
1	rs57263353	0	150584462	G	C
1	rs12045807	0	150584834	T	C
1	rs6681426	0	150586971	G	A
1	rs11204680	0	150587140	T	G
1	rs56661631	0	150587388	C	T
1	rs79156026	0	150587978	C	T
1	rs75575069	0	150589608	C	T
1	rs143720478	0	150591351	G	A
1	rs6669122	0	150591732	A	G
1	rs77604525	0	150593391	T	G
1	rs587654949	0	150593808	G	C
1	rs1053701	0	150594701	C	T
1	rs11204682	0	150595537	G	T
1	rs7517	0	150596411	C	A
1	rs117968841	0	150596422	C	T
1	rs1971378	0	150597261	G	A
1	rs118186764	0	150597527	T	C
1	rs1053732	0	150597890	G	A
1	rs2280078	0	150600181	C	T
1	rs3754209	0	150604110	G	T
1	rs4970923	0	150608300	A	G
1	rs72700870	0	150608653	C	G
1	rs6587515	0	150608888	G	A
1	rs11204684	0	150608894	A	G
1	rs76762554	0	150611345	C	G
1	rs10888386	0	150611957	A	G
1	rs148564912	0	150612316	G	A
1	rs4970968	0	150612360	G	T
1	rs4970969	0	150612361	C	T
1	rs12067556	0	150614535	G	A
1	rs56174820	0	150614966	G	A
1	rs12402939	0	150615094	A	C
```
