## Supplementary material for "Characterization of shared and ancestry-specific signals driving complex traits using multi-ancestry fine-mapping": susiex_nc3.cs80.cs

```
CS_ID	SNP	BP	REF_ALLELE	ALT_ALLELE	REF_FRQ	BETA	SE	-LOG10P	CS_PIP	OVRL_PIP
1	rs72692857	150001632	C,NA	T,NA	0.831014,NA	-0.0304064,NA	0.00527606,NA	8.08307,NA	0.0196065	0.0199614
1	rs28366567	150004348	T,NA	C,NA	0.831014,NA	-0.0303604,NA	0.00527606,NA	8.06066,NA	0.0186817	0.0190356
1	rs11589585	150010556	A,NA	G,NA	0.831014,NA	-0.0302685,NA	0.00527606,NA	8.01594,NA	0.0169643	0.0173164
1	rs2319280	150014017	C,NA	A,NA	0.168986,NA	0.0302276,NA	0.00527606,NA	7.99608,NA	0.0162533	0.0166046
1	rs12138231	150115398	A,NA	T,NA	0.185885,NA	0.0293534,NA	0.00508247,NA	8.11486,NA	0.0157241	0.0161341
1	rs28560140	150018482	T,NA	G,NA	0.831014,NA	-0.030047,NA	0.00527606,NA	7.9087,NA	0.0134629	0.0138106
1	rs12063329	150002436	C,NA	T,NA	0.831014,NA	-0.030001,NA	0.00527606,NA	7.88653,NA	0.0128347	0.0131816
1	rs72694959	150138151	G,NA	A,NA	0.827038,NA	-0.0298287,NA	0.00522759,NA	7.93685,NA	0.0112459	0.0116022
1	rs72692870	150019056	A,NA	C,NA	0.83002,NA	-0.0297976,NA	0.00526376,NA	7.8222,NA	0.0110056	0.0113504
1	rs12063281	150002293	C,NA	T,NA	0.83002,NA	-0.0297976,NA	0.00526376,NA	7.8222,NA	0.0110056	0.0113504
1	rs11589801	150140833	A,NA	G,NA	0.82505,NA	-0.0296945,NA	0.00520406,NA	7.93685,NA	0.0107836	0.0111442
1	rs12061565	150011362	G,NA	T,NA	0.831014,NA	-0.0298212,NA	0.00527606,NA	7.80014,NA	0.0106551	0.0109988
1	rs55840906	150003117	C,NA	T,NA	0.83002,NA	-0.0297517,NA	0.00526376,NA	7.80014,NA	0.0104952	0.0108392
1	rs12093499	150009705	T,NA	G,NA	0.83002,NA	-0.0297517,NA	0.00526376,NA	7.80014,NA	0.0104952	0.0108392
1	rs77391665	150008584	G,NA	A,NA	0.83002,NA	-0.0297517,NA	0.00526376,NA	7.80014,NA	0.0104952	0.0108392
1	rs72694960	150146907	A,NA	T,NA	0.828032,NA	-0.0298063,NA	0.00523953,NA	7.89286,NA	0.0104876	0.0108571
1	rs111312323	150024300	T,NA	C,NA	0.831014,NA	-0.0297794,NA	0.00527606,NA	7.78012,NA	0.0102053	0.0105483
1	rs12060211	150011323	C,NA	A,NA	0.83002,NA	-0.0297099,NA	0.00526376,NA	7.78012,NA	0.0100524	0.0103956
1	rs55633125	150012882	T,NA	C,NA	0.83002,NA	-0.0297099,NA	0.00526376,NA	7.78012,NA	0.0100524	0.0103956
1	rs72694945	150113490	A,NA	T,NA	0.832008,NA	-0.0299519,NA	0.00528849,NA	7.82908,NA	0.00980677	0.0101503
1	rs72694944	150112476	T,NA	C,NA	0.832008,NA	-0.0299519,NA	0.00528849,NA	7.82908,NA	0.00980677	0.0101503
1	rs72694951	150119177	T,NA	C,NA	0.832008,NA	-0.0299519,NA	0.00528849,NA	7.82908,NA	0.00980677	0.0101503
1	rs72694953	150119729	C,NA	T,NA	0.832008,NA	-0.0299519,NA	0.00528849,NA	7.82908,NA	0.00980677	0.0101503
1	rs72694942	150110480	A,NA	G,NA	0.831014,NA	-0.0298816,NA	0.00527606,NA	7.82908,NA	0.00967296	0.0100184
1	rs12063059	150013129	C,NA	A,NA	0.83002,NA	-0.029664,NA	0.00526376,NA	7.75812,NA	0.00958743	0.00992993
1	rs12061167	150013403	G,NA	C,NA	0.83002,NA	-0.029664,NA	0.00526376,NA	7.75812,NA	0.00958743	0.00992993
1	rs12058090	150011145	A,NA	C,NA	0.83002,NA	-0.029664,NA	0.00526376,NA	7.75812,NA	0.00958743	0.00992993
1	rs12098106	150013470	A,NA	G,NA	0.83002,NA	-0.029664,NA	0.00526376,NA	7.75812,NA	0.00958743	0.00992993
1	rs12065681	150013656	C,NA	T,NA	0.83002,NA	-0.029664,NA	0.00526376,NA	7.75812,NA	0.00958743	0.00992993
1	rs113961006	150109095	A,NA	C,NA	0.832008,NA	-0.0299104,NA	0.00528849,NA	7.8092,NA	0.00939755	0.00974037
1	rs56369603	150106834	G,NA	T,NA	0.832008,NA	-0.0299104,NA	0.00528849,NA	7.8092,NA	0.00939755	0.00974037
1	rs11587963	150106554	G,NA	T,NA	0.832008,NA	-0.0299104,NA	0.00528849,NA	7.8092,NA	0.00939755	0.00974037
1	rs72694946	150115486	G,NA	T,NA	0.831014,NA	-0.0298401,NA	0.00527606,NA	7.8092,NA	0.00928211	0.00962681
1	rs12061196	150013453	T,NA	C,NA	0.83002,NA	-0.0296181,NA	0.00526376,NA	7.73615,NA	0.00914463	0.00948639
1	rs12067422	150015805	G,NA	A,NA	0.83002,NA	-0.0296181,NA	0.00526376,NA	7.73615,NA	0.00914463	0.00948639
1	rs12066293	150015625	G,NA	A,NA	0.83002,NA	-0.0296181,NA	0.00526376,NA	7.73615,NA	0.00914463	0.00948639
1	rs72692865	150015166	G,NA	T,NA	0.83002,NA	-0.0296181,NA	0.00526376,NA	7.73615,NA	0.00914463	0.00948639
1	rs11205319	150017823	G,NA	C,NA	0.83002,NA	-0.0296181,NA	0.00526376,NA	7.73615,NA	0.00914463	0.00948639
1	rs12066132	150015253	G,NA	A,NA	0.83002,NA	-0.0296181,NA	0.00526376,NA	7.73615,NA	0.00914463	0.00948639
1	rs11205317	150014296	A,NA	C,NA	0.83002,NA	-0.0296181,NA	0.00526376,NA	7.73615,NA	0.00914463	0.00948639
1	rs12062861	150017281	A,NA	G,NA	0.831014,NA	-0.0296455,NA	0.00527606,NA	7.71621,NA	0.00889399	0.00923716
1	rs72694957	150135291	T,NA	C,NA	0.833002,NA	-0.0299049,NA	0.00530104,NA	7.77279,NA	0.00884035	0.00918395
1	rs72694928	150081568	G,NA	A,NA	0.832008,NA	-0.0298495,NA	0.00528849,NA	7.78012,NA	0.00882945	0.00917129
1	rs72694926	150080113	A,NA	C,NA	0.832008,NA	-0.0298495,NA	0.00528849,NA	7.78012,NA	0.00882945	0.00917129
1	rs72692866	150017234	C,NA	A,NA	0.83002,NA	-0.0295764,NA	0.00526376,NA	7.71621,NA	0.00876037	0.00910149
1	rs28753817	150018373	T,NA	C,NA	0.83002,NA	-0.0295764,NA	0.00526376,NA	7.71621,NA	0.00876037	0.00910149
1	rs72694936	150098110	G,NA	A,NA	0.832008,NA	-0.029819,NA	0.00528849,NA	7.76555,NA	0.00855807	0.00889943
1	rs55840680	150097602	G,NA	A,NA	0.832008,NA	-0.029819,NA	0.00528849,NA	7.76555,NA	0.00855807	0.00889943
1	rs140505938	150031490	T,NA	C,NA	0.831014,NA	-0.0295994,NA	0.00527606,NA	7.6943,NA	0.00848321	0.00882343
1	rs78676616	150143302	G,NA	A,NA	0.824056,NA	-0.0294081,NA	0.00519247,NA	7.82908,NA	0.00847942	0.00883657
1	rs72694964	150149299	T,NA	C,NA	0.826044,NA	-0.0294991,NA	0.00521577,NA	7.8092,NA	0.00847198	0.00882417
1	rs72694961	150147475	T,NA	C,NA	0.826044,NA	-0.0294991,NA	0.00521577,NA	7.8092,NA	0.00847198	0.00882417
1	rs112238813	150072596	T,NA	C,NA	0.832008,NA	-0.0298034,NA	0.00528849,NA	7.75812,NA	0.00842278	0.00876389
1	rs112245786	150074642	G,NA	A,NA	0.832008,NA	-0.0298034,NA	0.00528849,NA	7.75812,NA	0.00842278	0.00876389
1	rs72692886	150032221	C,NA	T,NA	0.83002,NA	-0.0295304,NA	0.00526376,NA	7.6943,NA	0.00840333	0.00874524
1	rs9662055	150018719	C,NA	T,NA	0.83002,NA	-0.0295304,NA	0.00526376,NA	7.6943,NA	0.00835687	0.00869728
1	rs11591200	150133563	A,NA	T,NA	0.832008,NA	-0.0297929,NA	0.00528849,NA	7.75316,NA	0.00833367	0.00867463
1	rs1824849	150132627	C,NA	T,NA	0.832008,NA	-0.0297929,NA	0.00528849,NA	7.75316,NA	0.00833367	0.00867463
1	rs72694956	150134221	C,NA	G,NA	0.832008,NA	-0.0297929,NA	0.00528849,NA	7.75316,NA	0.00833367	0.00867463
1	rs1382573	150132324	A,NA	G,NA	0.831014,NA	-0.029723,NA	0.00527606,NA	7.75316,NA	0.0082299	0.0085725
1	rs112541899	150018944	T,NA	G,NA	0.831014,NA	-0.0295534,NA	0.00527606,NA	7.67242,NA	0.00809283	0.00843239
1	rs72694923	150077266	G,NA	A,NA	0.832008,NA	-0.0297572,NA	0.00528849,NA	7.73615,NA	0.00803539	0.00837581
1	rs72692869	150019036	A,NA	G,NA	0.83002,NA	-0.0294845,NA	0.00526376,NA	7.67242,NA	0.0079725	0.00831223
1	rs1824850	150132430	G,NA	A,NA	0.832008,NA	-0.0297476,NA	0.00528849,NA	7.73159,NA	0.00795716	0.00829743
1	rs11577346	150066530	T,NA	A,NA	0.83002,NA	-0.029664,NA	0.00526376,NA	7.75812,NA	0.00793092	0.00827542
1	rs55802315	150138709	T,NA	C,NA	0.827038,NA	-0.0294906,NA	0.00522759,NA	7.77279,NA	0.0079191	0.00826781
1	rs72692873	150022827	A,NA	G,NA	0.923459,NA	-0.0416129,NA	0.00743677,NA	7.65775,NA	0.00780824	0.0103091
1	rs11584354	150039047	A,NA	G,NA	0.831014,NA	-0.0295116,NA	0.00527606,NA	7.65255,NA	0.00775403	0.00809298
1	rs112814713	150074759	A,NA	G,NA	0.832008,NA	-0.0297153,NA	0.00528849,NA	7.71621,NA	0.00769916	0.00803897
1	rs72694915	150074988	A,NA	G,NA	0.832008,NA	-0.0297153,NA	0.00528849,NA	7.71621,NA	0.00769916	0.00803897
1	rs72694914	150074945	G,NA	A,NA	0.832008,NA	-0.0297153,NA	0.00528849,NA	7.71621,NA	0.00769916	0.00803897
1	rs112521467	150073298	A,NA	G,NA	0.832008,NA	-0.0297153,NA	0.00528849,NA	7.71621,NA	0.00769916	0.00803897
1	rs7530922	150023407	T,NA	C,NA	0.829026,NA	-0.0292413,NA	0.00525159,NA	7.58914,NA	0.00769167	0.0080318
1	rs72694965	150158723	A,NA	T,NA	0.823062,NA	-0.0292576,NA	0.00518099,NA	7.78736,NA	0.00765056	0.00800793
1	rs111465664	150050772	C,NA	G,NA	0.831014,NA	-0.0294655,NA	0.00527606,NA	7.63073,NA	0.00739819	0.00773651
1	rs72692900	150050268	G,NA	A,NA	0.831014,NA	-0.0294655,NA	0.00527606,NA	7.63073,NA	0.00739819	0.00773651
1	rs72692898	150049982	T,NA	C,NA	0.831014,NA	-0.0294655,NA	0.00527606,NA	7.63073,NA	0.00739819	0.00773651
1	rs56212907	150058805	A,NA	G,NA	0.831014,NA	-0.0294655,NA	0.00527606,NA	7.63073,NA	0.00739819	0.00773651
1	rs111397987	150074141	T,NA	C,NA	0.832008,NA	-0.0296692,NA	0.00528849,NA	7.6943,NA	0.00734603	0.00768517
1	rs113082139	150089914	T,NA	C,NA	0.831014,NA	-0.0296162,NA	0.00527606,NA	7.70227,NA	0.00721742	0.0075583
1	rs72692899	150050058	A,NA	G,NA	0.83002,NA	-0.0293968,NA	0.00526376,NA	7.63073,NA	0.00719576	0.00753553
1	rs113897387	150085959	A,NA	G,NA	0.832008,NA	-0.0296402,NA	0.00528849,NA	7.68058,NA	0.00713322	0.00747196
1	rs112287706	150046132	G,NA	C,NA	0.831014,NA	-0.0294195,NA	0.00527606,NA	7.60893,NA	0.00705916	0.00739687
1	rs72692893	150047119	G,NA	A,NA	0.831014,NA	-0.0294195,NA	0.00527606,NA	7.60893,NA	0.00705916	0.00739687
1	rs72694954	150123762	T,NA	G,NA	0.832008,NA	-0.0295987,NA	0.00528849,NA	7.66088,NA	0.00683844	0.00717661
1	rs111443519	150090738	A,NA	G,NA	0.832008,NA	-0.0295811,NA	0.00528849,NA	7.65255,NA	0.0067175	0.00705544
2	rs17646887	150229450	A,NA	G,NA	0.95328,NA	0.0396733,NA	0.0093687,NA	4.64036,NA	0.338345	0.338977
2	rs41304255	150236107	A,NA	G,NA	0.954274,NA	0.0397771,NA	0.00946506,NA	4.57846,NA	0.251171	0.251805
2	rs116804526	150481896	T,NA	C,NA	0.977137,NA	0.0425652,NA	0.0132281,NA	2.8888,NA	0.0183379	0.0223929
2	rs140379824	150293719	A,NA	C,NA	0.981113,NA	0.0426476,NA	0.0145245,NA	2.47859,NA	0.0118735	0.0143109
2	rs141156871	150447458	G,NA	T,NA	0.978131,NA	0.0411933,NA	0.0135185,NA	2.63639,NA	0.0116788	0.0144602
2	rs138704499	150295317	G,NA	T,NA	0.980119,NA	0.0431872,NA	0.0141639,NA	2.63916,NA	0.0109581	0.0133738
2	rs187688631	149716688	A,NA	T,NA	0.979125,NA	0.0413333,NA	0.0138296,NA	2.55266,NA	0.00992474	0.0311906
2	rs146939323	150507806	A,NA	G,NA	0.964215,NA	0.0322666,NA	0.0106439,NA	2.61373,NA	0.00508383	0.00544906
2	rs12023021	150471157	A,A	T,T	0.967197,0.878968	0.0385306,0.00125533	0.0111,0.0131059	3.28559,0.0344726	0.00416812	0.00515571
2	rs138520356	150586501	T,NA	C,NA	0.973161,NA	0.0363871,NA	0.0122339,NA	2.53215,NA	0.00401458	0.00445852
2	rs141547597	149948469	NA,A	NA,G	NA,0.949405	NA,-0.0510696	NA,0.019504	NA,2.05386	0.0036457	0.011917
2	rs115611531	150115623	G,NA	C,NA	0.963221,NA	0.0333622,NA	0.0105045,NA	2.82587,NA	0.00290094	0.00323484
2	rs12402939	150615094	C,C	A,A	0.582505,0.638889	0.00656208,0.0327327	0.00400926,0.00889959	0.992736,3.62879	0.00271685	0.0378317
2	rs77597410	150028811	C,NA	G,NA	0.978131,NA	0.0399207,NA	0.0135185,NA	2.50216,NA	0.0024058	0.0080992
2	rs76170286	150441746	NA,T	NA,A	NA,0.968254	NA,-0.0617521	NA,0.0243817	NA,1.94623	0.00224149	0.00851249
2	rs115226233	150076076	A,NA	G,NA	0.962227,NA	0.0309752,NA	0.0103707,NA	2.54989,NA	0.00206685	0.00235986
2	rs12067556	150614535	A,A	G,G	0.644135,0.641865	0.0065623,0.0338387	0.0041296,0.00891575	0.950624,3.83146	0.00201312	0.042101
2	rs10888386	150611957	G,G	A,A	0.355865,0.360119	-0.00702139,-0.0335413	0.0041296,0.00890493	1.05021,3.78124	0.00199206	0.0387492
2	rs145971597	150482145	A,NA	G,NA	0.994036,NA	0.0646836,NA	0.0256781,NA	1.92929,NA	0.00194845	0.0078003
2	rs11204666	150543128	T,T	C,C	0.852883,0.710317	0.0132097,0.028363	0.00558166,0.00942357	1.74591,2.58266	0.0019064	0.0072758
2	rs16836186	150321568	G,G	C,C	0.971173,0.895833	0.0357426,-0.00192882	0.0118166,0.0139934	2.60413,0.0504301	0.001904	0.00261498
2	rs182867124	150492066	T,NA	C,NA	0.994036,NA	0.0639138,NA	0.0256781,NA	1.8925,NA	0.00181374	0.00724502
2	rs2280078	150600181	T,T	C,C	0.355865,0.359127	-0.0069762,-0.0332655	0.0041296,0.00891032	1.0402,3.72368	0.00180815	0.0345415
2	rs111233095	149962986	A,NA	G,NA	0.954274,NA	0.0240312,NA	0.00946506,NA	1.95394,NA	0.00169428	0.00281564
2	rs6681426	150586971	A,A	G,G	0.355865,0.34623	-0.00729695,-0.0328613	0.0041296,0.0089848	1.11221,3.59389	0.00157982	0.0271831
2	rs189073616	150602316	C,NA	T,NA	0.991054,NA	0.0542375,NA	0.0209976,NA	2.00906,NA	0.00156691	0.00254209
2	rs602034	149733247	C,C	G,G	0.56163,0.577381	0.00512667,0.022306	0.00398468,0.00865361	0.702818,2.00229	0.00142173	0.00451516
2	rs143771029	150389280	A,NA	G,NA	0.986084,NA	-0.0322539,NA	0.0168779,NA	1.25179,NA	0.00140446	0.00422702
2	rs12039882	150369213	G,G	A,A	0.962227,0.890873	0.0316467,0.000634484	0.0103707,0.0137097	2.64271,0.0163344	0.00139906	0.00218736
2	rs151171909	150471965	T,NA	G,NA	0.991054,NA	0.049844,NA	0.0209976,NA	1.75434,NA	0.00135754	0.00197324
2	rs117750465	150533900	NA,A	NA,G	NA,0.963294	NA,-0.0520776	NA,0.0227328	NA,1.65813	0.00132256	0.00506126
2	rs187104477	150349942	T,NA	C,NA	0.956262,NA	0.000576352,NA	0.00966771,NA	0.0211527,NA	0.00132091	0.00615904
2	rs76690929	150117615	C,NA	G,NA	0.925447,NA	0.0205921,NA	0.00752717,NA	2.20587,NA	0.00131655	0.00717246
2	rs78372713	150407440	C,C	T,T	0.965209,0.890873	0.03181,0.000159912	0.0107893,0.0137097	2.49547,0.00406065	0.00127582	0.00206986
2	rs80275252	150543030	T,NA	C,NA	0.973161,NA	0.0304959,NA	0.0122339,NA	1.89701,NA	0.00123581	0.00152476
2	rs78681982	150130096	A,NA	G,NA	0.955268,NA	-0.046998,NA	0.00956466,NA	6.04882,NA	0.00117049	0.00355803
2	rs186477250	150334477	G,NA	C,NA	0.980119,NA	-0.0262365,NA	0.0141639,NA	1.19398,NA	0.00116851	0.00383572
2	rs6695123	150563483	C,C	T,T	0.353877,0.344246	-0.00753671,-0.0314419	0.00413481,0.00899701	1.16531,3.32369	0.00112786	0.0165895
2	rs2664745	149726118	G,G	A,A	0.5,0.5	0.00508758,0.0215271	0.0039543,0.00854935	0.702818,1.928	0.0010731	0.00358769
2	rs144850201	150051013	T,NA	C,NA	0.912525,NA	0.0186814,NA	0.00699802,NA	2.11942,NA	0.00105779	0.00602575
2	rs148514863	150538901	C,NA	T,NA	0.994036,NA	0.0578616,NA	0.0256781,NA	1.61552,NA	0.00105125	0.00413431
2	rs6663477	150118636	G,NA	A,NA	0.976143,NA	0.0340558,NA	0.0129561,NA	2.06676,NA	0.0010082	0.0034356
2	rs137923984	149856334	C,NA	T,NA	0.991054,NA	0.0458008,NA	0.0209976,NA	1.53513,NA	0.0010009	0.00392308
2	rs140229597	149858575	NA,A	NA,G	NA,0.994048	NA,0.109185	NA,0.0555718	NA,1.30589	0.000942195	0.00303366
2	rs74493334	150498947	A,NA	G,NA	0.929423,NA	-0.0146747,NA	0.00771974,NA	1.24176,NA	0.00093266	0.00281536
2	rs118131836	150134309	NA,G	NA,A	NA,0.968254	NA,0.047185	NA,0.0243817	NA,1.27607	0.000928122	0.00292751
2	rs4926421	150305774	NA,C	NA,T	NA,0.97123	NA,-0.053848	NA,0.0255725	NA,1.45308	0.000922226	0.00345646
2	rs187799739	150425376	A,NA	C,NA	0.987078,NA	-0.0303971,NA	0.0175062,NA	1.08355,NA	0.000899856	0.00294024
2	rs11803617	150499828	A,NA	G,NA	0.930418,NA	-0.0147162,NA	0.00777053,NA	1.23474,NA	0.0008864	0.00269204
2	rs34629240	150458833	T,NA	A,NA	0.931412,NA	-0.0144469,NA	0.00782246,NA	1.18863,NA	0.000862629	0.00249
2	rs34609268	150477840	C,NA	G,NA	0.932406,NA	-0.014545,NA	0.00787557,NA	1.18863,NA	0.000842725	0.00244432
2	rs150119682	150572500	T,NA	G,NA	0.991054,NA	0.0442916,NA	0.0209976,NA	1.45701,NA	0.00083213	0.0032308
2	rs34001546	150459715	C,NA	T,NA	0.931412,NA	-0.0142271,NA	0.00782246,NA	1.16147,NA	0.00081469	0.00235604
2	rs11800656	150419879	T,NA	C,NA	0.932406,NA	-0.0148564,NA	0.00787557,NA	1.22737,NA	0.000812448	0.00235993
2	rs12724450	150480571	A,NA	G,NA	0.932406,NA	-0.0143355,NA	0.00787557,NA	1.16292,NA	0.000798545	0.00232018
2	rs187340927	150558955	A,NA	G,NA	0.991054,NA	0.04385,NA	0.0209976,NA	1.43454,NA	0.000797492	0.0030915
2	rs71622702	150514747	T,NA	C,NA	0.929423,NA	-0.0140696,NA	0.00771974,NA	1.16512,NA	0.000794593	0.00240782
2	rs35839143	150495145	A,NA	C,NA	0.930418,NA	-0.0142452,NA	0.00777053,NA	1.17543,NA	0.000783643	0.00238616
2	rs117611696	150073149	NA,A	NA,G	NA,0.96131	NA,0.0401782	NA,0.0221651	NA,1.15564	0.000768783	0.00237323
2	rs72692873	150022827	A,NA	G,NA	0.923459,NA	-0.0416129,NA	0.00743677,NA	7.65775,NA	0.000764737	0.0103091
2	rs34233130	150449766	G,NA	A,NA	0.931412,NA	-0.0143911,NA	0.00782246,NA	1.18171,NA	0.000764115	0.00221656
2	rs6670541	150185892	G,NA	A,NA	0.99006,NA	-0.0344744,NA	0.01993,NA	1.07743,NA	0.000759313	0.00256078
2	rs186339560	149954038	T,NA	C,NA	0.984095,NA	0.033393,NA	0.0158037,NA	1.4609,NA	0.00075344	0.00111052
2	rs71515775	150304395	A,NA	T,NA	0.931412,NA	-0.0142896,NA	0.00782246,NA	1.16916,NA	0.000744697	0.0021621
2	rs12745672	150273976	G,NA	A,NA	0.930418,NA	-0.0139376,NA	0.00777053,NA	1.13746,NA	0.000723454	0.00209285
2	rs12736584	150499263	A,NA	C,NA	0.929423,NA	-0.0137413,NA	0.00771974,NA	1.12452,NA	0.000721381	0.00219103
2	rs56397877	150110056	A,NA	G,NA	0.925447,NA	-0.0413769,NA	0.00752717,NA	7.41307,NA	0.000714253	0.00610212
2	rs4971020	150522242	C,C	T,T	0.392644,0.662698	-0.0109282,-0.00516721	0.00404873,0.0090414	2.15794,0.245914	0.000711934	0.00115805
2	rs71622688	150278669	G,NA	T,NA	0.930418,NA	-0.0138317,NA	0.00777053,NA	1.12452,NA	0.000704409	0.00203966
2	rs189654963	150283901	NA,T	NA,G	NA,0.860119	NA,0.0272901	NA,0.0123238	NA,1.57187	0.000691231	0.00385742
2	rs35094010	150449557	G,NA	A,NA	0.930418,NA	-0.0137671,NA	0.00777053,NA	1.11666,NA	0.000684025	0.00198407
2	rs114174379	150312549	NA,A	NA,G	NA,0.957341	NA,0.0369928	NA,0.0211527	NA,1.09519	0.000679234	0.0021156
2	rs11799813	150335740	G,NA	A,NA	0.931412,NA	-0.0139102,NA	0.00782246,NA	1.12284,NA	0.000677349	0.0019729
2	rs12735903	150359085	A,NA	G,NA	0.931412,NA	-0.0139102,NA	0.00782246,NA	1.12284,NA	0.000677349	0.0019729
2	rs34514406	150488478	C,NA	T,NA	0.930418,NA	-0.0136249,NA	0.00777053,NA	1.09946,NA	0.000669921	0.00204685
2	rs34347495	150286494	C,NA	T,NA	0.930418,NA	-0.0136249,NA	0.00777053,NA	1.09946,NA	0.000668998	0.00194066
2	rs34448981	150435577	A,NA	C,NA	0.931412,NA	-0.0138591,NA	0.00782246,NA	1.11666,NA	0.000668867	0.00194904
2	rs72692830	149956134	T,NA	C,NA	0.94334,NA	0.0233586,NA	0.00855199,NA	2.20016,NA	0.000667175	0.00118933
2	rs74124686	150416621	C,NA	G,NA	0.931412,NA	-0.013808,NA	0.00782246,NA	1.1105,NA	0.000660518	0.00192555
2	rs75260244	150420796	T,NA	C,NA	0.931412,NA	-0.013808,NA	0.00782246,NA	1.1105,NA	0.000660518	0.00192555
2	rs113304911	150374175	C,NA	A,NA	0.931412,NA	-0.013808,NA	0.00782246,NA	1.1105,NA	0.000660518	0.00192555
2	rs56214117	150420625	G,NA	A,NA	0.931412,NA	-0.013808,NA	0.00782246,NA	1.1105,NA	0.000660518	0.00192555
2	rs34696422	150380392	G,NA	T,NA	0.931412,NA	-0.0137568,NA	0.00782246,NA	1.10436,NA	0.000652299	0.00190241
2	rs58853199	150378212	G,NA	A,NA	0.931412,NA	-0.0137568,NA	0.00782246,NA	1.10436,NA	0.000652299	0.00190241
2	rs56135477	149748810	A,A	G,G	0.50994,0.497024	-0.00520504,-0.0205055	0.00395508,0.0085495	0.725471,1.78345	0.000651024	0.00267373
2	rs7517003	150282557	G,NA	T,NA	0.929423,NA	-0.0133137,NA	0.00771974,NA	1.07266,NA	0.000647157	0.00187257
2	rs11801190	150484004	A,NA	G,NA	0.928429,NA	-0.0130775,NA	0.00767004,NA	1.05456,NA	0.000645192	0.00195671
2	rs12730265	150320729	A,NA	G,NA	0.931412,NA	-0.0137006,NA	0.00782246,NA	1.09762,NA	0.000643407	0.00187738
2	rs71622695	150327477	T,NA	C,NA	0.931412,NA	-0.0137006,NA	0.00782246,NA	1.09762,NA	0.000643407	0.00187738
2	rs71622698	150404973	A,NA	G,NA	0.931412,NA	-0.0137006,NA	0.00782246,NA	1.09762,NA	0.000643407	0.00187738
2	rs35347210	150319977	T,NA	C,NA	0.931412,NA	-0.0137006,NA	0.00782246,NA	1.09762,NA	0.000643407	0.00187738
2	rs4970968	150612360	T,T	G,G	0.378728,0.429563	-0.00570654,-0.0270984	0.00407601,0.00863547	0.791817,2.76934	0.000635185	0.00623961
2	rs11809332	150317818	T,NA	A,NA	0.930418,NA	-0.0138179,NA	0.00777053,NA	1.12284,NA	0.000629076	0.00182899
2	rs4970969	150612361	T,T	C,C	0.378728,0.429563	-0.00566181,-0.0270984	0.00407601,0.00863547	0.783004,2.76934	0.000628889	0.00621148
2	rs12759551	150395663	T,NA	C,NA	0.931412,NA	-0.0135983,NA	0.00782246,NA	1.08541,NA	0.000627627	0.00183292
2	rs12749958	150276554	G,NA	C,NA	0.929423,NA	-0.0131748,NA	0.00771974,NA	1.05606,NA	0.000625413	0.00181195
2	rs71622689	150279603	C,NA	G,NA	0.929423,NA	-0.0131246,NA	0.00771974,NA	1.0501,NA	0.000617789	0.00179068
2	rs35437473	150297233	A,NA	C,NA	0.931412,NA	-0.0135076,NA	0.00782246,NA	1.07465,NA	0.000614053	0.00179466
2	rs112301153	150304423	A,NA	G,NA	0.931412,NA	-0.0135076,NA	0.00782246,NA	1.07465,NA	0.000614053	0.00179466
2	rs11806171	150310827	C,NA	A,NA	0.931412,NA	-0.0135076,NA	0.00782246,NA	1.07465,NA	0.000614053	0.00179466
2	rs111291031	150303248	C,NA	G,NA	0.931412,NA	-0.0135076,NA	0.00782246,NA	1.07465,NA	0.000614053	0.00179466
2	rs71622694	150296205	T,NA	C,NA	0.931412,NA	-0.0135076,NA	0.00782246,NA	1.07465,NA	0.000614053	0.00179466
2	rs4845	150280550	A,NA	G,NA	0.929423,NA	-0.0130744,NA	0.00771974,NA	1.04415,NA	0.000610283	0.00176973
2	rs144675472	150296045	A,NA	G,NA	0.931412,NA	-0.0134568,NA	0.00782246,NA	1.06864,NA	0.000606607	0.00177366
2	rs71622696	150355878	T,NA	C,NA	0.930418,NA	-0.0132488,NA	0.00777053,NA	1.05456,NA	0.000602456	0.00175545
2	rs7549723	150541812	T,T	C,C	0.350895,0.321429	-0.00939056,-0.0271614	0.0041428,0.00915299	1.63065,2.52253	0.00059974	0.00464215
2	rs35762205	150297918	C,NA	G,NA	0.931412,NA	-0.0134009,NA	0.00782246,NA	1.06204,NA	0.000598549	0.00175093
2	rs12756583	150361154	A,NA	G,NA	0.930418,NA	-0.0131929,NA	0.00777053,NA	1.04796,NA	0.000594411	0.00173286
2	rs11802612	150427279	A,NA	G,NA	0.930418,NA	-0.0131929,NA	0.00777053,NA	1.04796,NA	0.000594411	0.00173286
2	rs76109198	150345592	A,NA	C,NA	0.930418,NA	-0.0131929,NA	0.00777053,NA	1.04796,NA	0.000594411	0.00173286
2	rs74922169	150364958	T,NA	G,NA	0.930418,NA	-0.0131929,NA	0.00777053,NA	1.04796,NA	0.000594411	0.00173286
2	rs41317523	150526787	A,NA	C,NA	0.924453,NA	-0.00100138,NA	0.00748151,NA	0.0488939,NA	0.000592808	0.00246392
2	rs12743761	150341127	A,NA	G,NA	0.930418,NA	-0.013142,NA	0.00777053,NA	1.04198,NA	0.000587216	0.00171265
2	rs79696733	150434843	T,NA	C,NA	0.930418,NA	-0.013142,NA	0.00777053,NA	1.04198,NA	0.000587216	0.00171265
2	rs7546610	150367569	A,NA	G,NA	0.930418,NA	-0.013142,NA	0.00777053,NA	1.04198,NA	0.000587216	0.00171265
2	rs58427317	150289445	C,NA	G,NA	0.929423,NA	-0.0128995,NA	0.00771974,NA	1.02352,NA	0.000584998	0.00169912
2	rs35935423	150412819	G,NA	C,NA	0.930418,NA	-0.0130911,NA	0.00777053,NA	1.03601,NA	0.000580131	0.00169274
2	rs7553846	150472831	T,NA	C,NA	0.989066,NA	-0.0297877,NA	0.0190121,NA	0.931195,NA	0.000579835	0.00171287
2	rs72694955	150133507	A,NA	C,NA	0.923459,NA	-0.0407142,NA	0.00743677,NA	7.35832,NA	0.000576455	0.00508578
2	rs111465316	150527722	T,NA	C,NA	0.924453,NA	-0.00112254,NA	0.00748151,NA	0.0551563,NA	0.000575265	0.00238652
2	rs11801255	150424300	A,NA	G,NA	0.931412,NA	-0.0132298,NA	0.00782246,NA	1.04198,NA	0.000574724	0.00168368
2	rs34307322	150329636	G,NA	A,NA	0.930418,NA	-0.0130403,NA	0.00777053,NA	1.03006,NA	0.000573155	0.00167314
2	rs74124663	150388948	G,NA	A,NA	0.930418,NA	-0.0130403,NA	0.00777053,NA	1.03006,NA	0.000573155	0.00167314
2	rs57323357	150405010	G,NA	C,NA	0.930418,NA	-0.0130403,NA	0.00777053,NA	1.03006,NA	0.000573155	0.00167314
2	rs11803448	150409595	G,NA	A,NA	0.931412,NA	-0.0131786,NA	0.00782246,NA	1.03601,NA	0.000571889	0.00166682
2	rs112312596	150527715	T,NA	C,NA	0.924453,NA	-0.00119365,NA	0.00748151,NA	0.0588673,NA	0.000565278	0.0023425
2	rs113869234	150527744	G,NA	A,NA	0.924453,NA	-0.00119983,NA	0.00748151,NA	0.0591913,NA	0.00056442	0.00233872
2	rs139931161	150575115	NA,C	NA,T	NA,0.968254	NA,0.0459282	NA,0.0243817	NA,1.22473	0.000560186	0.00232147
2	rs28495360	150320748	T,NA	C,NA	0.930418,NA	-0.0129335,NA	0.00777053,NA	1.0176,NA	0.000558851	0.00163291
2	rs79565617	150316072	NA,G	NA,A	NA,0.857143	NA,0.0255755	NA,0.0122159	NA,1.44017	0.000558687	0.00304859
2	rs577935	149885583	G,G	A,A	0.128231,0.097222	-0.0120663,0.0258217	0.00591347,0.0144288	1.38402,1.1336	0.000545844	0.00127771
2	rs12733783	150312176	G,NA	A,NA	0.930418,NA	-0.0128317,NA	0.00777053,NA	1.00581,NA	0.00054565	0.00159577
2	rs34964511	150298015	T,NA	C,NA	0.930418,NA	-0.0128317,NA	0.00777053,NA	1.00581,NA	0.00054565	0.00159577
2	rs57861609	150230421	NA,T	NA,C	NA,0.97123	NA,-0.0456303	NA,0.0255725	NA,1.12862	0.000534401	0.00196474
2	rs12119250	150528885	A,NA	G,NA	0.924453,NA	-0.00146652,NA	0.00748151,NA	0.0733512,NA	0.000528971	0.00218279
2	rs11581793	150292561	T,NA	C,NA	0.987078,NA	-0.0255203,NA	0.0175062,NA	0.838935,NA	0.000526492	0.00172537
2	rs12124948	150527294	T,T	C,C	0.587475,0.511905	-0.0120489,-0.0135944	0.00401624,0.00855178	2.56873,0.951122	0.000516296	0.00173846
2	rs79285754	150186416	NA,A	NA,G	NA,0.989087	NA,0.0692218	NA,0.0411453	NA,1.03388	0.000510082	0.00178843
2	rs11803990	150539706	G,G	C,C	0.94334,0.877976	-0.0116687,-0.0226652	0.00855199,0.0130599	0.763388,1.08273	0.00050627	0.00188193
2	rs144259766	150544498	C,NA	G,NA	0.985089,NA	-0.0223143,NA	0.0163138,NA	0.766064,NA	0.000503892	0.00169339
2	rs35967040	150555588	C,C	A,A	0.347913,0.323413	-0.00765693,-0.0283576	0.00415099,0.00913824	1.18645,2.71793	0.000491388	0.00523084
2	rs149653676	150190332	NA,C	NA,T	NA,0.989087	NA,0.0680436	NA,0.0411453	NA,1.00798	0.000488564	0.00171138
2	rs6655975	150542128	G,G	A,A	0.347913,0.320437	-0.0088077,-0.0269337	0.00415099,0.00916045	1.47042,2.48414	0.000484007	0.00392647
2	rs17581380	149854324	C,NA	T,NA	0.950298,NA	0.0208236,NA	0.00909753,NA	1.65593,NA	0.000477632	0.000939533
2	rs76406395	149993982	A,NA	G,NA	0.961233,NA	0.0192779,NA	0.0102422,NA	1.22324,NA	0.000469944	0.00163234
2	rs111428433	150527629	T,NA	C,NA	0.922465,NA	-0.00161765,NA	0.00739292,NA	0.0826008,NA	0.000461965	0.00190346
2	rs6668850	150521099	T,NA	A,NA	0.986084,NA	-0.0228732,NA	0.0168779,NA	0.756101,NA	0.000459084	0.001491
2	rs72696880	150407596	A,NA	G,NA	0.9334,NA	-0.0357062,NA	0.00792989,NA	5.17336,NA	0.000453209	0.00128232
2	rs11204671	150554458	C,C	T,T	0.347913,0.323413	-0.00765693,-0.0279634	0.00415099,0.00913824	1.18645,2.655	0.000447926	0.00464404
2	rs79427717	150203716	A,NA	G,NA	0.95328,NA	-0.0387077,NA	0.0093687,NA	4.4434,NA	0.000427739	0.00121209
2	rs149548009	150564078	A,NA	G,NA	0.989066,NA	0.0191579,NA	0.0190121,NA	0.503605,NA	0.000425372	0.00142109
2	rs34542152	150471156	T,NA	C,NA	0.954274,NA	-0.0132187,NA	0.00946506,NA	0.789036,NA	0.000421837	0.00126481
2	rs143773357	150345558	T,NA	C,NA	0.9334,NA	-0.0356623,NA	0.00792989,NA	5.16205,NA	0.000408321	0.00120956
2	rs72700822	150524878	A,NA	G,NA	0.944334,NA	-0.00606267,NA	0.00862346,NA	0.316927,NA	0.000406372	0.00181969
2	rs35392872	150547938	A,NA	G,NA	0.951292,NA	-0.0112526,NA	0.00918509,NA	0.656517,NA	0.000394871	0.00136724
2	rs149089482	150576569	NA,T	NA,C	NA,0.979167	NA,0.0484609	NA,0.0299292	NA,0.977126	0.000389425	0.00153378
2	rs6587756	150546865	T,T	A,A	0.347913,0.323413	-0.00761765,-0.0273668	0.00415099,0.00913824	1.17728,2.5612	0.000387836	0.00387766
2	rs35048125	150603689	C,NA	G,NA	0.950298,NA	-0.0107023,NA	0.00909753,NA	0.620807,NA	0.000378249	0.00129843
2	rs28536536	149998779	T,T	C,C	0.858847,0.614087	0.0159079,0.0174059	0.00567854,0.00878099	2.29346,1.32372	0.000372897	0.00114185
2	rs72698892	150486988	A,NA	G,NA	0.934394,NA	-0.0357358,NA	0.00798549,NA	5.11703,NA	0.000371338	0.00106479
2	rs12139770	150518641	C,NA	A,NA	0.944334,NA	-0.00714271,NA	0.00862346,NA	0.389864,NA	0.000366845	0.00162449
2	rs77423116	150563275	NA,T	NA,C	NA,0.972222	NA,-0.038245	NA,0.0260119	NA,0.849296	0.000355649	0.00129239
2	rs78887784	150362859	NA,T	NA,C	NA,0.969246	NA,-0.0364004	NA,0.0247591	NA,0.849204	0.00034963	0.00128526
2	rs144401067	150570170	G,NA	T,NA	0.975149,NA	-0.0129689,NA	0.0127009,NA	0.512572,NA	0.000349261	0.00120101
2	rs182121335	149877029	NA,A	NA,G	NA,0.947421	NA,0.0283532	NA,0.0191524	NA,0.857714	0.000347681	0.00128921
2	rs147897921	150489524	NA,G	NA,C	NA,0.9375	NA,0.0280166	NA,0.0176595	NA,0.948353	0.000345749	0.00142691
2	rs189750400	150506353	NA,G	NA,A	NA,0.973214	NA,-0.0371235	NA,0.0264757	NA,0.793542	0.000345706	0.00120328
2	rs4970966	150584103	T,T	G,G	0.758449,0.725198	0.0108353,-0.0208566	0.00461925,0.00957558	1.72143,1.53168	0.00034166	0.0031688
2	rs145823958	150418539	NA,A	NA,G	NA,0.959325	NA,0.0277231	NA,0.0216401	NA,0.698625	0.000339997	0.00108142
2	rs12401433	149993856	NA,G	NA,A	NA,0.993056	NA,0.0675756	NA,0.0514752	NA,0.722949	0.000338934	0.00110941
2	rs75802472	150517968	T,NA	G,NA	0.977137,NA	-0.0138317,NA	0.0132281,NA	0.529105,NA	0.000338323	0.00110064
2	rs6664145	150014600	T,NA	C,NA	0.989066,NA	0.0400847,NA	0.0190121,NA	1.45596,NA	0.000335605	0.00114637
2	rs143703694	150606111	A,NA	G,NA	0.975149,NA	-0.0124415,NA	0.0127009,NA	0.485062,NA	0.000327638	0.0011256
2	rs190596489	150562043	C,NA	A,NA	0.986084,NA	-0.0193512,NA	0.0168779,NA	0.599339,NA	0.000327189	0.00106551
2	rs144405125	150331578	G,NA	A,NA	0.977137,NA	0.0271106,NA	0.0132281,NA	1.39345,NA	0.00032483	0.00122087
2	rs79190103	150084724	T,NA	C,NA	0.973161,NA	-0.0112837,NA	0.0122339,NA	0.448115,NA	0.000324103	0.00102469
2	rs112236384	150161141	T,NA	C,NA	0.926441,NA	-0.0106426,NA	0.0075738,NA	0.795973,NA	0.000323239	0.0010996
2	rs35118879	150600680	A,NA	C,NA	0.952286,NA	-0.0102519,NA	0.00927543,NA	0.570185,NA	0.00031917	0.00110615
2	rs11580946	150551327	A,NA	G,NA	0.986084,NA	-0.0190407,NA	0.0168779,NA	0.586268,NA	0.00031821	0.00103652
2	rs7514515	150517312	NA,C	NA,G	NA,0.943452	NA,-0.0272957	NA,0.018507	NA,0.853118	0.000316388	0.00121197
2	rs6657478	150507567	NA,G	NA,A	NA,0.943452	NA,-0.0268341	NA,0.018507	NA,0.832462	0.000315649	0.00118081
3	rs12067556	150614535	A,A	G,G	0.644135,0.641865	0.0065623,0.0338387	0.0041296,0.00891575	0.950624,3.83146	0.0401687	0.042101
3	rs10888386	150611957	G,G	A,A	0.355865,0.360119	-0.00702139,-0.0335413	0.0041296,0.00890493	1.05021,3.78124	0.0368304	0.0387492
3	rs12402939	150615094	C,C	A,A	0.582505,0.638889	0.00656208,0.0327327	0.00400926,0.00889959	0.992736,3.62879	0.0352105	0.0378317
3	rs2280078	150600181	T,T	C,C	0.355865,0.359127	-0.0069762,-0.0332655	0.0041296,0.00891032	1.0402,3.72368	0.0327926	0.0345415
3	rs6681426	150586971	A,A	G,G	0.355865,0.34623	-0.00729695,-0.0328613	0.0041296,0.0089848	1.11221,3.59389	0.0256437	0.0271831
3	rs187688631	149716688	A,NA	T,NA	0.979125,NA	0.0413333,NA	0.0138296,NA	2.55266,NA	0.0214789	0.0311906
3	rs6695123	150563483	C,C	T,T	0.353877,0.344246	-0.00753671,-0.0314419	0.00413481,0.00899701	1.16531,3.32369	0.015479	0.0165895
3	rs141547597	149948469	NA,A	NA,G	NA,0.949405	NA,-0.0510696	NA,0.019504	NA,2.05386	0.0083015	0.011917
3	rs76170286	150441746	NA,T	NA,A	NA,0.968254	NA,-0.0617521	NA,0.0243817	NA,1.94623	0.00628503	0.00851249
3	rs76690929	150117615	C,NA	G,NA	0.925447,NA	0.0205921,NA	0.00752717,NA	2.20587,NA	0.00586346	0.00717246
3	rs145971597	150482145	A,NA	G,NA	0.994036,NA	0.0646836,NA	0.0256781,NA	1.92929,NA	0.00586321	0.0078003
3	rs77597410	150028811	C,NA	G,NA	0.978131,NA	0.0399207,NA	0.0135185,NA	2.50216,NA	0.00570701	0.0080992
3	rs4970968	150612360	T,T	G,G	0.378728,0.429563	-0.00570654,-0.0270984	0.00407601,0.00863547	0.791817,2.76934	0.00560797	0.00623961
3	rs4970969	150612361	T,T	C,C	0.378728,0.429563	-0.00566181,-0.0270984	0.00407601,0.00863547	0.783004,2.76934	0.00558609	0.00621148
3	rs182867124	150492066	T,NA	C,NA	0.994036,NA	0.0639138,NA	0.0256781,NA	1.8925,NA	0.00544109	0.00724502
3	rs11204666	150543128	T,T	C,C	0.852883,0.710317	0.0132097,0.028363	0.00558166,0.00942357	1.74591,2.58266	0.00537964	0.0072758
3	rs144850201	150051013	T,NA	C,NA	0.912525,NA	0.0186814,NA	0.00699802,NA	2.11942,NA	0.00497306	0.00602575
3	rs187104477	150349942	T,NA	C,NA	0.956262,NA	0.000576352,NA	0.00966771,NA	0.0211527,NA	0.00484453	0.00615904
3	rs35967040	150555588	C,C	A,A	0.347913,0.323413	-0.00765693,-0.0283576	0.00415099,0.00913824	1.18645,2.71793	0.00474177	0.00523084
3	rs11204671	150554458	C,C	T,T	0.347913,0.323413	-0.00765693,-0.0279634	0.00415099,0.00913824	1.18645,2.655	0.00419798	0.00464404
3	rs116804526	150481896	T,NA	C,NA	0.977137,NA	0.0425652,NA	0.0132281,NA	2.8888,NA	0.00413066	0.0223929
3	rs7549723	150541812	T,T	C,C	0.350895,0.321429	-0.00939056,-0.0271614	0.0041428,0.00915299	1.63065,2.52253	0.00404482	0.00464215
3	rs117750465	150533900	NA,A	NA,G	NA,0.963294	NA,-0.0520776	NA,0.0227328	NA,1.65813	0.00374362	0.00506126
3	rs6587756	150546865	T,T	A,A	0.347913,0.323413	-0.00761765,-0.0273668	0.00415099,0.00913824	1.17728,2.5612	0.00349116	0.00387766
3	rs6655975	150542128	G,G	A,A	0.347913,0.320437	-0.0088077,-0.0269337	0.00415099,0.00916045	1.47042,2.48414	0.00344412	0.00392647
3	rs189654963	150283901	NA,T	NA,G	NA,0.860119	NA,0.0272901	NA,0.0123238	NA,1.57187	0.00316837	0.00385742
3	rs602034	149733247	C,C	G,G	0.56163,0.577381	0.00512667,0.022306	0.00398468,0.00865361	0.702818,2.00229	0.0030978	0.00451516
3	rs148514863	150538901	C,NA	T,NA	0.994036,NA	0.0578616,NA	0.0256781,NA	1.61552,NA	0.00308628	0.00413431
3	rs137923984	149856334	C,NA	T,NA	0.991054,NA	0.0458008,NA	0.0209976,NA	1.53513,NA	0.00292508	0.00392308
3	rs4970966	150584103	T,T	G,G	0.758449,0.725198	0.0108353,-0.0208566	0.00461925,0.00957558	1.72143,1.53168	0.00282801	0.0031688
3	rs143771029	150389280	A,NA	G,NA	0.986084,NA	-0.0322539,NA	0.0168779,NA	1.25179,NA	0.00282653	0.00422702
3	rs141156871	150447458	G,NA	T,NA	0.978131,NA	0.0411933,NA	0.0135185,NA	2.63639,NA	0.00281422	0.0144602
3	rs186477250	150334477	G,NA	C,NA	0.980119,NA	-0.0262365,NA	0.0141639,NA	1.19398,NA	0.00267032	0.00383572
3	rs4926421	150305774	NA,C	NA,T	NA,0.97123	NA,-0.053848	NA,0.0255725	NA,1.45308	0.00253655	0.00345646
3	rs2664745	149726118	G,G	A,A	0.5,0.5	0.00508758,0.0215271	0.0039543,0.00854935	0.702818,1.928	0.00251726	0.00358769
3	rs79565617	150316072	NA,G	NA,A	NA,0.857143	NA,0.0255755	NA,0.0122159	NA,1.44017	0.00249128	0.00304859
3	rs140379824	150293719	A,NA	C,NA	0.981113,NA	0.0426476,NA	0.0145245,NA	2.47859,NA	0.00246658	0.0143109
3	rs138704499	150295317	G,NA	T,NA	0.980119,NA	0.0431872,NA	0.0141639,NA	2.63916,NA	0.0024425	0.0133738
3	rs6663477	150118636	G,NA	A,NA	0.976143,NA	0.0340558,NA	0.0129561,NA	2.06676,NA	0.0024298	0.0034356
3	rs150119682	150572500	T,NA	G,NA	0.991054,NA	0.0442916,NA	0.0209976,NA	1.45701,NA	0.00240064	0.0032308
3	rs187340927	150558955	A,NA	G,NA	0.991054,NA	0.04385,NA	0.0209976,NA	1.43454,NA	0.00229582	0.0030915
3	rs78681982	150130096	A,NA	G,NA	0.955268,NA	-0.046998,NA	0.00956466,NA	6.04882,NA	0.00223808	0.00355803
3	rs6669122	150591732	G,G	A,A	0.471173,0.58631	-0.00442318,-0.024402	0.00396089,0.00867965	0.578204,2.30693	0.00221405	0.00249502
3	rs1053732	150597890	A,A	G,G	0.471173,0.588294	-0.00428174,-0.024221	0.00396089,0.00868585	0.553316,2.27618	0.00210626	0.00237378
3	rs11585169	150572037	A,A	T,T	0.445328,0.572421	-0.00352102,-0.0239348	0.00397815,0.00864047	0.424687,2.25149	0.00209866	0.00235653
3	rs140229597	149858575	NA,A	NA,G	NA,0.994048	NA,0.109185	NA,0.0555718	NA,1.30589	0.00209341	0.00303366
3	rs11204679	150583670	C,C	G,G	0.475149,0.575397	-0.00474035,-0.0241553	0.00395919,0.00864824	0.636034,2.28226	0.00207754	0.00235545
3	rs11204680	150587140	G,G	T,T	0.475149,0.574405	-0.00478592,-0.0241479	0.00395919,0.00864561	0.644481,2.28226	0.00207513	0.00235522
3	rs187799739	150425376	A,NA	C,NA	0.987078,NA	-0.0303971,NA	0.0175062,NA	1.08355,NA	0.00204221	0.00294024
3	rs1971378	150597261	A,A	G,G	0.471173,0.588294	-0.00432737,-0.0241217	0.00396089,0.00868585	0.561296,2.26088	0.00203952	0.00230126
3	rs3754209	150604110	T,T	G,G	0.471173,0.589286	-0.00432724,-0.0241305	0.00396089,0.00868901	0.561273,2.26088	0.00203672	0.00229456
3	rs56135477	149748810	A,A	G,G	0.50994,0.497024	-0.00520504,-0.0205055	0.00395508,0.0085495	0.725471,1.78345	0.002024	0.00267373
3	rs12139563	150578241	G,G	A,A	0.451292,0.571429	-0.00605394,-0.0239799	0.0039732,0.00863795	0.8942,2.25953	0.00201701	0.00228413
3	rs11204678	150574759	G,G	T,T	0.451292,0.571429	-0.00619071,-0.0239799	0.0039732,0.00863795	0.923705,2.25953	0.00200321	0.00227237
3	rs118131836	150134309	NA,G	NA,A	NA,0.968254	NA,0.047185	NA,0.0243817	NA,1.27607	0.00200123	0.00292751
3	rs10888385	150574302	C,C	T,T	0.451292,0.571429	-0.00623629,-0.0239799	0.0039732,0.00863795	0.933636,2.25953	0.00199914	0.00226905
3	rs10888384	150574256	T,T	C,C	0.452286,0.571429	-0.00623509,-0.0239279	0.00397243,0.00863795	0.933636,2.25149	0.00196602	0.00223289
3	rs11204675	150570985	G,G	T,T	0.451292,0.570437	-0.00609953,-0.0238217	0.0039732,0.00863547	0.903987,2.23618	0.00192493	0.0021843
3	rs6697620	150570166	G,G	A,A	0.451292,0.571429	-0.00614512,-0.0238285	0.0039732,0.00863795	0.913822,2.23618	0.0019197	0.00217855
3	rs4970923	150608300	G,G	A,A	0.471173,0.589286	-0.00437234,-0.0239318	0.00396089,0.00868901	0.569206,2.23044	0.00191613	0.00216261
3	rs11204684	150608894	G,G	A,A	0.471173,0.588294	-0.00441743,-0.0238758	0.00396089,0.00868585	0.577183,2.22321	0.00188571	0.00213119
3	rs74493334	150498947	A,NA	G,NA	0.929423,NA	-0.0146747,NA	0.00771974,NA	1.24176,NA	0.00188446	0.00281536
3	rs41317523	150526787	A,NA	C,NA	0.924453,NA	-0.00100138,NA	0.00748151,NA	0.0488939,NA	0.00187222	0.00246392
3	rs12746899	150579678	T,T	A,A	0.474155,0.572421	-0.00469526,-0.0237361	0.00395959,0.00864047	0.627633,2.22092	0.00184356	0.00209839
3	rs2048558	150571730	G,G	A,A	0.473161,0.572421	-0.00474133,-0.0237361	0.00396001,0.00864047	0.636034,2.22092	0.00183904	0.00209544
3	rs11204677	150574695	G,G	C,C	0.474155,0.572421	-0.0047864,-0.0237361	0.00395959,0.00864047	0.644481,2.22092	0.00183869	0.00209515
3	rs111465316	150527722	T,NA	C,NA	0.924453,NA	-0.00112254,NA	0.00748151,NA	0.0551563,NA	0.00181229	0.00238652
3	rs11803617	150499828	A,NA	G,NA	0.930418,NA	-0.0147162,NA	0.00777053,NA	1.23474,NA	0.00180724	0.00269204
3	rs6670541	150185892	G,NA	A,NA	0.99006,NA	-0.0344744,NA	0.01993,NA	1.07743,NA	0.00180282	0.00256078
3	rs112312596	150527715	T,NA	C,NA	0.924453,NA	-0.00119365,NA	0.00748151,NA	0.0588673,NA	0.00177822	0.0023425
3	rs113869234	150527744	G,NA	A,NA	0.924453,NA	-0.00119983,NA	0.00748151,NA	0.0591913,NA	0.0017753	0.00233872
3	rs139931161	150575115	NA,C	NA,T	NA,0.968254	NA,0.0459282	NA,0.0243817	NA,1.22473	0.00176225	0.00232147
3	rs72692873	150022827	A,NA	G,NA	0.923459,NA	-0.0416129,NA	0.00743677,NA	7.65775,NA	0.00175716	0.0103091
3	rs12119250	150528885	A,NA	G,NA	0.924453,NA	-0.00146652,NA	0.00748151,NA	0.0733512,NA	0.00165469	0.00218279
3	rs34629240	150458833	T,NA	A,NA	0.931412,NA	-0.0144469,NA	0.00782246,NA	1.18863,NA	0.00162877	0.00249
3	rs71622702	150514747	T,NA	C,NA	0.929423,NA	-0.0140696,NA	0.00771974,NA	1.16512,NA	0.00161451	0.00240782
3	rs117611696	150073149	NA,A	NA,G	NA,0.96131	NA,0.0401782	NA,0.0221651	NA,1.15564	0.00160566	0.00237323
3	rs35839143	150495145	A,NA	C,NA	0.930418,NA	-0.0142452,NA	0.00777053,NA	1.17543,NA	0.00160376	0.00238616
3	rs34609268	150477840	C,NA	G,NA	0.932406,NA	-0.014545,NA	0.00787557,NA	1.18863,NA	0.00160294	0.00244432
3	rs11800656	150419879	T,NA	C,NA	0.932406,NA	-0.0148564,NA	0.00787557,NA	1.22737,NA	0.00154873	0.00235993
3	rs34001546	150459715	C,NA	T,NA	0.931412,NA	-0.0142271,NA	0.00782246,NA	1.16147,NA	0.00154261	0.00235604
3	rs56397877	150110056	A,NA	G,NA	0.925447,NA	-0.0413769,NA	0.00752717,NA	7.41307,NA	0.00154193	0.00610212
3	rs12724450	150480571	A,NA	G,NA	0.932406,NA	-0.0143355,NA	0.00787557,NA	1.16292,NA	0.00152285	0.00232018
3	rs12736584	150499263	A,NA	C,NA	0.929423,NA	-0.0137413,NA	0.00771974,NA	1.12452,NA	0.00147071	0.00219103
3	rs6698495	150564476	C,C	T,T	0.472167,0.573413	-0.0049621,-0.0229666	0.00396044,0.00864302	0.677293,2.10358	0.00146311	0.00168206
3	rs34233130	150449766	G,NA	A,NA	0.931412,NA	-0.0143911,NA	0.00782246,NA	1.18171,NA	0.00145355	0.00221656
3	rs111428433	150527629	T,NA	C,NA	0.922465,NA	-0.00161765,NA	0.00739292,NA	0.0826008,NA	0.00144216	0.00190346
3	rs114174379	150312549	NA,A	NA,G	NA,0.957341	NA,0.0369928	NA,0.0211527	NA,1.09519	0.00143733	0.0021156
3	rs57861609	150230421	NA,T	NA,C	NA,0.97123	NA,-0.0456303	NA,0.0255725	NA,1.12862	0.00143109	0.00196474
3	rs71515775	150304395	A,NA	T,NA	0.931412,NA	-0.0142896,NA	0.00782246,NA	1.16916,NA	0.00141845	0.0021621
3	rs72700822	150524878	A,NA	G,NA	0.944334,NA	-0.00606267,NA	0.00862346,NA	0.316927,NA	0.00141388	0.00181969
3	rs34514406	150488478	C,NA	T,NA	0.930418,NA	-0.0136249,NA	0.00777053,NA	1.09946,NA	0.00137785	0.00204685
3	rs11803990	150539706	G,G	C,C	0.94334,0.877976	-0.0116687,-0.0226652	0.00855199,0.0130599	0.763388,1.08273	0.00137635	0.00188193
3	rs12745672	150273976	G,NA	A,NA	0.930418,NA	-0.0139376,NA	0.00777053,NA	1.13746,NA	0.00137038	0.00209285
3	rs71622688	150278669	G,NA	T,NA	0.930418,NA	-0.0138317,NA	0.00777053,NA	1.12452,NA	0.00133619	0.00203966
3	rs11801190	150484004	A,NA	G,NA	0.928429,NA	-0.0130775,NA	0.00767004,NA	1.05456,NA	0.00131236	0.00195671
3	rs35094010	150449557	G,NA	A,NA	0.930418,NA	-0.0137671,NA	0.00777053,NA	1.11666,NA	0.00130093	0.00198407
3	rs12735903	150359085	A,NA	G,NA	0.931412,NA	-0.0139102,NA	0.00782246,NA	1.12284,NA	0.00129642	0.0019729
3	rs11799813	150335740	G,NA	A,NA	0.931412,NA	-0.0139102,NA	0.00782246,NA	1.12284,NA	0.00129642	0.0019729
3	rs34448981	150435577	A,NA	C,NA	0.931412,NA	-0.0138591,NA	0.00782246,NA	1.11666,NA	0.00128103	0.00194904
3	rs79285754	150186416	NA,A	NA,G	NA,0.989087	NA,0.0692218	NA,0.0411453	NA,1.03388	0.00127899	0.00178843
3	rs34347495	150286494	C,NA	T,NA	0.930418,NA	-0.0136249,NA	0.00777053,NA	1.09946,NA	0.00127251	0.00194066
3	rs75260244	150420796	T,NA	C,NA	0.931412,NA	-0.013808,NA	0.00782246,NA	1.1105,NA	0.00126586	0.00192555
3	rs56214117	150420625	G,NA	A,NA	0.931412,NA	-0.013808,NA	0.00782246,NA	1.1105,NA	0.00126586	0.00192555
3	rs113304911	150374175	C,NA	A,NA	0.931412,NA	-0.013808,NA	0.00782246,NA	1.1105,NA	0.00126586	0.00192555
3	rs74124686	150416621	C,NA	G,NA	0.931412,NA	-0.013808,NA	0.00782246,NA	1.1105,NA	0.00126586	0.00192555
3	rs12139770	150518641	C,NA	A,NA	0.944334,NA	-0.00714271,NA	0.00862346,NA	0.389864,NA	0.00125811	0.00162449
3	rs58853199	150378212	G,NA	A,NA	0.931412,NA	-0.0137568,NA	0.00782246,NA	1.10436,NA	0.00125093	0.00190241
3	rs34696422	150380392	G,NA	T,NA	0.931412,NA	-0.0137568,NA	0.00782246,NA	1.10436,NA	0.00125093	0.00190241
3	rs35347210	150319977	T,NA	C,NA	0.931412,NA	-0.0137006,NA	0.00782246,NA	1.09762,NA	0.00123476	0.00187738
3	rs71622698	150404973	A,NA	G,NA	0.931412,NA	-0.0137006,NA	0.00782246,NA	1.09762,NA	0.00123476	0.00187738
3	rs71622695	150327477	T,NA	C,NA	0.931412,NA	-0.0137006,NA	0.00782246,NA	1.09762,NA	0.00123476	0.00187738
3	rs12730265	150320729	A,NA	G,NA	0.931412,NA	-0.0137006,NA	0.00782246,NA	1.09762,NA	0.00123476	0.00187738
3	rs72694955	150133507	A,NA	C,NA	0.923459,NA	-0.0407142,NA	0.00743677,NA	7.35832,NA	0.0012338	0.00508578
3	rs7517003	150282557	G,NA	T,NA	0.929423,NA	-0.0133137,NA	0.00771974,NA	1.07266,NA	0.0012262	0.00187257
3	rs149653676	150190332	NA,C	NA,T	NA,0.989087	NA,0.0680436	NA,0.0411453	NA,1.00798	0.0012234	0.00171138
3	rs12124948	150527294	T,T	C,C	0.587475,0.511905	-0.0120489,-0.0135944	0.00401624,0.00855178	2.56873,0.951122	0.00122278	0.00173846
3	rs12759551	150395663	T,NA	C,NA	0.931412,NA	-0.0135983,NA	0.00782246,NA	1.08541,NA	0.00120605	0.00183292
3	rs11809332	150317818	T,NA	A,NA	0.930418,NA	-0.0138179,NA	0.00777053,NA	1.12284,NA	0.00120066	0.00182899
3	rs11581793	150292561	T,NA	C,NA	0.987078,NA	-0.0255203,NA	0.0175062,NA	0.838935,NA	0.00119951	0.00172537
3	rs144259766	150544498	C,NA	G,NA	0.985089,NA	-0.0223143,NA	0.0163138,NA	0.766064,NA	0.00119009	0.00169339
3	rs12749958	150276554	G,NA	C,NA	0.929423,NA	-0.0131748,NA	0.00771974,NA	1.05606,NA	0.00118727	0.00181195
3	rs112301153	150304423	A,NA	G,NA	0.931412,NA	-0.0135076,NA	0.00782246,NA	1.07465,NA	0.00118133	0.00179466
3	rs11806171	150310827	C,NA	A,NA	0.931412,NA	-0.0135076,NA	0.00782246,NA	1.07465,NA	0.00118133	0.00179466
3	rs111291031	150303248	C,NA	G,NA	0.931412,NA	-0.0135076,NA	0.00782246,NA	1.07465,NA	0.00118133	0.00179466
3	rs71622694	150296205	T,NA	C,NA	0.931412,NA	-0.0135076,NA	0.00782246,NA	1.07465,NA	0.00118133	0.00179466
3	rs35437473	150297233	A,NA	C,NA	0.931412,NA	-0.0135076,NA	0.00782246,NA	1.07465,NA	0.00118133	0.00179466
3	rs71622689	150279603	C,NA	G,NA	0.929423,NA	-0.0131246,NA	0.00771974,NA	1.0501,NA	0.00117361	0.00179068
3	rs144675472	150296045	A,NA	G,NA	0.931412,NA	-0.0134568,NA	0.00782246,NA	1.06864,NA	0.00116776	0.00177366
3	rs76406395	149993982	A,NA	G,NA	0.961233,NA	0.0192779,NA	0.0102422,NA	1.22324,NA	0.00116293	0.00163234
3	rs4845	150280550	A,NA	G,NA	0.929423,NA	-0.0130744,NA	0.00771974,NA	1.04415,NA	0.00116015	0.00176973
3	rs71622696	150355878	T,NA	C,NA	0.930418,NA	-0.0132488,NA	0.00777053,NA	1.05456,NA	0.00115369	0.00175545
3	rs35762205	150297918	C,NA	G,NA	0.931412,NA	-0.0134009,NA	0.00782246,NA	1.06204,NA	0.00115307	0.00175093
3	rs149089482	150576569	NA,T	NA,C	NA,0.979167	NA,0.0484609	NA,0.0299292	NA,0.977126	0.00114479	0.00153378
3	rs12756583	150361154	A,NA	G,NA	0.930418,NA	-0.0131929,NA	0.00777053,NA	1.04796,NA	0.00113912	0.00173286
3	rs11802612	150427279	A,NA	G,NA	0.930418,NA	-0.0131929,NA	0.00777053,NA	1.04796,NA	0.00113912	0.00173286
3	rs76109198	150345592	A,NA	C,NA	0.930418,NA	-0.0131929,NA	0.00777053,NA	1.04796,NA	0.00113912	0.00173286
3	rs74922169	150364958	T,NA	G,NA	0.930418,NA	-0.0131929,NA	0.00777053,NA	1.04796,NA	0.00113912	0.00173286
3	rs7553846	150472831	T,NA	C,NA	0.989066,NA	-0.0297877,NA	0.0190121,NA	0.931195,NA	0.00113369	0.00171287
3	rs12743761	150341127	A,NA	G,NA	0.930418,NA	-0.013142,NA	0.00777053,NA	1.04198,NA	0.00112609	0.00171265
3	rs79696733	150434843	T,NA	C,NA	0.930418,NA	-0.013142,NA	0.00777053,NA	1.04198,NA	0.00112609	0.00171265
3	rs7546610	150367569	A,NA	G,NA	0.930418,NA	-0.013142,NA	0.00777053,NA	1.04198,NA	0.00112609	0.00171265
3	rs111233095	149962986	A,NA	G,NA	0.954274,NA	0.0240312,NA	0.00946506,NA	1.95394,NA	0.00112325	0.00281564
3	rs58427317	150289445	C,NA	G,NA	0.929423,NA	-0.0128995,NA	0.00771974,NA	1.02352,NA	0.00111477	0.00169912
3	rs35935423	150412819	G,NA	C,NA	0.930418,NA	-0.0130911,NA	0.00777053,NA	1.03601,NA	0.00111325	0.00169274
3	rs11801255	150424300	A,NA	G,NA	0.931412,NA	-0.0132298,NA	0.00782246,NA	1.04198,NA	0.00110959	0.00168368
3	rs57323357	150405010	G,NA	C,NA	0.930418,NA	-0.0130403,NA	0.00777053,NA	1.03006,NA	0.00110061	0.00167314
3	rs74124663	150388948	G,NA	A,NA	0.930418,NA	-0.0130403,NA	0.00777053,NA	1.03006,NA	0.00110061	0.00167314
3	rs34307322	150329636	G,NA	A,NA	0.930418,NA	-0.0130403,NA	0.00777053,NA	1.03006,NA	0.00110061	0.00167314
3	rs11803448	150409595	G,NA	A,NA	0.931412,NA	-0.0131786,NA	0.00782246,NA	1.03601,NA	0.00109555	0.00166682
3	rs147897921	150489524	NA,G	NA,C	NA,0.9375	NA,0.0280166	NA,0.0176595	NA,0.948353	0.00108153	0.00142691
3	rs28495360	150320748	T,NA	C,NA	0.930418,NA	-0.0129335,NA	0.00777053,NA	1.0176,NA	0.00107466	0.00163291
3	rs11204682	150595537	T,T	G,G	0.763419,0.829365	0.0103687,-0.0197161	0.0046523,0.0113631	1.58785,1.08238	0.00106939	0.00125106
3	rs34964511	150298015	T,NA	C,NA	0.930418,NA	-0.0128317,NA	0.00777053,NA	1.00581,NA	0.00105069	0.00159577
3	rs12733783	150312176	G,NA	A,NA	0.930418,NA	-0.0128317,NA	0.00777053,NA	1.00581,NA	0.00105069	0.00159577
3	rs6668850	150521099	T,NA	A,NA	0.986084,NA	-0.0228732,NA	0.0168779,NA	0.756101,NA	0.00103238	0.001491
3	rs149548009	150564078	A,NA	G,NA	0.989066,NA	0.0191579,NA	0.0190121,NA	0.503605,NA	0.000996139	0.00142109
3	rs12023021	150471157	A,A	T,T	0.967197,0.878968	0.0385306,0.00125533	0.0111,0.0131059	3.28559,0.0344726	0.000991714	0.00515571
3	rs189073616	150602316	C,NA	T,NA	0.991054,NA	0.0542375,NA	0.0209976,NA	2.00906,NA	0.000976703	0.00254209
3	rs35392872	150547938	A,NA	G,NA	0.951292,NA	-0.0112526,NA	0.00918509,NA	0.656517,NA	0.000972751	0.00136724
3	rs9659073	150527354	A,A	G,G	0.508946,0.460317	-0.0119562,-0.0199617	0.00395493,0.0085764	2.60173,1.70032	0.00096611	0.0011942
3	rs6665912	150544093	C,C	T,T	0.751491,0.717262	0.0096237,-0.0176958	0.00457516,0.00949232	1.45069,1.20558	0.00096078	0.00110488
3	rs12131809	150544640	T,T	C,C	0.751491,0.718254	0.00958398,-0.0177591	0.00457516,0.00950244	1.44141,1.21016	0.000955467	0.00109851
3	rs17646887	150229450	A,NA	G,NA	0.95328,NA	0.0396733,NA	0.0093687,NA	4.64036,NA	0.000954811	0.338977
3	rs182121335	149877029	NA,A	NA,G	NA,0.947421	NA,0.0283532	NA,0.0191524	NA,0.857714	0.000941849	0.00128921
3	rs77423116	150563275	NA,T	NA,C	NA,0.972222	NA,-0.038245	NA,0.0260119	NA,0.849296	0.000937068	0.00129239
3	rs78887784	150362859	NA,T	NA,C	NA,0.969246	NA,-0.0364004	NA,0.0247591	NA,0.849204	0.000935953	0.00128526
3	rs35048125	150603689	C,NA	G,NA	0.950298,NA	-0.0107023,NA	0.00909753,NA	0.620807,NA	0.000920527	0.00129843
3	rs144405125	150331578	G,NA	A,NA	0.977137,NA	0.0271106,NA	0.0132281,NA	1.39345,NA	0.000896309	0.00122087
3	rs7514515	150517312	NA,C	NA,G	NA,0.943452	NA,-0.0272957	NA,0.018507	NA,0.853118	0.000895856	0.00121197
3	rs6657478	150507567	NA,G	NA,A	NA,0.943452	NA,-0.0268341	NA,0.018507	NA,0.832462	0.000865424	0.00118081
3	rs183915452	150458567	A,NA	G,NA	0.927435,NA	0.0126755,NA	0.00762141,NA	1.01644,NA	0.000858714	0.00111163
3	rs189750400	150506353	NA,G	NA,A	NA,0.973214	NA,-0.0371235	NA,0.0264757	NA,0.793542	0.000857859	0.00120328
3	rs144401067	150570170	G,NA	T,NA	0.975149,NA	-0.0129689,NA	0.0127009,NA	0.512572,NA	0.00085204	0.00120101
3	rs41304255	150236107	A,NA	G,NA	0.954274,NA	0.0397771,NA	0.00946506,NA	4.57846,NA	0.000847454	0.251805
3	rs144352853	150416472	NA,T	NA,C	NA,0.943452	NA,-0.0265541	NA,0.018507	NA,0.820046	0.000843674	0.00114453
3	rs34542152	150471156	T,NA	C,NA	0.954274,NA	-0.0132187,NA	0.00946506,NA	0.789036,NA	0.000843323	0.00126481
3	rs117808418	150483739	NA,A	NA,G	NA,0.960318	NA,0.0303891	NA,0.0218976	NA,0.781981	0.000829853	0.00111848
3	rs76075180	150526393	NA,A	NA,G	NA,0.940476	NA,-0.0254947	NA,0.0180669	NA,0.800774	0.000825974	0.00111937
3	rs56411234	150532376	A,NA	G,NA	0.972167,NA	0.0200021,NA	0.0120196,NA	1.01733,NA	0.000817844	0.00108686
3	rs142334961	150518964	NA,A	NA,G	NA,0.943452	NA,-0.0259889	NA,0.018507	NA,0.795237	0.000817111	0.00110847
3	rs118120999	150430440	NA,A	NA,G	NA,0.940476	NA,-0.0254513	NA,0.0180669	NA,0.798831	0.000816167	0.00110431
3	rs73019021	150422548	NA,A	NA,T	NA,0.943452	NA,-0.0260535	NA,0.018507	NA,0.798053	0.000814946	0.0011067
3	rs2275779	150300507	NA,G	NA,A	NA,0.943452	NA,-0.0260535	NA,0.018507	NA,0.798053	0.000814946	0.0011067
3	rs16836943	150418796	NA,T	NA,C	NA,0.943452	NA,-0.0260535	NA,0.018507	NA,0.798053	0.000814946	0.0011067
3	rs61684558	150524277	NA,A	NA,G	NA,0.943452	NA,-0.0259491	NA,0.018507	NA,0.793504	0.000814886	0.00110554
3	rs4970947	150453371	NA,A	NA,C	NA,0.941468	NA,-0.0256007	NA,0.0182098	NA,0.796532	0.000814685	0.00111049
3	rs113408614	150411507	NA,T	NA,C	NA,0.943452	NA,-0.0260002	NA,0.018507	NA,0.795728	0.000811979	0.00110279
3	rs4926420	150303244	NA,C	NA,T	NA,0.943452	NA,-0.0260002	NA,0.018507	NA,0.795728	0.000811979	0.00110279
3	rs113274217	150410365	NA,T	NA,C	NA,0.943452	NA,-0.0260002	NA,0.018507	NA,0.795728	0.000811979	0.00110279
3	rs112272272	150419395	NA,C	NA,T	NA,0.943452	NA,-0.0260002	NA,0.018507	NA,0.795728	0.000811979	0.00110279
3	rs60730811	150308005	NA,T	NA,C	NA,0.943452	NA,-0.0260002	NA,0.018507	NA,0.795728	0.000811979	0.00110279
3	rs111617892	150419601	NA,A	NA,G	NA,0.943452	NA,-0.0260002	NA,0.018507	NA,0.795728	0.000811979	0.00110279
3	rs6664145	150014600	T,NA	C,NA	0.989066,NA	0.0400847,NA	0.0190121,NA	1.45596,NA	0.000811021	0.00114637
3	rs112431552	150303670	NA,G	NA,A	NA,0.943452	NA,-0.0259517	NA,0.018507	NA,0.793616	0.000809297	0.00109926
3	rs6700607	150304107	NA,G	NA,T	NA,0.943452	NA,-0.0259517	NA,0.018507	NA,0.793616	0.000809297	0.00109926
3	rs73019017	150421654	NA,C	NA,T	NA,0.943452	NA,-0.0259517	NA,0.018507	NA,0.793616	0.000809297	0.00109926
3	rs73019020	150422271	NA,A	NA,G	NA,0.943452	NA,-0.0259517	NA,0.018507	NA,0.793616	0.000809297	0.00109926
3	rs112265199	150303734	NA,G	NA,C	NA,0.943452	NA,-0.0259517	NA,0.018507	NA,0.793616	0.000809297	0.00109926
3	rs73019018	150421965	NA,C	NA,T	NA,0.943452	NA,-0.0259517	NA,0.018507	NA,0.793616	0.000809297	0.00109926
3	rs72696880	150407596	A,NA	G,NA	0.9334,NA	-0.0357062,NA	0.00792989,NA	5.17336,NA	0.00080924	0.00128232
3	rs878471	150547747	A,A	G,G	0.428429,0.545635	-0.00968822,-0.0198066	0.00399544,0.00858518	1.81485,1.67672	0.000806369	0.00102243
3	rs80215841	150306471	NA,G	NA,A	NA,0.943452	NA,-0.0258984	NA,0.018507	NA,0.791296	0.000806362	0.00109539
3	rs6680391	150424182	NA,G	NA,A	NA,0.943452	NA,-0.0258984	NA,0.018507	NA,0.791296	0.000806362	0.00109539
3	rs3806389	150457606	NA,A	NA,G	NA,0.94246	NA,-0.0256596	NA,0.0183564	NA,0.790066	0.000805373	0.00109495
3	rs111400442	150410258	NA,A	NA,G	NA,0.943452	NA,-0.02585	NA,0.018507	NA,0.78919	0.000803708	0.0010919
3	rs73019028	150437283	NA,C	NA,G	NA,0.943452	NA,-0.02585	NA,0.018507	NA,0.78919	0.000803708	0.0010919
3	rs57971032	150411292	NA,A	NA,G	NA,0.943452	NA,-0.02585	NA,0.018507	NA,0.78919	0.000803708	0.0010919
3	rs111607509	150409337	NA,T	NA,C	NA,0.94246	NA,-0.0255867	NA,0.0183564	NA,0.786875	0.000801112	0.00108783
3	rs73017102	150403756	NA,A	NA,G	NA,0.943452	NA,-0.0257966	NA,0.018507	NA,0.786875	0.000800804	0.00108807
3	rs6679726	150308908	NA,A	NA,G	NA,0.943452	NA,-0.0257966	NA,0.018507	NA,0.786875	0.000800804	0.00108807
3	rs73019027	150430552	NA,T	NA,C	NA,0.943452	NA,-0.0257966	NA,0.018507	NA,0.786875	0.000800804	0.00108807
3	rs143703694	150606111	A,NA	G,NA	0.975149,NA	-0.0124415,NA	0.0127009,NA	0.485062,NA	0.000798219	0.0011256
3	rs60758881	150297241	NA,C	NA,T	NA,0.943452	NA,-0.0257482	NA,0.018507	NA,0.784774	0.000798179	0.00108461
3	rs112235324	150404205	NA,C	NA,T	NA,0.943452	NA,-0.0257482	NA,0.018507	NA,0.784774	0.000798179	0.00108461
3	rs73015078	150309369	NA,C	NA,T	NA,0.943452	NA,-0.0256949	NA,0.018507	NA,0.782464	0.000795306	0.00108083
3	rs57272513	150436496	NA,G	NA,A	NA,0.943452	NA,-0.0256949	NA,0.018507	NA,0.782464	0.000795306	0.00108083
3	rs111536367	150438467	NA,A	NA,C	NA,0.943452	NA,-0.0256949	NA,0.018507	NA,0.782464	0.000795306	0.00108083
3	rs58373639	150309640	NA,T	NA,A	NA,0.943452	NA,-0.0256949	NA,0.018507	NA,0.782464	0.000795306	0.00108083
3	rs78372713	150407440	C,C	T,T	0.965209,0.890873	0.03181,0.000159912	0.0107893,0.0137097	2.49547,0.00406065	0.000795043	0.00206986
3	rs117530246	150466720	NA,A	NA,G	NA,0.94246	NA,-0.02546	NA,0.0183564	NA,0.78134	0.000794464	0.00108056
3	rs147326614	150403234	NA,T	NA,C	NA,0.943452	NA,-0.0256469	NA,0.018507	NA,0.78039	0.000792738	0.00107744
3	rs6700009	150310159	NA,C	NA,A	NA,0.943452	NA,-0.0256464	NA,0.018507	NA,0.780367	0.000792709	0.00107741
3	rs73015081	150313761	NA,C	NA,T	NA,0.943452	NA,-0.0256464	NA,0.018507	NA,0.780367	0.000792709	0.00107741
3	rs4970925	150466274	NA,C	NA,G	NA,0.94246	NA,-0.0254213	NA,0.0183564	NA,0.779652	0.000792375	0.00107781
3	rs16836130	150316265	NA,C	NA,A	NA,0.943452	NA,-0.025593	NA,0.018507	NA,0.778063	0.000789867	0.00107366
3	rs12039882	150369213	G,G	A,A	0.962227,0.890873	0.0316467,0.000634484	0.0103707,0.0137097	2.64271,0.0163344	0.000789393	0.00218736
3	rs117688465	150324038	NA,A	NA,G	NA,0.94246	NA,-0.0253602	NA,0.0183564	NA,0.776992	0.000789088	0.00107377
3	rs35118879	150600680	A,NA	C,NA	0.952286,NA	-0.0102519,NA	0.00927543,NA	0.570185,NA	0.000787229	0.00110615
3	rs13057	150448688	NA,T	NA,G	NA,0.94246	NA,-0.0252523	NA,0.0183564	NA,0.772307	0.000783362	0.00106592
3	rs73017092	150384576	NA,T	NA,G	NA,0.943452	NA,-0.0254595	NA,0.018507	NA,0.772307	0.000782823	0.00106438
3	rs59662772	150398202	NA,A	NA,G	NA,0.943452	NA,-0.0254427	NA,0.018507	NA,0.771586	0.000781945	0.00106322
3	rs59378360	150391946	NA,G	NA,A	NA,0.943452	NA,-0.0254108	NA,0.018507	NA,0.770216	0.000780282	0.00106103
3	rs112490454	150392392	NA,G	NA,A	NA,0.943452	NA,-0.0254108	NA,0.018507	NA,0.770216	0.000780282	0.00106103
3	rs79427717	150203716	A,NA	G,NA	0.95328,NA	-0.0387077,NA	0.0093687,NA	4.4434,NA	0.000780057	0.00121209
3	rs147729724	150397877	NA,C	NA,T	NA,0.943452	NA,-0.0253894	NA,0.018507	NA,0.769292	0.000779164	0.00105956
3	rs113371939	150396417	NA,G	NA,C	NA,0.943452	NA,-0.0253894	NA,0.018507	NA,0.769292	0.000779164	0.00105956
3	rs113006944	150396869	NA,A	NA,G	NA,0.943452	NA,-0.0253894	NA,0.018507	NA,0.769292	0.000779164	0.00105956
3	rs16836139	150318369	NA,A	NA,G	NA,0.943452	NA,-0.0253894	NA,0.018507	NA,0.769292	0.000779164	0.00105956
3	rs143773357	150345558	T,NA	C,NA	0.9334,NA	-0.0356623,NA	0.00792989,NA	5.16205,NA	0.000778526	0.00120956
3	rs112236384	150161141	T,NA	C,NA	0.926441,NA	-0.0106426,NA	0.0075738,NA	0.795973,NA	0.000776604	0.0010996
3	rs2737821	150551256	A,NA	G,NA	0.965209,NA	0.0221997,NA	0.0107893,NA	1.40196,NA	0.000776347	0.0010656
3	rs76176241	150379851	NA,T	NA,G	NA,0.943452	NA,-0.0253087	NA,0.018507	NA,0.765831	0.000774989	0.00105406
3	rs4926430	150385500	NA,A	NA,G	NA,0.943452	NA,-0.0252552	NA,0.018507	NA,0.763538	0.000772239	0.00105044
3	rs16835791	150265839	NA,C	NA,A	NA,0.943452	NA,-0.0252502	NA,0.018507	NA,0.763327	0.000771987	0.0010501
3	rs77902650	150379667	G,NA	C,NA	0.984095,NA	0.0251226,NA	0.0158037,NA	0.951128,NA	0.000771838	0.0010803
3	rs3737319	150321798	NA,G	NA,T	NA,0.943452	NA,-0.025239	NA,0.018507	NA,0.762844	0.00077141	0.00104934
3	rs113887124	150456665	NA,A	NA,G	NA,0.94246	NA,-0.0250128	NA,0.0183564	NA,0.761948	0.000770865	0.00104943
3	rs12401433	149993856	NA,G	NA,A	NA,0.993056	NA,0.0675756	NA,0.0514752	NA,0.722949	0.000770724	0.00110941
3	rs111982037	150380739	NA,G	NA,C	NA,0.943452	NA,-0.0252065	NA,0.018507	NA,0.761456	0.000769753	0.00104716
3	rs57163995	150320622	NA,A	NA,G	NA,0.94246	NA,-0.0249807	NA,0.0183564	NA,0.760562	0.000769234	0.00104737
3	rs28536536	149998779	T,T	C,C	0.858847,0.614087	0.0159079,0.0174059	0.00567854,0.00878099	2.29346,1.32372	0.000769173	0.00114185
3	rs118184952	150475053	NA,T	NA,C	NA,0.94246	NA,-0.0249606	NA,0.0183564	NA,0.759699	0.000768186	0.00104589
3	rs16836786	150380364	NA,G	NA,C	NA,0.943452	NA,-0.025153	NA,0.018507	NA,0.759168	0.000767032	0.00104357
3	rs73017086	150376628	NA,C	NA,T	NA,0.943452	NA,-0.025153	NA,0.018507	NA,0.759168	0.000767032	0.00104357
3	rs58585637	150508120	NA,C	NA,A	NA,0.944444	NA,-0.0252828	NA,0.0186617	NA,0.755766	0.000766361	0.00104643
3	rs75802472	150517968	T,NA	G,NA	0.977137,NA	-0.0138317,NA	0.0132281,NA	0.529105,NA	0.000762571	0.00110064
3	rs4970927	150476786	NA,A	NA,G	NA,0.94246	NA,-0.0248083	NA,0.0183564	NA,0.753154	0.000760451	0.00103569
3	rs60531845	150285818	NA,T	NA,C	NA,0.943452	NA,-0.0250148	NA,0.018507	NA,0.753277	0.000760081	0.00103441
3	rs2275245	150460348	NA,T	NA,C	NA,0.94246	NA,-0.0247986	NA,0.0183564	NA,0.752736	0.000759961	0.00103504
3	rs145793287	150514145	NA,T	NA,C	NA,0.944444	NA,-0.02515	NA,0.0186617	NA,0.750163	0.000759745	0.00103766
3	rs79524321	150495269	NA,C	NA,T	NA,0.94246	NA,-0.0247759	NA,0.0183564	NA,0.751762	0.000758819	0.00103353
3	rs113872537	150493557	NA,A	NA,G	NA,0.94246	NA,-0.0247759	NA,0.0183564	NA,0.751762	0.000758819	0.00103353
3	rs112511224	150289455	NA,A	NA,C	NA,0.943452	NA,-0.0249817	NA,0.018507	NA,0.751872	0.000758435	0.00103224
3	rs76899221	150546195	A,NA	G,NA	0.975149,NA	-0.0120114,NA	0.0127009,NA	0.463072,NA	0.000757695	0.00106876
3	rs73015063	150293416	NA,G	NA,A	NA,0.943452	NA,-0.0249664	NA,0.018507	NA,0.751218	0.000757671	0.00103124
3	rs58516261	150290969	NA,T	NA,C	NA,0.943452	NA,-0.0249664	NA,0.018507	NA,0.751218	0.000757671	0.00103124
3	rs871527	150462088	NA,G	NA,C	NA,0.94246	NA,-0.0247455	NA,0.0183564	NA,0.75046	0.000757296	0.00103152
3	rs59639798	150374712	NA,A	NA,G	NA,0.943452	NA,-0.0249485	NA,0.018507	NA,0.75046	0.000756785	0.00103007
3	rs61605510	150329024	NA,T	NA,C	NA,0.9375	NA,-0.0237404	NA,0.0176595	NA,0.747542	0.000756369	0.00103355
3	rs112294023	150374142	NA,T	NA,C	NA,0.943452	NA,-0.0248998	NA,0.018507	NA,0.748392	0.000754378	0.00102689
3	rs55862611	150546316	A,A	G,G	0.44831,0.549603	-0.00808938,-0.0194794	0.0039756,0.00859173	1.37804,1.63122	0.000754193	0.000955892
3	rs73013129	150281404	NA,C	NA,T	NA,0.943452	NA,-0.0248798	NA,0.018507	NA,0.747542	0.000753391	0.00102559
3	rs112097040	150283854	NA,T	NA,C	NA,0.943452	NA,-0.0248798	NA,0.018507	NA,0.747542	0.000753391	0.00102559
3	rs2015966	150327847	NA,A	NA,G	NA,0.943452	NA,-0.0248798	NA,0.018507	NA,0.747542	0.000753391	0.00102559
3	rs72698899	150490849	A,NA	G,NA	0.965209,NA	-0.00504811,NA	0.0107893,NA	0.193908,NA	0.000752953	0.000991139
3	rs113720135	150285600	NA,A	NA,G	NA,0.943452	NA,-0.0248647	NA,0.018507	NA,0.746902	0.000752649	0.00102462
3	rs58419446	150490370	NA,T	NA,C	NA,0.94246	NA,-0.0246427	NA,0.0183564	NA,0.746061	0.00075218	0.00102477
3	rs16835911	150279333	NA,C	NA,A	NA,0.943452	NA,-0.0248312	NA,0.018507	NA,0.745484	0.000751008	0.00102245
3	rs73015096	150331437	NA,A	NA,G	NA,0.943452	NA,-0.0248312	NA,0.018507	NA,0.745484	0.000751008	0.00102245
3	rs12126271	150546598	A,A	G,G	0.44831,0.548611	-0.00813427,-0.019424	0.0039756,0.00859004	1.38986,1.62442	0.000750325	0.000952162
3	rs73015095	150329821	NA,T	NA,G	NA,0.943452	NA,-0.0247778	NA,0.018507	NA,0.743223	0.0007484	0.00101902
3	rs7543314	150271247	NA,A	NA,G	NA,0.943452	NA,-0.024763	NA,0.018507	NA,0.742597	0.00074768	0.00101807
3	rs3738322	150272038	NA,A	NA,G	NA,0.943452	NA,-0.024763	NA,0.018507	NA,0.742597	0.00074768	0.00101807
3	rs112587175	150273621	NA,A	NA,C	NA,0.943452	NA,-0.024763	NA,0.018507	NA,0.742597	0.00074768	0.00101807
3	rs73013119	150272447	NA,G	NA,A	NA,0.943452	NA,-0.024763	NA,0.018507	NA,0.742597	0.00074768	0.00101807
3	rs16830437	150266903	NA,C	NA,T	NA,0.943452	NA,-0.024763	NA,0.018507	NA,0.742597	0.00074768	0.00101807
3	rs113085079	150512512	NA,T	NA,G	NA,0.944444	NA,-0.0249011	NA,0.0186617	NA,0.739712	0.000747594	0.00102155
3	rs77649470	150509423	NA,T	NA,C	NA,0.944444	NA,-0.0248819	NA,0.0186617	NA,0.738908	0.00074667	0.00102032
3	rs112543647	150332010	NA,T	NA,C	NA,0.943452	NA,-0.0247292	NA,0.018507	NA,0.741169	0.000746042	0.00101591
3	rs56965166	150269187	NA,T	NA,A	NA,0.943452	NA,-0.0247097	NA,0.018507	NA,0.740346	0.000745099	0.00101466
3	rs9659061	150527292	A,A	G,G	0.506958,0.444444	-0.0116365,-0.0192081	0.00395468,0.00860262	2.48731,1.59243	0.000744166	0.000921619
3	rs953127	150469256	NA,T	NA,G	NA,0.94246	NA,-0.024475	NA,0.0183564	NA,0.738913	0.000743958	0.00101392
3	rs117512971	150320894	NA,C	NA,T	NA,0.943452	NA,-0.0246423	NA,0.018507	NA,0.737501	0.000741852	0.00101038
3	rs77085601	150378350	NA,T	NA,C	NA,0.943452	NA,-0.0246423	NA,0.018507	NA,0.737501	0.000741852	0.00101038
3	rs79484682	150292342	NA,T	NA,C	NA,0.943452	NA,-0.024642	NA,0.018507	NA,0.737489	0.000741839	0.00101037
3	rs16835782	150265360	NA,G	NA,A	NA,0.943452	NA,-0.024642	NA,0.018507	NA,0.737489	0.000741839	0.00101037
3	rs59367061	150368788	NA,T	NA,C	NA,0.943452	NA,-0.0246417	NA,0.018507	NA,0.737474	0.000741822	0.00101034
3	rs145823958	150418539	NA,A	NA,G	NA,0.959325	NA,0.0277231	NA,0.0216401	NA,0.698625	0.000741666	0.00108142
3	rs112896715	150333692	NA,A	NA,G	NA,0.943452	NA,-0.0246272	NA,0.018507	NA,0.736865	0.00074113	0.00100943
3	rs56882505	150371505	NA,T	NA,G	NA,0.943452	NA,-0.0245929	NA,0.018507	NA,0.735421	0.000739491	0.00100727
3	rs190596489	150562043	C,NA	A,NA	0.986084,NA	-0.0193512,NA	0.0168779,NA	0.599339,NA	0.000738562	0.00106551
3	rs56909494	150368879	NA,T	NA,G	NA,0.943452	NA,-0.0245394	NA,0.018507	NA,0.733166	0.00073694	0.00100391
3	rs932054	150539867	G,G	C,C	0.449304,0.546627	-0.00968733,-0.0180033	0.00397478,0.00858677	1.82969,1.44338	0.000735782	0.000991084
3	rs60459288	150356425	NA,G	NA,A	NA,0.943452	NA,-0.0244906	NA,0.018507	NA,0.731118	0.000734634	0.00100087
3	rs188969308	150218782	A,NA	G,NA	0.988072,NA	0.0307799,NA	0.0182119,NA	1.04092,NA	0.000734519	0.000999356
3	rs16836442	150338613	NA,C	NA,T	NA,0.943452	NA,-0.0244717	NA,0.018507	NA,0.730325	0.000733744	0.000999695
3	rs577935	149885583	G,G	A,A	0.128231,0.097222	-0.0120663,0.0258217	0.00591347,0.0144288	1.38402,1.1336	0.000732257	0.00127771
3	rs12116492	150534368	C,C	T,T	0.447316,0.534722	-0.00941383,-0.0181559	0.00397643,0.00857004	1.74682,1.46687	0.000730296	0.000982695
3	rs73017006	150341765	NA,A	NA,G	NA,0.943452	NA,-0.0243883	NA,0.018507	NA,0.726825	0.000729829	0.000994534
3	rs11204669	150545020	A,A	G,G	0.430417,0.547619	-0.00959278,-0.0193733	0.00399316,0.00858839	1.78802,1.61824	0.000729015	0.000928472
3	rs148356063	150175391	NA,A	NA,G	NA,0.928571	NA,0.0212807	NA,0.0165981	NA,0.6994	0.000726037	0.000983182
3	rs149426664	150205554	A,NA	G,NA	0.99006,NA	0.0328831,NA	0.01993,NA	1.00455,NA	0.000724539	0.00099471
3	rs75108286	150359037	NA,A	NA,G	NA,0.943452	NA,-0.0242712	NA,0.018507	NA,0.721926	0.000724395	0.000987369
3	rs149273021	150212663	T,NA	C,NA	0.99006,NA	0.0328799,NA	0.01993,NA	1.00441,NA	0.000724366	0.000994476
3	rs12406712	150545084	A,A	C,C	0.450298,0.548611	-0.00808609,-0.0192316	0.00397398,0.00859004	1.37804,1.59917	0.000722857	0.000919586
3	rs16836601	150356343	NA,C	NA,T	NA,0.943452	NA,-0.0242323	NA,0.018507	NA,0.720302	0.000722605	0.00098501
3	rs138908374	150590978	T,NA	C,NA	0.959245,NA	0.0168332,NA	0.00999958,NA	1.0348,NA	0.000720987	0.00101198
3	rs41317513	150525425	A,NA	G,NA	0.966203,NA	0.0235793,NA	0.0109412,NA	1.50647,NA	0.000720598	0.000991442
3	rs73011400	150264215	NA,G	NA,A	NA,0.943452	NA,-0.0241878	NA,0.018507	NA,0.718449	0.000720569	0.000982325
3	rs16836594	150354584	NA,C	NA,T	NA,0.943452	NA,-0.0241835	NA,0.018507	NA,0.718269	0.000720372	0.000982065
3	rs11580946	150551327	A,NA	G,NA	0.986084,NA	-0.0190407,NA	0.0168779,NA	0.586268,NA	0.000718534	0.00103652
3	rs73017073	150353003	NA,C	NA,T	NA,0.943452	NA,-0.0241299	NA,0.018507	NA,0.716035	0.000717928	0.000978843
3	rs3850843	150348335	NA,G	NA,A	NA,0.943452	NA,-0.0241299	NA,0.018507	NA,0.716035	0.000717928	0.000978843
3	rs16836576	150351001	NA,C	NA,T	NA,0.943452	NA,-0.0241299	NA,0.018507	NA,0.716035	0.000717928	0.000978843
3	rs57361164	150261893	NA,G	NA,A	NA,0.943452	NA,-0.0241217	NA,0.018507	NA,0.715696	0.000717559	0.000978356
3	rs41317515	150526044	C,C	G,G	0.466203,0.43254	-0.0117534,-0.0185975	0.00396336,0.00862824	2.51973,1.50683	0.000715961	0.000924908
3	rs16836186	150321568	G,G	C,C	0.971173,0.895833	0.0357426,-0.00192882	0.0118166,0.0139934	2.60413,0.0504301	0.000712334	0.00261498
3	rs587611841	150203226	A,NA	G,NA	0.99006,NA	0.032617,NA	0.01993,NA	0.992596,NA	0.000710316	0.000975529
3	rs10480	150280546	T,NA	C,NA	0.975149,NA	0.0254011,NA	0.0127009,NA	1.34194,NA	0.000710041	0.000993345
3	rs61820165	150555987	T,T	C,C	0.463221,0.550595	-0.00514815,-0.0201163	0.00396504,0.00859346	0.711852,1.71583	0.000709184	0.000842123
3	rs185981316	150291059	A,NA	C,NA	0.972167,NA	0.0188712,NA	0.0120196,NA	0.934022,NA	0.000708698	0.000945737
3	rs16835708	150253872	NA,G	NA,C	NA,0.943452	NA,-0.0238011	NA,0.018507	NA,0.70241	0.000703253	0.000959492
3	rs79190103	150084724	T,NA	C,NA	0.973161,NA	-0.0112837,NA	0.0122339,NA	0.448115,NA	0.000700816	0.00102469
3	rs16835699	150252247	NA,C	NA,T	NA,0.943452	NA,-0.0235991	NA,0.018507	NA,0.694092	0.000694484	0.000947926
3	rs4970918	150553348	A,A	G,G	0.463221,0.550595	-0.00514815,-0.0200179	0.00396504,0.00859346	0.711852,1.70254	0.000691928	0.000822283
3	rs73011384	150246411	NA,T	NA,C	NA,0.943452	NA,-0.0235349	NA,0.018507	NA,0.691461	0.00069174	0.000944308
3	rs12125672	150554470	T,T	A,A	0.464215,0.550595	-0.00524202,-0.019971	0.00396447,0.00859346	0.730289,1.69623	0.000683396	0.000813955
3	rs11204668	150543686	A,A	G,G	0.450298,0.550595	-0.00804121,-0.0189435	0.00397398,0.00859346	1.36628,1.56073	0.000681376	0.000872196
3	rs4971041	150537357	T,T	C,C	0.430417,0.544643	-0.0111991,-0.017895	0.00399316,0.00858363	2.29773,1.43076	0.000680996	0.000920054
3	rs72700845	150568749	T,NA	C,NA	0.986084,NA	-0.0183957,NA	0.0168779,NA	0.559495,NA	0.000679355	0.000979806
3	rs72698892	150486988	A,NA	G,NA	0.934394,NA	-0.0357358,NA	0.00798549,NA	5.11703,NA	0.000675929	0.00106479
3	rs9803935	150552622	G,G	T,T	0.463221,0.549603	-0.00510309,-0.0199154	0.00396504,0.00859173	0.703144,1.68929	0.000675458	0.000802554
3	rs3738485	150552392	G,G	C,C	0.464215,0.549603	-0.00519697,-0.0199154	0.00396447,0.00859173	0.721484,1.68929	0.000674746	0.000803191
3	rs73011380	150244046	NA,A	NA,G	NA,0.944444	NA,-0.0232519	NA,0.0186617	NA,0.672077	0.000672207	0.000918109
3	rs3738484	150552330	T,T	G,G	0.463221,0.549603	-0.00510309,-0.0198686	0.00396504,0.00859173	0.703144,1.683	0.000667646	0.000793572
3	rs75083568	150308755	C,NA	A,NA	0.975149,NA	0.0248083,NA	0.0127009,NA	1.29425,NA	0.000663408	0.000928745
3	rs77444832	150388945	T,NA	A,NA	0.976143,NA	-0.0121667,NA	0.0129561,NA	0.458801,NA	0.000663207	0.00095858
3	rs76260774	149931413	NA,C	NA,A	NA,0.990079	NA,0.0506565	NA,0.0431319	NA,0.619404	0.000651309	0.000914002
3	rs72700851	150574307	C,NA	A,NA	0.986084,NA	-0.0178756,NA	0.0168779,NA	0.538279,NA	0.000649992	0.000937306
3	rs77848367	150106766	NA,C	NA,A	NA,0.956349	NA,0.0240735	NA,0.0209218	NA,0.60227	0.00063881	0.000900772
3	rs2306235	150123132	NA,G	NA,C	NA,0.894841	NA,-0.0161152	NA,0.013935	NA,0.606431	0.000635373	0.000872958
3	rs116242598	150242768	G,NA	C,NA	0.99006,NA	0.0310381,NA	0.01993,NA	0.923047,NA	0.000633751	0.000872211
3	rs116819476	150055361	T,NA	C,NA	0.973161,NA	-0.0102419,NA	0.0122339,NA	0.395242,NA	0.000620576	0.000906268
3	rs11810419	150510122	T,T	C,C	0.928429,0.943452	-0.0131946,-0.0216868	0.00767004,0.018507	1.06864,0.617494	0.000619801	0.000885683
3	rs141053431	150557502	NA,C	NA,A	NA,0.97619	NA,0.0317037	NA,0.0280389	NA,0.588077	0.000618145	0.000841856
3	rs522068	150285707	T,T	C,C	0.912525,0.943452	0.0120211,-0.0292165	0.00699802,0.018507	1.06633,0.941531	0.0006179	0.000761352
3	rs151171909	150471965	T,NA	G,NA	0.991054,NA	0.049844,NA	0.0209976,NA	1.75434,NA	0.000616531	0.00197324
3	rs111644778	150243179	NA,T	NA,C	NA,0.944444	NA,-0.0217476	NA,0.0186617	NA,0.612837	0.000616183	0.00084426
3	rs12735920	150499892	A,NA	G,NA	0.911531,NA	0.0100643,NA	0.00696238,NA	0.828823,NA	0.000613303	0.000796389
3	rs79191594	149849171	A,NA	G,NA	0.968191,NA	0.0164445,NA	0.0112664,NA	0.840442,NA	0.000611158	0.000814769
3	rs117595411	150242369	NA,G	NA,A	NA,0.944444	NA,-0.02159	NA,0.0186617	NA,0.606763	0.000610804	0.00083717
3	rs12718416	150470523	T,T	C,C	0.929423,0.941468	-0.0116825,-0.0266972	0.00771974,0.0182098	0.885404,0.845809	0.000604217	0.000864371
3	rs141935877	150467096	A,NA	T,NA	0.924453,NA	-0.0330049,NA	0.00748151,NA	4.98867,NA	0.00060401	0.000931335
3	rs2275778	150239478	NA,G	NA,T	NA,0.944444	NA,-0.0212472	NA,0.0186617	NA,0.593642	0.000599405	0.000822144
3	rs41317525	150530043	A,NA	G,NA	0.982107,NA	0.0219924,NA	0.014915,NA	0.852809,NA	0.000594529	0.000832246
3	rs191314745	150019950	NA,C	NA,T	NA,0.987103	NA,0.0404383	NA,0.0378862	NA,0.543926	0.000588664	0.000859592
3	rs118073096	150236787	NA,C	NA,G	NA,0.944444	NA,-0.0208957	NA,0.0186617	NA,0.580314	0.000588133	0.000807284
3	rs60456922	150236472	NA,T	NA,C	NA,0.944444	NA,-0.0207482	NA,0.0186617	NA,0.574757	0.000583521	0.000801206
3	rs79156026	150587978	NA,T	NA,C	NA,0.9375	NA,-0.0192416	NA,0.0176595	NA,0.559258	0.000578978	0.000796515
3	rs141248191	150480473	A,NA	G,NA	0.976143,NA	-0.0108324,NA	0.0129561,NA	0.39458,NA	0.000575202	0.000830797
3	rs57263353	150584462	NA,C	NA,G	NA,0.9375	NA,-0.019103	NA,0.0176595	NA,0.553824	0.000574537	0.000790642
3	rs56153271	149667932	NA,G	NA,A	NA,0.176587	NA,0.0117541	NA,0.0112102	NA,0.531063	0.000574301	0.000812676
3	rs142586608	150349508	A,NA	G,NA	0.973161,NA	0.0184712,NA	0.0122339,NA	0.882447,NA	0.000570727	0.000804016
3	rs78033385	150582212	NA,T	NA,C	NA,0.9375	NA,-0.0189196	NA,0.0176595	NA,0.546667	0.000568765	0.000783007
3	rs148225120	149864385	NA,C	NA,T	NA,0.97619	NA,0.0291768	NA,0.0280389	NA,0.525683	0.000568413	0.000800295
3	rs58537074	150581653	NA,T	NA,C	NA,0.9375	NA,-0.0187764	NA,0.0176595	NA,0.541105	0.000564337	0.000777153
3	rs55977161	150427144	T,NA	C,NA	0.985089,NA	0.0217855,NA	0.0163138,NA	0.740539,NA	0.000562069	0.00079108
3	rs118186764	150597527	NA,C	NA,T	NA,0.930556	NA,-0.0178532	NA,0.0168156	NA,0.540049	0.000561004	0.000769572
3	rs142143213	150215787	NA,A	NA,G	NA,0.950397	NA,0.0198845	NA,0.0196877	NA,0.505151	0.000558062	0.000817562
3	rs58550476	150538024	NA,A	NA,G	NA,0.930556	NA,-0.0175642	NA,0.0168156	NA,0.528346	0.000552361	0.000760208
3	rs72633630	149670566	NA,G	NA,A	NA,0.193452	NA,0.0108599	NA,0.0108218	NA,0.500845	0.000550405	0.000779392
3	rs148818710	150013402	NA,A	NA,G	NA,0.957341	NA,0.0215156	NA,0.0211527	NA,0.509929	0.000549315	0.000754501
3	rs55975034	150537775	NA,A	NA,G	NA,0.930556	NA,-0.0173792	NA,0.0168156	NA,0.520908	0.000546716	0.000752768
3	rs12027024	149998494	C,C	T,T	0.416501,0.30754	-0.00174023,0.0197336	0.00401062,0.00926307	0.177599,1.47961	0.000545991	0.000769392
3	rs150550251	150119941	NA,C	NA,A	NA,0.954365	NA,0.020251	NA,0.0204832	NA,0.491029	0.000544308	0.000768871
3	rs11204667	150543543	NA,T	NA,C	NA,0.928571	NA,-0.0170146	NA,0.0165981	NA,0.515245	0.00054278	0.000749319
3	rs114354411	149860079	T,NA	G,NA	0.972167,NA	-0.00762053,NA	0.0120196,NA	0.278953,NA	0.000538578	0.000722503
3	rs148564912	150612316	NA,A	NA,G	NA,0.931548	NA,-0.0169258	NA,0.016928	NA,0.498428	0.000530118	0.000729786
3	rs117968841	150596422	NA,T	NA,C	NA,0.930556	NA,-0.0167193	NA,0.0168156	NA,0.494728	0.000527165	0.000725234
3	rs143720478	150591351	NA,A	NA,G	NA,0.930556	NA,-0.0166281	NA,0.0168156	NA,0.491151	0.00052463	0.000721915
3	rs116476409	150471056	T,NA	C,NA	0.988072,NA	-0.0140182,NA	0.0182119,NA	0.355108,NA	0.000524585	0.000754758
3	rs72692830	149956134	T,NA	C,NA	0.94334,NA	0.0233586,NA	0.00855199,NA	2.20016,NA	0.000522482	0.00118933
3	rs12025830	150003602	NA,G	NA,A	NA,0.957341	NA,0.0203211	NA,0.0211527	NA,0.472745	0.000521892	0.000718551
3	rs12727474	150580581	A,NA	G,NA	0.947316,NA	0.0126416,NA	0.0088502,NA	0.814801,NA	0.000520568	0.000698642
3	rs111315913	150090074	C,NA	T,NA	0.992048,NA	-0.0251461,NA	0.0222601,NA	0.587331,NA	0.000518856	0.000732449
3	rs3795702	150545624	NA,T	NA,C	NA,0.930556	NA,-0.0163946	NA,0.0168156	NA,0.482042	0.000518617	0.000715751
3	rs137895377	150135473	G,NA	T,NA	0.971173,NA	-0.00888716,NA	0.0118166,NA	0.344866,NA	0.000515919	0.000753453
3	rs55940403	149696318	NA,C	NA,T	NA,0.191468	NA,0.010119	NA,0.0108644	NA,0.453885	0.00051558	0.000730016
3	rs77216090	150299315	A,NA	G,NA	0.932406,NA	0.0124517,NA	0.00787557,NA	0.94361,NA	0.000513161	0.000706628
3	rs147792750	150560783	NA,A	NA,G	NA,0.930556	NA,-0.0161585	NA,0.0168156	NA,0.472895	0.000511992	0.000705369
3	rs144346336	150560424	NA,A	NA,C	NA,0.930556	NA,-0.0161585	NA,0.0168156	NA,0.472895	0.000511992	0.000705369
3	rs144823175	149858520	G,NA	C,NA	0.984095,NA	-0.017589,NA	0.0158037,NA	0.57557,NA	0.000511985	0.000714732
3	rs41264618	149881538	A,NA	G,NA	0.985089,NA	0.0185417,NA	0.0163138,NA	0.592233,NA	0.000509801	0.000719981
3	rs142304197	149861795	C,NA	T,NA	0.984095,NA	-0.0174538,NA	0.0158037,NA	0.569577,NA	0.00050658	0.000707303
3	rs115866682	149692075	NA,T	NA,C	NA,0.194444	NA,0.00983024	NA,0.0108009	NA,0.440391	0.00050656	0.000718272
3	rs2791018	149736391	T,T	C,C	0.107356,0.001984	-0.0143429,0.0911948	0.00638686,0.0960646	1.60688,0.465384	0.00050564	0.000761163
3	rs11580366	149951246	C,NA	T,NA	0.974155,NA	-0.00888683,NA	0.0124606,NA	0.322645,NA	0.000503027	0.000677157
3	rs118046792	150567166	NA,A	NA,G	NA,0.930556	NA,-0.0157805	NA,0.0168156	NA,0.458401	0.000502309	0.000692699
3	rs139627889	150515664	T,NA	C,NA	0.993042,NA	-0.022353,NA	0.0237851,NA	0.459264,NA	0.000501614	0.000743767
3	rs80133099	150356283	G,NA	C,NA	0.932406,NA	0.0127139,NA	0.00787557,NA	0.972844,NA	0.00049931	0.000688102
3	rs190206325	150476240	NA,A	NA,G	NA,0.958333	NA,-0.0192019	NA,0.0213919	NA,0.432518	0.000498414	0.000690066
3	rs587746306	149787174	T,NA	C,NA	0.985089,NA	0.0238145,NA	0.0163138,NA	0.840576,NA	0.000498247	0.000701504
3	rs181937625	150372261	NA,G	NA,T	NA,0.979167	NA,-0.0265667	NA,0.0299292	NA,0.426282	0.000498237	0.000705474
3	rs142094124	150507233	A,NA	G,NA	0.923459,NA	-0.0322397,NA	0.00743677,NA	4.83672,NA	0.000497368	0.000761692
3	rs626785	149881900	A,A	G,G	0.217694,0.098214	0.000121824,0.0283938	0.00479102,0.0143636	0.00890071,1.31816	0.00049654	0.000761993
3	rs117037899	149934524	NA,A	NA,G	NA,0.919643	NA,0.0138202	NA,0.0157247	NA,0.42083	0.000496141	0.000721353
3	rs117964699	150371822	NA,G	NA,A	NA,0.956349	NA,0.0183781	NA,0.0209218	NA,0.420541	0.000495485	0.000726724
3	rs3853576	149680227	NA,G	NA,A	NA,0.194444	NA,0.00952029	NA,0.0108009	NA,0.422416	0.000494625	0.000702135
3	rs74575124	150283640	NA,G	NA,A	NA,0.968254	NA,-0.0216058	NA,0.0243817	NA,0.425347	0.000494119	0.000689175
3	rs11578703	150078488	A,NA	G,NA	0.967197,NA	-0.0120927,NA	0.0111,NA	0.559146,NA	0.00049215	0.000658853
3	rs75477151	150526565	NA,A	NA,G	NA,0.954365	NA,-0.0179236	NA,0.0204832	NA,0.418447	0.000489834	0.000684793
3	rs140930419	150124798	A,NA	G,NA	0.978131,NA	0.00730553,NA	0.0135185,NA	0.229948,NA	0.000488515	0.000589383
3	rs201261589	149760214	NA,G	NA,C	NA,0.931548	NA,0.0144906	NA,0.016928	NA,0.406723	0.00048604	0.000700749
3	rs145647683	149693972	NA,C	NA,A	NA,0.920635	NA,-0.0133827	NA,0.0158141	NA,0.40076	0.000481587	0.000687728
3	rs75515650	150083975	NA,G	NA,A	NA,0.981151	NA,0.0260961	NA,0.0314332	NA,0.391024	0.000481123	0.000695943
3	rs376001151	150528233	NA,G	NA,A	NA,0.957341	NA,-0.0179555	NA,0.0211527	NA,0.402344	0.00047885	0.000663005
3	rs58383987	149895842	NA,T	NA,G	NA,0.956349	NA,0.0174247	NA,0.0209218	NA,0.392621	0.000478433	0.000691592
3	rs142072893	150338310	T,NA	A,NA	0.932406,NA	0.0123661,NA	0.00787557,NA	0.934152,NA	0.000473466	0.000653343
3	rs143419891	149870368	T,NA	C,NA	0.978131,NA	0.0158996,NA	0.0135185,NA	0.620623,NA	0.000473064	0.000658525
3	rs117182963	150056924	NA,C	NA,T	NA,0.943452	NA,0.0154934	NA,0.018507	NA,0.395233	0.000472307	0.000657971
3	rs11204664	150531380	C,C	T,T	0.414513,0.308532	-0.00396902,-0.019729	0.00401339,0.0092548	0.491213,1.48114	0.000471687	0.00056549
3	rs41264963	150127734	A,NA	G,NA	0.967197,NA	-0.0125083,NA	0.0111,NA	0.585367,NA	0.00047061	0.000631279
3	rs148591863	150397715	NA,C	NA,G	NA,0.975198	NA,-0.0223174	NA,0.0274863	NA,0.380049	0.000469565	0.000667365
3	rs147802733	150507296	C,NA	A,NA	0.988072,NA	0.0245885,NA	0.0182119,NA	0.752095,NA	0.000467374	0.000644731
3	rs17581380	149854324	C,NA	T,NA	0.950298,NA	0.0208236,NA	0.00909753,NA	1.65593,NA	0.000462112	0.000939533
3	rs75108820	150476707	A,NA	G,NA	0.978131,NA	-0.0209628,NA	0.0135185,NA	0.917289,NA	0.000461596	0.000687585
3	rs182507817	150479849	NA,T	NA,C	NA,0.986111	NA,0.0290212	NA,0.0365264	NA,0.369685	0.000461362	0.000660487
3	rs140621199	150272717	T,NA	C,NA	0.974155,NA	0.0162475,NA	0.0124606,NA	0.716105,NA	0.000461217	0.000666747
3	rs191070440	150473089	NA,A	NA,G	NA,0.988095	NA,0.0309017	NA,0.0394133	NA,0.363496	0.000458691	0.000658049
3	rs145138514	149892049	NA,A	NA,G	NA,0.957341	NA,0.0159279	NA,0.0211527	NA,0.345388	0.000455714	0.000661494
3	rs147791176	150375015	T,NA	G,NA	0.980119,NA	-0.0212447,NA	0.0141639,NA	0.874075,NA	0.000453253	0.000672976
3	rs148351387	150069867	NA,C	NA,T	NA,0.945437	NA,0.0146388	NA,0.0188207	NA,0.359831	0.000451762	0.000630133
3	rs4970972	150468547	T,T	G,G	0.950298,0.998016	0.0126465,0.180164	0.00909753,0.0960615	0.783842,1.21665	0.000448869	0.000638298
3	rs4971020	150522242	C,C	T,T	0.392644,0.662698	-0.0109282,-0.00516721	0.00404873,0.0090414	2.15794,0.245914	0.000446429	0.00115805
3	rs11586396	150121079	T,NA	C,NA	0.987078,NA	-0.0159735,NA	0.0175062,NA	0.441853,NA	0.00044634	0.000641304
3	rs138520356	150586501	T,NA	C,NA	0.973161,NA	0.0363871,NA	0.0122339,NA	2.53215,NA	0.000445723	0.00445852
3	rs75079909	150284370	A,NA	G,NA	0.978131,NA	0.018955,NA	0.0135185,NA	0.793523,NA	0.000445719	0.000635658
3	rs141532217	149924949	NA,G	NA,A	NA,0.864087	NA,0.00916925	NA,0.0124737	NA,0.33509	0.000443863	0.000645094
3	rs79148709	150336414	NA,T	NA,C	NA,0.957341	NA,0.015295	NA,0.0211527	NA,0.328242	0.000440825	0.000643003
3	rs116140174	150409850	G,NA	C,NA	0.966203,NA	-0.00912844,NA	0.0109412,NA	0.393509,NA	0.000437162	0.000587877
3	rs74576695	149931452	NA,C	NA,T	NA,0.885913	NA,0.00957033	NA,0.0134459	NA,0.321837	0.000437014	0.000635836
3	rs72700813	150509544	G,NA	A,NA	0.935388,NA	-0.0334651,NA	0.00804241,NA	4.49929,NA	0.000435932	0.000667009
3	rs148481453	150510941	NA,C	NA,G	NA,0.987103	NA,-0.0269215	NA,0.0378862	NA,0.321172	0.000435094	0.000613165
3	rs112111167	150017171	A,NA	G,NA	0.930418,NA	-0.0155876,NA	0.00777053,NA	1.34817,NA	0.000434996	0.000623062
3	rs57919378	149771346	NA,G	NA,A	NA,0.808532	NA,-0.00767428	NA,0.0108644	NA,0.318796	0.000434312	0.000621294
3	rs115624500	150231727	T,NA	C,NA	0.951292,NA	0.014205,NA	0.00918509,NA	0.91372,NA	0.000432818	0.00058527
3	rs138309741	150512792	A,NA	C,NA	0.965209,NA	0.0125808,NA	0.0107893,NA	0.613328,NA	0.000429225	0.000579697
3	rs115385213	149753498	A,NA	T,NA	0.972167,NA	0.011746,NA	0.0120196,NA	0.48353,NA	0.000427135	0.000618993
3	rs151254127	150257775	A,NA	G,NA	0.968191,NA	0.0158956,NA	0.0112664,NA	0.800587,NA	0.000422102	0.000614833
3	rs76623759	150104595	NA,C	NA,T	NA,0.838294	NA,-0.00780457	NA,0.0116103	NA,0.299774	0.000421466	0.000589612
3	rs184369697	150367217	T,NA	C,NA	0.992048,NA	0.0136781,NA	0.0222601,NA	0.268486,NA	0.000416633	0.000603663
3	rs7521171	149998497	A,A	G,G	0.337972,0.311508	-0.0094219,0.0177043	0.00417985,0.00923037	1.61639,1.25881	0.000415786	0.000584152
3	rs142676970	150182098	NA,T	NA,C	NA,0.985119	NA,-0.0220967	NA,0.0353055	NA,0.274579	0.000414553	0.000601091
3	rs150946142	150306326	NA,C	NA,T	NA,0.986111	NA,-0.0222702	NA,0.0365264	NA,0.265953	0.000409856	0.000581393
3	rs6679147	150192450	C,NA	T,NA	0.973161,NA	0.0135367,NA	0.0122339,NA	0.571037,NA	0.000409335	0.000557176
3	rs77350192	150570943	A,NA	G,NA	0.993042,NA	-0.018173,NA	0.0237851,NA	0.351798,NA	0.000409231	0.00060275
3	rs147013734	150133846	T,NA	C,NA	0.99006,NA	-0.0146466,NA	0.01993,NA	0.334981,NA	0.000406574	0.000581087
3	rs3754041	149915754	NA,A	NA,G	NA,0.956349	NA,0.0120003	NA,0.0209218	NA,0.24699	0.000406435	0.000588658
3	rs74496165	150508262	NA,G	NA,A	NA,0.981151	NA,0.0185729	NA,0.0314332	NA,0.256014	0.000405765	0.000587526
3	rs148498771	150452293	NA,T	NA,C	NA,0.970238	NA,-0.0144549	NA,0.0251555	NA,0.24753	0.000404567	0.000596094
3	rs587654949	150593808	NA,C	NA,G	NA,0.990079	NA,0.0253125	NA,0.0431319	NA,0.253914	0.000404339	0.000579058
3	rs75916232	150517945	NA,G	NA,A	NA,0.987103	NA,-0.0219036	NA,0.0378862	NA,0.249362	0.000400935	0.000565912
3	rs117343055	150530993	NA,T	NA,C	NA,0.928571	NA,-0.00943388	NA,0.0165981	NA,0.24429	0.000400132	0.000562879
3	rs78461088	150490610	NA,G	NA,T	NA,0.975198	NA,-0.0156466	NA,0.0274863	NA,0.244746	0.000399362	0.000566012
3	rs183837295	150397891	G,NA	A,NA	0.980119,NA	-0.019555,NA	0.0141639,NA	0.776255,NA	0.000398096	0.00058888
3	rs145786676	150426634	NA,A	NA,C	NA,0.958333	NA,-0.0118515	NA,0.0213919	NA,0.236897	0.000395942	0.000555632
3	rs142428595	150397885	T,NA	C,NA	0.980119,NA	-0.0194634,NA	0.0141639,NA	0.771101,NA	0.000395461	0.000584865
3	rs144991280	150267179	NA,T	NA,C	NA,0.994048	NA,0.0289956	NA,0.0555718	NA,0.220525	0.000390524	0.000556772
3	rs146750310	150452701	NA,C	NA,T	NA,0.994048	NA,0.0289113	NA,0.0555718	NA,0.219763	0.000390238	0.00055637
3	rs7532876	149999059	T,NA	C,NA	0.861829,NA	-0.0303107,NA	0.00572955,NA	6.91309,NA	0.000390169	0.00226194
3	rs184940043	150411577	A,NA	G,NA	0.988072,NA	0.0219998,NA	0.0182119,NA	0.643879,NA	0.000389987	0.000539756
3	rs144799208	150408007	NA,G	NA,T	NA,0.959325	NA,-0.0113221	NA,0.0216401	NA,0.221246	0.000389885	0.000547628
3	rs192504603	149787813	C,NA	T,NA	0.983101,NA	0.00195311,NA	0.0153396,NA	0.0463932,NA	0.00038883	0.000550951
3	rs117341696	150444026	NA,A	NA,G	NA,0.973214	NA,-0.0130571	NA,0.0264757	NA,0.206286	0.000388169	0.000569911
3	rs143046899	150213246	A,NA	G,NA	0.982107,NA	-0.0151944,NA	0.014915,NA	0.510986,NA	0.000387889	0.000558608
3	rs189125874	150480840	NA,G	NA,T	NA,0.988095	NA,0.0196896	NA,0.0394133	NA,0.209447	0.00038775	0.000560479
3	rs117390184	150378294	NA,T	NA,C	NA,0.97123	NA,-0.0122446	NA,0.0255725	NA,0.199236	0.00038551	0.000565489
3	rs77206010	150145568	NA,A	NA,G	NA,0.881944	NA,-0.00666746	NA,0.0132476	NA,0.211296	0.000384709	0.000541148
3	rs61819442	150528309	T,NA	A,NA	0.94334,NA	0.011994,NA	0.00855199,NA	0.793794,NA	0.000384687	0.000540725
3	rs9436006	150427995	NA,C	NA,A	NA,0.978175	NA,-0.0140552	NA,0.0292559	NA,0.20002	0.000384202	0.000548042
3	rs9436113	150427994	NA,T	NA,A	NA,0.978175	NA,-0.0140552	NA,0.0292559	NA,0.20002	0.000384202	0.000548042
3	rs139341329	150498687	NA,A	NA,G	NA,0.930556	NA,-0.00823445	NA,0.0168156	NA,0.204569	0.000383689	0.000540178
3	rs187016645	150430907	NA,C	NA,A	NA,0.934524	NA,0.00798779	NA,0.0172809	NA,0.191172	0.000382742	0.000563784
3	rs72708146	149821019	T,NA	C,NA	0.976143,NA	-0.0105124,NA	0.0129561,NA	0.379711,NA	0.000381566	0.000521036
3	rs142386420	150574914	NA,A	NA,T	NA,0.987103	NA,-0.017993	NA,0.0378862	NA,0.197334	0.000381133	0.000537947
3	rs192569608	150170365	G,NA	A,NA	0.986084,NA	-0.000161744,NA	0.0168779,NA	0.00333346,NA	0.000380985	0.000541546
3	rs140462129	150370895	NA,G	NA,A	NA,0.927579	NA,0.00746537	NA,0.0164929	NA,0.186548	0.000379683	0.000553208
3	rs6693567	150510660	T,T	C,C	0.257455,0.262897	-0.00589065,-0.0195653	0.00452197,0.0097106	0.71515,1.35732	0.00037917	0.000442859
3	rs137993908	150498418	NA,G	NA,A	NA,0.988095	NA,0.0179329	NA,0.0394133	NA,0.187681	0.000379132	0.000541826
3	rs61817477	150314850	T,NA	C,NA	0.94334,NA	0.0131095,NA	0.00855199,NA	0.90206,NA	0.000378982	0.000526431
3	rs147893957	149763820	NA,A	NA,G	NA,0.749008	NA,-0.00439838	NA,0.00985893	NA,0.183426	0.00037819	0.00054218
3	rs150197801	150361222	NA,G	NA,A	NA,0.993056	NA,0.0229183	NA,0.0514752	NA,0.182995	0.000377549	0.000539606
3	rs149479316	150242792	NA,T	NA,C	NA,0.957341	NA,0.00928128	NA,0.0211527	NA,0.179914	0.000376904	0.000542383
3	rs75370178	150583786	NA,G	NA,A	NA,0.960318	NA,0.00931318	NA,0.0218976	NA,0.173528	0.000376697	0.000552341
3	rs6694075	150363261	G,NA	A,NA	0.964215,NA	0.0112343,NA	0.0106439,NA	0.535793,NA	0.000374917	0.000509429
3	rs142109788	149815561	G,NA	A,NA	0.971173,NA	0.0133238,NA	0.0118166,NA	0.585845,NA	0.000374626	0.000519498
3	rs150113111	150134225	G,NA	T,NA	0.991054,NA	0.0246909,NA	0.0209976,NA	0.620446,NA	0.000374289	0.000522154
3	rs141696447	149903396	NA,A	NA,C	NA,0.933532	NA,0.00742112	NA,0.0171606	NA,0.176909	0.000373926	0.000528184
3	rs143367816	149975090	G,NA	C,NA	0.965209,NA	-0.0313882,NA	0.0107893,NA	2.44086,NA	0.000373134	0.000533498
3	rs79111452	150126232	NA,T	NA,A	NA,0.951389	NA,0.00792221	NA,0.0198773	NA,0.161012	0.000371536	0.000537915
3	rs151102225	150484844	T,NA	A,NA	0.987078,NA	0.0134038,NA	0.0175062,NA	0.352736,NA	0.000371292	0.000527192
3	rs35531650	150533308	A,NA	C,NA	0.977137,NA	-0.0115732,NA	0.0132281,NA	0.418356,NA	0.000369858	0.000525625
3	rs117143812	149974726	NA,A	NA,G	NA,0.935516	NA,-0.00662291	NA,0.0174041	NA,0.152707	0.000368294	0.000522958
3	rs10888580	150404774	NA,T	NA,A	NA,0.956349	NA,0.00772715	NA,0.0209218	NA,0.147594	0.000367539	0.000528436
3	rs146939323	150507806	A,NA	G,NA	0.964215,NA	0.0322666,NA	0.0106439,NA	2.61373,NA	0.000367095	0.00544906
3	rs150410466	149952819	NA,C	NA,T	NA,0.935516	NA,0.00656345	NA,0.0174041	NA,0.151144	0.000366532	0.000518978
3	rs143166671	149948499	NA,A	NA,G	NA,0.956349	NA,-0.00749727	NA,0.0209218	NA,0.142617	0.000366006	0.000522398
3	rs183441903	150236264	NA,A	NA,G	NA,0.990079	NA,-0.0153107	NA,0.0431319	NA,0.141096	0.000364907	0.000521374
3	rs117116034	150462004	NA,T	NA,C	NA,0.926587	NA,-0.00572684	NA,0.0163898	NA,0.138598	0.000363688	0.000514593
3	rs12028854	150487636	NA,A	NA,G	NA,0.882937	NA,-0.00455445	NA,0.0132962	NA,0.13552	0.0003632	0.00051636
3	rs185878312	150243661	NA,A	NA,G	NA,0.990079	NA,-0.0141661	NA,0.0431319	NA,0.129256	0.000361441	0.000514095
3	rs77961846	150293426	NA,G	NA,T	NA,0.983135	NA,-0.010494	NA,0.0331973	NA,0.123829	0.000360331	0.000511925
3	rs146092896	149929104	NA,C	NA,T	NA,0.945437	NA,-0.00570491	NA,0.0188207	NA,0.118159	0.00036031	0.000517311
3	rs117796922	150170969	NA,A	NA,G	NA,0.923611	NA,-0.00494093	NA,0.0160932	NA,0.119856	0.000359077	0.000509102
3	rs143251455	150179655	NA,A	NA,G	NA,0.959325	NA,-0.00657516	NA,0.0216401	NA,0.118474	0.00035904	0.000509262
3	rs2275467	150053670	NA,T	NA,G	NA,0.977182	NA,0.00841849	NA,0.0286274	NA,0.114241	0.000358395	0.00051181
3	rs186760735	150571938	A,NA	G,NA	0.991054,NA	-0.0153986,NA	0.0209976,NA	0.334096,NA	0.000357561	0.000527301
3	rs186339560	149954038	T,NA	C,NA	0.984095,NA	0.033393,NA	0.0158037,NA	1.4609,NA	0.000357342	0.00111052
3	rs12760301	149882291	A,NA	C,NA	0.979125,NA	-0.010703,NA	0.0138296,NA	0.357559,NA	0.000357327	0.000507514
3	rs144153649	150012951	NA,A	NA,G	NA,0.983135	NA,-0.00857549	NA,0.0331973	NA,0.0989994	0.000355717	0.00050835
3	rs12026866	150208961	NA,A	NA,G	NA,0.968254	NA,-0.00633985	NA,0.0243817	NA,0.0997178	0.000355415	0.000507397
3	rs117069894	150406647	NA,A	NA,G	NA,0.956349	NA,0.00528567	NA,0.0209218	NA,0.0966133	0.000355204	0.000509939
3	rs116310582	149785255	A,NA	G,NA	0.985089,NA	0.0185806,NA	0.0163138,NA	0.593928,NA	0.000353762	0.000500125
3	rs117368277	149931233	NA,T	NA,C	NA,0.993056	NA,-0.0120254	NA,0.0514752	NA,0.0886911	0.000352905	0.000503558
3	rs375227138	150338147	NA,T	NA,C	NA,0.987103	NA,-0.00844464	NA,0.0378862	NA,0.0842746	0.000352704	0.000503292
3	rs185631226	149925220	NA,A	NA,C	NA,0.993056	NA,-0.0117132	NA,0.0514752	NA,0.0861883	0.00035246	0.000502961
3	rs72700826	150535196	T,NA	C,NA	0.927435,NA	0.00870429,NA	0.00762141,NA	0.59616,NA	0.000351735	0.000482799
3	rs139665761	150513650	NA,A	NA,G	NA,0.935516	NA,0.0034169	NA,0.0174041	NA,0.0734755	0.000351607	0.000510141
3	rs12022166	150138841	NA,A	NA,G	NA,0.880952	NA,-0.00296909	NA,0.0131998	NA,0.0851124	0.000351605	0.000500242
3	rs139108488	149891585	C,NA	G,NA	0.955268,NA	-0.0127166,NA	0.00956466,NA	0.735959,NA	0.000351169	0.00048104
3	rs57518665	150243253	NA,T	NA,C	NA,0.811508	NA,-0.00217613	NA,0.0109298	NA,0.0745932	0.000350501	0.000498905
3	rs374184959	150374691	NA,T	NA,C	NA,0.986111	NA,-0.00686142	NA,0.0365264	NA,0.0700727	0.000350315	0.000499968
3	rs184183215	150401650	NA,T	NA,C	NA,0.987103	NA,-0.00684126	NA,0.0378862	NA,0.0671702	0.000349881	0.000499495
3	rs75215871	150062783	A,NA	C,NA	0.988072,NA	0.0183655,NA	0.0182119,NA	0.504117,NA	0.000348986	0.000491009
3	rs4058439	149761073	NA,A	NA,G	NA,0.921627	NA,0.002612	NA,0.0159053	NA,0.0607022	0.000348732	0.00049832
3	rs76874963	149988348	NA,T	NA,C	NA,0.972222	NA,0.00421987	NA,0.0260119	NA,0.0599191	0.000348478	0.000497328
3	rs145238596	150478838	NA,T	NA,G	NA,0.991071	NA,-0.00645149	NA,0.0454422	NA,0.0520261	0.000347658	0.00049733
3	rs75892590	150028730	NA,T	NA,G	NA,0.939484	NA,0.00239614	NA,0.0179277	NA,0.0488206	0.000347538	0.000499118
3	rs144053186	150184625	NA,A	NA,G	NA,0.990079	NA,0.00530042	NA,0.0431319	NA,0.0446994	0.000347252	0.000497291
3	rs75575069	150589608	NA,T	NA,C	NA,0.950397	NA,-0.00231409	NA,0.0196877	NA,0.0426645	0.000346673	0.000495048
3	rs78914867	150375820	NA,T	NA,C	NA,0.973214	NA,-0.00201585	NA,0.0264757	NA,0.027192	0.000345794	0.000497831
3	rs117762259	150085640	NA,T	NA,C	NA,0.965278	NA,-0.00181329	NA,0.0233493	NA,0.0277514	0.000345712	0.000494544
3	rs116943329	150440692	NA,A	NA,G	NA,0.978175	NA,-0.00207015	NA,0.0292559	NA,0.0252173	0.0003456	0.000496728
3	rs79414534	149977486	NA,T	NA,A	NA,0.954365	NA,0.00117771	NA,0.0204832	NA,0.0203835	0.00034556	0.00049531
3	rs74632055	150066786	NA,A	NA,G	NA,0.977182	NA,0.00218038	NA,0.0286274	NA,0.027201	0.000345429	0.000493966
3	rs12042580	150556529	NA,T	NA,C	NA,0.866071	NA,-0.000810899	NA,0.0125513	NA,0.0229686	0.000345208	0.000494157
3	rs75427321	150170990	NA,C	NA,T	NA,0.982143	NA,-0.00159261	NA,0.0322783	NA,0.0174356	0.000344999	0.000493459
3	rs199635929	149754276	NA,C	NA,T	NA,0.935516	NA,-0.000945997	NA,0.0174041	NA,0.0192458	0.000344952	0.000493585
3	rs116854758	150257054	NA,T	NA,C	NA,0.972222	NA,0.00142312	NA,0.0260119	NA,0.0193745	0.000344908	0.000493945
3	rs186490836	150582039	NA,A	NA,G	NA,0.985119	NA,-0.00148256	NA,0.0353055	NA,0.014796	0.000344806	0.000493298
3	rs117538399	150146413	NA,A	NA,G	NA,0.920635	NA,0.000496755	NA,0.0158141	NA,0.0110217	0.000344768	0.000493142
3	rs141231613	150285511	NA,A	NA,C	NA,0.921627	NA,-0.00049066	NA,0.0159053	NA,0.0108216	0.000344717	0.000493818
3	rs79288994	150518555	NA,G	NA,A	NA,0.93254	NA,5.87718e-05	NA,0.017043	NA,0.00119659	0.000344602	0.000494555
3	rs78371496	150120239	NA,C	NA,A	NA,0.962302	NA,0.000231796	NA,0.0224433	NA,0.00359362	0.000344597	0.000492966
3	rs12044733	150583723	NA,A	NA,T	NA,0.875	NA,-5.31883e-05	NA,0.0129254	NA,0.00142827	0.000344592	0.000494781
3	rs150793953	150554398	A,NA	G,NA	0.970179,NA	0.0117076,NA	0.0116239,NA	0.503295,NA	0.000344052	0.000492854
3	rs181568511	150305000	A,NA	C,NA	0.991054,NA	-0.018028,NA	0.0209976,NA	0.408296,NA	0.000341005	0.000484564
3	rs78778914	150449701	C,NA	T,NA	0.925447,NA	0.0110204,NA	0.00752717,NA	0.84414,NA	0.000337058	0.000468507
3	rs72692825	149920593	A,NA	C,NA	0.95328,NA	-0.0134257,NA	0.0093687,NA	0.818596,NA	0.000336297	0.00046104
3	rs74767708	150014455	A,NA	C,NA	0.985089,NA	0.0159286,NA	0.0163138,NA	0.482971,NA	0.000336129	0.000476667
3	rs115611531	150115623	G,NA	C,NA	0.963221,NA	0.0333622,NA	0.0105045,NA	2.82587,NA	0.000334867	0.00323484
3	rs78646592	150599849	T,NA	C,NA	0.970179,NA	0.0113373,NA	0.0116239,NA	0.482293,NA	0.00033469	0.000479422
3	rs79117401	149962417	C,NA	T,NA	0.979125,NA	-0.004179,NA	0.0138296,NA	0.117751,NA	0.00033291	0.000481044
3	rs1050818	150266559	C,NA	A,NA	0.787276,NA	-0.0216037,NA	0.00483134,NA	5.10989,NA	0.000332054	0.000525108
3	rs79985335	149850114	C,NA	T,NA	0.983101,NA	-0.0157032,NA	0.0153396,NA	0.514312,NA	0.000330092	0.000463499
3	rs188482279	150013818	C,NA	T,NA	0.985089,NA	0.0155078,NA	0.0163138,NA	0.466216,NA	0.0003289	0.000466538
3	rs61807552	149919726	C,NA	T,NA	0.974155,NA	0.0100815,NA	0.0124606,NA	0.378334,NA	0.000326059	0.000455759
3	rs145832453	150512775	G,NA	A,NA	0.964215,NA	0.0123086,NA	0.0106439,NA	0.606396,NA	0.000325847	0.000449183
3	rs149735232	149878407	A,NA	G,NA	0.982107,NA	0.0272078,NA	0.014915,NA	1.16671,NA	0.000321099	0.000596721
3	rs72692826	149949971	A,NA	G,NA	0.954274,NA	-0.01389,NA	0.00946506,NA	0.846977,NA	0.000319504	0.000439658
3	rs76098726	150555028	C,NA	T,NA	0.926441,NA	0.00748919,NA	0.0075738,NA	0.491138,NA	0.000319483	0.00044061
3	rs1127211	150448327	C,NA	T,NA	0.987078,NA	0.0174379,NA	0.0175062,NA	0.495937,NA	0.000318332	0.000444235
3	rs140764386	150263350	A,NA	T,NA	0.985089,NA	0.0169027,NA	0.0163138,NA	0.522653,NA	0.000318271	0.000442831
3	rs114723232	150454297	A,NA	G,NA	0.987078,NA	0.0174029,NA	0.0175062,NA	0.494615,NA	0.000317829	0.000443561
3	rs61808061	149985281	T,NA	C,NA	0.966203,NA	0.0103914,NA	0.0109412,NA	0.465669,NA	0.000316948	0.000440759
3	rs72700829	150540181	T,NA	C,NA	0.935388,NA	-0.0280177,NA	0.00804241,NA	3.30588,NA	0.000316526	0.000456102
3	rs150225445	150531905	A,NA	C,NA	0.991054,NA	0.0208471,NA	0.0209976,NA	0.493777,NA	0.000315671	0.000454549
3	rs7531664	149815536	C,NA	T,NA	0.865805,NA	-0.00729445,NA	0.00580045,NA	0.680793,NA	0.000315035	0.000442803
3	rs61807556	149955256	A,NA	G,NA	0.976143,NA	0.0128481,NA	0.0129561,NA	0.493003,NA	0.000315029	0.000441952
3	rs150149679	149868807	A,NA	G,NA	0.988072,NA	-0.0114035,NA	0.0182119,NA	0.274732,NA	0.000314023	0.000462853
3	rs71622670	149939247	T,NA	C,NA	0.977137,NA	-0.00758915,NA	0.0132281,NA	0.24706,NA	0.000312672	0.000445957
3	rs139642547	150379242	A,NA	G,NA	0.992048,NA	0.0181555,NA	0.0222601,NA	0.382241,NA	0.00031264	0.00043796
3	rs11205037	149816036	G,NA	T,NA	0.865805,NA	-0.00736605,NA	0.00580045,NA	0.690122,NA	0.000312045	0.000438725
3	rs112564154	150545069	G,NA	A,NA	0.981113,NA	-0.0328003,NA	0.0145245,NA	1.62108,NA	0.000311324	0.00045363
3	rs7552883	150465922	G,NA	A,NA	0.793241,NA	-0.0215538,NA	0.00488208,NA	4.99539,NA	0.000311274	0.000486322
3	rs113588371	150494961	G,NA	T,NA	0.942346,NA	0.0106342,NA	0.00848241,NA	0.677867,NA	0.000310999	0.000439303
3	rs35054512	150583462	G,NA	T,NA	0.978131,NA	-0.0117181,NA	0.0135185,NA	0.413367,NA	0.000310319	0.00044857
3	rs11580393	150077330	G,NA	A,NA	0.987078,NA	-0.00922426,NA	0.0175062,NA	0.223116,NA	0.000310015	0.000444804
3	rs7542068	150463772	G,NA	C,NA	0.793241,NA	-0.0215098,NA	0.00488208,NA	4.97733,NA	0.000309155	0.0004825
3	rs41264139	150460850	T,NA	C,NA	0.793241,NA	-0.0215098,NA	0.00488208,NA	4.97733,NA	0.000309155	0.0004825
3	rs11205383	150455813	C,NA	T,NA	0.793241,NA	-0.0215098,NA	0.00488208,NA	4.97733,NA	0.000309155	0.0004825
3	rs35591746	150456350	T,NA	A,NA	0.792247,NA	-0.0214718,NA	0.00487344,NA	4.97733,NA	0.000308592	0.000481649
3	rs144949291	149819233	A,NA	G,NA	0.963221,NA	0.00565598,NA	0.0105045,NA	0.228944,NA	0.000308265	0.000428571
3	rs7542510	150278823	T,NA	C,NA	0.789264,NA	-0.0213293,NA	0.00484796,NA	4.96487,NA	0.000308083	0.000481167
3	rs942452	150257329	G,NA	A,NA	0.014911,NA	-0.0144989,NA	0.0163135,NA	0.42698,NA	0.000307786	0.000429518
3	rs147149224	149775372	G,NA	A,NA	0.907555,NA	-0.00859063,NA	0.00682591,NA	0.681521,NA	0.000307388	0.000439737
3	rs11811950	150466558	T,NA	C,NA	0.793241,NA	-0.0214615,NA	0.00488208,NA	4.95751,NA	0.000306867	0.000478377
3	rs114293536	150076497	C,NA	A,NA	0.987078,NA	-0.00891103,NA	0.0175062,NA	0.214146,NA	0.000305885	0.00043885
3	rs41264059	150460842	C,NA	A,NA	0.793241,NA	-0.0214175,NA	0.00488208,NA	4.93952,NA	0.000304828	0.000474701
3	rs11588874	150470296	A,NA	G,NA	0.793241,NA	-0.0214175,NA	0.00488208,NA	4.93952,NA	0.000304828	0.000474701
3	rs34029237	150456571	C,NA	T,NA	0.793241,NA	-0.0214175,NA	0.00488208,NA	4.93952,NA	0.000304828	0.000474701
3	rs12737757	150456678	T,NA	C,NA	0.793241,NA	-0.0214175,NA	0.00488208,NA	4.93952,NA	0.000304828	0.000474701
3	rs35989785	150456367	T,NA	A,NA	0.792247,NA	-0.0213796,NA	0.00487344,NA	4.93952,NA	0.000304287	0.000473882
3	rs71622669	149933579	T,NA	C,NA	0.977137,NA	-0.0071106,NA	0.0132281,NA	0.228489,NA	0.000304287	0.000434058
3	rs72708144	149815740	C,NA	T,NA	0.960239,NA	0.000854743,NA	0.0101186,NA	0.030267,NA	0.000303884	0.000423786
3	rs34391279	150281795	C,NA	G,NA	0.789264,NA	-0.0212367,NA	0.00484796,NA	4.92672,NA	0.000303754	0.000473347
3	rs12136802	150450204	C,NA	T,NA	0.792247,NA	-0.0214718,NA	0.00487344,NA	4.97733,NA	0.000303492	0.00047286
3	rs12729727	150451499	C,NA	G,NA	0.792247,NA	-0.0214718,NA	0.00487344,NA	4.97733,NA	0.000303492	0.00047286
3	rs146467430	150351743	G,NA	A,NA	0.957256,NA	0.00779372,NA	0.00977441,NA	0.371364,NA	0.000303443	0.000416726
3	rs56244698	149971706	A,NA	G,NA	0.966203,NA	0.00976251,NA	0.0109412,NA	0.429168,NA	0.000303435	0.000422866
3	rs1343965	150468842	G,NA	A,NA	0.793241,NA	-0.0213691,NA	0.00488208,NA	4.91977,NA	0.000302627	0.000470737
3	rs11811159	150467613	A,NA	G,NA	0.793241,NA	-0.0213691,NA	0.00488208,NA	4.91977,NA	0.000302627	0.000470737
3	rs72698870	150467817	G,NA	A,NA	0.793241,NA	-0.0213691,NA	0.00488208,NA	4.91977,NA	0.000302627	0.000470737
3	rs182454282	150558011	A,NA	C,NA	0.980119,NA	-0.0319719,NA	0.0141639,NA	1.61995,NA	0.000302283	0.00044073
3	rs112822664	150557757	C,NA	T,NA	0.980119,NA	-0.0319719,NA	0.0141639,NA	1.61995,NA	0.000302283	0.00044073
3	rs11205366	150365275	T,NA	C,NA	0.793241,NA	-0.0214175,NA	0.00488208,NA	4.93952,NA	0.00030193	0.000469295
3	rs112721791	150556820	A,NA	C,NA	0.980119,NA	-0.0319429,NA	0.0141639,NA	1.61764,NA	0.000301836	0.000440055
3	rs751931	149967911	G,NA	A,NA	0.978131,NA	-0.00734975,NA	0.0135185,NA	0.231613,NA	0.000301404	0.000429426
3	rs111854939	150557386	A,NA	G,NA	0.980119,NA	-0.0319139,NA	0.0141639,NA	1.61533,NA	0.00030139	0.000439383
3	rs114293104	150479605	T,NA	C,NA	0.981113,NA	-0.00791411,NA	0.0145245,NA	0.232223,NA	0.00030122	0.000438596
3	rs12731738	150468574	T,NA	C,NA	0.793241,NA	-0.0213252,NA	0.00488208,NA	4.90184,NA	0.000300665	0.000467203
3	rs12132746	149698251	A,A	G,G	0.483101,0.480159	0.00194538,0.0158566	0.00395656,0.00855609	0.205552,1.19487	0.000300434	0.000419613
3	rs141494464	149847301	T,NA	C,NA	0.920477,NA	-0.0173798,NA	0.0073078,NA	1.75958,NA	0.000299223	0.000425274
3	rs34355066	150549526	A,NA	C,NA	0.980119,NA	-0.0317294,NA	0.0141639,NA	1.60066,NA	0.000298597	0.000435172
3	rs1260246	149848885	G,NA	C,NA	0.962227,NA	4.28563e-05,NA	0.0103707,NA	0.00143432,NA	0.000297237	0.000415393
3	rs12128653	150356842	G,NA	A,NA	0.791252,NA	-0.0212938,NA	0.00486487,NA	4.91977,NA	0.000297032	0.000461388
3	rs12130583	150364081	T,NA	A,NA	0.792247,NA	-0.0213796,NA	0.00487344,NA	4.93952,NA	0.000296713	0.000460567
3	rs11584488	150366212	T,NA	A,NA	0.792247,NA	-0.0213796,NA	0.00487344,NA	4.93952,NA	0.000296713	0.000460567
3	rs12126958	150289614	A,NA	G,NA	0.789264,NA	-0.0210559,NA	0.00484796,NA	4.85267,NA	0.000295778	0.000458944
3	rs72696853	150363472	T,NA	A,NA	0.792247,NA	-0.0213313,NA	0.00487344,NA	4.91977,NA	0.000294678	0.000456884
3	rs34645101	150550924	C,NA	T,NA	0.980119,NA	-0.0314372,NA	0.0141639,NA	1.57755,NA	0.000294325	0.000428728
3	rs72692889	150038477	A,NA	G,NA	0.987078,NA	-0.00796318,NA	0.0175062,NA	0.187624,NA	0.000294278	0.000422114
3	rs115070660	149898292	G,NA	A,NA	0.965209,NA	0.00453821,NA	0.0107893,NA	0.17132,NA	0.000293636	0.00040914
3	rs115226233	150076076	A,NA	G,NA	0.962227,NA	0.0309752,NA	0.0103707,NA	2.54989,NA	0.000293612	0.00235986
3	rs12757823	150388647	T,NA	A,NA	0.791252,NA	-0.0211098,NA	0.00486487,NA	4.84471,NA	0.00029355	0.000454482
3	rs6702453	150041765	T,NA	C,NA	0.987078,NA	-0.00789013,NA	0.0175062,NA	0.185618,NA	0.000293437	0.0004209
3	rs141155234	150496685	A,NA	G,NA	0.987078,NA	0.00837842,NA	0.0175062,NA	0.199129,NA	0.000293213	0.000417248
3	rs74335909	150438362	C,NA	A,NA	0.793241,NA	-0.0210481,NA	0.00488208,NA	4.78967,NA	0.000293074	0.000452817
3	rs68097764	150368080	T,NA	C,NA	0.792247,NA	-0.0212874,NA	0.00487344,NA	4.90184,NA	0.000292864	0.000453602
3	rs12134306	150377172	A,NA	G,NA	0.792247,NA	-0.0212874,NA	0.00487344,NA	4.90184,NA	0.000292864	0.000453602
3	rs34353365	150357010	G,NA	C,NA	0.792247,NA	-0.0212874,NA	0.00487344,NA	4.90184,NA	0.000292864	0.000453602
3	rs112883142	150537925	T,NA	C,NA	0.981113,NA	-0.0330354,NA	0.0145245,NA	1.63943,NA	0.000292144	0.000424853
3	rs36020363	150448666	G,NA	C,NA	0.792247,NA	-0.0211952,NA	0.00487344,NA	4.86431,NA	0.000291627	0.000451411
3	rs12141218	150448707	C,NA	T,NA	0.792247,NA	-0.0211952,NA	0.00487344,NA	4.86431,NA	0.000291627	0.000451411
3	rs1043293	150448766	C,NA	G,NA	0.792247,NA	-0.0211952,NA	0.00487344,NA	4.86431,NA	0.000291627	0.000451411
3	rs7522820	150319901	C,NA	T,NA	0.792247,NA	-0.0212392,NA	0.00487344,NA	4.88217,NA	0.000290907	0.000450064
3	rs3850841	150316291	A,NA	G,NA	0.792247,NA	-0.0212392,NA	0.00487344,NA	4.88217,NA	0.000290907	0.000450064
3	rs67733549	150311662	A,NA	G,NA	0.792247,NA	-0.0212392,NA	0.00487344,NA	4.88217,NA	0.000290907	0.000450064
3	rs7519691	150319628	G,NA	A,NA	0.792247,NA	-0.0212392,NA	0.00487344,NA	4.88217,NA	0.000290907	0.000450064
3	rs6670974	150295673	A,NA	G,NA	0.792247,NA	-0.0212392,NA	0.00487344,NA	4.88217,NA	0.000290907	0.000450064
3	rs11584613	150296058	C,NA	A,NA	0.792247,NA	-0.0212392,NA	0.00487344,NA	4.88217,NA	0.000290907	0.000450064
3	rs12121966	150339516	C,NA	T,NA	0.792247,NA	-0.0212392,NA	0.00487344,NA	4.88217,NA	0.000290907	0.000450064
3	rs36023386	150319272	G,NA	T,NA	0.792247,NA	-0.0212392,NA	0.00487344,NA	4.88217,NA	0.000290907	0.000450064
3	rs191802974	150404106	A,NA	G,NA	0.992048,NA	0.0158566,NA	0.0222601,NA	0.322158,NA	0.000290274	0.000407796
3	rs151214538	150417307	C,NA	T,NA	0.992048,NA	0.015789,NA	0.0222601,NA	0.320444,NA	0.000289687	0.000407005
3	rs148400992	149911697	T,NA	C,NA	0.977137,NA	0.0113236,NA	0.0132281,NA	0.406733,NA	0.000289652	0.000407734
3	rs16836143	150319081	A,NA	T,NA	0.793241,NA	-0.0212768,NA	0.00488208,NA	4.88217,NA	0.00028954	0.000447393
3	rs140520803	150602502	A,NA	C,NA	0.983101,NA	0.00896125,NA	0.0153396,NA	0.252516,NA	0.000289336	0.000416236
3	rs80275252	150543030	T,NA	C,NA	0.973161,NA	0.0304959,NA	0.0122339,NA	1.89701,NA	0.000289308	0.00152476
3	rs12136332	150305992	T,NA	C,NA	0.792247,NA	-0.0211952,NA	0.00487344,NA	4.86431,NA	0.000289163	0.00044691
3	rs12741448	150383021	A,NA	G,NA	0.792247,NA	-0.0211952,NA	0.00487344,NA	4.86431,NA	0.000289163	0.00044691
3	rs9651184	150383281	T,NA	C,NA	0.792247,NA	-0.0211952,NA	0.00487344,NA	4.86431,NA	0.000289163	0.00044691
3	rs11205368	150384514	G,NA	A,NA	0.792247,NA	-0.0211952,NA	0.00487344,NA	4.86431,NA	0.000289163	0.00044691
3	rs11808242	150385282	C,NA	G,NA	0.792247,NA	-0.0211952,NA	0.00487344,NA	4.86431,NA	0.000289163	0.00044691
3	rs36029278	150381835	G,NA	A,NA	0.792247,NA	-0.0211952,NA	0.00487344,NA	4.86431,NA	0.000289163	0.00044691
3	rs34247601	150379542	G,NA	C,NA	0.792247,NA	-0.0211952,NA	0.00487344,NA	4.86431,NA	0.000289163	0.00044691
3	rs12137967	150331515	A,NA	G,NA	0.792247,NA	-0.0211952,NA	0.00487344,NA	4.86431,NA	0.000289163	0.00044691
3	rs2173376	150355690	T,NA	C,NA	0.792247,NA	-0.0211952,NA	0.00487344,NA	4.86431,NA	0.000289163	0.00044691
3	rs67567469	149818561	A,NA	G,NA	0.958251,NA	0.000511597,NA	0.00988495,NA	0.0183065,NA	0.00028907	0.000403778
3	rs34456572	150409185	A,NA	C,NA	0.793241,NA	-0.0210965,NA	0.00488208,NA	4.80916,NA	0.000288237	0.000444629
3	rs67654647	150409116	A,NA	C,NA	0.793241,NA	-0.0210965,NA	0.00488208,NA	4.80916,NA	0.000288237	0.000444629
3	rs72692829	149954445	A,NA	G,NA	0.989066,NA	-0.00630343,NA	0.0190121,NA	0.130633,NA	0.000288207	0.00041215
3	rs11582170	150428582	T,NA	C,NA	0.792247,NA	-0.021103,NA	0.00487344,NA	4.82692,NA	0.000287961	0.000444739
3	rs72692832	149978645	C,NA	T,NA	0.99006,NA	-0.00695167,NA	0.01993,NA	0.138324,NA	0.000287322	0.000410033
3	rs79803873	150142430	C,NA	T,NA	0.988072,NA	-0.00940771,NA	0.0182119,NA	0.217917,NA	0.000287319	0.000421271
3	rs11588184	150387715	A,NA	G,NA	0.792247,NA	-0.021147,NA	0.00487344,NA	4.84471,NA	0.000287283	0.00044351
3	rs11588185	150387733	A,NA	G,NA	0.792247,NA	-0.021147,NA	0.00487344,NA	4.84471,NA	0.000287283	0.00044351
3	rs11589873	150386431	C,NA	T,NA	0.792247,NA	-0.021147,NA	0.00487344,NA	4.84471,NA	0.000287283	0.00044351
3	rs56321241	150389029	T,NA	G,NA	0.792247,NA	-0.021147,NA	0.00487344,NA	4.84471,NA	0.000287283	0.00044351
3	rs16836230	150322333	C,NA	G,NA	0.791252,NA	-0.0211098,NA	0.00486487,NA	4.84471,NA	0.000286882	0.000442964
3	rs55816515	150440279	C,NA	T,NA	0.794235,NA	-0.0210856,NA	0.00489079,NA	4.78967,NA	0.000286822	0.000441946
3	rs7417465	150440598	T,NA	C,NA	0.794235,NA	-0.0210856,NA	0.00489079,NA	4.78967,NA	0.000286822	0.000441946
3	rs12138231	150115398	A,NA	T,NA	0.185885,NA	0.0293534,NA	0.00508247,NA	8.11486,NA	0.000286444	0.0161341
3	rs141105726	149778037	A,NA	G,NA	0.908549,NA	-0.00946617,NA	0.00685915,NA	0.775823,NA	0.00028638	0.000409951
3	rs67566205	150409100	A,NA	T,NA	0.793241,NA	-0.0210481,NA	0.00488208,NA	4.78967,NA	0.000286376	0.000441279
3	rs138896615	149911689	A,NA	C,NA	0.965209,NA	0.00411505,NA	0.0107893,NA	0.153103,NA	0.000286065	0.000399225
3	rs12745446	150398992	C,NA	A,NA	0.792247,NA	-0.021103,NA	0.00487344,NA	4.82692,NA	0.000285608	0.00044048
3	rs12145967	150404288	A,NA	G,NA	0.792247,NA	-0.021103,NA	0.00487344,NA	4.82692,NA	0.000285608	0.00044048
3	rs12144091	150397056	C,NA	G,NA	0.792247,NA	-0.021103,NA	0.00487344,NA	4.82692,NA	0.000285608	0.00044048
3	rs12145566	150411499	T,NA	C,NA	0.792247,NA	-0.021103,NA	0.00487344,NA	4.82692,NA	0.000285608	0.00044048
3	rs36038795	150405474	G,NA	A,NA	0.792247,NA	-0.021103,NA	0.00487344,NA	4.82692,NA	0.000285608	0.00044048
3	rs12142196	150390972	G,NA	A,NA	0.792247,NA	-0.021103,NA	0.00487344,NA	4.82692,NA	0.000285608	0.00044048
3	rs11205369	150395254	A,NA	G,NA	0.792247,NA	-0.021103,NA	0.00487344,NA	4.82692,NA	0.000285608	0.00044048
3	rs36122812	150384895	A,NA	G,NA	0.792247,NA	-0.021103,NA	0.00487344,NA	4.82692,NA	0.000285608	0.00044048
3	rs12140697	150391034	G,NA	C,NA	0.792247,NA	-0.021103,NA	0.00487344,NA	4.82692,NA	0.000285608	0.00044048
3	rs143742768	149784572	A,NA	G,NA	0.908549,NA	-0.0094989,NA	0.00685915,NA	0.779635,NA	0.000285498	0.000408687
3	rs2474478	149777847	A,NA	T,NA	0.908549,NA	-0.00950534,NA	0.00685915,NA	0.780386,NA	0.000285326	0.00040844
3	rs76642054	150570014	G,NA	C,NA	0.979125,NA	-0.0295517,NA	0.0138296,NA	1.48664,NA	0.000284927	0.00041471
3	rs11589632	150387786	T,NA	C,NA	0.790258,NA	-0.0210729,NA	0.00485638,NA	4.84471,NA	0.000284922	0.00044001
3	rs148193595	150582906	C,NA	T,NA	0.991054,NA	-0.00929693,NA	0.0209976,NA	0.181815,NA	0.000284889	0.000416358
3	rs139776319	149783886	T,NA	C,NA	0.908549,NA	-0.00952185,NA	0.00685915,NA	0.782312,NA	0.000284885	0.000407808
```
