## Supplementary material for "Characterization of shared and ancestry-specific signals driving complex traits using multi-ancestry fine-mapping": susiex_nc3.cs80.snp

```
BP	SNP	PIP(CS1)	LogBF(CS1,Pop1)	LogBF(CS1,Pop2)	PIP(CS2)	LogBF(CS2,Pop1)	LogBF(CS2,Pop2)	PIP(CS3)	LogBF(CS3,Pop1)	LogBF(CS3,Pop2)
149641145	rs56360357	7.19775e-10	-1.75752	-1.26143	3.4228e-05	-1.57244	-1.26134	7.41973e-05	-1.66309	-1.23938
149652811	rs61808245	6.95217e-10	-1.69658	-1.35708	2.55869e-05	-1.76781	-1.35694	6.01803e-05	-1.75656	-1.35529
149660950	rs56342883	1.27448e-09	-1.34012	-1.10748	5.02139e-05	-1.34452	-1.10601	0.00011844	-1.36169	-1.07311
149662945	rs61809779	9.31592e-10	-1.48299	-1.278	5.10554e-05	-1.15653	-1.27739	9.78742e-05	-1.35292	-1.27259
149667932	rs56153271	6.02016e-09	-1.30391e-10	-0.895016	0.000238506	-1.30391e-10	-0.892435	0.000574301	-1.30391e-10	-0.856043
149670566	rs72633630	5.78644e-09	-1.30391e-10	-0.934613	0.000229108	-1.30391e-10	-0.932637	0.000550405	-1.30391e-10	-0.898542
149674792	rs55803744	1.43009e-09	-1.08813	-1.24427	4.9564e-05	-1.21903	-1.24453	0.000110231	-1.26772	-1.2389
149680227	rs3853576	5.24653e-09	-1.30391e-10	-1.03256	0.000207607	-1.30391e-10	-1.03118	0.000494625	-1.30391e-10	-1.0054
149692075	rs115866682	5.35198e-09	-1.30391e-10	-1.01266	0.000211814	-1.30391e-10	-1.01112	0.00050656	-1.30391e-10	-0.981555
149693972	rs145647683	5.2205e-09	-1.30391e-10	-1.03754	0.000206235	-1.30391e-10	-1.03781	0.000481587	-1.30391e-10	-1.03211
149696318	rs55940403	5.41767e-09	-1.30391e-10	-1.00046	0.000214542	-1.30391e-10	-0.998324	0.00051558	-1.30391e-10	-0.963905
149698251	rs12132746	3.52829e-09	-1.59541	0.166091	0.000119211	-1.75609	0.170153	0.000300434	-1.73704	0.233073
149715562	rs56130070	1.21086e-09	-1.71233	-0.786471	5.8132e-05	-1.51594	-0.788172	0.000145941	-1.39295	-0.833042
149715583	rs7525470	1.37719e-09	-1.72349	-0.646588	6.52374e-05	-1.54031	-0.648482	0.000162034	-1.42281	-0.698579
149716688	rs187688631	1.11587e-07	2.02467	-2.6322e-10	0.00992474	2.83596	-2.6322e-10	0.0214789	2.76563	-2.6322e-10
149717036	rs11588923	1.21214e-09	-1.71164	-0.786108	5.62341e-05	-1.54901	-0.788294	0.000140068	-1.43553	-0.831547
149717647	rs4559549	1.97619e-09	-1.30236	-0.706594	5.2426e-05	-1.70651	-0.700921	0.00013954	-1.59311	-0.677739
149717981	rs141921062	2.93676e-09	-1.61282	-2.6322e-10	9.93248e-05	-1.76843	-2.6322e-10	0.000230621	-1.76842	-2.6322e-10
149718092	rs79330123	1.90972e-09	-0.743787	-1.29938	2.72287e-05	-1.76585	-1.29671	6.48237e-05	-1.7641	-1.27343
149718722	rs114969164	2.58105e-09	-1.74193	-2.6322e-10	0.000128146	-1.51366	-2.6322e-10	0.000273292	-1.59866	-2.6322e-10
149719899	rs6657036	1.8986e-09	-0.799962	-1.24905	2.87355e-05	-1.76325	-1.24544	6.88475e-05	-1.76636	-1.21094
149721759	rs74885624	1.8266e-09	-1.15058	-0.937092	3.90282e-05	-1.76643	-0.936114	9.04463e-05	-1.75357	-0.950872
149725133	rs55827602	6.82259e-10	-1.73844	-1.33404	3.24894e-05	-1.55181	-1.33411	8.45828e-05	-1.4296	-1.34187
149726118	rs2664745	2.69514e-08	-0.970312	1.57422	0.0010731	-0.968647	1.58013	0.00251726	-0.966393	1.58812
149731444	rs201018977	6.78362e-10	-1.76774	-1.31046	2.69243e-05	-1.76255	-1.31125	6.23885e-05	-1.75838	-1.31744
149733247	rs602034	3.06363e-08	-1.00436	1.73642	0.00142173	-0.850716	1.74352	0.0030978	-0.899666	1.72892
149733983	rs386467332	2.39132e-08	0.484301	-2.6322e-10	0.00011607	-1.61264	-2.6322e-10	0.000272908	-1.60006	-2.6322e-10
149736391	rs2791018	8.30935e-09	0.379818	-0.952566	0.000255644	0.129825	-0.952869	0.00050564	-0.0377051	-0.945666
149748810	rs56135477	2.43394e-08	-0.703627	1.2056	0.000651024	-1.10067	1.21239	0.002024	-0.909207	1.31284
149753498	rs115385213	3.68664e-09	-1.38541	-2.6322e-10	0.000191937	-1.10966	-2.6322e-10	0.000427135	-1.1521	-2.6322e-10
149754276	rs199635929	3.76111e-09	-1.30391e-10	-1.36541	0.00014868	-1.30391e-10	-1.36503	0.000344952	-1.30391e-10	-1.36579
149758064	rs143192984	1.69838e-08	0.142132	-2.6322e-10	0.000105023	-1.71265	-2.6322e-10	0.000245085	-1.70759	-2.6322e-10
149760214	rs201261589	5.44604e-09	-1.30391e-10	-0.99524	0.000214809	-1.30391e-10	-0.997081	0.00048604	-1.30391e-10	-1.02291
149760974	rs111328914	1.59799e-09	-1.65744	-0.56394	5.85319e-05	-1.73173	-0.565523	0.000129177	-1.72654	-0.621476
149761073	rs4058439	3.78476e-09	-1.30391e-10	-1.35915	0.000149637	-1.30391e-10	-1.35862	0.000348732	-1.30391e-10	-1.35489
149763820	rs147893957	4.15189e-09	-1.30391e-10	-1.26657	0.000164048	-1.30391e-10	-1.26667	0.00037819	-1.30391e-10	-1.2738
149768506	rs112869437	8.89062e-10	-1.61471	-1.193	3.13957e-05	-1.72728	-1.19287	7.15356e-05	-1.74218	-1.19682
149771346	rs57919378	4.72618e-09	-1.30391e-10	-1.13701	0.000187059	-1.30391e-10	-1.13541	0.000434312	-1.30391e-10	-1.13543
149771869	rs55649985	1.96318e-09	-0.775543	-1.24002	2.90726e-05	-1.75754	-1.23949	6.71267e-05	-1.76443	-1.23819
149771890	rs7517103	2.8531e-09	-1.64172	-2.6322e-10	0.000103649	-1.72581	-2.6322e-10	0.000232234	-1.76145	-2.6322e-10
149772497	rs5011221	1.16487e-08	-0.234935	-2.6322e-10	0.00010043	-1.75737	-2.6322e-10	0.00023482	-1.75038	-2.6322e-10
149775372	rs147149224	5.45503e-09	-0.993591	-2.6322e-10	0.000132384	-1.48112	-2.6322e-10	0.000307388	-1.48109	-2.6322e-10
149776970	rs139336677	2.51351e-09	-1.76845	-2.6322e-10	0.000103672	-1.7256	-2.6322e-10	0.000248518	-1.69368	-2.6322e-10
149777847	rs2474478	6.46902e-09	-0.823105	-2.6322e-10	0.000123143	-1.55349	-2.6322e-10	0.000285326	-1.55556	-2.6322e-10
149777979	rs146802096	6.65699e-09	-0.794462	-2.6322e-10	0.000119489	-1.5836	-2.6322e-10	0.000277567	-1.58313	-2.6322e-10
149778037	rs141105726	6.41925e-09	-0.830828	-2.6322e-10	0.0001236	-1.54978	-2.6322e-10	0.00028638	-1.55188	-2.6322e-10
149778729	rs3106121	6.81579e-09	-0.770888	-2.6322e-10	0.000120239	-1.57735	-2.6322e-10	0.00027863	-1.57931	-2.6322e-10
149782667	rs148590893	6.64999e-09	-0.795515	-2.6322e-10	0.000121569	-1.56635	-2.6322e-10	0.000281697	-1.56837	-2.6322e-10
149783063	rs112586427	2.51421e-09	-1.76817	-2.6322e-10	0.000102653	-1.73547	-2.6322e-10	0.000249338	-1.69039	-2.6322e-10
149783886	rs139776319	6.49017e-09	-0.81984	-2.6322e-10	0.000122952	-1.55504	-2.6322e-10	0.000284885	-1.55711	-2.6322e-10
149784163	rs114362847	6.49017e-09	-0.81984	-2.6322e-10	0.000122952	-1.55504	-2.6322e-10	0.000284885	-1.55711	-2.6322e-10
149784572	rs143742768	6.4608e-09	-0.824376	-2.6322e-10	0.000123217	-1.55288	-2.6322e-10	0.000285498	-1.55496	-2.6322e-10
149785242	rs186269612	2.51854e-09	-1.76645	-2.6322e-10	0.000107806	-1.6865	-2.6322e-10	0.000240803	-1.72522	-2.6322e-10
149785255	rs116310582	4.8561e-09	-1.10989	-2.6322e-10	0.00014641	-1.38042	-2.6322e-10	0.000353762	-1.34057	-2.6322e-10
149787080	rs138724866	6.56316e-09	-0.808658	-2.6322e-10	0.000122307	-1.56029	-2.6322e-10	0.000283399	-1.56234	-2.6322e-10
149787174	rs587746306	7.33807e-09	-0.697054	-2.6322e-10	0.000203351	-1.05189	-2.6322e-10	0.000498247	-0.998101	-2.6322e-10
149787813	rs192504603	2.55496e-09	-1.75209	-2.6322e-10	0.000162181	-1.27812	-2.6322e-10	0.00038883	-1.24605	-2.6322e-10
149788612	rs148340528	3.35652e-09	-1.47922	-2.6322e-10	0.000101007	-1.75164	-2.6322e-10	0.000245289	-1.70676	-2.6322e-10
149788783	rs142146636	2.52194e-09	-1.7651	-2.6322e-10	0.000107452	-1.68978	-2.6322e-10	0.000265762	-1.6266	-2.6322e-10
149815323	rs3738319	3.02833e-09	-1.47185	-0.110267	9.74402e-05	-1.67859	-0.108998	0.000208425	-1.69601	-0.173605
149815536	rs7531664	4.79826e-09	-1.12188	-2.6322e-10	0.000127804	-1.51633	-2.6322e-10	0.000315035	-1.45651	-2.6322e-10
149815561	rs142109788	5.36622e-09	-1.01001	-2.6322e-10	0.000144921	-1.39064	-2.6322e-10	0.000374626	-1.28327	-2.6322e-10
149815740	rs72708144	2.59033e-09	-1.73834	-2.6322e-10	0.000119937	-1.57986	-2.6322e-10	0.000303884	-1.49255	-2.6322e-10
149816036	rs11205037	4.86546e-09	-1.10797	-2.6322e-10	0.000126714	-1.5249	-2.6322e-10	0.000312045	-1.46605	-2.6322e-10
149817038	rs72708145	7.04137e-09	-0.738327	-2.6322e-10	0.000116606	-1.60803	-2.6322e-10	0.000270583	-1.60862	-2.6322e-10
149817508	rs1046332	7.04137e-09	-0.738327	-2.6322e-10	0.000116606	-1.60803	-2.6322e-10	0.000270583	-1.60862	-2.6322e-10
149818310	rs140623721	3.30507e-09	-1.49467	-2.6322e-10	9.93978e-05	-1.7677	-2.6322e-10	0.000230957	-1.76697	-2.6322e-10
149818561	rs67567469	2.57709e-09	-1.74347	-2.6322e-10	0.000114738	-1.62417	-2.6322e-10	0.00028907	-1.54253	-2.6322e-10
149819233	rs144949291	3.08853e-09	-1.56243	-2.6322e-10	0.00012034	-1.57651	-2.6322e-10	0.000308265	-1.47824	-2.6322e-10
149820656	rs12119601	9.80363e-09	0.860814	-1.26819	4.56617e-05	-1.2753	-1.27027	0.000102087	-1.30765	-1.27573
149821019	rs72708146	3.10636e-09	-1.55668	-2.6322e-10	0.00013952	-1.42862	-2.6322e-10	0.000381566	-1.26491	-2.6322e-10
149847301	rs141494464	4.13368e-08	1.03162	-2.6322e-10	0.000126048	-1.53017	-2.6322e-10	0.000299223	-1.50801	-2.6322e-10
149848467	rs143998996	1.87436e-08	0.240722	-2.6322e-10	0.000100811	-1.75358	-2.6322e-10	0.000234134	-1.7533	-2.6322e-10
149848885	rs1260246	2.54364e-09	-1.75654	-2.6322e-10	0.000118188	-1.59455	-2.6322e-10	0.000297237	-1.51467	-2.6322e-10
149849171	rs79191594	9.02541e-09	-0.490086	-2.6322e-10	0.000203726	-1.05005	-2.6322e-10	0.000611158	-0.793841	-2.6322e-10
149850114	rs79985335	4.51761e-09	-1.18215	-2.6322e-10	0.000133446	-1.47313	-2.6322e-10	0.000330092	-1.40982	-2.6322e-10
149850941	rs72708148	1.89529e-08	0.251828	-2.6322e-10	0.000100909	-1.75261	-2.6322e-10	0.000234364	-1.75232	-2.6322e-10
149851993	rs114205852	2.78508e-09	-1.66585	-2.6322e-10	0.000112804	-1.64118	-2.6322e-10	0.000252608	-1.67736	-2.6322e-10
149852927	rs532941	2.68907e-09	-1.70093	-2.6322e-10	0.000118398	-1.59278	-2.6322e-10	0.000234547	-1.75154	-2.6322e-10
149853089	rs72708149	1.91651e-08	0.262963	-2.6322e-10	0.00010101	-1.75161	-2.6322e-10	0.000234601	-1.75131	-2.6322e-10
149854148	rs72708150	1.9402e-08	0.275247	-2.6322e-10	0.000101125	-1.75047	-2.6322e-10	0.00023487	-1.75017	-2.6322e-10
149854324	rs17581380	9.19369e-09	-0.471612	-2.6322e-10	0.000477632	-0.197987	-2.6322e-10	0.000462112	-1.07339	-2.6322e-10
149854890	rs146356417	7.51851e-10	-1.62937	-1.34598	2.59835e-05	-1.7637	-1.34567	6.0476e-05	-1.76847	-1.33848
149856334	rs137923984	3.11254e-08	0.747894	-2.6322e-10	0.0010009	0.541829	-2.6322e-10	0.00292508	0.77188	-2.6322e-10
149856350	rs15931	2.0098e-08	0.310492	-2.6322e-10	0.000101474	-1.74702	-2.6322e-10	0.000235687	-1.74669	-2.6322e-10
149856720	rs55885412	2.0098e-08	0.310492	-2.6322e-10	0.000101474	-1.74702	-2.6322e-10	0.000235687	-1.74669	-2.6322e-10
149858520	rs144823175	4.26616e-09	-1.23942	-2.6322e-10	0.000202847	-1.05438	-2.6322e-10	0.000511985	-0.970902	-2.6322e-10
149858575	rs140229597	2.38804e-08	-1.30391e-10	0.482928	0.000942195	-1.30391e-10	0.481383	0.00209341	-1.30391e-10	0.437355
149860079	rs114354411	2.79018e-09	-1.66402	-2.6322e-10	0.000184021	-1.15178	-2.6322e-10	0.000538578	-0.920264	-2.6322e-10
149860372	rs17581597	6.90547e-10	-1.69859	-1.36181	2.65001e-05	-1.72737	-1.36231	5.93694e-05	-1.75859	-1.36682
149861198	rs72708151	2.04617e-08	0.328426	-2.6322e-10	0.000102145	-1.74043	-2.6322e-10	0.000237483	-1.7391	-2.6322e-10
149861760	rs56229803	2.02303e-08	0.317049	-2.6322e-10	0.000102012	-1.74174	-2.6322e-10	0.000237167	-1.74043	-2.6322e-10
149861795	rs142304197	4.22947e-09	-1.24805	-2.6322e-10	0.00020082	-1.06442	-2.6322e-10	0.00050658	-0.981514	-2.6322e-10
149861829	rs56139516	2.02303e-08	0.317049	-2.6322e-10	0.000102012	-1.74174	-2.6322e-10	0.000237167	-1.74043	-2.6322e-10
149862367	rs6696191	2.28465e-09	-1.30261	-0.561309	0.000135315	-0.907505	-0.551716	0.000222819	-1.34069	-0.46215
149862531	rs72708152	2.02303e-08	0.317049	-2.6322e-10	0.000102012	-1.74174	-2.6322e-10	0.000237167	-1.74043	-2.6322e-10
149864270	rs143065789	2.25139e-08	0.424002	-2.6322e-10	0.000103378	-1.72843	-2.6322e-10	0.000240412	-1.72684	-2.6322e-10
149864385	rs148225120	5.84224e-09	-1.30391e-10	-0.925016	0.000232008	-1.30391e-10	-0.920055	0.000568413	-1.30391e-10	-0.866349
149865483	rs72708153	2.04956e-08	0.33008	-2.6322e-10	0.000102165	-1.74024	-2.6322e-10	0.00023753	-1.7389	-2.6322e-10
149865880	rs1451641	2.07201e-08	0.340975	-2.6322e-10	0.000102295	-1.73896	-2.6322e-10	0.00023784	-1.7376	-2.6322e-10
149866676	rs55664407	2.04617e-08	0.328426	-2.6322e-10	0.000102145	-1.74043	-2.6322e-10	0.000237483	-1.7391	-2.6322e-10
149866851	rs56119131	2.09585e-08	0.352414	-2.6322e-10	0.000102435	-1.7376	-2.6322e-10	0.000238173	-1.7362	-2.6322e-10
149867019	rs55633017	2.04956e-08	0.33008	-2.6322e-10	0.000102165	-1.74024	-2.6322e-10	0.00023753	-1.7389	-2.6322e-10
149868334	rs12062387	2.03742e-08	0.324141	-2.6322e-10	0.000103412	-1.72811	-2.6322e-10	0.000240046	-1.72837	-2.6322e-10
149868479	rs114067741	3.2326e-09	-1.51684	-2.6322e-10	9.95635e-05	-1.76603	-2.6322e-10	0.00023073	-1.76795	-2.6322e-10
149868807	rs150149679	2.87813e-09	-1.63299	-2.6322e-10	0.000148873	-1.36373	-2.6322e-10	0.000314023	-1.45973	-2.6322e-10
149868898	rs112327375	2.09585e-08	0.352414	-2.6322e-10	0.000102435	-1.7376	-2.6322e-10	0.000238173	-1.7362	-2.6322e-10
149869351	rs6587680	1.87694e-08	0.242097	-2.6322e-10	0.000101652	-1.74527	-2.6322e-10	0.00023611	-1.7449	-2.6322e-10
149869466	rs112198975	2.09585e-08	0.352414	-2.6322e-10	0.000102435	-1.7376	-2.6322e-10	0.000238173	-1.7362	-2.6322e-10
149869573	rs143441849	4.57517e-09	-1.16948	-2.6322e-10	0.000108676	-1.67845	-2.6322e-10	0.000266608	-1.62342	-2.6322e-10
149869947	rs61355654	1.87694e-08	0.242097	-2.6322e-10	0.000101652	-1.74527	-2.6322e-10	0.00023611	-1.7449	-2.6322e-10
149870368	rs143419891	5.42022e-09	-0.999993	-2.6322e-10	0.000185543	-1.14354	-2.6322e-10	0.000473064	-1.04997	-2.6322e-10
149871002	rs1376675	1.8637e-08	0.235022	-2.6322e-10	0.000101142	-1.7503	-2.6322e-10	0.000235091	-1.74922	-2.6322e-10
149871003	rs1349532	1.8637e-08	0.235022	-2.6322e-10	0.000101142	-1.7503	-2.6322e-10	0.000235091	-1.74922	-2.6322e-10
149871065	rs1376676	1.72996e-08	0.160552	-2.6322e-10	0.000100841	-1.75328	-2.6322e-10	0.000234209	-1.75298	-2.6322e-10
149871278	rs1355237	2.64976e-09	-1.71566	-2.6322e-10	0.000105053	-1.71237	-2.6322e-10	0.000238687	-1.73404	-2.6322e-10
149871905	rs1044808	2.22537e-08	0.412378	-2.6322e-10	0.000103217	-1.72999	-2.6322e-10	0.00024003	-1.72843	-2.6322e-10
149872979	rs185775380	2.52616e-09	-1.76343	-2.6322e-10	0.000101586	-1.74592	-2.6322e-10	0.000240552	-1.72626	-2.6322e-10
149873156	rs7524797	2.14875e-08	0.377341	-2.6322e-10	0.000102751	-1.73452	-2.6322e-10	0.000238922	-1.73306	-2.6322e-10
149873582	rs115983556	2.15523e-08	0.380355	-2.6322e-10	0.00010357	-1.72658	-2.6322e-10	0.000240615	-1.726	-2.6322e-10
149874606	rs72708157	2.12402e-08	0.365767	-2.6322e-10	0.000102602	-1.73597	-2.6322e-10	0.00023857	-1.73453	-2.6322e-10
149876124	rs7534365	2.83488e-09	-1.64813	-2.6322e-10	9.98319e-05	-1.76334	-2.6322e-10	0.000230858	-1.7674	-2.6322e-10
149876370	rs28642307	9.13051e-10	-1.5802	-1.20089	3.14767e-05	-1.7166	-1.20098	7.20797e-05	-1.73646	-1.19496
149876665	rs13067	2.54956e-09	-1.75421	-2.6322e-10	0.000109742	-1.6687	-2.6322e-10	0.000256054	-1.66381	-2.6322e-10
149877029	rs182121335	8.65339e-09	-1.30391e-10	-0.532179	0.000347681	-1.30391e-10	-0.515542	0.000941849	-1.30391e-10	-0.361352
149878407	rs149735232	4.66855e-09	-1.14928	-2.6322e-10	0.000275706	-0.747494	-2.6322e-10	0.000321099	-1.43745	-2.6322e-10
149880168	rs117128666	8.5081e-10	-1.49161	-1.36009	4.6e-05	-1.17827	-1.35992	9.63529e-05	-1.28522	-1.35595
149880275	rs112841211	2.97523e-08	0.702775	-2.6322e-10	0.000109138	-1.67422	-2.6322e-10	0.000254211	-1.67103	-2.6322e-10
149880331	rs148204376	8.63076e-10	-1.47654	-1.36084	4.69738e-05	-1.15636	-1.36088	9.76698e-05	-1.26538	-1.36222
149880355	rs72708158	3.51616e-08	0.869825	-2.6322e-10	0.000113006	-1.63939	-2.6322e-10	0.000263362	-1.63567	-2.6322e-10
149880483	rs16835135	2.55986e-08	0.552407	-2.6322e-10	0.00010705	-1.69353	-2.6322e-10	0.000249262	-1.69069	-2.6322e-10
149880650	rs35002905	6.59719e-10	-1.7396	-1.36647	2.79091e-05	-1.67141	-1.36647	6.11723e-05	-1.72894	-1.36656
149880863	rs68002561	2.0255e-08	0.318271	-2.6322e-10	9.9848e-05	-1.76318	-2.6322e-10	0.000231347	-1.76528	-2.6322e-10
149881173	rs55909843	3.35697e-09	-0.126038	-1.35305	2.59524e-05	-1.75673	-1.35384	5.93758e-05	-1.76571	-1.3596
149881183	rs56351279	3.79215e-09	-0.114747	-1.24245	2.94678e-05	-1.74293	-1.2406	6.83791e-05	-1.75692	-1.22721
149881221	rs138866201	3.04289e-09	-1.57732	-2.6322e-10	0.000100149	-1.76017	-2.6322e-10	0.000283945	-1.56042	-2.6322e-10
149881538	rs41264618	4.93381e-09	-1.09402	-2.6322e-10	0.000210282	-1.01838	-2.6322e-10	0.000509801	-0.975176	-2.6322e-10
149881900	rs626785	3.80566e-09	-1.70919	0.355554	0.000265581	-1.15392	0.36901	0.00049654	-1.44589	0.444353
149881959	rs56265028	1.86599e-08	0.236248	-2.6322e-10	0.000100058	-1.76108	-2.6322e-10	0.000232413	-1.76068	-2.6322e-10
149882291	rs12760301	3.11295e-09	-1.55456	-2.6322e-10	0.000150237	-1.35462	-2.6322e-10	0.000357327	-1.33054	-2.6322e-10
149882811	rs72708162	1.94657e-08	0.278526	-2.6322e-10	0.000100666	-1.75502	-2.6322e-10	0.000234	-1.75388	-2.6322e-10
149883679	rs115021769	2.56048e-09	-1.74993	-2.6322e-10	0.000120931	-1.57161	-2.6322e-10	0.000264167	-1.63261	-2.6322e-10
149885583	rs577935	9.63478e-09	-0.466415	0.0416651	0.000545844	-0.117734	0.0532388	0.000732257	-0.73008	0.117015
149885800	rs41264630	1.56724e-08	0.0617741	-2.6322e-10	9.93204e-05	-1.76848	-2.6322e-10	0.000230606	-1.76848	-2.6322e-10
149886135	rs4926386	7.27714e-10	-1.74156	-1.26642	3.17428e-05	-1.64012	-1.26904	6.62951e-05	-1.7317	-1.28338
149888384	rs72692803	1.8315e-08	0.21759	-2.6322e-10	9.94157e-05	-1.76752	-2.6322e-10	0.000230821	-1.76755	-2.6322e-10
149889339	rs12131104	4.01757e-09	-1.29945	-2.6322e-10	9.95518e-05	-1.76615	-2.6322e-10	0.000240655	-1.72583	-2.6322e-10
149889489	rs112851681	1.56599e-08	0.0609704	-2.6322e-10	9.93817e-05	-1.76786	-2.6322e-10	0.000230757	-1.76783	-2.6322e-10
149891028	rs72692804	1.67869e-08	0.130469	-2.6322e-10	9.93395e-05	-1.76829	-2.6322e-10	0.000230675	-1.76819	-2.6322e-10
149891585	rs139108488	4.78174e-09	-1.12532	-2.6322e-10	0.000129911	-1.49998	-2.6322e-10	0.000351169	-1.34793	-2.6322e-10
149892049	rs145138514	5.29572e-09	-1.30391e-10	-1.02323	0.000205869	-1.30391e-10	-1.03959	0.000455714	-1.30391e-10	-1.08733
149892872	rs11205277	1.70382e-09	-1.76171	-0.395541	6.73488e-05	-1.76833	-0.388618	0.000152215	-1.76502	-0.41888
149894235	rs147211319	1.37185e-09	-1.43681	-0.937156	6.12554e-05	-1.32296	-0.928815	0.000139756	-1.40528	-0.86402
149894355	rs72692805	1.60602e-08	0.0862134	-2.6322e-10	9.94128e-05	-1.76755	-2.6322e-10	0.000230867	-1.76735	-2.6322e-10
149894445	rs68144650	1.68882e-08	0.136487	-2.6322e-10	9.93185e-05	-1.7685	-2.6322e-10	0.000230605	-1.76849	-2.6322e-10
149894673	rs72692807	1.62337e-08	0.096961	-2.6322e-10	9.93901e-05	-1.76778	-2.6322e-10	0.000230809	-1.76761	-2.6322e-10
149895842	rs58383987	5.42114e-09	-1.30391e-10	-0.999823	0.000213256	-1.30391e-10	-1.00434	0.000478433	-1.30391e-10	-1.03868
149896413	rs72692808	1.63546e-08	0.104381	-2.6322e-10	9.93267e-05	-1.76841	-2.6322e-10	0.000230625	-1.76841	-2.6322e-10
149896855	rs72692810	1.67303e-08	0.127094	-2.6322e-10	9.9318e-05	-1.7685	-2.6322e-10	0.000230603	-1.7685	-2.6322e-10
149896923	rs72692811	1.69131e-08	0.137956	-2.6322e-10	9.93187e-05	-1.76849	-2.6322e-10	0.000230603	-1.7685	-2.6322e-10
149897287	rs143185028	2.52023e-09	-1.76578	-2.6322e-10	0.000102037	-1.7415	-2.6322e-10	0.000236553	-1.74303	-2.6322e-10
149897528	rs55705001	1.67303e-08	0.127094	-2.6322e-10	9.9318e-05	-1.7685	-2.6322e-10	0.000230603	-1.7685	-2.6322e-10
149897966	rs72692812	1.61795e-08	0.0936124	-2.6322e-10	9.93356e-05	-1.76832	-2.6322e-10	0.000230646	-1.76831	-2.6322e-10
149898292	rs115070660	2.89614e-09	-1.62675	-2.6322e-10	0.000115535	-1.61726	-2.6322e-10	0.000293636	-1.52686	-2.6322e-10
149898951	rs16836630	1.5093e-08	0.0241028	-2.6322e-10	9.94684e-05	-1.76699	-2.6322e-10	0.00023106	-1.76652	-2.6322e-10
149899389	rs45548131	1.67869e-08	0.130469	-2.6322e-10	9.93395e-05	-1.76829	-2.6322e-10	0.000230675	-1.76819	-2.6322e-10
149899885	rs72692813	1.31612e-08	-0.112855	-2.6322e-10	0.000100332	-1.75835	-2.6322e-10	0.000233345	-1.75668	-2.6322e-10
149899948	rs17643644	1.31612e-08	-0.112855	-2.6322e-10	0.000100332	-1.75835	-2.6322e-10	0.000233345	-1.75668	-2.6322e-10
149900264	rs72692814	1.28827e-08	-0.134248	-2.6322e-10	0.000100508	-1.7566	-2.6322e-10	0.000233785	-1.7548	-2.6322e-10
149900610	rs1804775	1.28827e-08	-0.134248	-2.6322e-10	0.000100508	-1.7566	-2.6322e-10	0.000233785	-1.7548	-2.6322e-10
149902588	rs72692816	1.30143e-08	-0.124078	-2.6322e-10	0.000100422	-1.75745	-2.6322e-10	0.000233571	-1.75571	-2.6322e-10
149902998	rs72692818	1.30143e-08	-0.124078	-2.6322e-10	0.000100422	-1.75745	-2.6322e-10	0.000233571	-1.75571	-2.6322e-10
149903122	rs72692819	1.26847e-08	-0.149733	-2.6322e-10	0.000100323	-1.75844	-2.6322e-10	0.000233199	-1.75731	-2.6322e-10
149903396	rs141696447	3.89031e-09	-1.30391e-10	-1.33164	0.000154312	-1.30391e-10	-1.32785	0.000373926	-1.30391e-10	-1.28514
149903609	rs12078573	1.9554e-08	0.28305	-2.6322e-10	9.96724e-05	-1.76494	-2.6322e-10	0.000231281	-1.76556	-2.6322e-10
149904474	rs74676173	1.36648e-08	-0.0753068	-2.6322e-10	0.000100517	-1.7565	-2.6322e-10	0.000233378	-1.75654	-2.6322e-10
149905279	rs72692821	6.67006e-10	-1.72866	-1.36643	2.55039e-05	-1.76151	-1.36649	5.96067e-05	-1.75468	-1.36675
149906167	rs41302101	1.38061e-08	-0.0650216	-2.6322e-10	0.000100432	-1.75735	-2.6322e-10	0.000233181	-1.75738	-2.6322e-10
149906413	rs11205303	2.56112e-09	-1.75833	0.00865044	0.000101042	-1.7685	0.0172086	0.000227539	-1.76314	-0.0187331
149907258	rs78420505	1.31047e-08	-0.117161	-2.6322e-10	0.000100901	-1.75269	-2.6322e-10	0.000234268	-1.75273	-2.6322e-10
149907259	rs113759410	2.53366e-09	-1.76047	-2.6322e-10	0.000111518	-1.65264	-2.6322e-10	0.000248901	-1.69214	-2.6322e-10
149907276	rs78964926	1.29595e-08	-0.128303	-2.6322e-10	0.000101013	-1.75158	-2.6322e-10	0.000234528	-1.75162	-2.6322e-10
149908108	rs1868992	9.1173e-10	-1.4186	-1.36394	2.53877e-05	-1.76843	-1.36413	6.1146e-05	-1.72964	-1.36629
149908174	rs61807549	3.3421e-09	-1.48353	-2.6322e-10	0.000108382	-1.68117	-2.6322e-10	0.000270396	-1.60931	-2.6322e-10
149909495	rs10494363	1.45716e-08	-0.0110531	-2.6322e-10	0.00010004	-1.76126	-2.6322e-10	0.000232272	-1.76129	-2.6322e-10
149910775	rs72692823	6.69913e-10	-1.72401	-1.36673	2.54536e-05	-1.76328	-1.3667	5.98549e-05	-1.75188	-1.36539
149911689	rs138896615	2.83927e-09	-1.64658	-2.6322e-10	0.000113189	-1.63777	-2.6322e-10	0.000286065	-1.55298	-2.6322e-10
149911697	rs148400992	3.89087e-09	-1.3315	-2.6322e-10	0.000118113	-1.59519	-2.6322e-10	0.000289652	-1.54052	-2.6322e-10
149913562	rs41265172	2.62266e-09	-1.72594	-2.6322e-10	9.96695e-05	-1.76497	-2.6322e-10	0.000235745	-1.74644	-2.6322e-10
149915754	rs3754041	4.67449e-09	-1.30391e-10	-1.14801	0.000182292	-1.30391e-10	-1.16122	0.000406435	-1.30391e-10	-1.20177
149918132	rs7551741	7.14102e-10	-1.66085	-1.36601	2.61089e-05	-1.7385	-1.36605	5.87869e-05	-1.7685	-1.36678
149918338	rs116055399	1.53256e-08	0.0393956	-2.6322e-10	9.9581e-05	-1.76586	-2.6322e-10	0.00023115	-1.76613	-2.6322e-10
149918619	rs6660842	9.5391e-10	-1.38062	-1.3567	2.57783e-05	-1.76022	-1.35708	6.32086e-05	-1.70044	-1.36232
149919726	rs61807552	3.77964e-09	-1.3605	-2.6322e-10	0.000129739	-1.50131	-2.6322e-10	0.000326059	-1.42212	-2.6322e-10
149920593	rs72692825	5.38581e-09	-1.00636	-2.6322e-10	0.00012478	-1.54028	-2.6322e-10	0.000336297	-1.3912	-2.6322e-10
149921839	rs41265185	1.59285e-08	0.0779783	-2.6322e-10	0.000100121	-1.76045	-2.6322e-10	0.000232385	-1.7608	-2.6322e-10
149922148	rs112058376	2.65439e-09	-1.71391	-2.6322e-10	0.000103223	-1.72993	-2.6322e-10	0.000234677	-1.75099	-2.6322e-10
149922960	rs6587723	8.63299e-10	-1.6537	-1.18343	3.11452e-05	-1.74427	-1.1839	7.09216e-05	-1.74258	-1.20504
149924949	rs141532217	5.09956e-09	-1.30391e-10	-1.06098	0.000201315	-1.30391e-10	-1.06196	0.000443863	-1.30391e-10	-1.11368
149925220	rs185631226	3.80517e-09	-1.30391e-10	-1.35377	0.000150551	-1.30391e-10	-1.35253	0.00035246	-1.30391e-10	-1.34426
149927940	rs146927901	3.50595e-09	-1.43567	-2.6322e-10	0.000110292	-1.66369	-2.6322e-10	0.000251584	-1.68142	-2.6322e-10
149928988	rs142825819	1.64386e-08	0.109505	-2.6322e-10	9.94801e-05	-1.76687	-2.6322e-10	0.000230976	-1.76689	-2.6322e-10
149929104	rs146092896	3.98228e-09	-1.30391e-10	-1.30828	0.000157054	-1.30391e-10	-1.31024	0.00036031	-1.30391e-10	-1.32223
149930367	rs112852625	1.64386e-08	0.109505	-2.6322e-10	9.94801e-05	-1.76687	-2.6322e-10	0.000230976	-1.76689	-2.6322e-10
149931233	rs117368277	3.80885e-09	-1.30391e-10	-1.3528	0.000150702	-1.30391e-10	-1.35152	0.000352905	-1.30391e-10	-1.343
149931413	rs76260774	6.60437e-09	-1.30391e-10	-0.802399	0.000262858	-1.30391e-10	-0.795216	0.000651309	-1.30391e-10	-0.730213
149931452	rs74576695	5.03972e-09	-1.30391e-10	-1.07278	0.000198903	-1.30391e-10	-1.07401	0.000437014	-1.30391e-10	-1.12923
149931541	rs4926400	6.92032e-10	-1.69142	-1.36683	2.53556e-05	-1.76699	-1.36684	6.21476e-05	-1.7138	-1.36589
149932039	rs35230744	1.83283e-08	0.218314	-2.6322e-10	9.93371e-05	-1.76831	-2.6322e-10	0.000230632	-1.76837	-2.6322e-10
149933006	rs73008195	1.81226e-08	0.20703	-2.6322e-10	9.93276e-05	-1.7684	-2.6322e-10	0.000230615	-1.76845	-2.6322e-10
149933579	rs71622669	2.73024e-09	-1.68574	-2.6322e-10	0.000129808	-1.50077	-2.6322e-10	0.000304287	-1.49123	-2.6322e-10
149934524	rs117037899	5.72565e-09	-1.30391e-10	-0.945173	0.000225318	-1.30391e-10	-0.949317	0.000496141	-1.30391e-10	-1.00234
149938745	rs3767628	1.0206e-09	-1.30961	-1.36013	2.56466e-05	-1.762	-1.36042	6.26115e-05	-1.70824	-1.36401
149938898	rs3767627	6.97137e-10	-1.68494	-1.36596	2.54011e-05	-1.76597	-1.36606	6.24301e-05	-1.70832	-1.36683
149939247	rs71622670	2.77189e-09	-1.6706	-2.6322e-10	0.000133324	-1.47405	-2.6322e-10	0.000312672	-1.46404	-2.6322e-10
149940697	rs146629709	3.25627e-09	-1.50955	-2.6322e-10	0.00010544	-1.70869	-2.6322e-10	0.000253229	-1.6749	-2.6322e-10
149941228	rs12023748	9.67856e-10	-1.36267	-1.36013	2.58563e-05	-1.75385	-1.36042	6.3969e-05	-1.68679	-1.36401
149942910	rs114515861	2.51835e-09	-1.76652	-2.6322e-10	0.00010052	-1.75647	-2.6322e-10	0.000231468	-1.76475	-2.6322e-10
149943157	rs77015846	1.57266e-08	0.065221	-2.6322e-10	9.96371e-05	-1.76529	-2.6322e-10	0.000231339	-1.76531	-2.6322e-10
149943784	rs10494260	7.04297e-10	-1.67472	-1.36596	2.54525e-05	-1.76395	-1.36606	6.29767e-05	-1.6996	-1.36683
149945483	rs116709921	3.11892e-09	-1.55264	-2.6322e-10	0.000121575	-1.5663	-2.6322e-10	0.000258121	-1.65577	-2.6322e-10
149945558	rs12026500	6.99371e-10	-1.6816	-1.3661	2.5413e-05	-1.76537	-1.3662	6.26094e-05	-1.70548	-1.36681
149946276	rs145952127	2.95325e-09	-1.60722	-2.6322e-10	9.93771e-05	-1.76791	-2.6322e-10	0.000233303	-1.75686	-2.6322e-10
149947809	rs150044209	1.55422e-08	0.0534267	-2.6322e-10	9.96883e-05	-1.76478	-2.6322e-10	0.000231457	-1.7648	-2.6322e-10
149948469	rs141547597	9.04371e-08	-1.30391e-10	1.81453	0.0036457	-1.30391e-10	1.83447	0.0083015	-1.30391e-10	1.81499
149948499	rs143166671	3.96018e-09	-1.30391e-10	-1.31384	0.000156445	-1.30391e-10	-1.31412	0.000366006	-1.30391e-10	-1.30655
149948717	rs148282038	2.51338e-09	-1.7685	-2.6322e-10	0.000101653	-1.74526	-2.6322e-10	0.000232543	-1.76012	-2.6322e-10
149948993	rs2198194	1.72896e-08	0.159975	-2.6322e-10	9.93227e-05	-1.76845	-2.6322e-10	0.000230623	-1.76841	-2.6322e-10
149949971	rs72692826	5.64096e-09	-0.960076	-2.6322e-10	0.000120187	-1.57778	-2.6322e-10	0.000319504	-1.44243	-2.6322e-10
149950326	rs144830380	2.55623e-09	-1.7516	-2.6322e-10	0.000115642	-1.61633	-2.6322e-10	0.000268776	-1.61532	-2.6322e-10
149950414	rs78077162	1.99466e-09	-1.76477	-0.234887	9.2327e-05	-1.61524	-0.22625	0.000216052	-1.61189	-0.221787
149951246	rs11580366	2.92823e-09	-1.61573	-2.6322e-10	0.000174215	-1.20654	-2.6322e-10	0.000503027	-0.988554	-2.6322e-10
149951467	rs35786175	7.71781e-10	-1.7492	-1.19998	5.09695e-05	-1.23607	-1.19954	0.000113866	-1.28047	-1.19371
149951811	rs2044891	1.72896e-08	0.159975	-2.6322e-10	9.93227e-05	-1.76845	-2.6322e-10	0.000230623	-1.76841	-2.6322e-10
149952819	rs150410466	3.84757e-09	-1.30391e-10	-1.34269	0.000152498	-1.30391e-10	-1.33968	0.000366532	-1.30391e-10	-1.30511
149953410	rs115390301	2.62001e-09	-1.72695	-2.6322e-10	9.96752e-05	-1.76491	-2.6322e-10	0.000231782	-1.7634	-2.6322e-10
149954038	rs186339560	4.04267e-09	-1.29322	-2.6322e-10	0.00075344	0.257821	-2.6322e-10	0.000357342	-1.3305	-2.6322e-10
149954445	rs72692829	2.62763e-09	-1.72405	-2.6322e-10	0.000123976	-1.54674	-2.6322e-10	0.000288207	-1.54552	-2.6322e-10
149954498	rs11205307	1.65221e-08	0.114569	-2.6322e-10	9.93723e-05	-1.76796	-2.6322e-10	0.000230757	-1.76783	-2.6322e-10
149955086	rs61807555	7.40621e-10	-1.76833	-1.22206	3.70757e-05	-1.53229	-1.22158	8.01418e-05	-1.61007	-1.21533
149955163	rs11205308	1.69097e-08	0.13776	-2.6322e-10	9.93402e-05	-1.76828	-2.6322e-10	0.000230672	-1.7682	-2.6322e-10
149955256	rs61807556	4.50747e-09	-1.18439	-2.6322e-10	0.000126958	-1.52297	-2.6322e-10	0.000315029	-1.45653	-2.6322e-10
149955618	rs79731933	1.99787e-09	-1.76404	-0.234004	9.28239e-05	-1.61076	-0.225363	0.000217226	-1.60736	-0.220898
149956134	rs72692830	1.8197e-08	0.211128	-2.6322e-10	0.000667175	0.136224	-2.6322e-10	0.000522482	-0.950606	-2.6322e-10
149956248	rs79941589	1.57128e-08	0.0643442	-2.6322e-10	9.96408e-05	-1.76526	-2.6322e-10	0.000231347	-1.76528	-2.6322e-10
149956342	rs11205309	9.48095e-10	-1.37936	-1.36407	2.58447e-05	-1.75047	-1.36425	6.43213e-05	-1.67904	-1.36626
149961601	rs79319620	1.60744e-08	0.0870961	-2.6322e-10	9.95527e-05	-1.76614	-2.6322e-10	0.000231143	-1.76616	-2.6322e-10
149962417	rs79117401	2.52721e-09	-1.76301	-2.6322e-10	0.000148181	-1.36839	-2.6322e-10	0.00033291	-1.40132	-2.6322e-10
149962585	rs76739629	1.99058e-09	-1.76269	-0.239015	9.30653e-05	-1.60313	-0.230393	0.000217806	-1.59965	-0.225938
149962986	rs111233095	1.47414e-08	0.00052778	-2.6322e-10	0.00169428	1.06818	-2.6322e-10	0.00112325	-0.185219	-2.6322e-10
149964846	rs148708969	2.53166e-09	-1.76125	-2.6322e-10	0.000102827	-1.73378	-2.6322e-10	0.000233264	-1.75703	-2.6322e-10
149965170	rs11205310	6.96835e-10	-1.6845	-1.36683	2.53834e-05	-1.7659	-1.36684	6.25143e-05	-1.70794	-1.36586
149966402	rs112689254	1.58966e-08	0.075975	-2.6322e-10	9.9594e-05	-1.76573	-2.6322e-10	0.000231239	-1.76575	-2.6322e-10
149967291	rs113562634	1.62613e-08	0.0986573	-2.6322e-10	9.95135e-05	-1.76654	-2.6322e-10	0.000231053	-1.76655	-2.6322e-10
149967911	rs751931	2.74916e-09	-1.67883	-2.6322e-10	0.000128058	-1.51435	-2.6322e-10	0.000301404	-1.50075	-2.6322e-10
149968717	rs10494261	1.69097e-08	0.13776	-2.6322e-10	9.93402e-05	-1.76828	-2.6322e-10	0.000230672	-1.7682	-2.6322e-10
149970096	rs12077623	1.65221e-08	0.114569	-2.6322e-10	9.93723e-05	-1.76796	-2.6322e-10	0.000230757	-1.76783	-2.6322e-10
149971085	rs12081082	1.75031e-08	0.172246	-2.6322e-10	9.93185e-05	-1.7685	-2.6322e-10	0.000230608	-1.76848	-2.6322e-10
149971213	rs74774309	1.62613e-08	0.0986573	-2.6322e-10	9.95135e-05	-1.76654	-2.6322e-10	0.000231053	-1.76655	-2.6322e-10
149971706	rs56244698	4.23051e-09	-1.24781	-2.6322e-10	0.000119462	-1.58383	-2.6322e-10	0.000303435	-1.49403	-2.6322e-10
149971967	rs75480592	1.62613e-08	0.0986573	-2.6322e-10	9.95135e-05	-1.76654	-2.6322e-10	0.000231053	-1.76655	-2.6322e-10
149972358	rs12082689	9.56512e-10	-1.37106	-1.36353	2.58129e-05	-1.75221	-1.36375	6.40702e-05	-1.68296	-1.36626
149972740	rs116653440	6.65924e-10	-1.76331	-1.3334	2.68443e-05	-1.74502	-1.33176	6.60956e-05	-1.70433	-1.31377
149974726	rs117143812	3.9118e-09	-1.30391e-10	-1.32613	0.000154717	-1.30391e-10	-1.32523	0.000368294	-1.30391e-10	-1.30032
149975071	rs113321828	1.62613e-08	0.0986573	-2.6322e-10	9.95135e-05	-1.76654	-2.6322e-10	0.000231053	-1.76655	-2.6322e-10
149975090	rs143367816	1.37959e-07	2.23683	-2.6322e-10	0.000160286	-1.28987	-2.6322e-10	0.000373134	-1.28726	-2.6322e-10
149977486	rs79414534	3.80159e-09	-1.30391e-10	-1.35471	0.000149798	-1.30391e-10	-1.35754	0.00034556	-1.30391e-10	-1.36403
149977961	rs78871912	3.14796e-09	-1.54338	-2.6322e-10	0.000122991	-1.55472	-2.6322e-10	0.000257887	-1.65668	-2.6322e-10
149978552	rs3936952	9.72783e-10	-1.35419	-1.36353	2.57303e-05	-1.75541	-1.36375	6.35871e-05	-1.69053	-1.36626
149978645	rs72692832	2.64901e-09	-1.71594	-2.6322e-10	0.000122744	-1.55673	-2.6322e-10	0.000287322	-1.54859	-2.6322e-10
149981884	rs67450539	1.96459e-08	0.287741	-2.6322e-10	0.000102397	-1.73797	-2.6322e-10	0.000238038	-1.73677	-2.6322e-10
149982478	rs115650695	1.85123e-08	0.228306	-2.6322e-10	0.000103785	-1.72451	-2.6322e-10	0.000241067	-1.72412	-2.6322e-10
149982626	rs3738320	9.9059e-10	-1.33649	-1.36309	2.55989e-05	-1.76095	-1.36332	6.2696e-05	-1.70483	-1.36607
149984928	rs12087578	2.31994e-08	0.453997	-2.6322e-10	0.000101174	-1.74999	-2.6322e-10	0.000234987	-1.74967	-2.6322e-10
149985077	rs72692834	2.17347e-08	0.388782	-2.6322e-10	0.000102314	-1.73878	-2.6322e-10	0.00023745	-1.73924	-2.6322e-10
149985281	rs61808061	4.48945e-09	-1.1884	-2.6322e-10	0.000123845	-1.5478	-2.6322e-10	0.000316948	-1.45046	-2.6322e-10
149985456	rs72692835	2.17347e-08	0.388782	-2.6322e-10	0.000102314	-1.73878	-2.6322e-10	0.00023745	-1.73924	-2.6322e-10
149987430	rs112894754	2.63276e-08	0.580487	-2.6322e-10	0.000100495	-1.75672	-2.6322e-10	0.000233267	-1.75701	-2.6322e-10
149987727	rs61808063	3.56677e-09	-1.41847	-2.6322e-10	0.000109937	-1.66692	-2.6322e-10	0.000272705	-1.60081	-2.6322e-10
149988348	rs76874963	3.766e-09	-1.30391e-10	-1.36412	0.000148898	-1.30391e-10	-1.36356	0.000348478	-1.30391e-10	-1.35562
149989198	rs115352901	3.03772e-09	-1.57902	-2.6322e-10	0.000104014	-1.7223	-2.6322e-10	0.000256036	-1.66388	-2.6322e-10
149989434	rs12023231	7.47619e-10	-1.61694	-1.36405	2.60215e-05	-1.74366	-1.36424	5.89613e-05	-1.76589	-1.36643
149991147	rs12409885	7.50334e-10	-1.61259	-1.36478	2.59587e-05	-1.74538	-1.36494	5.89822e-05	-1.76529	-1.36667
149991181	rs16833149	2.78134e-08	0.635388	-2.6322e-10	0.000100139	-1.76027	-2.6322e-10	0.000232452	-1.76051	-2.6322e-10
149992277	rs192434510	2.67183e-08	0.595218	-2.6322e-10	0.000100392	-1.75774	-2.6322e-10	0.000233033	-1.75802	-2.6322e-10
149992278	rs181999680	2.5338e-08	0.542174	-2.6322e-10	0.000100785	-1.75384	-2.6322e-10	0.000233933	-1.75416	-2.6322e-10
149992286	rs147047668	2.5338e-08	0.542174	-2.6322e-10	0.000100785	-1.75384	-2.6322e-10	0.000233933	-1.75416	-2.6322e-10
149992594	rs72692840	2.49036e-08	0.524882	-2.6322e-10	0.000100927	-1.75243	-2.6322e-10	0.00023426	-1.75277	-2.6322e-10
149992890	rs72692842	2.49036e-08	0.524882	-2.6322e-10	0.000100927	-1.75243	-2.6322e-10	0.00023426	-1.75277	-2.6322e-10
149993392	rs72692843	2.5234e-08	0.538063	-2.6322e-10	0.000100818	-1.75351	-2.6322e-10	0.000234009	-1.75384	-2.6322e-10
149993856	rs12401433	8.57875e-09	-1.30391e-10	-0.540842	0.000338934	-1.30391e-10	-0.541023	0.000770724	-1.30391e-10	-0.561867
149993912	rs61808064	3.53452e-09	-1.42755	-2.6322e-10	0.000112551	-1.64342	-2.6322e-10	0.000270983	-1.60714	-2.6322e-10
149993944	rs59054339	2.74419e-08	0.621941	-2.6322e-10	0.00010022	-1.75947	-2.6322e-10	0.000232637	-1.75972	-2.6322e-10
149993982	rs76406395	1.41152e-08	-0.0428767	-2.6322e-10	0.000469944	-0.214214	-2.6322e-10	0.00116293	-0.150497	-2.6322e-10
149994121	rs111637156	2.56036e-08	0.552604	-2.6322e-10	0.000100702	-1.75466	-2.6322e-10	0.000233743	-1.75497	-2.6322e-10
149994954	rs12022928	1.23599e-09	-1.11605	-1.36221	2.54361e-05	-1.7682	-1.36246	6.008e-05	-1.74788	-1.36564
149995265	rs67807996	1.40017e-09	-1.63404	-0.719497	5.40192e-05	-1.65355	-0.723939	0.000106822	-1.70567	-0.83237
149995368	rs77644650	7.59225e-10	-1.60049	-1.3651	2.58381e-05	-1.74973	-1.36525	5.90915e-05	-1.76336	-1.36675
149995505	rs58700306	1.07877e-09	-1.25208	-1.36223	2.55015e-05	-1.7656	-1.36249	6.17174e-05	-1.72098	-1.36565
149995966	rs72692849	2.48507e-08	0.522756	-2.6322e-10	0.000100945	-1.75225	-2.6322e-10	0.000234301	-1.75259	-2.6322e-10
149995979	rs12060830	2.6681e-08	0.593821	-2.6322e-10	0.000100402	-1.75765	-2.6322e-10	0.000233055	-1.75792	-2.6322e-10
149996293	rs74874700	6.65777e-10	-1.7311	-1.36583	2.55725e-05	-1.75923	-1.36608	5.8837e-05	-1.7678	-1.36662
149996732	rs11205312	7.5742e-10	-1.60178	-1.36618	2.58277e-05	-1.74929	-1.36609	5.92735e-05	-1.76358	-1.36345
149996806	rs183618206	2.52238e-09	-1.76493	-2.6322e-10	0.00010306	-1.73151	-2.6322e-10	0.000241395	-1.72276	-2.6322e-10
149997165	rs61584789	7.38033e-10	-1.62706	-1.36683	2.60673e-05	-1.73932	-1.36683	5.89359e-05	-1.76706	-1.36568
149997174	rs57252299	7.54207e-10	-1.60743	-1.36478	2.59171e-05	-1.74731	-1.36462	5.93836e-05	-1.76451	-1.36067
149997588	rs72692851	2.41156e-08	0.492728	-2.6322e-10	0.000101046	-1.75125	-2.6322e-10	0.000235989	-1.74541	-2.6322e-10
149998494	rs12027024	4.71018e-09	-1.73723	0.596823	0.000223519	-1.57157	0.614236	0.000545991	-1.64136	0.734765
149998497	rs7521171	2.73858e-08	0.409368	0.210528	0.000168408	-1.46628	0.225842	0.000415786	-1.5145	0.335476
149998702	rs28496715	1.07572e-09	-1.30165	-1.31549	3.09866e-05	-1.62082	-1.31245	7.23222e-05	-1.63579	-1.29227
149998779	rs28536536	6.39571e-08	1.25624	0.211846	0.000372897	-0.681609	0.236083	0.000769173	-1.00637	0.442484
149998923	rs72692854	0.00017677	9.39248	-2.6322e-10	0.000122785	-1.55639	-2.6322e-10	0.000280341	-1.57319	-2.6322e-10
149999059	rs7532876	0.00170497	11.6589	-2.6322e-10	0.000167811	-1.24399	-2.6322e-10	0.000390169	-1.24262	-2.6322e-10
149999228	rs56972081	3.06316e-09	-0.27141	-1.29927	3.54124e-05	-1.49818	-1.30159	9.73845e-05	-1.29895	-1.33158
149999764	rs6687454	0.00330312	12.3202	-2.6322e-10	0.000101253	-1.74921	-2.6322e-10	0.000233206	-1.75728	-2.6322e-10
150000165	rs12022725	6.76424e-09	0.527943	-1.30642	3.44048e-05	-1.52813	-1.3005	0.000108659	-1.27896	-1.24203
150001233	rs1339495	0.00150413	11.5336	-2.6322e-10	9.98573e-05	-1.76309	-2.6322e-10	0.000230864	-1.76737	-2.6322e-10
150001470	rs1339494	0.00156808	11.5752	-2.6322e-10	9.99444e-05	-1.76221	-2.6322e-10	0.00023096	-1.76695	-2.6322e-10
150001478	rs1339493	3.46572e-09	-0.145757	-1.30145	3.84158e-05	-1.41479	-1.30357	0.000108369	-1.19384	-1.32982
150001632	rs72692857	0.0196065	14.1012	-2.6322e-10	0.000110203	-1.66451	-2.6322e-10	0.000251841	-1.6804	-2.6322e-10
150001721	rs11578204	5.89847e-09	0.392927	-1.30836	3.5964e-05	-1.48174	-1.30257	0.000115514	-1.21363	-1.24617
150001899	rs12061856	0.00265299	12.1011	-2.6322e-10	0.000100607	-1.75561	-2.6322e-10	0.000232039	-1.76229	-2.6322e-10
150002293	rs12063281	0.0110056	13.5238	-2.6322e-10	0.000105914	-1.7042	-2.6322e-10	0.000242699	-1.71738	-2.6322e-10
150002436	rs12063329	0.0128347	13.6775	-2.6322e-10	0.000106768	-1.69617	-2.6322e-10	0.000244663	-1.70932	-2.6322e-10
150003117	rs55840906	0.0104952	13.4763	-2.6322e-10	0.000105592	-1.70724	-2.6322e-10	0.000242042	-1.72009	-2.6322e-10
150003189	rs16833244	3.46036e-09	-0.155778	-1.29298	3.8557e-05	-1.41946	-1.29523	0.000108421	-1.1998	-1.32338
150003513	rs7550350	0.00181205	11.7198	-2.6322e-10	0.000100297	-1.75869	-2.6322e-10	0.00023141	-1.765	-2.6322e-10
150003602	rs12025830	4.91483e-09	-1.30391e-10	-1.09787	0.000196757	-1.30391e-10	-1.08486	0.000521892	-1.30391e-10	-0.951737
150003827	rs12026620	4.31124e-09	0.132731	-1.36163	3.36649e-05	-1.49153	-1.35884	9.64975e-05	-1.33672	-1.30296
150004133	rs28443768	0.00253429	12.0553	-2.6322e-10	0.00010047	-1.75697	-2.6322e-10	0.000231823	-1.76322	-2.6322e-10
150004348	rs28366567	0.0186817	14.0529	-2.6322e-10	0.000109776	-1.66838	-2.6322e-10	0.000250945	-1.68396	-2.6322e-10
150005225	rs72692861	0.00232269	11.9681	-2.6322e-10	0.000100231	-1.75935	-2.6322e-10	0.000231459	-1.76479	-2.6322e-10
150007105	rs11205316	0.00158941	11.5887	-2.6322e-10	9.9974e-05	-1.76192	-2.6322e-10	0.000230995	-1.7668	-2.6322e-10
150008584	rs77391665	0.0104952	13.4763	-2.6322e-10	0.000105592	-1.70724	-2.6322e-10	0.000242042	-1.72009	-2.6322e-10
150008790	rs12073359	0.00243114	12.0137	-2.6322e-10	0.000100353	-1.75814	-2.6322e-10	0.000231642	-1.764	-2.6322e-10
150008818	rs61808080	5.55067e-09	-0.97621	-2.6322e-10	0.000111799	-1.65013	-2.6322e-10	0.000283272	-1.56279	-2.6322e-10
150009705	rs12093499	0.0104952	13.4763	-2.6322e-10	0.000105592	-1.70724	-2.6322e-10	0.000242042	-1.72009	-2.6322e-10
150009841	rs12058502	0.00265299	12.1011	-2.6322e-10	0.000100607	-1.75561	-2.6322e-10	0.000232039	-1.76229	-2.6322e-10
150010556	rs11589585	0.0169643	13.9565	-2.6322e-10	0.000108952	-1.67592	-2.6322e-10	0.000249216	-1.69088	-2.6322e-10
150011092	rs115033554	2.58324e-09	-1.74108	-2.6322e-10	0.000108415	-1.68086	-2.6322e-10	0.000237687	-1.73824	-2.6322e-10
150011145	rs12058090	0.00958743	13.3858	-2.6322e-10	0.000105002	-1.71285	-2.6322e-10	0.000240842	-1.72506	-2.6322e-10
150011323	rs12060211	0.0100524	13.4332	-2.6322e-10	0.000105307	-1.70995	-2.6322e-10	0.000241461	-1.72249	-2.6322e-10
150011362	rs12061565	0.0106551	13.4914	-2.6322e-10	0.000105472	-1.70838	-2.6322e-10	0.000241988	-1.72031	-2.6322e-10
150012168	rs55918911	0.00232269	11.9681	-2.6322e-10	0.000100231	-1.75935	-2.6322e-10	0.000231459	-1.76479	-2.6322e-10
150012882	rs55633125	0.0100524	13.4332	-2.6322e-10	0.000105307	-1.70995	-2.6322e-10	0.000241461	-1.72249	-2.6322e-10
150012917	rs56125600	0.0021293	11.8812	-2.6322e-10	0.00010002	-1.76146	-2.6322e-10	0.00023116	-1.76609	-2.6322e-10
150012951	rs144153649	3.86611e-09	-1.30391e-10	-1.33788	0.000152684	-1.30391e-10	-1.33846	0.000355717	-1.30391e-10	-1.33506
150012978	rs146471276	2.51384e-09	-1.76832	-2.6322e-10	0.000114902	-1.62275	-2.6322e-10	0.000257744	-1.65723	-2.6322e-10
150013019	rs7519918	0.00152404	11.5467	-2.6322e-10	9.98841e-05	-1.76282	-2.6322e-10	0.000230893	-1.76724	-2.6322e-10
150013129	rs12063059	0.00958743	13.3858	-2.6322e-10	0.000105002	-1.71285	-2.6322e-10	0.000240842	-1.72506	-2.6322e-10
150013402	rs148818710	5.12315e-09	-1.30391e-10	-1.05636	0.000205294	-1.30391e-10	-1.04239	0.000549315	-1.30391e-10	-0.900525
150013403	rs12061167	0.00958743	13.3858	-2.6322e-10	0.000105002	-1.71285	-2.6322e-10	0.000240842	-1.72506	-2.6322e-10
150013453	rs12061196	0.00914463	13.3385	-2.6322e-10	0.000104705	-1.71568	-2.6322e-10	0.000240241	-1.72755	-2.6322e-10
150013470	rs12098106	0.00958743	13.3858	-2.6322e-10	0.000105002	-1.71285	-2.6322e-10	0.000240842	-1.72506	-2.6322e-10
150013656	rs12065681	0.00958743	13.3858	-2.6322e-10	0.000105002	-1.71285	-2.6322e-10	0.000240842	-1.72506	-2.6322e-10
150013818	rs188482279	4.06908e-09	-1.28671	-2.6322e-10	0.000137679	-1.4419	-2.6322e-10	0.0003289	-1.41344	-2.6322e-10
150014017	rs2319280	0.0162533	13.9137	-2.6322e-10	0.000108598	-1.67918	-2.6322e-10	0.000248474	-1.69386	-2.6322e-10
150014296	rs11205317	0.00914463	13.3385	-2.6322e-10	0.000104705	-1.71568	-2.6322e-10	0.000240241	-1.72755	-2.6322e-10
150014455	rs74767708	4.17322e-09	-1.26144	-2.6322e-10	0.000140582	-1.42104	-2.6322e-10	0.000336129	-1.3917	-2.6322e-10
150014600	rs6664145	1.8604e-08	0.233246	-2.6322e-10	0.000335605	-0.550895	-2.6322e-10	0.000811021	-0.510903	-2.6322e-10
150015166	rs72692865	0.00914463	13.3385	-2.6322e-10	0.000104705	-1.71568	-2.6322e-10	0.000240241	-1.72755	-2.6322e-10
150015253	rs12066132	0.00914463	13.3385	-2.6322e-10	0.000104705	-1.71568	-2.6322e-10	0.000240241	-1.72755	-2.6322e-10
150015482	rs12060027	0.00221922	11.9225	-2.6322e-10	0.000100117	-1.76049	-2.6322e-10	0.000231295	-1.7655	-2.6322e-10
150015625	rs12066293	0.00914463	13.3385	-2.6322e-10	0.000104705	-1.71568	-2.6322e-10	0.000240241	-1.72755	-2.6322e-10
150015805	rs12067422	0.00914463	13.3385	-2.6322e-10	0.000104705	-1.71568	-2.6322e-10	0.000240241	-1.72755	-2.6322e-10
150017171	rs112111167	1.85868e-08	0.232321	-2.6322e-10	0.000188129	-1.1297	-2.6322e-10	0.000434996	-1.13386	-2.6322e-10
150017234	rs72692866	0.00876037	13.2956	-2.6322e-10	0.000104442	-1.71819	-2.6322e-10	0.000239712	-1.72976	-2.6322e-10
150017281	rs12062861	0.00889399	13.3108	-2.6322e-10	0.000105097	-1.71194	-2.6322e-10	0.000241179	-1.72366	-2.6322e-10
150017823	rs11205319	0.00914463	13.3385	-2.6322e-10	0.000104705	-1.71568	-2.6322e-10	0.000240241	-1.72755	-2.6322e-10
150018373	rs28753817	0.00876037	13.2956	-2.6322e-10	0.000104442	-1.71819	-2.6322e-10	0.000239712	-1.72976	-2.6322e-10
150018482	rs28560140	0.0134629	13.7253	-2.6322e-10	0.000107121	-1.69287	-2.6322e-10	0.000245396	-1.70632	-2.6322e-10
150018719	rs9662055	0.00835687	13.2485	-2.6322e-10	0.000104162	-1.72088	-2.6322e-10	0.000239147	-1.73212	-2.6322e-10
150018944	rs112541899	0.00809283	13.2164	-2.6322e-10	0.000103788	-1.72448	-2.6322e-10	0.000238558	-1.73459	-2.6322e-10
150019036	rs72692869	0.0079725	13.2014	-2.6322e-10	0.00010389	-1.7235	-2.6322e-10	0.000238602	-1.7344	-2.6322e-10
150019056	rs72692870	0.0110056	13.5238	-2.6322e-10	0.000105914	-1.7042	-2.6322e-10	0.000242699	-1.71738	-2.6322e-10
150019327	rs28660389	0.00203473	11.8357	-2.6322e-10	9.99201e-05	-1.76246	-2.6322e-10	0.000231029	-1.76665	-2.6322e-10
150019439	rs139378819	3.38903e-09	-1.46958	-2.6322e-10	0.000106324	-1.70034	-2.6322e-10	0.000248793	-1.69257	-2.6322e-10
150019580	rs7554367	0.000366506	10.1216	-2.6322e-10	9.93509e-05	-1.76817	-2.6322e-10	0.000231664	-1.76391	-2.6322e-10
150019950	rs191314745	6.88617e-09	-1.30391e-10	-0.760615	0.000271081	-1.30391e-10	-0.764413	0.000588664	-1.30391e-10	-0.831341
150020862	rs10888568	0.00163634	11.6178	-2.6322e-10	9.95479e-05	-1.76619	-2.6322e-10	0.000230643	-1.76832	-2.6322e-10
150022827	rs72692873	0.00780824	13.1806	-2.6322e-10	0.000764737	0.272703	-2.6322e-10	0.00175716	0.262255	-2.6322e-10
150023189	rs12402898	3.97341e-09	-0.0710032	-1.2395	4.22997e-05	-1.37944	-1.24261	0.000119107	-1.14901	-1.28016
150023407	rs7530922	0.00769167	13.1655	-2.6322e-10	0.000103459	-1.72765	-2.6322e-10	0.000239332	-1.73135	-2.6322e-10
150024300	rs111312323	0.0102053	13.4483	-2.6322e-10	0.00010519	-1.71106	-2.6322e-10	0.000241409	-1.7227	-2.6322e-10
150024854	rs12072796	0.00171181	11.6629	-2.6322e-10	9.96106e-05	-1.76556	-2.6322e-10	0.00023069	-1.76812	-2.6322e-10
150025377	rs12074281	0.00645572	12.9903	-2.6322e-10	0.000102608	-1.73591	-2.6322e-10	0.0002362	-1.74452	-2.6322e-10
150025672	rs10888569	0.0012774	11.3702	-2.6322e-10	9.95778e-05	-1.76589	-2.6322e-10	0.000230631	-1.76838	-2.6322e-10
150025833	rs1964542	0.00139507	11.4583	-2.6322e-10	9.97161e-05	-1.7645	-2.6322e-10	0.000230728	-1.76796	-2.6322e-10
150026207	rs11205321	0.00636045	12.9755	-2.6322e-10	0.000102694	-1.73507	-2.6322e-10	0.000236236	-1.74436	-2.6322e-10
150026544	rs113607766	0.00616113	12.9436	-2.6322e-10	0.000102387	-1.73807	-2.6322e-10	0.000235764	-1.74637	-2.6322e-10
150026632	rs140441527	9.36938e-09	-0.452683	-2.6322e-10	0.000111778	-1.65031	-2.6322e-10	0.000282962	-1.56388	-2.6322e-10
150027004	rs7550323	0.00666488	13.0222	-2.6322e-10	0.000102927	-1.73281	-2.6322e-10	0.000236692	-1.74244	-2.6322e-10
150027486	rs2169895	0.00112249	11.2409	-2.6322e-10	9.94278e-05	-1.7674	-2.6322e-10	0.000230612	-1.76846	-2.6322e-10
150028730	rs75892590	3.83834e-09	-1.30391e-10	-1.34509	0.000151629	-1.30391e-10	-1.34539	0.000347538	-1.30391e-10	-1.35832
150028811	rs77597410	1.21363e-07	2.10866	-2.6322e-10	0.0024058	1.41881	-2.6322e-10	0.00570701	1.44025	-2.6322e-10
150029936	rs55647342	0.00143577	11.4871	-2.6322e-10	9.94084e-05	-1.76759	-2.6322e-10	0.000230607	-1.76848	-2.6322e-10
150031103	rs143618256	2.59752e-09	-1.73557	-2.6322e-10	9.93239e-05	-1.76844	-2.6322e-10	0.000230771	-1.76777	-2.6322e-10
150031490	rs140505938	0.00848321	13.2635	-2.6322e-10	0.000104057	-1.72189	-2.6322e-10	0.000239102	-1.73231	-2.6322e-10
150032221	rs72692886	0.00840333	13.254	-2.6322e-10	0.000104676	-1.71596	-2.6322e-10	0.000240157	-1.7279	-2.6322e-10
150037560	rs7520930	0.0013318	11.4119	-2.6322e-10	9.96397e-05	-1.76527	-2.6322e-10	0.000230669	-1.76821	-2.6322e-10
150038477	rs72692889	2.71432e-09	-1.69159	-2.6322e-10	0.00012787	-1.51581	-2.6322e-10	0.000294278	-1.52467	-2.6322e-10
150039047	rs11584354	0.00775403	13.1736	-2.6322e-10	0.000103551	-1.72676	-2.6322e-10	0.00023808	-1.73659	-2.6322e-10
150039207	rs3754047	3.92694e-09	0.0430264	-1.3653	3.20492e-05	-1.53588	-1.36367	9.0012e-05	-1.39001	-1.31925
150039678	rs2027349	0.000698579	10.7667	-2.6322e-10	9.94268e-05	-1.76741	-2.6322e-10	0.000231834	-1.76317	-2.6322e-10
150041405	rs7554419	3.67877e-09	-0.551831	-0.83572	7.35327e-05	-1.23499	-0.834113	9.91095e-05	-1.7143	-0.898674
150041765	rs6702453	2.70997e-09	-1.69319	-2.6322e-10	0.000127498	-1.51873	-2.6322e-10	0.000293437	-1.52753	-2.6322e-10
150041892	rs75472288	8.99535e-09	-0.493422	-2.6322e-10	0.000109641	-1.66962	-2.6322e-10	0.000276319	-1.58764	-2.6322e-10
150042713	rs55676120	1.16933e-09	-1.18837	-1.34533	2.63088e-05	-1.75028	-1.34665	6.37603e-05	-1.691	-1.36306
150043471	rs11583720	0.00115772	11.2718	-2.6322e-10	9.93179e-05	-1.7685	-2.6322e-10	0.000230873	-1.76733	-2.6322e-10
150043544	rs11585955	0.00115772	11.2718	-2.6322e-10	9.93179e-05	-1.7685	-2.6322e-10	0.000230873	-1.76733	-2.6322e-10
150044673	rs139780328	8.90368e-09	-0.503665	-2.6322e-10	0.00010933	-1.67245	-2.6322e-10	0.000275259	-1.59149	-2.6322e-10
150046132	rs112287706	0.00705916	13.0797	-2.6322e-10	0.000103053	-1.73159	-2.6322e-10	0.000237083	-1.74079	-2.6322e-10
150047119	rs72692893	0.00705916	13.0797	-2.6322e-10	0.000103053	-1.73159	-2.6322e-10	0.000237083	-1.74079	-2.6322e-10
150047856	rs72692895	0.00126054	11.3569	-2.6322e-10	9.93328e-05	-1.76835	-2.6322e-10	0.000230719	-1.768	-2.6322e-10
150048871	rs72692896	0.00178355	11.704	-2.6322e-10	9.96743e-05	-1.76492	-2.6322e-10	0.000230748	-1.76787	-2.6322e-10
150049934	rs72692897	0.00131813	11.4016	-2.6322e-10	9.93516e-05	-1.76816	-2.6322e-10	0.000230664	-1.76824	-2.6322e-10
150049982	rs72692898	0.00739819	13.1266	-2.6322e-10	0.000103298	-1.72921	-2.6322e-10	0.000237572	-1.73873	-2.6322e-10
150050058	rs72692899	0.00719576	13.0989	-2.6322e-10	0.000103789	-1.72447	-2.6322e-10	0.000238466	-1.73497	-2.6322e-10
150050268	rs72692900	0.00739819	13.1266	-2.6322e-10	0.000103298	-1.72921	-2.6322e-10	0.000237572	-1.73873	-2.6322e-10
150050772	rs111465664	0.00739819	13.1266	-2.6322e-10	0.000103298	-1.72921	-2.6322e-10	0.000237572	-1.73873	-2.6322e-10
150051013	rs144850201	1.58382e-07	2.37488	-2.6322e-10	0.00105779	0.597109	-2.6322e-10	0.00497306	1.30259	-2.6322e-10
150053389	rs115802109	2.60702e-09	-1.73192	-2.6322e-10	0.000103148	-1.73066	-2.6322e-10	0.000232602	-1.75987	-2.6322e-10
150053670	rs2275467	3.87973e-09	-1.30391e-10	-1.33436	0.000153466	-1.30391e-10	-1.33335	0.000358395	-1.30391e-10	-1.32756
150055021	rs3736082	4.31738e-09	-0.00637731	-1.2211	4.38054e-05	-1.36306	-1.22401	0.00012418	-1.12552	-1.26195
150055361	rs116819476	2.93016e-09	-1.61507	-2.6322e-10	0.000285866	-0.711306	-2.6322e-10	0.000620576	-0.778548	-2.6322e-10
150056510	rs72692901	0.00120045	11.3081	-2.6322e-10	9.93791e-05	-1.76789	-2.6322e-10	0.000230779	-1.76774	-2.6322e-10
150056924	rs117182963	4.6535e-09	-1.30391e-10	-1.15251	0.000185747	-1.30391e-10	-1.14244	0.000472307	-1.30391e-10	-1.05157
150058019	rs34334719	3.12683e-09	-1.55011	-2.6322e-10	0.000106188	-1.70162	-2.6322e-10	0.000250572	-1.68545	-2.6322e-10
150058577	rs72692902	0.00661924	13.0154	-2.6322e-10	0.000103672	-1.7256	-2.6322e-10	0.000236722	-1.74231	-2.6322e-10
150058727	rs4058847	0.000987032	11.1123	-2.6322e-10	9.93414e-05	-1.76827	-2.6322e-10	0.000230741	-1.7679	-2.6322e-10
150058805	rs56212907	0.00739819	13.1266	-2.6322e-10	0.000103298	-1.72921	-2.6322e-10	0.000237572	-1.73873	-2.6322e-10
150059069	rs1824847	0.000286427	9.87511	-2.6322e-10	0.000101466	-1.74711	-2.6322e-10	0.000238857	-1.73333	-2.6322e-10
150062644	rs72694905	0.00136696	11.438	-2.6322e-10	9.94994e-05	-1.76668	-2.6322e-10	0.000230624	-1.76841	-2.6322e-10
150062783	rs75215871	4.32852e-09	-1.2249	-2.6322e-10	0.000142068	-1.41052	-2.6322e-10	0.000348986	-1.35417	-2.6322e-10
150064762	rs7553622	0.00107249	11.1954	-2.6322e-10	9.95317e-05	-1.76635	-2.6322e-10	0.000230631	-1.76838	-2.6322e-10
150065287	rs72694906	0.0013125	11.3973	-2.6322e-10	9.9455e-05	-1.76712	-2.6322e-10	0.000230657	-1.76827	-2.6322e-10
150065378	rs3850838	0.000901124	11.0213	-2.6322e-10	9.93665e-05	-1.76801	-2.6322e-10	0.000230893	-1.76724	-2.6322e-10
150066530	rs11577346	0.00793092	13.1961	-2.6322e-10	0.000106125	-1.70221	-2.6322e-10	0.000241157	-1.72375	-2.6322e-10
150066786	rs74632055	3.75945e-09	-1.30391e-10	-1.36586	0.000148585	-1.30391e-10	-1.36567	0.000345429	-1.30391e-10	-1.36441
150068071	rs72694908	0.00137285	11.4423	-2.6322e-10	9.93752e-05	-1.76793	-2.6322e-10	0.000230629	-1.76839	-2.6322e-10
150069867	rs148351387	4.47284e-09	-1.30391e-10	-1.19211	0.000178447	-1.30391e-10	-1.18254	0.000451762	-1.30391e-10	-1.09604
150072596	rs112238813	0.00842278	13.2563	-2.6322e-10	0.000104911	-1.71372	-2.6322e-10	0.000239129	-1.73219	-2.6322e-10
150073149	rs117611696	1.95494e-08	-1.30391e-10	0.282813	0.000768783	-1.30391e-10	0.27798	0.00160566	-1.30391e-10	0.172096
150073256	rs56188926	0.00120045	11.3081	-2.6322e-10	9.93791e-05	-1.76789	-2.6322e-10	0.000230779	-1.76774	-2.6322e-10
150073298	rs112521467	0.00769916	13.1665	-2.6322e-10	0.000104357	-1.71902	-2.6322e-10	0.000238106	-1.73648	-2.6322e-10
150073320	rs147743266	2.53547e-09	-1.75975	-2.6322e-10	0.000100338	-1.75828	-2.6322e-10	0.000231267	-1.76563	-2.6322e-10
150074141	rs111397987	0.00734603	13.1195	-2.6322e-10	0.000104078	-1.72168	-2.6322e-10	0.000237597	-1.73862	-2.6322e-10
150074523	rs7555080	0.000856775	10.9708	-2.6322e-10	9.93404e-05	-1.76828	-2.6322e-10	0.00023102	-1.76669	-2.6322e-10
150074642	rs112245786	0.00842278	13.2563	-2.6322e-10	0.000104911	-1.71372	-2.6322e-10	0.000239129	-1.73219	-2.6322e-10
150074759	rs112814713	0.00769916	13.1665	-2.6322e-10	0.000104357	-1.71902	-2.6322e-10	0.000238106	-1.73648	-2.6322e-10
150074945	rs72694914	0.00769916	13.1665	-2.6322e-10	0.000104357	-1.71902	-2.6322e-10	0.000238106	-1.73648	-2.6322e-10
150074988	rs72694915	0.00769916	13.1665	-2.6322e-10	0.000104357	-1.71902	-2.6322e-10	0.000238106	-1.73648	-2.6322e-10
150076076	rs115226233	4.525e-09	-1.18051	-2.6322e-10	0.00206685	1.26695	-2.6322e-10	0.000293612	-1.52694	-2.6322e-10
150076497	rs114293536	2.77567e-09	-1.66924	-2.6322e-10	0.000133003	-1.47646	-2.6322e-10	0.000305885	-1.48599	-2.6322e-10
150076542	rs11205326	0.000892369	11.0115	-2.6322e-10	9.93607e-05	-1.76807	-2.6322e-10	0.000230916	-1.76714	-2.6322e-10
150076613	rs72694917	0.00110273	11.2232	-2.6322e-10	9.93348e-05	-1.76833	-2.6322e-10	0.000230961	-1.76695	-2.6322e-10
150076663	rs72694918	0.00120045	11.3081	-2.6322e-10	9.93791e-05	-1.76789	-2.6322e-10	0.000230779	-1.76774	-2.6322e-10
150076808	rs72694919	0.00120045	11.3081	-2.6322e-10	9.93791e-05	-1.76789	-2.6322e-10	0.000230779	-1.76774	-2.6322e-10
150077069	rs10749674	0.000892369	11.0115	-2.6322e-10	9.93607e-05	-1.76807	-2.6322e-10	0.000230916	-1.76714	-2.6322e-10
150077266	rs72694923	0.00803539	13.2092	-2.6322e-10	0.000104617	-1.71653	-2.6322e-10	0.000238585	-1.73447	-2.6322e-10
150077330	rs11580393	2.798e-09	-1.66122	-2.6322e-10	0.000134828	-1.46283	-2.6322e-10	0.000310015	-1.47258	-2.6322e-10
150078488	rs11578703	3.75839e-09	-1.36614	-2.6322e-10	0.000166781	-1.25014	-2.6322e-10	0.00049215	-1.01041	-2.6322e-10
150079777	rs6694729	0.000929506	11.0523	-2.6322e-10	9.93874e-05	-1.7678	-2.6322e-10	0.000230826	-1.76753	-2.6322e-10
150080113	rs72694926	0.00882945	13.3035	-2.6322e-10	0.000105214	-1.71084	-2.6322e-10	0.000239693	-1.72984	-2.6322e-10
150080265	rs3925724	0.00112016	11.2389	-2.6322e-10	9.9553e-05	-1.76614	-2.6322e-10	0.000230614	-1.76845	-2.6322e-10
150080659	rs72694927	0.00133967	11.4178	-2.6322e-10	9.93207e-05	-1.76847	-2.6322e-10	0.000230996	-1.7668	-2.6322e-10
150081568	rs72694928	0.00882945	13.3035	-2.6322e-10	0.000105214	-1.71084	-2.6322e-10	0.000239693	-1.72984	-2.6322e-10
150081897	rs12124389	2.51406e-09	-1.76823	-2.6322e-10	0.000128293	-1.51251	-2.6322e-10	0.000272995	-1.59974	-2.6322e-10
150083975	rs75515650	5.50857e-09	-1.30391e-10	-0.983824	0.000214918	-1.30391e-10	-0.996574	0.000481123	-1.30391e-10	-1.03307
150084724	rs79190103	3.08041e-09	-1.56507	-2.6322e-10	0.000324103	-0.585766	-2.6322e-10	0.000700816	-0.656952	-2.6322e-10
150085494	rs186004551	2.68073e-09	-1.70404	-2.6322e-10	0.000100037	-1.76129	-2.6322e-10	0.00023071	-1.76804	-2.6322e-10
150085640	rs117762259	3.7693e-09	-1.30391e-10	-1.36324	0.00014888	-1.30391e-10	-1.36369	0.000345712	-1.30391e-10	-1.36359
150085959	rs113897387	0.00713322	13.0901	-2.6322e-10	0.000103908	-1.72332	-2.6322e-10	0.000237288	-1.73992	-2.6322e-10
150087824	rs4926407	0.00101329	11.1386	-2.6322e-10	9.9465e-05	-1.76702	-2.6322e-10	0.000230687	-1.76814	-2.6322e-10
150088955	rs6666959	0.00101329	11.1386	-2.6322e-10	9.9465e-05	-1.76702	-2.6322e-10	0.000230687	-1.76814	-2.6322e-10
150089073	rs34447451	2.57993e-09	-1.74237	-2.6322e-10	0.000130137	-1.49824	-2.6322e-10	0.000278886	-1.57839	-2.6322e-10
150089307	rs116203299	0.00152448	11.547	-2.6322e-10	9.93706e-05	-1.76797	-2.6322e-10	0.00023073	-1.76795	-2.6322e-10
150089520	rs12032146	3.88507e-09	0.00490076	-1.33789	3.30946e-05	-1.53586	-1.3316	9.71065e-05	-1.39173	-1.24166
150089914	rs113082139	0.00721742	13.1019	-2.6322e-10	0.000104712	-1.71562	-2.6322e-10	0.000238668	-1.73412	-2.6322e-10
150090074	rs111315913	4.92869e-09	-1.09506	-2.6322e-10	0.000213699	-1.00226	-2.6322e-10	0.000518856	-0.957571	-2.6322e-10
150090738	rs111443519	0.0067175	13.0301	-2.6322e-10	0.000103571	-1.72657	-2.6322e-10	0.000236678	-1.7425	-2.6322e-10
150093628	rs10494264	0.00110496	11.2252	-2.6322e-10	9.95716e-05	-1.76595	-2.6322e-10	0.000230614	-1.76845	-2.6322e-10
150094532	rs72694933	0.00417369	12.5542	-2.6322e-10	0.000101353	-1.74822	-2.6322e-10	0.000232869	-1.75872	-2.6322e-10
150095754	rs2039800	0.00115664	11.2709	-2.6322e-10	9.96394e-05	-1.76527	-2.6322e-10	0.000230602	-1.7685	-2.6322e-10
150097602	rs55840680	0.00855807	13.2723	-2.6322e-10	0.000105012	-1.71275	-2.6322e-10	0.000239318	-1.73141	-2.6322e-10
150098110	rs72694936	0.00855807	13.2723	-2.6322e-10	0.000105012	-1.71275	-2.6322e-10	0.000239318	-1.73141	-2.6322e-10
150098339	rs7536239	2.29591e-09	-0.627177	-1.23182	3.12646e-05	-1.70054	-1.22381	8.83078e-05	-1.58531	-1.14305
150098436	rs12723224	7.20702e-10	-1.7561	-1.26156	5.79493e-05	-1.04722	-1.26004	0.00011468	-1.21832	-1.24873
150098679	rs79011663	2.52567e-09	-1.76362	-2.6322e-10	0.000111353	-1.65412	-2.6322e-10	0.000251222	-1.68286	-2.6322e-10
150103261	rs11806879	7.71467e-09	-0.647006	-2.6322e-10	0.000105425	-1.70883	-2.6322e-10	0.000261591	-1.64241	-2.6322e-10
150103589	rs10888572	0.00131516	11.3993	-2.6322e-10	9.98719e-05	-1.76294	-2.6322e-10	0.000230669	-1.76821	-2.6322e-10
150104039	rs11205331	0.00137078	11.4408	-2.6322e-10	9.99602e-05	-1.76206	-2.6322e-10	0.000230721	-1.76799	-2.6322e-10
150104269	rs1975957	0.00131516	11.3993	-2.6322e-10	9.98719e-05	-1.76294	-2.6322e-10	0.000230669	-1.76821	-2.6322e-10
150104595	rs76623759	4.22507e-09	-1.30391e-10	-1.24909	0.000168213	-1.30391e-10	-1.2416	0.000421466	-1.30391e-10	-1.16546
150105118	rs143419015	4.30478e-09	-1.2304	-2.6322e-10	0.000107172	-1.69239	-2.6322e-10	0.000264005	-1.63323	-2.6322e-10
150106226	rs4926408	0.00131516	11.3993	-2.6322e-10	9.98719e-05	-1.76294	-2.6322e-10	0.000230669	-1.76821	-2.6322e-10
150106554	rs11587963	0.00939755	13.3658	-2.6322e-10	0.000105627	-1.70692	-2.6322e-10	0.000240466	-1.72662	-2.6322e-10
150106651	rs61807307	5.13493e-09	-1.05406	-2.6322e-10	0.000104062	-1.72184	-2.6322e-10	0.000257306	-1.65893	-2.6322e-10
150106766	rs77848367	6.62603e-09	-1.30391e-10	-0.799124	0.000262122	-1.30391e-10	-0.798018	0.00063881	-1.30391e-10	-0.74959
150106834	rs56369603	0.00939755	13.3658	-2.6322e-10	0.000105627	-1.70692	-2.6322e-10	0.000240466	-1.72662	-2.6322e-10
150107136	rs11205333	0.00499115	12.733	-2.6322e-10	0.000105338	-1.70965	-2.6322e-10	0.000238743	-1.73381	-2.6322e-10
150107509	rs6657062	0.0012053	11.3121	-2.6322e-10	9.97072e-05	-1.76459	-2.6322e-10	0.000230608	-1.76848	-2.6322e-10
150109095	rs113961006	0.00939755	13.3658	-2.6322e-10	0.000105627	-1.70692	-2.6322e-10	0.000240466	-1.72662	-2.6322e-10
150110056	rs56397877	0.00385574	12.4749	-2.6322e-10	0.000714253	0.204409	-2.6322e-10	0.00154193	0.131591	-2.6322e-10
150110480	rs72694942	0.00967296	13.3947	-2.6322e-10	0.000106638	-1.69739	-2.6322e-10	0.000242179	-1.71952	-2.6322e-10
150111602	rs55909733	0.00555772	12.8406	-2.6322e-10	0.000103338	-1.72883	-2.6322e-10	0.000235987	-1.74542	-2.6322e-10
150111980	rs72694943	0.00174719	11.6834	-2.6322e-10	9.98985e-05	-1.76267	-2.6322e-10	0.000230733	-1.76793	-2.6322e-10
150112476	rs72694944	0.00980677	13.4085	-2.6322e-10	0.000105917	-1.70417	-2.6322e-10	0.000241012	-1.72435	-2.6322e-10
150113490	rs72694945	0.00980677	13.4085	-2.6322e-10	0.000105917	-1.70417	-2.6322e-10	0.000241012	-1.72435	-2.6322e-10
150115398	rs12138231	0.0157241	13.8806	-2.6322e-10	0.000130119	-1.49838	-2.6322e-10	0.000286444	-1.55165	-2.6322e-10
150115486	rs72694946	0.00928211	13.3535	-2.6322e-10	0.00010634	-1.70019	-2.6322e-10	0.000241614	-1.72186	-2.6322e-10
150115623	rs115611531	5.89909e-09	-0.915331	-2.6322e-10	0.00290094	1.60596	-2.6322e-10	0.000334867	-1.39546	-2.6322e-10
150115974	rs2318763	0.00234894	11.9793	-2.6322e-10	9.99844e-05	-1.76181	-2.6322e-10	0.000230888	-1.76726	-2.6322e-10
150116525	rs11808823	3.52113e-09	-0.0675975	-1.36375	3.10923e-05	-1.56449	-1.36538	8.38705e-05	-1.42894	-1.35099
150117615	rs76690929	1.69416e-07	2.44223	-2.6322e-10	0.00131655	0.815944	-2.6322e-10	0.00586346	1.4673	-2.6322e-10
150118636	rs6663477	5.2732e-08	1.27509	-2.6322e-10	0.0010082	0.549096	-2.6322e-10	0.0024298	0.586366	-2.6322e-10
150119151	rs72694950	0.00143789	11.4886	-2.6322e-10	9.93403e-05	-1.76828	-2.6322e-10	0.000230832	-1.76751	-2.6322e-10
150119177	rs72694951	0.00980677	13.4085	-2.6322e-10	0.000105917	-1.70417	-2.6322e-10	0.000241012	-1.72435	-2.6322e-10
150119729	rs72694953	0.00980677	13.4085	-2.6322e-10	0.000105917	-1.70417	-2.6322e-10	0.000241012	-1.72435	-2.6322e-10
150119941	rs150550251	5.68899e-09	-1.30391e-10	-0.951596	0.000224679	-1.30391e-10	-0.952156	0.000544308	-1.30391e-10	-0.909681
150120239	rs78371496	3.75579e-09	-1.30391e-10	-1.36683	0.000148416	-1.30391e-10	-1.36681	0.000344597	-1.30391e-10	-1.36682
150121079	rs11586396	3.58609e-09	-1.41307	-2.6322e-10	0.000195047	-1.09359	-2.6322e-10	0.00044634	-1.10811	-2.6322e-10
150121929	rs76413654	3.33196e-09	-0.175533	-1.31103	3.7395e-05	-1.43249	-1.31281	0.000105205	-1.21667	-1.33662
150123014	rs181487975	3.86333e-09	-1.3386	-2.6322e-10	0.000115996	-1.61328	-2.6322e-10	0.00027903	-1.57788	-2.6322e-10
150123132	rs2306235	5.94887e-09	-1.30391e-10	-0.906929	0.00023773	-1.30391e-10	-0.895694	0.000635373	-1.30391e-10	-0.754985
150123762	rs72694954	0.00683844	13.0479	-2.6322e-10	0.00010367	-1.72562	-2.6322e-10	0.000236856	-1.74174	-2.6322e-10
150124615	rs58426216	0.00150268	11.5326	-2.6322e-10	9.93619e-05	-1.76806	-2.6322e-10	0.000230753	-1.76785	-2.6322e-10
150124798	rs140930419	3.86905e-09	-1.33712	-2.6322e-10	0.000100913	-1.75257	-2.6322e-10	0.000488515	-1.01783	-2.6322e-10
150125249	rs12142278	2.3419e-09	-0.843125	-0.996042	5.47862e-05	-1.37011	-0.993277	8.23731e-05	-1.75859	-1.03935
150125362	rs114052060	2.52386e-09	-1.76434	-2.6322e-10	0.000116282	-1.61081	-2.6322e-10	0.00024872	-1.69287	-2.6322e-10
150126232	rs79111452	4.21802e-09	-1.30391e-10	-1.25076	0.000166437	-1.30391e-10	-1.25221	0.000371536	-1.30391e-10	-1.29155
150126260	rs76570916	2.53429e-09	-1.76021	-2.6322e-10	0.000107763	-1.68689	-2.6322e-10	0.000244067	-1.71175	-2.6322e-10
150126502	rs41264959	2.5361e-09	-1.7595	-2.6322e-10	0.000108001	-1.68469	-2.6322e-10	0.000244518	-1.70991	-2.6322e-10
150127104	rs6693817	5.71355e-09	0.396467	-1.34376	3.31431e-05	-1.51896	-1.34703	9.99006e-05	-1.24047	-1.36455
150127734	rs41264963	3.88752e-09	-1.33236	-2.6322e-10	0.000160741	-1.28703	-2.6322e-10	0.00047061	-1.05517	-2.6322e-10
150128425	rs1545762	0.0013683	11.439	-2.6322e-10	0.000100163	-1.76003	-2.6322e-10	0.000230909	-1.76717	-2.6322e-10
150129335	rs3208509	0.00135294	11.4277	-2.6322e-10	9.99316e-05	-1.76234	-2.6322e-10	0.000230703	-1.76807	-2.6322e-10
150129998	rs56349882	0.0016773	11.6426	-2.6322e-10	9.95547e-05	-1.76612	-2.6322e-10	0.000230602	-1.7685	-2.6322e-10
150130081	rs59607464	0.0016773	11.6426	-2.6322e-10	9.95547e-05	-1.76612	-2.6322e-10	0.000230602	-1.7685	-2.6322e-10
150130096	rs78681982	0.000152599	9.24544	-2.6322e-10	0.00117049	0.698349	-2.6322e-10	0.00223808	0.504175	-2.6322e-10
150130835	rs10888573	5.29687e-07	4.94737	-1.36521	2.56316e-05	-1.75746	-1.36554	5.90397e-05	-1.76464	-1.36635
150131324	rs41264971	2.55098e-09	-1.75365	-2.6322e-10	0.000106925	-1.6947	-2.6322e-10	0.000239938	-1.72882	-2.6322e-10
150132289	rs41264977	4.3086e-09	0.135805	-1.36532	3.72987e-05	-1.38222	-1.36566	0.000112501	-1.12004	-1.3662
150132324	rs1382573	0.0082299	13.2332	-2.6322e-10	0.000105465	-1.70845	-2.6322e-10	0.000240009	-1.72852	-2.6322e-10
150132430	rs1824850	0.00795716	13.1995	-2.6322e-10	0.000104556	-1.7171	-2.6322e-10	0.000238474	-1.73494	-2.6322e-10
150132627	rs1824849	0.00833367	13.2457	-2.6322e-10	0.000104844	-1.71436	-2.6322e-10	0.000239005	-1.73271	-2.6322e-10
150133323	rs11589922	0.0012979	11.3861	-2.6322e-10	9.93363e-05	-1.76832	-2.6322e-10	0.00023088	-1.7673	-2.6322e-10
150133507	rs72694955	0.00328218	12.3139	-2.6322e-10	0.000576455	-0.00993169	-2.6322e-10	0.0012338	-0.0913413	-2.6322e-10
150133563	rs11591200	0.00833367	13.2457	-2.6322e-10	0.000104844	-1.71436	-2.6322e-10	0.000239005	-1.73271	-2.6322e-10
150133846	rs147013734	3.26388e-09	-1.50721	-2.6322e-10	0.00017458	-1.20444	-2.6322e-10	0.000406574	-1.20143	-2.6322e-10
150134221	rs72694956	0.00833367	13.2457	-2.6322e-10	0.000104844	-1.71436	-2.6322e-10	0.000239005	-1.73271	-2.6322e-10
150134225	rs150113111	5.46967e-09	-0.990911	-2.6322e-10	0.000147916	-1.37019	-2.6322e-10	0.000374289	-1.28417	-2.6322e-10
150134309	rs118131836	2.37339e-08	-1.30391e-10	0.476774	0.000928122	-1.30391e-10	0.466334	0.00200123	-1.30391e-10	0.392319
150134735	rs973374	2.54568e-06	6.06497	-0.912944	4.21377e-05	-1.71101	-0.914881	9.09905e-05	-1.75856	-0.939879
150135092	rs114039643	2.60042e-09	-1.73446	-2.6322e-10	0.000107401	-1.69026	-2.6322e-10	0.000236977	-1.74123	-2.6322e-10
150135291	rs72694957	0.00884035	13.3047	-2.6322e-10	0.000105775	-1.70551	-2.6322e-10	0.000240916	-1.72475	-2.6322e-10
150135473	rs137895377	3.20317e-09	-1.52599	-2.6322e-10	0.000237654	-0.896012	-2.6322e-10	0.000515919	-0.963248	-2.6322e-10
150137023	rs150849498	2.529e-09	-1.7623	-2.6322e-10	0.000104643	-1.71628	-2.6322e-10	0.000236289	-1.74414	-2.6322e-10
150137773	rs4926411	0.00164068	11.6205	-2.6322e-10	0.000102905	-1.73302	-2.6322e-10	0.000233896	-1.75432	-2.6322e-10
150138151	rs72694959	0.0112459	13.5454	-2.6322e-10	0.000110894	-1.65825	-2.6322e-10	0.0002494	-1.69014	-2.6322e-10
150138433	rs4926412	0.00144123	11.4909	-2.6322e-10	0.000102252	-1.73939	-2.6322e-10	0.000232983	-1.75823	-2.6322e-10
150138699	rs7544145	0.00109302	11.2143	-2.6322e-10	0.000100456	-1.75711	-2.6322e-10	0.000230984	-1.76685	-2.6322e-10
150138709	rs55802315	0.0079191	13.1947	-2.6322e-10	0.000107843	-1.68615	-2.6322e-10	0.000243679	-1.71334	-2.6322e-10
150138710	rs12022137	2.23077e-09	-0.64883	-1.23895	3.27548e-05	-1.64828	-1.2295	9.4531e-05	-1.52622	-1.13405
150138841	rs12022166	3.75939e-09	-1.30391e-10	-1.36587	0.000148686	-1.30391e-10	-1.36499	0.000351605	-1.30391e-10	-1.34669
150139579	rs1824848	0.00427484	12.5781	-2.6322e-10	0.000109078	-1.67476	-2.6322e-10	0.000244058	-1.71179	-2.6322e-10
150140833	rs11589801	0.0107836	13.5034	-2.6322e-10	0.000112545	-1.64348	-2.6322e-10	0.000252054	-1.67955	-2.6322e-10
150140885	rs4926391	0.00409511	12.5352	-2.6322e-10	0.000108703	-1.67821	-2.6322e-10	0.000243407	-1.71446	-2.6322e-10
150142430	rs79803873	2.71284e-09	-1.69214	-2.6322e-10	0.000133987	-1.46908	-2.6322e-10	0.000287319	-1.5486	-2.6322e-10
150143153	rs7521768	0.00597217	12.9125	-2.6322e-10	0.000109044	-1.67508	-2.6322e-10	0.000244833	-1.70862	-2.6322e-10
150143193	rs7521783	0.00597217	12.9125	-2.6322e-10	0.000109044	-1.67508	-2.6322e-10	0.000244833	-1.70862	-2.6322e-10
150143302	rs78676616	0.00847942	13.263	-2.6322e-10	0.000111134	-1.6561	-2.6322e-10	0.000249102	-1.69133	-2.6322e-10
150143837	rs35379391	3.21613e-09	-1.52195	-2.6322e-10	0.000106537	-1.69834	-2.6322e-10	0.000248616	-1.69329	-2.6322e-10
150145568	rs77206010	3.9387e-09	-1.30391e-10	-1.31928	0.000156495	-1.30391e-10	-1.3138	0.000384709	-1.30391e-10	-1.25671
150146413	rs117538399	3.75608e-09	-1.30391e-10	-1.36675	0.000148422	-1.30391e-10	-1.36677	0.000344768	-1.30391e-10	-1.36633
150146907	rs72694960	0.0104876	13.4756	-2.6322e-10	0.000115378	-1.61861	-2.6322e-10	0.000258092	-1.65588	-2.6322e-10
150147150	rs7518179	0.00310881	12.2596	-2.6322e-10	0.000107175	-1.69237	-2.6322e-10	0.000240578	-1.72615	-2.6322e-10
150147475	rs72694961	0.00847198	13.2621	-2.6322e-10	0.000109228	-1.67339	-2.6322e-10	0.00024599	-1.70391	-2.6322e-10
150147962	rs72694962	0.00569704	12.8653	-2.6322e-10	0.000107005	-1.69395	-2.6322e-10	0.000241545	-1.72214	-2.6322e-10
150149016	rs6700343	4.45564e-09	0.0961881	-1.29215	4.20688e-05	-1.33771	-1.28981	0.000129108	-1.08901	-1.25953
150149299	rs72694964	0.00847198	13.2621	-2.6322e-10	0.000109228	-1.67339	-2.6322e-10	0.00024599	-1.70391	-2.6322e-10
150152860	rs1105209	0.00199241	11.8147	-2.6322e-10	0.000104672	-1.71599	-2.6322e-10	0.000237057	-1.7409	-2.6322e-10
150152938	rs1105210	9.31103e-10	-1.40364	-1.35788	2.5618e-05	-1.76501	-1.35852	5.915e-05	-1.76274	-1.36638
150154352	rs12124898	0.00316989	12.2791	-2.6322e-10	0.000107246	-1.6917	-2.6322e-10	0.000240857	-1.72499	-2.6322e-10
150155766	rs138799859	3.60523e-09	-1.40774	-2.6322e-10	0.000117204	-1.60291	-2.6322e-10	0.000272443	-1.60177	-2.6322e-10
150157712	rs11205337	0.000600965	10.6162	-2.6322e-10	9.98628e-05	-1.76303	-2.6322e-10	0.000230602	-1.7685	-2.6322e-10
150158723	rs72694965	0.00765056	13.1602	-2.6322e-10	0.000111197	-1.65553	-2.6322e-10	0.000248964	-1.69189	-2.6322e-10
150158857	rs35987520	2.5176e-09	-1.76682	-2.6322e-10	0.000115343	-1.61891	-2.6322e-10	0.000258119	-1.65578	-2.6322e-10
150159616	rs3118119	0.00194008	11.7881	-2.6322e-10	0.000107267	-1.69151	-2.6322e-10	0.000239862	-1.72913	-2.6322e-10
150161141	rs112236384	6.81861e-09	-0.770474	-2.6322e-10	0.000323239	-0.588438	-2.6322e-10	0.000776604	-0.554266	-2.6322e-10
150162158	rs113833990	3.8301e-05	7.8631	-2.6322e-10	9.97824e-05	-1.76384	-2.6322e-10	0.000230617	-1.76844	-2.6322e-10
150164069	rs112850955	3.13674e-05	7.66339	-2.6322e-10	9.94465e-05	-1.76721	-2.6322e-10	0.000230979	-1.76687	-2.6322e-10
150165030	rs7550600	3.52962e-08	2.18203	-1.30839	0.000233298	0.383144	-1.29766	0.000161899	-0.94957	-1.17265
150165499	rs7551023	2.72427e-08	1.92529	-1.31063	0.000197301	0.218519	-1.30062	0.000139203	-1.06703	-1.20624
150165642	rs76198696	2.51393e-09	-1.76828	-2.6322e-10	0.000100563	-1.75605	-2.6322e-10	0.000233547	-1.75581	-2.6322e-10
150165849	rs12133235	8.55534e-10	-1.49054	-1.35562	0.00013032	-0.145936	-1.3509	0.000122981	-1.10344	-1.29372
150165860	rs12133238	1.57871e-08	1.40572	-1.33666	0.000113099	-0.309358	-1.32921	0.000101462	-1.33652	-1.253
150166486	rs3121000	7.83856e-10	-1.57756	-1.3561	0.000168664	0.112552	-1.35147	0.000146087	-0.930035	-1.29496
150166675	rs3118124	3.70948e-08	2.25046	-1.32711	0.000242346	0.442164	-1.31863	0.000161025	-0.89256	-1.23508
150166773	rs6692738	1.61938e-08	1.43115	-1.33666	0.000130106	-0.169267	-1.32921	0.000107715	-1.27671	-1.253
150167235	rs11584606	2.61633e-05	7.48198	-2.6322e-10	9.93218e-05	-1.76846	-2.6322e-10	0.000231737	-1.76359	-2.6322e-10
150168156	rs12131063	1.71804e-08	1.48454	-1.3309	0.000135987	-0.131461	-1.32281	0.000111219	-1.25565	-1.24205
150168990	rs3121001	7.96783e-10	-1.56882	-1.34849	0.000166126	0.0884807	-1.34257	0.000146018	-0.948599	-1.27687
150169211	rs10888575	1.6727e-08	1.45779	-1.3309	0.000133433	-0.15042	-1.32281	0.000110048	-1.26623	-1.24205
150169498	rs149486978	2.51933e-09	-1.76614	-2.6322e-10	0.000102408	-1.73786	-2.6322e-10	0.000237865	-1.73749	-2.6322e-10
150169917	rs11205339	1.72849e-08	1.48923	-1.32953	0.0001334	-0.152179	-1.3213	0.000110465	-1.26499	-1.23952
150170113	rs144581493	2.55163e-09	-1.7534	-2.6322e-10	0.000105614	-1.70704	-2.6322e-10	0.000235232	-1.74863	-2.6322e-10
150170365	rs192569608	2.51355e-09	-1.76843	-2.6322e-10	0.00016062	-1.28779	-2.6322e-10	0.000380985	-1.26644	-2.6322e-10
150170612	rs11205340	7.709e-10	-1.59778	-1.35255	0.000180894	0.178355	-1.34727	0.000154025	-0.885914	-1.28617
150170853	rs72694969	2.84075e-05	7.56428	-2.6322e-10	9.93568e-05	-1.76811	-2.6322e-10	0.000231342	-1.7653	-2.6322e-10
150170969	rs117796922	3.7924e-09	-1.30391e-10	-1.35713	0.000150075	-1.30391e-10	-1.35569	0.000359077	-1.30391e-10	-1.32566
150170990	rs75427321	3.75831e-09	-1.30391e-10	-1.36616	0.000148508	-1.30391e-10	-1.36619	0.000344999	-1.30391e-10	-1.36566
150171399	rs6660127	1.72578e-08	1.48454	-1.3264	0.000136663	-0.131461	-1.31785	0.000112141	-1.25565	-1.23379
150172214	rs4264032	7.49501e-10	-1.625	-1.35348	0.000198413	0.271892	-1.34837	0.000162828	-0.828088	-1.28841
150172592	rs114162038	3.41344e-09	-1.46241	-2.6322e-10	0.000103039	-1.73172	-2.6322e-10	0.000230771	-1.76777	-2.6322e-10
150172630	rs12083178	1.72856e-08	1.48454	-1.32479	0.000136906	-0.131461	-1.31608	0.000112468	-1.25565	-1.23088
150173801	rs72694971	2.89009e-05	7.5815	-2.6322e-10	9.93687e-05	-1.76799	-2.6322e-10	0.00023127	-1.76561	-2.6322e-10
150174366	rs66773125	1.17876e-05	6.68468	-2.6322e-10	0.000100048	-1.76117	-2.6322e-10	0.000237154	-1.74049	-2.6322e-10
150175391	rs148356063	6.38783e-09	-1.30391e-10	-0.835736	0.000257326	-1.30391e-10	-0.816485	0.000726037	-1.30391e-10	-0.621596
150175613	rs111666531	2.76962e-05	7.53892	-2.6322e-10	9.93913e-05	-1.76776	-2.6322e-10	0.000231193	-1.76594	-2.6322e-10
150175773	rs10443210	7.60643e-10	-1.61987	-1.34385	0.000201699	0.277137	-1.33719	0.000167636	-0.822475	-1.26493
150177282	rs66649150	1.34068e-05	6.81338	-2.6322e-10	9.9446e-05	-1.76721	-2.6322e-10	0.000233785	-1.7548	-2.6322e-10
150178903	rs59507173	1.8282e-08	1.53025	-1.31446	0.000138418	-0.131771	-1.30478	0.000114244	-1.2581	-1.21276
150179127	rs11588837	2.77153e-05	7.53961	-2.6322e-10	9.95062e-05	-1.76661	-2.6322e-10	0.000230842	-1.76746	-2.6322e-10
150179655	rs143251455	3.79859e-09	-1.30391e-10	-1.3555	0.000150272	-1.30391e-10	-1.35438	0.00035904	-1.30391e-10	-1.32576
150181086	rs4408187	7.44637e-10	-1.6376	-1.34739	0.000197686	0.26116	-1.34131	0.000163625	-0.837157	-1.27446
150181911	rs72694972	2.77153e-05	7.53961	-2.6322e-10	9.95062e-05	-1.76661	-2.6322e-10	0.000230842	-1.76746	-2.6322e-10
150182098	rs142676970	4.73293e-09	-1.30391e-10	-1.13559	0.00018661	-1.30391e-10	-1.13781	0.000414553	-1.30391e-10	-1.182
150182134	rs6703332	1.93525e-08	1.58175	-1.30906	0.000144384	-0.0954362	-1.29891	0.00011767	-1.23772	-1.20359
150183060	rs11205341	7.50328e-10	-1.63334	-1.34404	0.000191747	0.226834	-1.33748	0.000161138	-0.859631	-1.26731
150183322	rs56892994	1.04228e-05	6.56162	-2.6322e-10	9.99428e-05	-1.76223	-2.6322e-10	0.000236609	-1.74279	-2.6322e-10
150184102	rs67880399	1.25847e-05	6.75011	-2.6322e-10	9.9535e-05	-1.76632	-2.6322e-10	0.000234405	-1.75215	-2.6322e-10
150184625	rs144053186	3.80122e-09	-1.30391e-10	-1.35481	0.000150087	-1.30391e-10	-1.35561	0.000347252	-1.30391e-10	-1.35915
150184794	rs56305459	2.6867e-05	7.50853	-2.6322e-10	9.94646e-05	-1.76703	-2.6322e-10	0.000230924	-1.76711	-2.6322e-10
150185432	rs1535873	1.98875e-08	1.60902	-1.30906	0.000147196	-0.0761493	-1.29891	0.000118959	-1.22683	-1.20359
150185439	rs72694974	2.6867e-05	7.50853	-2.6322e-10	9.94646e-05	-1.76703	-2.6322e-10	0.000230924	-1.76711	-2.6322e-10
150185494	rs113079215	2.54181e-09	-1.75725	-2.6322e-10	0.000113703	-1.63324	-2.6322e-10	0.000244598	-1.70958	-2.6322e-10
150185892	rs6670541	1.04114e-08	-0.347232	-2.6322e-10	0.000759313	0.265585	-2.6322e-10	0.00180282	0.287913	-2.6322e-10
150186091	rs956796	9.27973e-09	0.551977	-1.01427	6.01164e-05	-1.25346	-1.01709	0.000141721	-1.1465	-1.10883
150186416	rs79285754	1.27788e-08	-1.30391e-10	-0.14234	0.000510082	-1.30391e-10	-0.132257	0.00127899	-1.30391e-10	-0.0553703
150187336	rs6680040	7.51189e-10	-1.63617	-1.34006	0.0001989	0.259007	-1.33303	0.000165395	-0.841302	-1.25956
150188606	rs6665499	7.32619e-10	-1.65028	-1.35098	0.00020357	0.294651	-1.34547	0.00016633	-0.813676	-1.28155
150189284	rs16835254	1.18157e-05	6.68706	-2.6322e-10	9.96473e-05	-1.76519	-2.6322e-10	0.000235082	-1.74926	-2.6322e-10
150189738	rs12086155	1.21755e-05	6.71706	-2.6322e-10	9.95909e-05	-1.76576	-2.6322e-10	0.000234753	-1.75066	-2.6322e-10
150190332	rs149653676	1.22419e-08	-1.30391e-10	-0.185262	0.000488564	-1.30391e-10	-0.175357	0.0012234	-1.30391e-10	-0.0998037
150192450	rs6679147	5.452e-09	-0.994148	-2.6322e-10	0.000147896	-1.37032	-2.6322e-10	0.000409335	-1.19466	-2.6322e-10
150193165	rs58395667	1.21755e-05	6.71706	-2.6322e-10	9.95909e-05	-1.76576	-2.6322e-10	0.000234753	-1.75066	-2.6322e-10
150194485	rs7532164	2.13304e-08	1.68874	-1.31874	0.000154127	-0.0195807	-1.30947	0.000120988	-1.19462	-1.21888
150194912	rs11576997	2.51732e-05	7.44341	-2.6322e-10	9.93942e-05	-1.76773	-2.6322e-10	0.000231135	-1.76619	-2.6322e-10
150196196	rs78417158	2.14491e-08	1.69429	-1.31874	0.00015163	-0.0359123	-1.30947	0.000120124	-1.20179	-1.21888
150196856	rs4926392	1.83467e-09	-0.836433	-1.24683	5.26669e-05	-1.1571	-1.24575	0.000134379	-1.07662	-1.23191
150198272	rs79986466	2.8337e-09	-1.64855	-2.6322e-10	9.97468e-05	-1.76419	-2.6322e-10	0.000230616	-1.76844	-2.6322e-10
150199123	rs7522034	7.16372e-10	-1.66094	-1.36275	0.000208975	0.340504	-1.36512	0.000160914	-0.782403	-1.34593
150199411	rs7535712	2.08494e-08	1.71368	-1.36649	0.000148392	-0.00183235	-1.36514	0.000110975	-1.18444	-1.31545
150200487	rs11811787	2.40995e-08	1.81125	-1.31919	0.000168098	0.067859	-1.31014	0.000126748	-1.14408	-1.22291
150200792	rs10888576	2.36923e-08	1.81125	-1.33623	0.000164966	0.067859	-1.32895	0.00012271	-1.14408	-1.25529
150202103	rs55647200	2.18932e-08	1.71368	-1.31763	0.000157025	-0.00183235	-1.30859	0.000121551	-1.18444	-1.22443
150202128	rs55956539	2.08097e-08	1.66115	-1.31586	0.000151559	-0.0391941	-1.30666	0.000119336	-1.20584	-1.22142
150203226	rs587611841	1.04104e-08	-0.347323	-2.6322e-10	0.000265391	-0.785626	-2.6322e-10	0.000710316	-0.643487	-2.6322e-10
150203652	rs7548543	7.27632e-10	-1.66094	-1.34715	0.000214019	0.340504	-1.34127	0.000172083	-0.782403	-1.27882
150203716	rs79427717	4.63146e-06	5.7505	-2.6322e-10	0.000427739	-0.308314	-2.6322e-10	0.000780057	-0.54983	-2.6322e-10
150204405	rs12401456	1.74037e-09	-0.822676	-1.31336	8.13586e-05	-0.643919	-1.32404	6.44262e-05	-1.67815	-1.36553
150204973	rs113613310	2.59654e-05	7.47439	-2.6322e-10	9.94249e-05	-1.76743	-2.6322e-10	0.000231028	-1.76666	-2.6322e-10
150205554	rs149426664	1.06449e-08	-0.325051	-2.6322e-10	0.000270356	-0.767089	-2.6322e-10	0.000724539	-0.623661	-2.6322e-10
150205719	rs6587753	7.19483e-10	-1.6711	-1.34825	0.000223894	0.38687	-1.34252	0.000177224	-0.750618	-1.28116
150206375	rs2038752	7.28152e-10	-1.66608	-1.34129	0.00022048	0.363622	-1.33464	0.000176932	-0.766574	-1.26685
150206698	rs2038753	7.32851e-10	-1.66094	-1.34	0.000215753	0.340504	-1.3332	0.000174596	-0.782403	-1.26432
150208840	rs1924549	7.34794e-10	-1.67599	-1.3223	0.000235946	0.410245	-1.31347	0.000189738	-0.734535	-1.22902
150208961	rs12026866	3.84515e-09	-1.30391e-10	-1.34332	0.000152033	-1.30391e-10	-1.34273	0.000355415	-1.30391e-10	-1.33591
150209755	rs12569047	2.3341e-08	1.74149	-1.28141	0.000166574	0.0179951	-1.26939	0.000130757	-1.17301	-1.16284
150209835	rs61161619	2.29242e-08	1.71877	-1.2767	0.000160646	-0.0232675	-1.26436	0.000128929	-1.19434	-1.1556
150210120	rs11205347	2.23486e-08	1.68874	-1.27211	0.00016203	-0.0195807	-1.25946	0.000129797	-1.19462	-1.1486
150210249	rs112768027	2.37948e-05	7.38709	-2.6322e-10	9.94075e-05	-1.7676	-2.6322e-10	0.000231044	-1.76659	-2.6322e-10
150210538	rs6655935	7.39565e-10	-1.68076	-1.31106	0.000244533	0.433749	-1.30123	0.000196596	-0.718324	-1.20972
150211737	rs10788872	7.31963e-10	-1.68874	-1.31342	0.000258973	0.493652	-1.30375	0.000204174	-0.677634	-1.21259
150211896	rs112595055	1.97673e-05	7.20165	-2.6322e-10	9.93331e-05	-1.76835	-2.6322e-10	0.000232401	-1.76073	-2.6322e-10
150212663	rs149273021	1.0642e-08	-0.32532	-2.6322e-10	0.000270295	-0.767313	-2.6322e-10	0.000724366	-0.623901	-2.6322e-10
150212707	rs7555995	2.78768e-08	1.90659	-1.26893	0.00022376	0.299825	-1.25608	0.000152149	-1.04055	-1.14378
150213246	rs143046899	3.49499e-09	-1.4388	-2.6322e-10	0.000170782	-1.22644	-2.6322e-10	0.000387889	-1.24848	-2.6322e-10
150213828	rs35938158	7.47969e-10	-1.62572	-1.3548	0.00014466	-0.0426621	-1.34978	0.000132553	-1.02973	-1.29248
150214166	rs138963552	6.84611e-06	6.14131	-2.6322e-10	9.98072e-05	-1.76359	-2.6322e-10	0.000232682	-1.75952	-2.6322e-10
150214238	rs12121923	7.25254e-10	-1.65524	-1.35612	0.000158515	0.0503547	-1.35133	0.000140723	-0.967763	-1.29464
150214530	rs12057558	7.57779e-10	-1.61526	-1.35223	0.000137732	-0.0947491	-1.34677	0.000129056	-1.06303	-1.28593
150215787	rs142143213	6.61224e-09	-1.30391e-10	-0.801207	0.000259638	-1.30391e-10	-0.807539	0.000558062	-1.30391e-10	-0.884728
150216357	rs113186789	1.67913e-05	7.03848	-2.6322e-10	0.000105036	-1.71253	-2.6322e-10	0.000231834	-1.76318	-2.6322e-10
150216577	rs144607816	2.96397e-09	-1.6036	-2.6322e-10	9.94936e-05	-1.76674	-2.6322e-10	0.000230742	-1.7679	-2.6322e-10
150218242	rs7512697	1.09992e-08	1.02042	-1.31273	0.000157371	-0.00554084	-1.30268	0.000114066	-1.26273	-1.20969
150218782	rs188969308	1.18676e-08	-0.216315	-2.6322e-10	0.00026502	-0.787023	-2.6322e-10	0.000734519	-0.609981	-2.6322e-10
150219501	rs6668679	1.10174e-08	1.02355	-1.3142	0.000148147	-0.0643621	-1.30426	0.000111206	-1.28501	-1.21281
150221068	rs113541041	1.16172e-05	6.67011	-2.6322e-10	0.000102366	-1.73828	-2.6322e-10	0.000230626	-1.7684	-2.6322e-10
150221653	rs11579087	1.09385e-05	6.60992	-2.6322e-10	0.000102008	-1.74178	-2.6322e-10	0.000230602	-1.7685	-2.6322e-10
150221726	rs11580307	1.05999e-05	6.57847	-2.6322e-10	0.00010183	-1.74353	-2.6322e-10	0.000230609	-1.76847	-2.6322e-10
150221826	rs13374483	1.05709e-08	0.979624	-1.31165	0.000134345	-0.165078	-1.30134	0.000107233	-1.32927	-1.20492
150221842	rs13374013	1.05709e-08	0.979624	-1.31165	0.000134345	-0.165078	-1.30134	0.000107233	-1.32927	-1.20492
150223780	rs72694990	1.01792e-05	6.53797	-2.6322e-10	0.000101609	-1.74569	-2.6322e-10	0.000230639	-1.76834	-2.6322e-10
150224127	rs10888577	1.11077e-08	1.0479	-1.33039	0.000154047	-0.00745013	-1.32212	0.000110471	-1.26167	-1.24277
150224505	rs11205353	9.67156e-09	0.921287	-1.34223	0.000121774	-0.229109	-1.33555	9.90276e-05	-1.34675	-1.26705
150225097	rs143299593	1.16172e-05	6.67011	-2.6322e-10	0.000102366	-1.73828	-2.6322e-10	0.000230626	-1.7684	-2.6322e-10
150225502	rs34908293	9.60339e-09	0.91782	-1.34583	0.000123734	-0.209302	-1.33939	9.94655e-05	-1.33824	-1.27114
150226321	rs111320111	1.10227e-05	6.61758	-2.6322e-10	0.000102649	-1.73551	-2.6322e-10	0.000230668	-1.76822	-2.6322e-10
150229450	rs17646887	1.13446e-08	-0.261392	-2.6322e-10	0.338345	6.36499	-2.6322e-10	0.000954811	-0.347683	-2.6322e-10
150230421	rs57861609	1.27555e-08	-1.30391e-10	-0.144166	0.000534401	-1.30391e-10	-0.0856824	0.00143109	-1.30391e-10	0.0569936
150230795	rs77154154	2.63855e-09	-1.7199	-2.6322e-10	0.000114009	-1.63056	-2.6322e-10	0.000276782	-1.58597	-2.6322e-10
150231727	rs115624500	1.01565e-08	-0.372015	-2.6322e-10	0.000152508	-1.33961	-2.6322e-10	0.000432818	-1.13888	-2.6322e-10
150231989	rs12129776	4.18129e-09	0.093398	-1.35291	3.5554e-05	-1.44414	-1.35163	9.76406e-05	-1.32715	-1.30075
150234282	rs3850839	8.79929e-09	0.837857	-1.35332	0.000114562	-0.277764	-1.34795	9.42419e-05	-1.37695	-1.28638
150234657	rs34714364	2.65103e-09	-1.71518	-2.6322e-10	0.000126243	-1.52862	-2.6322e-10	0.000264887	-1.62989	-2.6322e-10
150236107	rs41304255	1.0819e-08	-0.308823	-2.6322e-10	0.251171	6.06706	-2.6322e-10	0.000847454	-0.466961	-2.6322e-10
150236264	rs183441903	3.95507e-09	-1.30391e-10	-1.31513	0.00015652	-1.30391e-10	-1.31364	0.000364907	-1.30391e-10	-1.30955
150236472	rs60456922	5.29022e-09	-1.30391e-10	-1.02427	0.000217806	-1.30391e-10	-0.983224	0.000583521	-1.30391e-10	-0.840116
150236787	rs118073096	5.32394e-09	-1.30391e-10	-1.01792	0.000219275	-1.30391e-10	-0.976502	0.000588133	-1.30391e-10	-0.832244
150237624	rs2298161	9.06527e-10	-1.5403	-1.24797	0.000106396	-0.4486	-1.25106	0.000102597	-1.27086	-1.30753
150238699	rs11548267	1.35355e-05	6.82294	-2.6322e-10	0.000103373	-1.72848	-2.6322e-10	0.000230909	-1.76717	-2.6322e-10
150239478	rs2275778	5.4064e-09	-1.30391e-10	-1.00255	0.000222867	-1.30391e-10	-0.960255	0.000599405	-1.30391e-10	-0.813259
150241230	rs2275780	4.19249e-09	0.0942349	-1.35107	3.56331e-05	-1.44397	-1.34959	9.84978e-05	-1.32558	-1.29358
150242189	rs3754048	7.16492e-09	0.629489	-1.35042	9.82905e-05	-0.434292	-1.34461	8.76758e-05	-1.45506	-1.28049
150242340	rs34755378	1.35355e-05	6.82294	-2.6322e-10	0.000103373	-1.72848	-2.6322e-10	0.000230909	-1.76717	-2.6322e-10
150242369	rs117595411	5.48982e-09	-1.30391e-10	-0.987235	0.000226499	-1.30391e-10	-0.944088	0.000610804	-1.30391e-10	-0.794421
150242604	rs72694993	1.35355e-05	6.82294	-2.6322e-10	0.000103373	-1.72848	-2.6322e-10	0.000230909	-1.76717	-2.6322e-10
150242768	rs116242598	9.15444e-09	-0.475891	-2.6322e-10	0.000238602	-0.892033	-2.6322e-10	0.000633751	-0.757541	-2.6322e-10
150242792	rs149479316	4.18801e-09	-1.30391e-10	-1.2579	0.000165537	-1.30391e-10	-1.25763	0.000376904	-1.30391e-10	-1.27721
150243179	rs111644778	5.52918e-09	-1.30391e-10	-0.980089	0.000228213	-1.30391e-10	-0.936549	0.000616183	-1.30391e-10	-0.785654
150243253	rs57518665	3.75619e-09	-1.30391e-10	-1.36672	0.000148452	-1.30391e-10	-1.36657	0.000350501	-1.30391e-10	-1.34983
150243661	rs185878312	3.85669e-09	-1.30391e-10	-1.34032	0.000152705	-1.30391e-10	-1.33832	0.000361441	-1.30391e-10	-1.3191
150244046	rs73011380	5.93928e-09	-1.30391e-10	-0.908541	0.000246061	-1.30391e-10	-0.861247	0.000672207	-1.30391e-10	-0.698631
150245082	rs139708128	2.52664e-09	-1.76324	-2.6322e-10	0.000102404	-1.7379	-2.6322e-10	0.000237064	-1.74087	-2.6322e-10
150245552	rs10494266	4.25514e-09	0.0784254	-1.32043	3.63541e-05	-1.45546	-1.31806	0.000105128	-1.31151	-1.24251
150246070	rs12138787	2.41174e-06	5.09798	-2.6322e-10	9.9363e-05	-1.76805	-2.6322e-10	0.000238747	-1.73379	-2.6322e-10
150246411	rs73011384	6.09074e-09	-1.30391e-10	-0.883359	0.000252736	-1.30391e-10	-0.834481	0.00069174	-1.30391e-10	-0.669987
150248436	rs12044791	6.41567e-10	-1.76714	-1.36683	2.54622e-05	-1.76285	-1.36678	5.96246e-05	-1.76775	-1.35338
150248767	rs116349314	2.61046e-09	-1.7306	-2.6322e-10	0.000102503	-1.73694	-2.6322e-10	0.000231289	-1.76553	-2.6322e-10
150249101	rs11205354	9.72616e-10	-1.38061	-1.33729	5.2903e-05	-1.05929	-1.33908	7.09645e-05	-1.58387	-1.36314
150250534	rs10788873	6.67285e-10	-1.76721	-1.32746	0.000107576	-0.370395	-1.31824	0.00014307	-0.988225	-1.25764
150250636	rs10157197	1.42227e-08	1.20205	-1.23734	9.34302e-05	-0.608533	-1.22108	0.000115186	-1.33676	-1.12589
150250991	rs11584761	2.10222e-06	4.96062	-2.6322e-10	9.95436e-05	-1.76623	-2.6322e-10	0.000241269	-1.72328	-2.6322e-10
150251915	rs56133109	2.10222e-06	4.96062	-2.6322e-10	9.95436e-05	-1.76623	-2.6322e-10	0.000241269	-1.72328	-2.6322e-10
150252247	rs16835699	6.11087e-09	-1.30391e-10	-0.880061	0.000253613	-1.30391e-10	-0.83102	0.000694484	-1.30391e-10	-0.666028
150252329	rs11205355	1.45908e-08	1.23019	-1.23992	9.48294e-05	-0.590925	-1.22382	0.000116022	-1.32599	-1.12942
150252984	rs2274127	6.83688e-10	-1.76523	-1.30515	0.000131052	-0.183887	-1.30735	0.000153874	-0.840524	-1.33254
150253872	rs16835708	6.17517e-09	-1.30391e-10	-0.869593	0.000256413	-1.30391e-10	-0.820041	0.000703253	-1.30391e-10	-0.65348
150255587	rs2147324	6.80641e-10	-1.76322	-1.31163	0.000135429	-0.144678	-1.3137	0.000157813	-0.810463	-1.33732
150257054	rs116854758	3.77669e-09	-1.30391e-10	-1.36128	0.000149085	-1.30391e-10	-1.36231	0.000344908	-1.30391e-10	-1.36592
150257262	rs942453	2.07303e-06	4.94664	-2.6322e-10	9.94506e-05	-1.76717	-2.6322e-10	0.000240316	-1.72724	-2.6322e-10
150257329	rs942452	4.10725e-09	-1.27738	-2.6322e-10	0.000121765	-1.56474	-2.6322e-10	0.000307786	-1.47979	-2.6322e-10
150257714	rs2318761	6.98117e-10	-1.74034	-1.30916	0.000275374	0.562107	-1.31081	0.000268915	-0.285506	-1.3293
150257775	rs151254127	5.97758e-09	-0.902114	-2.6322e-10	0.000192807	-1.10514	-2.6322e-10	0.000422102	-1.16395	-2.6322e-10
150257933	rs1815302	7.55824e-10	-1.75983	-1.21024	3.38772e-05	-1.63803	-1.20606	7.82472e-05	-1.7117	-1.13762
150258838	rs1122967	7.08637e-10	-1.67468	-1.35986	4.10201e-05	-1.29229	-1.36047	8.04487e-05	-1.45546	-1.36612
150259400	rs9126	6.01336e-09	0.209198	-1.10534	4.52417e-05	-1.47178	-1.08303	9.58199e-05	-1.68544	-0.961291
150259945	rs6685252	6.63984e-09	0.564383	-1.36143	3.8746e-05	-1.34893	-1.36088	6.99237e-05	-1.61162	-1.35017
150260993	rs10888578	6.64341e-09	0.315908	-1.11241	4.63158e-05	-1.44095	-1.09039	9.66213e-05	-1.66829	-0.970107
150261653	rs12739706	6.50543e-09	0.29492	-1.11241	4.59336e-05	-1.44924	-1.09039	9.61816e-05	-1.67285	-0.970107
150261893	rs57361164	6.28002e-09	-1.30391e-10	-0.852757	0.000260978	-1.30391e-10	-0.802393	0.000717559	-1.30391e-10	-0.633342
150261925	rs10888579	6.35629e-09	0.271726	-1.11241	4.55182e-05	-1.45832	-1.09039	9.57074e-05	-1.67779	-0.970107
150262094	rs12142178	2.50395e-06	5.1355	-2.6322e-10	9.93259e-05	-1.76842	-2.6322e-10	0.000236429	-1.74355	-2.6322e-10
150262270	rs12740679	1.53543e-09	-1.20408	-1.05724	4.33503e-05	-1.57449	-1.02303	0.000132441	-1.76637	-0.556692
150262333	rs7544900	6.33293e-09	0.271726	-1.11609	4.53439e-05	-1.45832	-1.09423	9.52682e-05	-1.67779	-0.974707
150262455	rs12139286	2.6465e-06	5.19086	-2.6322e-10	9.93555e-05	-1.76812	-2.6322e-10	0.000235671	-1.74676	-2.6322e-10
150263350	rs140764386	4.85371e-09	-1.11039	-2.6322e-10	0.000124595	-1.54176	-2.6322e-10	0.000318271	-1.44629	-2.6322e-10
150263832	rs12145630	3.35352e-06	5.42763	-2.6322e-10	9.95704e-05	-1.76596	-2.6322e-10	0.000233669	-1.75529	-2.6322e-10
150264106	rs6693697	5.77526e-09	0.175866	-1.11241	4.43374e-05	-1.48461	-1.09039	9.43429e-05	-1.69215	-0.970107
150264215	rs73011400	6.30207e-09	-1.30391e-10	-0.849252	0.000261938	-1.30391e-10	-0.79872	0.000720569	-1.30391e-10	-0.629156
150264311	rs16835780	2.43258e-06	5.10658	-2.6322e-10	9.93191e-05	-1.76849	-2.6322e-10	0.000236848	-1.74178	-2.6322e-10
150264714	rs4926419	7.17598e-10	-1.6645	-1.35747	4.02166e-05	-1.31436	-1.35818	7.90959e-05	-1.47331	-1.36523
150264930	rs111528930	1.85861e-06	4.83746	-2.6322e-10	9.95671e-05	-1.766	-2.6322e-10	0.000241377	-1.72284	-2.6322e-10
150264936	rs113299325	1.6024e-06	4.68913	-2.6322e-10	9.97444e-05	-1.76422	-2.6322e-10	0.000243205	-1.71529	-2.6322e-10
150265173	rs12093148	5.32811e-09	0.122386	-1.13952	4.22433e-05	-1.50481	-1.11857	9.04975e-05	-1.70245	-1.00142
150265360	rs16835782	6.45782e-09	-1.30391e-10	-0.824838	0.000268721	-1.30391e-10	-0.773155	0.000741839	-1.30391e-10	-0.600064
150265619	rs7554686	4.50572e-09	0.178093	-1.36287	3.2979e-05	-1.50859	-1.36236	6.38477e-05	-1.70078	-1.35191
150265704	rs7512552	7.41321e-10	-1.6321	-1.35735	3.73878e-05	-1.38737	-1.35812	7.47189e-05	-1.53	-1.36546
150265839	rs16835791	6.6783e-09	-1.30391e-10	-0.791267	0.000278324	-1.30391e-10	-0.738043	0.000771987	-1.30391e-10	-0.560229
150266338	rs3818978	3.98532e-09	-0.193662	-1.11385	3.90759e-05	-1.60985	-1.09147	8.96323e-05	-1.7475	-0.965982
150266559	rs1050818	4.90277e-06	5.80743	-2.6322e-10	0.000188216	-1.12924	-2.6322e-10	0.000332054	-1.4039	-2.6322e-10
150266903	rs16830437	6.50056e-09	-1.30391e-10	-0.818241	0.000270582	-1.30391e-10	-0.766252	0.00074768	-1.30391e-10	-0.592222
150267179	rs144991280	4.20063e-09	-1.30391e-10	-1.2549	0.000166309	-1.30391e-10	-1.25298	0.000390524	-1.30391e-10	-1.24171
150267798	rs11205357	1.79126e-09	-0.749548	-1.35766	2.77809e-05	-1.68404	-1.35844	6.73606e-05	-1.63343	-1.36571
150267801	rs142112360	2.61177e-09	-1.7301	-2.6322e-10	0.00011688	-1.60568	-2.6322e-10	0.000270877	-1.60753	-2.6322e-10
150268461	rs11811885	3.92848e-09	-0.208027	-1.11385	3.80777e-05	-1.63573	-1.09147	8.91718e-05	-1.75265	-0.965982
150268622	rs12747669	3.96351e-09	0.0503431	-1.36334	3.12853e-05	-1.56082	-1.36286	6.26176e-05	-1.71956	-1.35259
150269187	rs56965166	6.48167e-09	-1.30391e-10	-0.821151	0.00026976	-1.30391e-10	-0.769297	0.000745099	-1.30391e-10	-0.59568
150269437	rs1776275	3.66445e-09	-0.273931	-1.11752	3.73486e-05	-1.65123	-1.0953	8.8355e-05	-1.75723	-0.970607
150269452	rs1776274	1.81882e-09	-0.731935	-1.36001	2.80003e-05	-1.67394	-1.36068	6.80489e-05	-1.62255	-1.36642
150269545	rs500812	1.79015e-09	-0.749548	-1.35828	2.77645e-05	-1.68404	-1.35903	6.73464e-05	-1.63343	-1.36592
150269932	rs494952	3.79536e-09	0.00699376	-1.36334	3.08357e-05	-1.5753	-1.36286	6.21875e-05	-1.72645	-1.35259
150269952	rs497128	3.79536e-09	0.00699376	-1.36334	3.08357e-05	-1.5753	-1.36286	6.21875e-05	-1.72645	-1.35259
150270025	rs496203	3.8418e-09	0.0199498	-1.36414	3.09429e-05	-1.57101	-1.36368	6.22599e-05	-1.72444	-1.35344
150270026	rs494041	3.7937e-09	0.00699376	-1.36378	3.08224e-05	-1.5753	-1.36329	6.21835e-05	-1.72645	-1.35265
150270209	rs1776273	3.71472e-09	-0.0144815	-1.36334	3.06194e-05	-1.58234	-1.36286	6.19858e-05	-1.7297	-1.35259
150270791	rs7511649	2.48924e-09	-0.457529	-1.32062	4.20829e-05	-1.30587	-1.32131	9.4807e-05	-1.32797	-1.32938
150271080	rs573351	3.7133e-09	-0.0144815	-1.36373	3.06068e-05	-1.58234	-1.36327	6.1937e-05	-1.7297	-1.35338
150271247	rs7543314	6.50056e-09	-1.30391e-10	-0.818241	0.000270582	-1.30391e-10	-0.766252	0.00074768	-1.30391e-10	-0.592222
150272007	rs1614039	1.8223e-09	-0.733703	-1.35633	2.79449e-05	-1.67943	-1.35716	6.77867e-05	-1.62762	-1.36521
150272038	rs3738322	6.50056e-09	-1.30391e-10	-0.818241	0.000270582	-1.30391e-10	-0.766252	0.00074768	-1.30391e-10	-0.592222
150272047	rs1694347	6.82147e-10	-1.73855	-1.33409	2.82103e-05	-1.69498	-1.33216	6.44655e-05	-1.74593	-1.29714
150272447	rs73013119	6.50056e-09	-1.30391e-10	-0.818241	0.000270582	-1.30391e-10	-0.766252	0.00074768	-1.30391e-10	-0.592222
150272626	rs12144315	1.78036e-06	4.79444	-2.6322e-10	9.98106e-05	-1.76355	-2.6322e-10	0.000243774	-1.71296	-2.6322e-10
150272717	rs140621199	5.39769e-09	-1.00416	-2.6322e-10	0.000205619	-1.0408	-2.6322e-10	0.000461217	-1.07533	-2.6322e-10
150272811	rs12120683	1.83103e-06	4.82251	-2.6322e-10	9.97368e-05	-1.76429	-2.6322e-10	0.000243153	-1.71551	-2.6322e-10
150273454	rs138496123	9.25917e-10	-1.52899	-1.23812	7.40721e-05	-0.82273	-1.23906	0.000165874	-0.840701	-1.25727
150273579	rs2762860	3.56251e-09	-0.0549187	-1.36475	3.01779e-05	-1.59535	-1.36437	6.14409e-05	-1.73552	-1.3556
150273621	rs112587175	6.50056e-09	-1.30391e-10	-0.818241	0.000270582	-1.30391e-10	-0.766252	0.00074768	-1.30391e-10	-0.592222
150273976	rs12745672	5.5956e-09	-0.968149	-2.6322e-10	0.000723454	0.217208	-2.6322e-10	0.00137038	0.0136451	-2.6322e-10
150274305	rs1694370	1.82618e-09	-0.733703	-1.3542	2.8002e-05	-1.67943	-1.35512	6.78474e-05	-1.62762	-1.36431
150274489	rs72696807	1.93211e-06	4.87624	-2.6322e-10	9.96126e-05	-1.76554	-2.6322e-10	0.000242013	-1.7202	-2.6322e-10
150274609	rs72696808	1.98234e-06	4.9019	-2.6322e-10	9.95611e-05	-1.76606	-2.6322e-10	0.000241491	-1.72237	-2.6322e-10
150274610	rs543179	3.39472e-09	-0.103163	-1.36475	2.99605e-05	-1.60258	-1.36437	6.12338e-05	-1.73889	-1.3556
150276022	rs509345	1.07131e-09	-1.25456	-1.36669	2.92608e-05	-1.624	-1.36658	8.13509e-05	-1.4488	-1.36162
150276429	rs471738	3.56058e-09	-0.0549187	-1.36529	3.01601e-05	-1.59535	-1.36496	6.13607e-05	-1.73552	-1.35691
150276461	rs471657	3.33737e-09	-0.349829	-1.13512	3.60374e-05	-1.66859	-1.11368	8.59468e-05	-1.7626	-0.992872
150276554	rs12749958	5.02308e-09	-1.07609	-2.6322e-10	0.000625413	0.0715834	-2.6322e-10	0.00118727	-0.129784	-2.6322e-10
150276650	rs580159	3.56058e-09	-0.0549187	-1.36529	3.01601e-05	-1.59535	-1.36496	6.13607e-05	-1.73552	-1.35691
150276872	rs4581308	1.82618e-09	-0.733703	-1.3542	2.8002e-05	-1.67943	-1.35512	6.78474e-05	-1.62762	-1.36431
150277163	rs149000906	1.87844e-06	4.84807	-2.6322e-10	9.96749e-05	-1.76491	-2.6322e-10	0.000242603	-1.71777	-2.6322e-10
150277387	rs11205359	3.56058e-09	-0.0549187	-1.36529	3.01601e-05	-1.59535	-1.36496	6.13607e-05	-1.73552	-1.35691
150278389	rs12403795	9.53371e-10	-1.76092	-0.97696	4.03509e-05	-1.73136	-0.937856	0.000199526	-1.51276	-0.400492
150278669	rs71622688	5.50181e-09	-0.985052	-2.6322e-10	0.000704409	0.190531	-2.6322e-10	0.00133619	-0.0116228	-2.6322e-10
150278800	rs76638507	2.64829e-09	-1.71622	-2.6322e-10	0.000188162	-1.12952	-2.6322e-10	0.000251024	-1.68365	-2.6322e-10
150278823	rs7542510	3.78815e-06	5.5495	-2.6322e-10	0.00016935	-1.23486	-2.6322e-10	0.000308083	-1.47883	-2.6322e-10
150278908	rs1694375	1.82618e-09	-0.733703	-1.3542	2.8002e-05	-1.67943	-1.35512	6.78474e-05	-1.62762	-1.36431
150279087	rs11205360	1.93211e-06	4.87624	-2.6322e-10	9.96126e-05	-1.76554	-2.6322e-10	0.000242013	-1.7202	-2.6322e-10
150279333	rs16835911	6.5249e-09	-1.30391e-10	-0.814503	0.000271643	-1.30391e-10	-0.762341	0.000751008	-1.30391e-10	-0.587781
150279603	rs71622689	4.98547e-09	-1.0836	-2.6322e-10	0.000617789	0.0593185	-2.6322e-10	0.00117361	-0.141357	-2.6322e-10
150279876	rs1260398	3.54412e-09	-0.0600931	-1.36475	3.02703e-05	-1.5923	-1.36437	6.14761e-05	-1.73494	-1.3556
150279923	rs113218645	8.01022e-09	-0.609412	-2.6322e-10	0.000100242	-1.75924	-2.6322e-10	0.00023136	-1.76522	-2.6322e-10
150280546	rs10480	1.65467e-08	0.116058	-2.6322e-10	0.000283489	-0.719657	-2.6322e-10	0.000710041	-0.643874	-2.6322e-10
150280550	rs4845	4.94834e-09	-1.09108	-2.6322e-10	0.000610283	0.0470935	-2.6322e-10	0.00116015	-0.15289	-2.6322e-10
150280621	rs144788909	2.54035e-09	-1.75783	-2.6322e-10	0.000109068	-1.67486	-2.6322e-10	0.000251945	-1.67999	-2.6322e-10
150280801	rs8006	3.56251e-09	-0.0549187	-1.36475	3.01779e-05	-1.59535	-1.36437	6.14409e-05	-1.73552	-1.3556
150281202	rs580060	1.79616e-09	-0.749548	-1.35493	2.78538e-05	-1.68404	-1.35582	6.74329e-05	-1.63343	-1.36463
150281404	rs73013129	6.54234e-09	-1.30391e-10	-0.811835	0.000272402	-1.30391e-10	-0.75955	0.000753391	-1.30391e-10	-0.584613
150281501	rs1260396	1.79616e-09	-0.749548	-1.35493	2.78538e-05	-1.68404	-1.35582	6.74329e-05	-1.63343	-1.36463
150281795	rs34391279	3.5256e-06	5.47768	-2.6322e-10	0.000166119	-1.25413	-2.6322e-10	0.000303754	-1.49298	-2.6322e-10
150282557	rs7517003	5.12982e-09	-1.05506	-2.6322e-10	0.000647157	0.105761	-2.6322e-10	0.0012262	-0.0975216	-2.6322e-10
150282784	rs486275	1.74076e-09	-0.780876	-1.35493	2.76085e-05	-1.69288	-1.35582	6.66785e-05	-1.64468	-1.36463
150282910	rs522435	1.76689e-09	-0.765272	-1.35564	2.77103e-05	-1.68852	-1.3565	6.70306e-05	-1.63912	-1.36493
150282977	rs521607	1.76689e-09	-0.765272	-1.35564	2.77103e-05	-1.68852	-1.3565	6.70306e-05	-1.63912	-1.36493
150283148	rs1260394	1.76567e-09	-0.765272	-1.35633	2.7692e-05	-1.68852	-1.35716	6.7012e-05	-1.63912	-1.36521
150283640	rs74575124	4.91099e-09	-1.30391e-10	-1.09865	0.000195147	-1.30391e-10	-1.09307	0.000494119	-1.30391e-10	-1.00642
150283854	rs112097040	6.54234e-09	-1.30391e-10	-0.811835	0.000272402	-1.30391e-10	-0.75955	0.000753391	-1.30391e-10	-0.584613
150283901	rs189654963	1.6484e-08	-1.30391e-10	0.112261	0.000691231	-1.30391e-10	0.171645	0.00316837	-1.30391e-10	0.851774
150284311	rs11580234	1.7356e-06	4.76898	-2.6322e-10	9.98829e-05	-1.76283	-2.6322e-10	0.000244352	-1.71059	-2.6322e-10
150284370	rs75079909	6.485e-09	-0.820638	-2.6322e-10	0.000190017	-1.11971	-2.6322e-10	0.000445719	-1.10951	-2.6322e-10
150284534	rs488271	3.57049e-09	-0.0549187	-1.36251	3.02504e-05	-1.59535	-1.36197	6.17278e-05	-1.73552	-1.35095
150284940	rs1747927	3.5721e-09	-0.0549187	-1.36206	3.02648e-05	-1.59535	-1.36149	6.17806e-05	-1.73552	-1.35009
150285511	rs141231613	3.77563e-09	-1.30391e-10	-1.36156	0.00014915	-1.30391e-10	-1.36188	0.000344717	-1.30391e-10	-1.36647
150285600	rs113720135	6.53691e-09	-1.30391e-10	-0.812665	0.000272165	-1.30391e-10	-0.760418	0.000752649	-1.30391e-10	-0.585598
150285707	rs522068	9.65445e-09	0.124887	-0.547598	0.000143531	-0.915953	-0.484327	0.0006179	-0.507156	-0.275714
150285715	rs114327352	1.51768e-06	4.63481	-2.6322e-10	0.00010035	-1.75816	-2.6322e-10	0.000247646	-1.6972	-2.6322e-10
150285818	rs60531845	6.59127e-09	-1.30391e-10	-0.804384	0.000274533	-1.30391e-10	-0.751757	0.000760081	-1.30391e-10	-0.575772
150286494	rs34347495	5.32592e-09	-1.01754	-2.6322e-10	0.000668998	0.138952	-2.6322e-10	0.00127251	-0.06045	-2.6322e-10
150287518	rs11205361	1.68775e-06	4.74102	-2.6322e-10	9.99683e-05	-1.76198	-2.6322e-10	0.000245004	-1.70792	-2.6322e-10
150287884	rs578353	3.65257e-09	-0.035824	-1.35888	3.05521e-05	-1.58925	-1.35815	6.22953e-05	-1.73282	-1.34449
150288859	rs519126	3.65257e-09	-0.035824	-1.35888	3.05521e-05	-1.58925	-1.35815	6.22953e-05	-1.73282	-1.34449
150289445	rs58427317	4.82255e-09	-1.11683	-2.6322e-10	0.000584998	0.00477937	-2.6322e-10	0.00111477	-0.192792	-2.6322e-10
150289455	rs112511224	6.57923e-09	-1.30391e-10	-0.806212	0.000274009	-1.30391e-10	-0.753668	0.000758435	-1.30391e-10	-0.577939
150289496	rs9435997	1.70194e-09	-0.796359	-1.362	2.73069e-05	-1.69712	-1.36256	6.61743e-05	-1.65012	-1.36678
150289614	rs12126958	3.06729e-06	5.33842	-2.6322e-10	0.000160148	-1.29073	-2.6322e-10	0.000295778	-1.51959	-2.6322e-10
150289692	rs56214461	1.65318e-09	-0.825425	-1.362	2.72675e-05	-1.69857	-1.36256	6.53993e-05	-1.6619	-1.36678
150290609	rs2454285	3.58567e-09	-0.0549187	-1.35827	3.03854e-05	-1.59535	-1.35751	6.21906e-05	-1.73552	-1.34348
150290762	rs2477121	1.70118e-09	-0.796359	-1.36245	2.72955e-05	-1.69712	-1.36298	6.61718e-05	-1.65012	-1.36682
150290969	rs58516261	6.57364e-09	-1.30391e-10	-0.807062	0.000273765	-1.30391e-10	-0.754558	0.000757671	-1.30391e-10	-0.578948
150291041	rs4333886	1.67298e-09	-0.81307	-1.36245	2.71736e-05	-1.7016	-1.36298	6.57901e-05	-1.65591	-1.36682
150291059	rs185981316	1.05326e-08	-0.335656	-2.6322e-10	0.000237197	-0.897938	-2.6322e-10	0.000708698	-0.645767	-2.6322e-10
150292122	rs1694381	3.58395e-09	-0.0553853	-1.35828	3.03805e-05	-1.5955	-1.35753	6.21852e-05	-1.73558	-1.3435
150292276	rs111776337	1.83832e-09	-1.19648	-0.884797	4.48464e-05	-1.68064	-0.882947	0.000112006	-1.63689	-0.853752
150292341	rs1694380	3.58179e-09	-0.0553853	-1.35888	3.03614e-05	-1.5955	-1.35815	6.21229e-05	-1.73558	-1.3445
150292342	rs79484682	6.45782e-09	-1.30391e-10	-0.824838	0.000268721	-1.30391e-10	-0.773155	0.000741839	-1.30391e-10	-0.600064
150292417	rs1694379	3.77984e-09	-0.291334	-1.06911	3.91949e-05	-1.65264	-1.04565	9.30064e-05	-1.75827	-0.918258
150292561	rs11581793	6.46805e-09	-0.823256	-2.6322e-10	0.000526492	-0.100592	-2.6322e-10	0.00119951	-0.119532	-2.6322e-10
150293071	rs1694378	6.66164e-10	-1.75275	-1.3436	2.89272e-05	-1.66008	-1.34197	6.48494e-05	-1.72575	-1.31138
150293078	rs1776276	3.6555e-09	-0.0350142	-1.35888	3.05599e-05	-1.58899	-1.35815	6.23018e-05	-1.73271	-1.3445
150293153	rs1694377	1.64894e-09	-0.827122	-1.36288	2.7063e-05	-1.70528	-1.36338	6.54747e-05	-1.6607	-1.36684
150293416	rs73015063	6.57364e-09	-1.30391e-10	-0.807062	0.000273765	-1.30391e-10	-0.754558	0.000757671	-1.30391e-10	-0.578948
150293426	rs77961846	3.83228e-09	-1.30391e-10	-1.34667	0.000151646	-1.30391e-10	-1.34528	0.000360331	-1.30391e-10	-1.32217
150293719	rs140379824	1.38405e-08	-0.0625333	-2.6322e-10	0.0118735	3.01524	-2.6322e-10	0.00246658	0.601392	-2.6322e-10
150294925	rs11584070	2.39004e-06	5.08894	-2.6322e-10	9.93767e-05	-1.76791	-2.6322e-10	0.00023912	-1.73223	-2.6322e-10
150295131	rs1498308	1.83591e-09	-0.717327	-1.36526	2.75668e-05	-1.68464	-1.36557	6.72793e-05	-1.63401	-1.36633
150295317	rs138704499	1.81227e-08	0.207037	-2.6322e-10	0.0109581	2.935	-2.6322e-10	0.0024425	0.591581	-2.6322e-10
150295673	rs6670974	3.23085e-06	5.39037	-2.6322e-10	0.000155973	-1.31715	-2.6322e-10	0.000290907	-1.53619	-2.6322e-10
150295738	rs113007736	2.30979e-06	5.05478	-2.6322e-10	9.95451e-05	-1.76622	-2.6322e-10	0.000241279	-1.72324	-2.6322e-10
150296045	rs144675472	5.12334e-09	-1.05632	-2.6322e-10	0.000606607	0.0410531	-2.6322e-10	0.00116776	-0.146355	-2.6322e-10
150296058	rs11584613	3.23085e-06	5.39037	-2.6322e-10	0.000155973	-1.31715	-2.6322e-10	0.000290907	-1.53619	-2.6322e-10
150296205	rs71622694	5.16274e-09	-1.04866	-2.6322e-10	0.000614053	0.0532529	-2.6322e-10	0.00118133	-0.134803	-2.6322e-10
150296298	rs1260400	1.80831e-09	-0.73371	-1.36402	2.74717e-05	-1.68922	-1.36445	6.68608e-05	-1.63983	-1.36675
150297233	rs35437473	5.16274e-09	-1.04866	-2.6322e-10	0.000614053	0.0532529	-2.6322e-10	0.00118133	-0.134803	-2.6322e-10
150297241	rs60758881	6.86956e-09	-1.30391e-10	-0.76303	0.000286656	-1.30391e-10	-0.708545	0.000798179	-1.30391e-10	-0.526864
150297918	rs35762205	5.08058e-09	-1.0647	-2.6322e-10	0.000598549	0.0276792	-2.6322e-10	0.00115307	-0.159016	-2.6322e-10
150298015	rs34964511	4.72118e-09	-1.13807	-2.6322e-10	0.00054565	-0.0648506	-2.6322e-10	0.00105069	-0.251998	-2.6322e-10
150298192	rs11205362	2.12755e-06	4.9726	-2.6322e-10	9.97202e-05	-1.76446	-2.6322e-10	0.000242964	-1.71628	-2.6322e-10
150298750	rs698914	3.49345e-09	-0.358685	-1.08056	3.78905e-05	-1.67535	-1.05678	9.19423e-05	-1.7637	-0.924338
150299315	rs77216090	9.67871e-09	-0.420201	-2.6322e-10	0.000193557	-1.10126	-2.6322e-10	0.000513161	-0.968607	-2.6322e-10
150300507	rs2275779	6.99185e-09	-1.30391e-10	-0.745384	0.000291985	-1.30391e-10	-0.690126	0.000814946	-1.30391e-10	-0.506074
150300727	rs834225	3.33522e-09	-0.420905	-1.06469	3.81403e-05	-1.68528	-1.04027	9.35708e-05	-1.76582	-0.904661
150303244	rs4926420	6.97022e-09	-1.30391e-10	-0.748482	0.000291042	-1.30391e-10	-0.693359	0.000811979	-1.30391e-10	-0.509722
150303248	rs111291031	5.16274e-09	-1.04866	-2.6322e-10	0.000614053	0.0532529	-2.6322e-10	0.00118133	-0.134803	-2.6322e-10
150303269	rs1260401	3.4031e-09	-0.416406	-1.04904	3.84043e-05	-1.69465	-1.02401	9.5273e-05	-1.7671	-0.885355
150303438	rs1260402	6.65713e-10	-1.75275	-1.34427	2.89069e-05	-1.66008	-1.34267	6.47813e-05	-1.72575	-1.31243
150303666	rs1260403	3.53556e-09	-0.358685	-1.06857	3.83657e-05	-1.67535	-1.04431	9.33195e-05	-1.7637	-0.90947
150303670	rs112431552	6.95066e-09	-1.30391e-10	-0.751293	0.00029019	-1.30391e-10	-0.696293	0.000809297	-1.30391e-10	-0.513031
150303734	rs112265199	6.95066e-09	-1.30391e-10	-0.751293	0.00029019	-1.30391e-10	-0.696293	0.000809297	-1.30391e-10	-0.513031
150304107	rs6700607	6.95066e-09	-1.30391e-10	-0.751293	0.00029019	-1.30391e-10	-0.696293	0.000809297	-1.30391e-10	-0.513031
150304150	rs1260404	3.30863e-09	-0.134132	-1.35946	2.96727e-05	-1.61784	-1.35876	6.15355e-05	-1.7441	-1.34548
150304395	rs71515775	5.83879e-09	-0.925607	-2.6322e-10	0.000744697	0.246148	-2.6322e-10	0.00141845	0.0481226	-2.6322e-10
150304423	rs112301153	5.16274e-09	-1.04866	-2.6322e-10	0.000614053	0.0532529	-2.6322e-10	0.00118133	-0.134803	-2.6322e-10
150304781	rs1260405	1.77696e-09	-0.749963	-1.36526	2.73189e-05	-1.69368	-1.36557	6.65095e-05	-1.64552	-1.36633
150305000	rs181568511	3.66888e-09	-1.39024	-2.6322e-10	0.000143605	-1.39976	-2.6322e-10	0.000341005	-1.3773	-2.6322e-10
150305774	rs4926421	2.17624e-08	-1.30391e-10	0.390055	0.000922226	-1.30391e-10	0.459962	0.00253655	-1.30391e-10	0.629365
150305863	rs1260406	1.77798e-09	-0.749963	-1.36469	2.7333e-05	-1.69368	-1.36506	6.64926e-05	-1.64552	-1.36658
150305992	rs12136332	3.12424e-06	5.35682	-2.6322e-10	0.000154669	-1.32554	-2.6322e-10	0.000289163	-1.54221	-2.6322e-10
150306125	rs1260407	3.37514e-09	-0.114226	-1.35947	2.9855e-05	-1.61175	-1.35873	6.16846e-05	-1.74162	-1.34555
150306326	rs150946142	4.34184e-09	-1.30391e-10	-1.22183	0.000171603	-1.30391e-10	-1.22164	0.000409856	-1.30391e-10	-1.19339
150306462	rs11587606	2.21109e-06	5.01111	-2.6322e-10	9.95134e-05	-1.76654	-2.6322e-10	0.000240751	-1.72543	-2.6322e-10
150306471	rs80215841	6.92926e-09	-1.30391e-10	-0.754377	0.000289257	-1.30391e-10	-0.699512	0.000806362	-1.30391e-10	-0.516665
150307270	rs1260408	3.72451e-09	-0.3086	-1.06659	3.92038e-05	-1.65569	-1.04237	9.38031e-05	-1.75866	-0.909341
150308005	rs60730811	6.97022e-09	-1.30391e-10	-0.748482	0.000291042	-1.30391e-10	-0.693359	0.000811979	-1.30391e-10	-0.509722
150308032	rs112385890	2.26866e-06	5.03682	-2.6322e-10	9.94723e-05	-1.76695	-2.6322e-10	0.000240265	-1.72746	-2.6322e-10
150308136	rs1260409	3.37146e-09	-0.114226	-1.36056	2.98196e-05	-1.61175	-1.35991	6.15718e-05	-1.74162	-1.34738
150308309	rs142893220	2.24533e-06	5.02648	-2.6322e-10	9.95997e-05	-1.76567	-2.6322e-10	0.000241843	-1.72091	-2.6322e-10
150308389	rs59325647	2.12635e-09	-0.57174	-1.36398	2.78481e-05	-1.67695	-1.36312	7.44152e-05	-1.59586	-1.30367
150308755	rs75083568	1.51491e-08	0.0278088	-2.6322e-10	0.000265497	-0.785224	-2.6322e-10	0.000663408	-0.711806	-2.6322e-10
150308908	rs6679726	6.88871e-09	-1.30391e-10	-0.760245	0.000287491	-1.30391e-10	-0.705638	0.000800804	-1.30391e-10	-0.523581
150308919	rs72696824	2.21109e-06	5.01111	-2.6322e-10	9.95134e-05	-1.76654	-2.6322e-10	0.000240751	-1.72543	-2.6322e-10
150308958	rs116780502	2.24533e-06	5.02648	-2.6322e-10	9.95997e-05	-1.76567	-2.6322e-10	0.000241843	-1.72091	-2.6322e-10
150309369	rs73015078	6.8486e-09	-1.30391e-10	-0.766086	0.000285743	-1.30391e-10	-0.711736	0.000795306	-1.30391e-10	-0.53047
150309638	rs2794615	1.75069e-09	-0.766085	-1.36403	2.72315e-05	-1.698	-1.36446	6.61129e-05	-1.65108	-1.36675
150309640	rs58373639	6.8486e-09	-1.30391e-10	-0.766086	0.000285743	-1.30391e-10	-0.711736	0.000795306	-1.30391e-10	-0.53047
150310159	rs6700009	6.82964e-09	-1.30391e-10	-0.768858	0.000284917	-1.30391e-10	-0.714631	0.000792709	-1.30391e-10	-0.533741
150310827	rs11806171	5.16274e-09	-1.04866	-2.6322e-10	0.000614053	0.0532529	-2.6322e-10	0.00118133	-0.134803	-2.6322e-10
150311042	rs1776272	3.64184e-09	-0.327314	-1.07033	3.88453e-05	-1.66085	-1.04639	9.32332e-05	-1.76014	-0.913954
150311662	rs67733549	3.23085e-06	5.39037	-2.6322e-10	0.000155973	-1.31715	-2.6322e-10	0.000290907	-1.53619	-2.6322e-10
150311890	rs28560019	2.30979e-06	5.05478	-2.6322e-10	9.95451e-05	-1.76622	-2.6322e-10	0.000241279	-1.72324	-2.6322e-10
150311948	rs2794614	1.71921e-09	-0.782077	-1.36619	2.70653e-05	-1.70219	-1.36639	6.58479e-05	-1.65651	-1.36534
150312176	rs12733783	4.72118e-09	-1.13807	-2.6322e-10	0.00054565	-0.0648506	-2.6322e-10	0.00105069	-0.251998	-2.6322e-10
150312268	rs2794685	1.64605e-09	-0.827718	-1.36403	2.68093e-05	-1.71363	-1.36446	6.47745e-05	-1.67153	-1.36675
150312332	rs115709258	3.3129e-09	-1.49231	-2.6322e-10	0.000112743	-1.64172	-2.6322e-10	0.0002663	-1.62457	-2.6322e-10
150312549	rs114174379	1.71896e-08	-1.30391e-10	0.154176	0.000679234	-1.30391e-10	0.154137	0.00143733	-1.30391e-10	0.0613424
150313761	rs73015081	6.82964e-09	-1.30391e-10	-0.768858	0.000284917	-1.30391e-10	-0.714631	0.000792709	-1.30391e-10	-0.533741
150313918	rs72696828	2.30979e-06	5.05478	-2.6322e-10	9.95451e-05	-1.76622	-2.6322e-10	0.000241279	-1.72324	-2.6322e-10
150314272	rs3125808	3.65901e-09	-0.0313687	-1.36157	3.05789e-05	-1.58555	-1.36097	6.21681e-05	-1.73017	-1.34918
150314457	rs146199089	3.51292e-09	-1.43368	-2.6322e-10	0.000103512	-1.72714	-2.6322e-10	0.000256696	-1.6613	-2.6322e-10
150314850	rs61817477	9.52028e-09	-0.436706	-2.6322e-10	0.000147496	-1.37303	-2.6322e-10	0.000378982	-1.27171	-2.6322e-10
150315436	rs4926422	3.51863e-09	-0.0720355	-1.36002	3.0232e-05	-1.59858	-1.35935	6.19762e-05	-1.73601	-1.34644
150316072	rs79565617	1.33664e-08	-1.30391e-10	-0.0973887	0.000558687	-1.30391e-10	-0.0412393	0.00249128	-1.30391e-10	0.611356
150316265	rs16836130	6.8089e-09	-1.30391e-10	-0.7719	0.000284013	-1.30391e-10	-0.717808	0.000789867	-1.30391e-10	-0.537332
150316291	rs3850841	3.23085e-06	5.39037	-2.6322e-10	0.000155973	-1.31715	-2.6322e-10	0.000290907	-1.53619	-2.6322e-10
150316385	rs1260385	3.68067e-09	-0.302788	-1.08425	3.83068e-05	-1.66058	-1.06062	9.18671e-05	-1.75992	-0.928931
150316576	rs17648533	1.11917e-09	-1.76607	-0.811469	7.09294e-05	-1.29725	-0.807897	0.000144648	-1.48525	-0.74965
150317455	rs35519844	2.60315e-09	-1.73341	-2.6322e-10	0.000111712	-1.6509	-2.6322e-10	0.000254143	-1.6713	-2.6322e-10
150317818	rs11809332	5.48592e-09	-0.987945	-2.6322e-10	0.000629076	0.0774236	-2.6322e-10	0.00120066	-0.11857	-2.6322e-10
150318369	rs16836139	6.73073e-09	-1.30391e-10	-0.783446	0.000280608	-1.30391e-10	-0.72987	0.000779164	-1.30391e-10	-0.550975
150319081	rs16836143	3.26554e-06	5.40105	-2.6322e-10	0.000154634	-1.32577	-2.6322e-10	0.00028954	-1.5409	-2.6322e-10
150319272	rs36023386	3.23085e-06	5.39037	-2.6322e-10	0.000155973	-1.31715	-2.6322e-10	0.000290907	-1.53619	-2.6322e-10
150319628	rs7519691	3.23085e-06	5.39037	-2.6322e-10	0.000155973	-1.31715	-2.6322e-10	0.000290907	-1.53619	-2.6322e-10
150319762	rs698918	3.59983e-09	-0.0517613	-1.35748	3.05081e-05	-1.59212	-1.35671	6.24025e-05	-1.73315	-1.34244
150319884	rs698917	3.85601e-09	-0.268914	-1.07158	3.94419e-05	-1.64446	-1.04754	9.36812e-05	-1.75515	-0.914145
150319892	rs55973252	2.24533e-06	5.02648	-2.6322e-10	9.95997e-05	-1.76567	-2.6322e-10	0.000241843	-1.72091	-2.6322e-10
150319901	rs7522820	3.23085e-06	5.39037	-2.6322e-10	0.000155973	-1.31715	-2.6322e-10	0.000290907	-1.53619	-2.6322e-10
150319977	rs35347210	5.31711e-09	-1.0192	-2.6322e-10	0.000643407	0.0999492	-2.6322e-10	0.00123476	-0.0905666	-2.6322e-10
150320183	rs137959026	2.73732e-09	-1.68315	-2.6322e-10	0.000122074	-1.5622	-2.6322e-10	0.000279635	-1.57571	-2.6322e-10
150320622	rs57163995	6.68288e-09	-1.30391e-10	-0.79058	0.000278348	-1.30391e-10	-0.737957	0.000769234	-1.30391e-10	-0.563802
150320717	rs1097066	3.63727e-09	-0.327314	-1.07158	3.8801e-05	-1.66085	-1.04754	9.32154e-05	-1.76014	-0.914145
150320729	rs12730265	5.31711e-09	-1.0192	-2.6322e-10	0.000643407	0.0999492	-2.6322e-10	0.00123476	-0.0905666	-2.6322e-10
150320748	rs28495360	4.79049e-09	-1.1235	-2.6322e-10	0.000558851	-0.0409462	-2.6322e-10	0.00107466	-0.22944	-2.6322e-10
150320847	rs2794682	1.76657e-09	-0.756632	-1.36446	2.72023e-05	-1.69869	-1.36484	6.6116e-05	-1.65111	-1.36668
150320894	rs117512971	6.45791e-09	-1.30391e-10	-0.824823	0.000268725	-1.30391e-10	-0.77314	0.000741852	-1.30391e-10	-0.600047
150321066	rs1694364	3.59983e-09	-0.0517613	-1.35748	3.05081e-05	-1.59212	-1.35671	6.24025e-05	-1.73315	-1.34244
150321078	rs12137280	1.89551e-09	-0.702563	-1.34808	2.7266e-05	-1.71519	-1.346	7.39993e-05	-1.64904	-1.2561
150321486	rs1625468	1.61909e-09	-0.843203	-1.36506	2.66856e-05	-1.71732	-1.36539	6.44746e-05	-1.67646	-1.36646
150321568	rs16836186	6.64414e-09	0.569735	-1.36613	0.001904	2.55074	-1.36586	0.000712334	0.71816	-1.35881
150321798	rs3737319	6.67408e-09	-1.30391e-10	-0.791898	0.00027814	-1.30391e-10	-0.738703	0.00077141	-1.30391e-10	-0.560977
150321951	rs2794681	1.65552e-09	-0.821889	-1.36413	2.68451e-05	-1.71221	-1.36453	6.48964e-05	-1.66966	-1.36675
150322333	rs16836230	3.0228e-06	5.32381	-2.6322e-10	0.000153104	-1.33571	-2.6322e-10	0.000286882	-1.55012	-2.6322e-10
150323522	rs1776265	3.83876e-09	-0.265357	-1.07962	3.86055e-05	-1.65754	-1.0559	9.23682e-05	-1.7593	-0.924113
150324038	rs117688465	6.83327e-09	-1.30391e-10	-0.768326	0.000284901	-1.30391e-10	-0.714686	0.000789088	-1.30391e-10	-0.538319
150324284	rs11587682	1.96061e-06	4.89088	-2.6322e-10	9.99455e-05	-1.7622	-2.6322e-10	0.000244784	-1.70882	-2.6322e-10
150324857	rs2794679	1.71077e-09	-0.78906	-1.36413	2.72214e-05	-1.69829	-1.36453	6.61635e-05	-1.65032	-1.36675
150324868	rs2794678	1.70691e-09	-0.791675	-1.36377	2.70574e-05	-1.70466	-1.3642	6.55403e-05	-1.65973	-1.3668
150325231	rs41300865	2.01636e-06	4.91892	-2.6322e-10	9.98624e-05	-1.76304	-2.6322e-10	0.000244144	-1.71144	-2.6322e-10
150325683	rs41300863	2.56026e-09	-1.75002	-2.6322e-10	0.000105026	-1.71262	-2.6322e-10	0.000233579	-1.75568	-2.6322e-10
150327105	rs11590406	3.81877e-09	-0.263023	-1.08718	3.86084e-05	-1.6496	-1.06376	9.17489e-05	-1.75663	-0.933506
150327106	rs11587758	1.70691e-09	-0.791675	-1.36377	2.70574e-05	-1.70466	-1.3642	6.55403e-05	-1.65973	-1.3668
150327455	rs11587837	2.01636e-06	4.91892	-2.6322e-10	9.98624e-05	-1.76304	-2.6322e-10	0.000244144	-1.71144	-2.6322e-10
150327477	rs71622695	5.31711e-09	-1.0192	-2.6322e-10	0.000643407	0.0999492	-2.6322e-10	0.00123476	-0.0905666	-2.6322e-10
150327847	rs2015966	6.54234e-09	-1.30391e-10	-0.811835	0.000272402	-1.30391e-10	-0.75955	0.000753391	-1.30391e-10	-0.584613
150329024	rs61605510	6.67929e-09	-1.30391e-10	-0.791118	0.000277383	-1.30391e-10	-0.741431	0.000756369	-1.30391e-10	-0.580667
150329636	rs34307322	4.86522e-09	-1.10802	-2.6322e-10	0.000573155	-0.0156724	-2.6322e-10	0.00110061	-0.205579	-2.6322e-10
150329821	rs73015095	6.50583e-09	-1.30391e-10	-0.817431	0.000270812	-1.30391e-10	-0.765405	0.0007484	-1.30391e-10	-0.591259
150330190	rs1097069	3.77505e-09	-0.263023	-1.09869	3.81482e-05	-1.6496	-1.07575	9.04405e-05	-1.75663	-0.94787
150330345	rs1097068	1.73526e-09	-0.775581	-1.36339	2.71799e-05	-1.7005	-1.36385	6.58942e-05	-1.65432	-1.36683
150330356	rs1097067	1.73526e-09	-0.775581	-1.36339	2.71799e-05	-1.7005	-1.36385	6.58942e-05	-1.65432	-1.36683
150331232	rs12142331	2.06851e-06	4.94445	-2.6322e-10	9.9792e-05	-1.76374	-2.6322e-10	0.000243575	-1.71377	-2.6322e-10
150331437	rs73015096	6.5249e-09	-1.30391e-10	-0.814503	0.000271643	-1.30391e-10	-0.762341	0.000751008	-1.30391e-10	-0.587781
150331515	rs12137967	3.12424e-06	5.35682	-2.6322e-10	0.000154669	-1.32554	-2.6322e-10	0.000289163	-1.54221	-2.6322e-10
150331578	rs144405125	2.02929e-08	0.320144	-2.6322e-10	0.00032483	-0.583526	-2.6322e-10	0.000896309	-0.410912	-2.6322e-10
150331866	rs1260373	3.76125e-09	-0.263023	-1.10236	3.80028e-05	-1.6496	-1.07957	9.0027e-05	-1.75663	-0.952452
150332010	rs112543647	6.48858e-09	-1.30391e-10	-0.820087	0.00027006	-1.30391e-10	-0.768183	0.000746042	-1.30391e-10	-0.594415
150332304	rs1103115	1.73595e-09	-0.775581	-1.36299	2.719e-05	-1.7005	-1.36348	6.58938e-05	-1.65432	-1.36684
150332870	rs1097071	3.73915e-09	-0.268914	-1.10236	3.81983e-05	-1.64446	-1.07957	9.01604e-05	-1.75515	-0.952452
150332955	rs1097070	1.73526e-09	-0.775581	-1.36339	2.71799e-05	-1.7005	-1.36385	6.58942e-05	-1.65432	-1.36683
150333692	rs112896715	6.45262e-09	-1.30391e-10	-0.825643	0.000268495	-1.30391e-10	-0.773998	0.00074113	-1.30391e-10	-0.601021
150334477	rs186477250	8.59143e-09	-0.539365	-2.6322e-10	0.00116851	0.696655	-2.6322e-10	0.00267032	0.680757	-2.6322e-10
150335240	rs828784	3.49589e-09	-0.327314	-1.11123	3.72216e-05	-1.66085	-1.08909	8.84892e-05	-1.76014	-0.966177
150335489	rs144806132	2.53028e-09	-1.7618	-2.6322e-10	0.000102747	-1.73456	-2.6322e-10	0.00023782	-1.73768	-2.6322e-10
150335534	rs11576289	2.50595e-06	5.13629	-2.6322e-10	9.94212e-05	-1.76746	-2.6322e-10	0.000239745	-1.72962	-2.6322e-10
150335536	rs11576293	2.50595e-06	5.13629	-2.6322e-10	9.94212e-05	-1.76746	-2.6322e-10	0.000239745	-1.72962	-2.6322e-10
150335740	rs11799813	5.49376e-09	-0.986516	-2.6322e-10	0.000677349	0.151357	-2.6322e-10	0.00129642	-0.0418316	-2.6322e-10
150336173	rs696616	1.68319e-09	-0.806047	-1.36339	2.69687e-05	-1.7083	-1.36385	6.52272e-05	-1.66449	-1.36683
150336414	rs79148709	5.13133e-09	-1.30391e-10	-1.05477	0.000202261	-1.30391e-10	-1.05727	0.000440825	-1.30391e-10	-1.12055
150336468	rs12046899	2.34217e-09	-0.497586	-1.34146	3.96623e-05	-1.34449	-1.34194	8.9576e-05	-1.36652	-1.34759
150337289	rs72696841	2.01636e-06	4.91892	-2.6322e-10	9.98624e-05	-1.76304	-2.6322e-10	0.000244144	-1.71144	-2.6322e-10
150338002	rs17648797	9.1585e-10	-1.76828	-1.00975	6.60911e-05	-1.16891	-1.00689	0.000130034	-1.38154	-0.959861
150338147	rs375227138	3.81223e-09	-1.30391e-10	-1.35192	0.000150637	-1.30391e-10	-1.35196	0.000352704	-1.30391e-10	-1.34357
150338310	rs142072893	9.51305e-09	-0.437465	-2.6322e-10	0.000179953	-1.17413	-2.6322e-10	0.000473466	-1.04912	-2.6322e-10
150338322	rs1145583	1.7346e-09	-0.775581	-1.36377	2.71703e-05	-1.7005	-1.3642	6.58961e-05	-1.65432	-1.3668
150338613	rs16836442	6.39856e-09	-1.30391e-10	-0.834057	0.00026614	-1.30391e-10	-0.782805	0.000733744	-1.30391e-10	-0.611036
150338988	rs696615	3.56454e-09	-0.320403	-1.09869	3.77283e-05	-1.66066	-1.07575	8.99117e-05	-1.7625	-0.94787
150339290	rs834243	3.59326e-09	-0.0517613	-1.35931	3.04501e-05	-1.59212	-1.35862	6.2215e-05	-1.73315	-1.34545
150339516	rs12121966	3.23085e-06	5.39037	-2.6322e-10	0.000155973	-1.31715	-2.6322e-10	0.000290907	-1.53619	-2.6322e-10
150340182	rs143453062	2.5814e-09	-1.7418	-2.6322e-10	0.00010375	-1.72485	-2.6322e-10	0.000232306	-1.76114	-2.6322e-10
150340260	rs1260368	1.76235e-09	-0.759353	-1.36413	2.72783e-05	-1.6962	-1.36453	6.6266e-05	-1.64877	-1.36675
150341127	rs12743761	4.9383e-09	-1.09311	-2.6322e-10	0.000587216	0.00856368	-2.6322e-10	0.00112609	-0.182689	-2.6322e-10
150341765	rs73017006	6.36989e-09	-1.30391e-10	-0.838547	0.000264892	-1.30391e-10	-0.787507	0.000729829	-1.30391e-10	-0.616387
150342642	rs1313570	3.66522e-09	-0.0313687	-1.35987	3.06329e-05	-1.58555	-1.35921	6.23407e-05	-1.73017	-1.34641
150343609	rs11205363	2.04229e-09	-0.639613	-1.33645	2.80294e-05	-1.69976	-1.33382	7.78074e-05	-1.62512	-1.22984
150344171	rs1313569	3.5677e-09	-0.3086	-1.10961	3.74875e-05	-1.65569	-1.08713	8.9032e-05	-1.75866	-0.961543
150344180	rs1313568	3.55365e-09	-0.3086	-1.11356	3.73335e-05	-1.65569	-1.09125	8.85917e-05	-1.75866	-0.966501
150344514	rs1260367	1.70896e-09	-0.791675	-1.36257	2.70877e-05	-1.70466	-1.36308	6.55389e-05	-1.65973	-1.36682
150345324	rs77207799	2.51579e-09	-1.76754	-2.6322e-10	0.000120127	-1.57828	-2.6322e-10	0.000263837	-1.63387	-2.6322e-10
150345558	rs143773357	2.30534e-05	7.35544	-2.6322e-10	0.000408321	-0.354775	-2.6322e-10	0.000778526	-0.551794	-2.6322e-10
150345592	rs76109198	4.97556e-09	-1.08559	-2.6322e-10	0.000594411	0.0207423	-2.6322e-10	0.00113912	-0.171183	-2.6322e-10
150346087	rs11579341	2.01636e-06	4.91892	-2.6322e-10	9.98624e-05	-1.76304	-2.6322e-10	0.000244144	-1.71144	-2.6322e-10
150346106	rs115584674	2.51355e-09	-1.76843	-2.6322e-10	0.00011572	-1.61565	-2.6322e-10	0.00024741	-1.69815	-2.6322e-10
150347374	rs1260457	3.69045e-09	-0.282024	-1.10236	3.78021e-05	-1.65489	-1.07957	8.98802e-05	-1.75827	-0.952452
150347454	rs1260458	3.66323e-09	-0.0313687	-1.36042	3.06155e-05	-1.58555	-1.35978	6.22822e-05	-1.73017	-1.34735
150348253	rs1260459	1.76365e-09	-0.759353	-1.36339	2.72969e-05	-1.6962	-1.36385	6.62607e-05	-1.64877	-1.36683
150348335	rs3850843	6.28272e-09	-1.30391e-10	-0.852326	0.000261096	-1.30391e-10	-0.801941	0.000717928	-1.30391e-10	-0.632827
150349508	rs142586608	7.88202e-09	-0.625545	-2.6322e-10	0.000233415	-0.91401	-2.6322e-10	0.000570727	-0.862286	-2.6322e-10
150349768	rs12027008	2.06343e-09	-0.632087	-1.33367	2.81444e-05	-1.69855	-1.33093	7.8295e-05	-1.62469	-1.22402
150349862	rs140754090	2.01636e-06	4.91892	-2.6322e-10	9.98624e-05	-1.76304	-2.6322e-10	0.000244144	-1.71144	-2.6322e-10
150349902	rs1617829	1.76436e-09	-0.759353	-1.36299	2.73071e-05	-1.6962	-1.36348	6.62603e-05	-1.64877	-1.36684
150349942	rs187104477	2.56501e-09	-1.74817	-2.6322e-10	0.00132091	0.819247	-2.6322e-10	0.00484453	1.27641	-2.6322e-10
150350927	rs12120867	2.01636e-06	4.91892	-2.6322e-10	9.98624e-05	-1.76304	-2.6322e-10	0.000244144	-1.71144	-2.6322e-10
150351001	rs16836576	6.28272e-09	-1.30391e-10	-0.852326	0.000261096	-1.30391e-10	-0.801941	0.000717928	-1.30391e-10	-0.632827
150351101	rs1694369	1.69978e-09	-0.806047	-1.35358	2.72221e-05	-1.7083	-1.3545	6.54154e-05	-1.66449	-1.36395
150351743	rs146467430	4.04209e-09	-1.29337	-2.6322e-10	0.000113314	-1.63667	-2.6322e-10	0.000303443	-1.494	-2.6322e-10
150352050	rs182573964	2.92679e-09	-1.61622	-2.6322e-10	0.00010056	-1.75607	-2.6322e-10	0.000232274	-1.76128	-2.6322e-10
150352361	rs863862	3.57436e-09	-0.302788	-1.11356	3.71513e-05	-1.66058	-1.09125	8.84797e-05	-1.75992	-0.966501
150352494	rs834234	3.51725e-09	-0.0720355	-1.36042	3.0219e-05	-1.59858	-1.35978	6.19198e-05	-1.73601	-1.34735
150353003	rs73017073	6.28272e-09	-1.30391e-10	-0.852326	0.000261096	-1.30391e-10	-0.801941	0.000717928	-1.30391e-10	-0.632827
150353050	rs12123044	2.06851e-06	4.94445	-2.6322e-10	9.9792e-05	-1.76374	-2.6322e-10	0.000243575	-1.71377	-2.6322e-10
150353196	rs150768346	3.35284e-09	-1.48032	-2.6322e-10	0.000127507	-1.51866	-2.6322e-10	0.000269449	-1.61282	-2.6322e-10
150353670	rs149932571	2.51344e-09	-1.76848	-2.6322e-10	0.00011543	-1.61816	-2.6322e-10	0.000246989	-1.69985	-2.6322e-10
150354210	rs7535275	8.1259e-10	-1.70978	-1.18788	6.18705e-05	-1.05201	-1.18978	0.000114942	-1.26642	-1.19835
150354276	rs834233	1.029e-09	-1.29491	-1.36663	2.53324e-05	-1.76825	-1.36649	5.92859e-05	-1.76581	-1.36102
150354578	rs11578585	2.15679e-06	4.98625	-2.6322e-10	9.94004e-05	-1.76767	-2.6322e-10	0.000239789	-1.72944	-2.6322e-10
150354584	rs16836594	6.30063e-09	-1.30391e-10	-0.849481	0.000261875	-1.30391e-10	-0.79896	0.000720372	-1.30391e-10	-0.629429
150354682	rs834232	1.76589e-09	-0.759353	-1.36212	2.73293e-05	-1.6962	-1.36267	6.62637e-05	-1.64877	-1.36678
150355537	rs2133129	3.79735e-09	-0.249832	-1.10599	3.82648e-05	-1.63893	-1.08336	8.9917e-05	-1.7533	-0.95701
150355538	rs2454286	1.76651e-09	-0.759353	-1.36177	2.7337e-05	-1.6962	-1.36238	6.62641e-05	-1.64877	-1.36678
150355625	rs2133128	2.12755e-06	4.9726	-2.6322e-10	9.97202e-05	-1.76446	-2.6322e-10	0.000242964	-1.71628	-2.6322e-10
150355690	rs2173376	3.12424e-06	5.35682	-2.6322e-10	0.000154669	-1.32554	-2.6322e-10	0.000289163	-1.54221	-2.6322e-10
150355878	rs71622696	5.0171e-09	-1.07728	-2.6322e-10	0.000602456	0.0341855	-2.6322e-10	0.00115369	-0.15848	-2.6322e-10
150356283	rs80133099	1.02227e-08	-0.365515	-2.6322e-10	0.000188876	-1.12574	-2.6322e-10	0.00049931	-0.99597	-2.6322e-10
150356343	rs16836601	6.31699e-09	-1.30391e-10	-0.846888	0.000262588	-1.30391e-10	-0.796243	0.000722605	-1.30391e-10	-0.626334
150356425	rs60459288	6.40508e-09	-1.30391e-10	-0.833039	0.000266424	-1.30391e-10	-0.78174	0.000734634	-1.30391e-10	-0.609824
150356842	rs12128653	3.44765e-06	5.45532	-2.6322e-10	0.000160959	-1.28568	-2.6322e-10	0.000297032	-1.51536	-2.6322e-10
150357010	rs34353365	3.35261e-06	5.42737	-2.6322e-10	0.000157434	-1.30782	-2.6322e-10	0.000292864	-1.52949	-2.6322e-10
150357011	rs1260422	1.77839e-09	-0.759353	-1.35507	2.75138e-05	-1.6962	-1.35594	6.64074e-05	-1.64877	-1.36462
150357777	rs72696848	2.24533e-06	5.02648	-2.6322e-10	9.95997e-05	-1.76567	-2.6322e-10	0.000241843	-1.72091	-2.6322e-10
150357780	rs1260421	1.6985e-09	-0.806047	-1.35434	2.72023e-05	-1.7083	-1.35523	6.53927e-05	-1.66449	-1.36429
150358858	rs1627235	1.66209e-09	-0.827718	-1.35434	2.70577e-05	-1.71363	-1.35523	6.49339e-05	-1.67153	-1.36429
150359037	rs75108286	6.33009e-09	-1.30391e-10	-0.844815	0.000263159	-1.30391e-10	-0.794071	0.000724395	-1.30391e-10	-0.62386
150359085	rs12735903	5.49376e-09	-0.986516	-2.6322e-10	0.000677349	0.151357	-2.6322e-10	0.00129642	-0.0418316	-2.6322e-10
150359424	rs11582835	2.12755e-06	4.9726	-2.6322e-10	9.97202e-05	-1.76446	-2.6322e-10	0.000242964	-1.71628	-2.6322e-10
150360930	rs9436108	1.75104e-09	-0.775581	-1.35434	2.74152e-05	-1.7005	-1.35523	6.60615e-05	-1.65432	-1.36429
150361154	rs12756583	4.97556e-09	-1.08559	-2.6322e-10	0.000594411	0.0207423	-2.6322e-10	0.00113912	-0.171183	-2.6322e-10
150361222	rs150197801	4.09757e-09	-1.30391e-10	-1.27974	0.000162114	-1.30391e-10	-1.27853	0.000377549	-1.30391e-10	-1.2755
150361349	rs1260424	3.59205e-09	-0.263023	-1.14838	3.62195e-05	-1.6496	-1.12763	8.49398e-05	-1.75663	-1.01062
150362014	rs12128385	2.24533e-06	5.02648	-2.6322e-10	9.95997e-05	-1.76567	-2.6322e-10	0.000241843	-1.72091	-2.6322e-10
150362154	rs834235	3.58018e-09	-0.263023	-1.15169	3.60943e-05	-1.6496	-1.1311	8.45812e-05	-1.75663	-1.01485
150362330	rs80205599	2.02337e-09	-0.662509	-1.32286	2.827e-05	-1.70532	-1.31971	7.93284e-05	-1.6332	-1.2024
150362859	rs78887784	8.76316e-09	-1.30391e-10	-0.519573	0.00034963	-1.30391e-10	-0.509953	0.000935953	-1.30391e-10	-0.367632
150362968	rs834236	1.77969e-09	-0.759353	-1.35434	2.75332e-05	-1.6962	-1.35523	6.64289e-05	-1.64877	-1.36429
150363261	rs6694075	5.23254e-09	-1.03523	-2.6322e-10	0.000134558	-1.46483	-2.6322e-10	0.000374917	-1.28249	-2.6322e-10
150363356	rs72696852	2.12755e-06	4.9726	-2.6322e-10	9.97202e-05	-1.76446	-2.6322e-10	0.000242964	-1.71628	-2.6322e-10
150363472	rs72696853	3.46756e-06	5.46108	-2.6322e-10	0.000158787	-1.29926	-2.6322e-10	0.000294678	-1.52331	-2.6322e-10
150363930	rs834237	3.58018e-09	-0.263023	-1.15169	3.60943e-05	-1.6496	-1.1311	8.45812e-05	-1.75663	-1.01485
150364081	rs12130583	3.59887e-06	5.49825	-2.6322e-10	0.000160304	-1.28976	-2.6322e-10	0.000296713	-1.51643	-2.6322e-10
150364447	rs12126312	2.24533e-06	5.02648	-2.6322e-10	9.95997e-05	-1.76567	-2.6322e-10	0.000241843	-1.72091	-2.6322e-10
150364873	rs72696855	8.51835e-07	4.05726	-2.6322e-10	9.93537e-05	-1.76814	-2.6322e-10	0.000238144	-1.73632	-2.6322e-10
150364958	rs74922169	4.97556e-09	-1.08559	-2.6322e-10	0.000594411	0.0207423	-2.6322e-10	0.00113912	-0.171183	-2.6322e-10
150365275	rs11205366	3.63199e-06	5.50741	-2.6322e-10	0.000163785	-1.26828	-2.6322e-10	0.00030193	-1.499	-2.6322e-10
150366212	rs11584488	3.59887e-06	5.49825	-2.6322e-10	0.000160304	-1.28976	-2.6322e-10	0.000296713	-1.51643	-2.6322e-10
150366469	rs834238	3.66235e-09	-0.243903	-1.14812	3.64262e-05	-1.64418	-1.12736	8.51173e-05	-1.75488	-1.01028
150366587	rs844309	1.66791e-09	-0.843203	-1.33536	2.746e-05	-1.71732	-1.33678	6.53245e-05	-1.67646	-1.35337
150366963	rs1694362	1.64249e-09	-0.858557	-1.33536	2.73623e-05	-1.72088	-1.33678	6.50118e-05	-1.68126	-1.35337
150367217	rs184369697	2.94368e-09	-1.61047	-2.6322e-10	0.000187105	-1.13516	-2.6322e-10	0.000416633	-1.17699	-2.6322e-10
150367569	rs7546610	4.9383e-09	-1.09311	-2.6322e-10	0.000587216	0.00856368	-2.6322e-10	0.00112609	-0.182689	-2.6322e-10
150368080	rs68097764	3.35261e-06	5.42737	-2.6322e-10	0.000157434	-1.30782	-2.6322e-10	0.000292864	-1.52949	-2.6322e-10
150368195	rs138692352	2.12755e-06	4.9726	-2.6322e-10	9.97202e-05	-1.76446	-2.6322e-10	0.000242964	-1.71628	-2.6322e-10
150368501	rs2264417	3.54921e-09	-0.224665	-1.19874	3.47336e-05	-1.63864	-1.18048	7.98663e-05	-1.75301	-1.07583
150368579	rs2264418	1.74514e-09	-0.797939	-1.33536	2.77654e-05	-1.70626	-1.33678	6.62883e-05	-1.66182	-1.35337
150368788	rs59367061	6.45769e-09	-1.30391e-10	-0.824858	0.000268715	-1.30391e-10	-0.773176	0.000741822	-1.30391e-10	-0.600088
150368879	rs56909494	6.42196e-09	-1.30391e-10	-0.830406	0.000267159	-1.30391e-10	-0.778984	0.00073694	-1.30391e-10	-0.60669
150369213	rs12039882	1.0837e-08	1.05159	-1.35875	0.00139906	2.23615	-1.35942	0.000789393	0.827657	-1.36559
150369337	rs1776270	2.03192e-09	-0.768572	-1.21258	3.08762e-05	-1.74173	-1.19511	7.76216e-05	-1.7642	-1.09315
150369622	rs1260386	1.7179e-09	-0.813671	-1.33536	2.76563e-05	-1.71019	-1.33678	6.59463e-05	-1.66699	-1.35337
150369716	rs116779810	2.12755e-06	4.9726	-2.6322e-10	9.97202e-05	-1.76446	-2.6322e-10	0.000242964	-1.71628	-2.6322e-10
150369895	rs72696859	2.06851e-06	4.94445	-2.6322e-10	9.9792e-05	-1.76374	-2.6322e-10	0.000243575	-1.71377	-2.6322e-10
150370742	rs12032387	2.13335e-09	-0.643517	-1.28892	2.94126e-05	-1.70072	-1.28469	8.49874e-05	-1.62651	-1.14018
150370895	rs140462129	4.40058e-09	-1.30391e-10	-1.20839	0.000173586	-1.30391e-10	-1.21016	0.000379683	-1.30391e-10	-1.26986
150371394	rs11582094	5.43377e-09	-0.997496	-2.6322e-10	9.93479e-05	-1.7682	-2.6322e-10	0.000235382	-1.74799	-2.6322e-10
150371448	rs1260387	1.31926e-09	-1.44586	-0.967202	4.13153e-05	-1.71818	-0.92742	0.000161434	-1.74439	-0.380711
150371505	rs56882505	6.44063e-09	-1.30391e-10	-0.827503	0.000267972	-1.30391e-10	-0.775945	0.000739491	-1.30391e-10	-0.603235
150371822	rs117964699	5.87385e-09	-1.30391e-10	-0.91962	0.000231348	-1.30391e-10	-0.922906	0.000495485	-1.30391e-10	-1.00366
150371839	rs1262432	3.61858e-09	-0.205308	-1.19874	3.49306e-05	-1.63299	-1.18048	8.00257e-05	-1.75102	-1.07583
150372016	rs1260388	1.71394e-09	-0.813671	-1.33766	2.7594e-05	-1.71019	-1.33904	6.58478e-05	-1.66699	-1.35486
150372109	rs1260389	1.64058e-09	-0.858557	-1.33652	2.73312e-05	-1.72088	-1.33792	6.49625e-05	-1.68126	-1.35413
150372128	rs1260390	6.42566e-10	-1.7662	-1.36622	2.96507e-05	-1.61141	-1.36593	6.41719e-05	-1.69244	-1.3552
150372261	rs181937625	5.25035e-09	-1.30391e-10	-1.03184	0.000207335	-1.30391e-10	-1.03249	0.000498237	-1.30391e-10	-0.998122
150373077	rs1260391	3.54987e-09	-0.230631	-1.19259	3.51471e-05	-1.63328	-1.174	8.06498e-05	-1.75132	-1.06776
150374142	rs112294023	6.54956e-09	-1.30391e-10	-0.810732	0.000272716	-1.30391e-10	-0.758397	0.000754378	-1.30391e-10	-0.583304
150374175	rs113304911	5.40641e-09	-1.00254	-2.6322e-10	0.000660518	0.126196	-2.6322e-10	0.00126586	-0.0656895	-2.6322e-10
150374276	rs35057759	1.71221e-09	-0.813671	-1.33867	2.75669e-05	-1.71019	-1.34002	6.58055e-05	-1.66699	-1.35551
150374354	rs187080438	2.63518e-09	-1.72118	-2.6322e-10	9.93214e-05	-1.76847	-2.6322e-10	0.000233812	-1.75468	-2.6322e-10
150374398	rs61817510	5.12048e-09	-1.05688	-2.6322e-10	0.000118407	-1.5927	-2.6322e-10	0.000281834	-1.56788	-2.6322e-10
150374691	rs374184959	3.78834e-09	-1.30391e-10	-1.3582	0.000149701	-1.30391e-10	-1.35819	0.000350315	-1.30391e-10	-1.35036
150374712	rs59639798	6.56717e-09	-1.30391e-10	-0.808047	0.000273483	-1.30391e-10	-0.755588	0.000756785	-1.30391e-10	-0.580117
150375015	rs147791176	5.10238e-09	-1.06042	-2.6322e-10	0.000219817	-0.974032	-2.6322e-10	0.000453253	-1.09275	-2.6322e-10
150375173	rs11586880	2.06851e-06	4.94445	-2.6322e-10	9.9792e-05	-1.76374	-2.6322e-10	0.000243575	-1.71377	-2.6322e-10
150375272	rs1260378	1.68833e-09	-0.827718	-1.33867	2.74724e-05	-1.71363	-1.34002	6.55071e-05	-1.67153	-1.35551
150375820	rs78914867	3.85753e-09	-1.30391e-10	-1.3401	0.000152085	-1.30391e-10	-1.34239	0.000345794	-1.30391e-10	-1.36335
150376311	rs696617	3.73071e-09	-0.189922	-1.18361	3.5918e-05	-1.62102	-1.16457	8.19726e-05	-1.74678	-1.05603
150376628	rs73017086	6.64209e-09	-1.30391e-10	-0.796704	0.000276747	-1.30391e-10	-0.743727	0.000767032	-1.30391e-10	-0.566668
150376977	rs828783	1.61395e-09	-0.873782	-1.33766	2.72072e-05	-1.72431	-1.33904	6.46123e-05	-1.68593	-1.35486
150377172	rs12134306	3.35261e-06	5.42737	-2.6322e-10	0.000157434	-1.30782	-2.6322e-10	0.000292864	-1.52949	-2.6322e-10
150377960	rs1694385	1.69003e-09	-0.827718	-1.33766	2.74995e-05	-1.71363	-1.33904	6.55492e-05	-1.67153	-1.35486
150377965	rs1694386	3.81603e-09	-0.170353	-1.18057	3.62507e-05	-1.615	-1.16137	8.24912e-05	-1.74444	-1.05207
150378212	rs58853199	5.36358e-09	-1.0105	-2.6322e-10	0.000652299	0.113675	-2.6322e-10	0.00125093	-0.0775579	-2.6322e-10
150378294	rs117390184	4.58843e-09	-1.30391e-10	-1.16659	0.000180044	-1.30391e-10	-1.17363	0.00038551	-1.30391e-10	-1.25463
150378350	rs77085601	6.45791e-09	-1.30391e-10	-0.824823	0.000268725	-1.30391e-10	-0.77314	0.000741852	-1.30391e-10	-0.600047
150379007	rs834241	3.8837e-09	0.0326004	-1.36594	3.1071e-05	-1.56439	-1.36616	6.17478e-05	-1.72018	-1.36596
150379159	rs698923	1.61395e-09	-0.873782	-1.33766	2.72072e-05	-1.72431	-1.33904	6.46123e-05	-1.68593	-1.35486
150379242	rs139642547	3.70836e-09	-1.37954	-2.6322e-10	0.000125356	-1.53567	-2.6322e-10	0.00031264	-1.46415	-2.6322e-10
150379309	rs698922	3.62988e-09	-0.211311	-1.18962	3.5461e-05	-1.62751	-1.17088	8.11336e-05	-1.74923	-1.06387
150379517	rs698921	3.56043e-09	-0.230631	-1.18962	3.5257e-05	-1.63328	-1.17088	8.09637e-05	-1.75132	-1.06387
150379542	rs34247601	3.12424e-06	5.35682	-2.6322e-10	0.000154669	-1.32554	-2.6322e-10	0.000289163	-1.54221	-2.6322e-10
150379546	rs59844700	2.0545e-09	-0.677457	-1.29264	2.90578e-05	-1.70885	-1.28869	8.30625e-05	-1.6384	-1.1512
150379667	rs77902650	8.95389e-09	-0.498042	-2.6322e-10	0.000308689	-0.634493	-2.6322e-10	0.000771838	-0.560423	-2.6322e-10
150379851	rs76176241	6.70023e-09	-1.30391e-10	-0.787987	0.000279279	-1.30391e-10	-0.734616	0.000774989	-1.30391e-10	-0.556348
150379858	rs834242	3.88297e-09	0.0326004	-1.36613	3.1066e-05	-1.56439	-1.36632	6.17606e-05	-1.72018	-1.36576
150380364	rs16836786	6.64209e-09	-1.30391e-10	-0.796704	0.000276747	-1.30391e-10	-0.743727	0.000767032	-1.30391e-10	-0.566668
150380392	rs34696422	5.36358e-09	-1.0105	-2.6322e-10	0.000652299	0.113675	-2.6322e-10	0.00125093	-0.0775579	-2.6322e-10
150380739	rs111982037	6.66197e-09	-1.30391e-10	-0.793714	0.000277613	-1.30391e-10	-0.740602	0.000769753	-1.30391e-10	-0.563128
150380779	rs1631973	1.61582e-09	-0.873782	-1.3365	2.72364e-05	-1.72431	-1.33796	6.46148e-05	-1.68593	-1.35482
150380780	rs1694390	3.88297e-09	0.0326004	-1.36613	3.1066e-05	-1.56439	-1.36632	6.17606e-05	-1.72018	-1.36576
150381835	rs36029278	3.12424e-06	5.35682	-2.6322e-10	0.000154669	-1.32554	-2.6322e-10	0.000289163	-1.54221	-2.6322e-10
150382088	rs1260411	1.73745e-09	-0.797939	-1.33977	2.76459e-05	-1.70626	-1.34109	6.61009e-05	-1.66182	-1.3562
150382759	rs115815732	2.5256e-09	-1.76365	-2.6322e-10	0.000122646	-1.55753	-2.6322e-10	0.00025784	-1.65686	-2.6322e-10
150383021	rs12741448	3.12424e-06	5.35682	-2.6322e-10	0.000154669	-1.32554	-2.6322e-10	0.000289163	-1.54221	-2.6322e-10
150383281	rs9651184	3.12424e-06	5.35682	-2.6322e-10	0.000154669	-1.32554	-2.6322e-10	0.000289163	-1.54221	-2.6322e-10
150383768	rs834227	3.53466e-09	-0.243903	-1.18361	3.50959e-05	-1.64418	-1.16457	8.13114e-05	-1.75488	-1.05603
150384458	rs11205367	2.06851e-06	4.94445	-2.6322e-10	9.9792e-05	-1.76374	-2.6322e-10	0.000243575	-1.71377	-2.6322e-10
150384514	rs11205368	3.12424e-06	5.35682	-2.6322e-10	0.000154669	-1.32554	-2.6322e-10	0.000289163	-1.54221	-2.6322e-10
150384576	rs73017092	6.75746e-09	-1.30391e-10	-0.779483	0.000281772	-1.30391e-10	-0.725729	0.000782823	-1.30391e-10	-0.54629
150384665	rs834229	1.66239e-09	-0.843203	-1.33867	2.73712e-05	-1.71732	-1.34002	6.51851e-05	-1.67646	-1.35551
150384868	rs139783923	2.86149e-09	-1.63879	-2.6322e-10	0.000100482	-1.75685	-2.6322e-10	0.000236603	-1.74281	-2.6322e-10
150384895	rs36122812	2.9124e-06	5.2866	-2.6322e-10	0.000152004	-1.34292	-2.6322e-10	0.000285608	-1.55458	-2.6322e-10
150385282	rs11808242	3.12424e-06	5.35682	-2.6322e-10	0.000154669	-1.32554	-2.6322e-10	0.000289163	-1.54221	-2.6322e-10
150385500	rs4926430	6.68014e-09	-1.30391e-10	-0.790991	0.000278404	-1.30391e-10	-0.737755	0.000772239	-1.30391e-10	-0.559902
150386023	rs698920	3.56066e-09	-0.243903	-1.17628	3.53547e-05	-1.64418	-1.15722	8.1668e-05	-1.75488	-1.05165
150386389	rs192152100	2.58483e-09	-1.74047	-2.6322e-10	0.000130012	-1.4992	-2.6322e-10	0.000282048	-1.56712	-2.6322e-10
150386431	rs11589873	3.0113e-06	5.32	-2.6322e-10	0.000153261	-1.33469	-2.6322e-10	0.000287283	-1.54873	-2.6322e-10
150387000	rs698919	1.73828e-09	-0.797939	-1.3393	2.76574e-05	-1.70626	-1.34068	6.6103e-05	-1.66182	-1.35617
150387715	rs11588184	3.0113e-06	5.32	-2.6322e-10	0.000153261	-1.33469	-2.6322e-10	0.000287283	-1.54873	-2.6322e-10
150387733	rs11588185	3.0113e-06	5.32	-2.6322e-10	0.000153261	-1.33469	-2.6322e-10	0.000287283	-1.54873	-2.6322e-10
150387786	rs11589632	2.96143e-06	5.3033	-2.6322e-10	0.000152171	-1.34183	-2.6322e-10	0.000284922	-1.55698	-2.6322e-10
150387870	rs11588221	2.12755e-06	4.9726	-2.6322e-10	9.97202e-05	-1.76446	-2.6322e-10	0.000242964	-1.71628	-2.6322e-10
150387929	rs834230	1.66056e-09	-0.843203	-1.33977	2.73418e-05	-1.71732	-1.34109	6.51398e-05	-1.67646	-1.3562
150388318	rs698915	1.54154e-09	-1.44739	-0.809955	4.88244e-05	-1.7144	-0.764198	0.000201016	-1.74637	-0.159445
150388385	rs698916	1.68288e-09	-0.827718	-1.34191	2.73859e-05	-1.71363	-1.34318	6.53751e-05	-1.67153	-1.35752
150388647	rs12757823	2.99841e-06	5.31571	-2.6322e-10	0.000157981	-1.30435	-2.6322e-10	0.00029355	-1.52715	-2.6322e-10
150388945	rs77444832	3.07577e-09	-1.56658	-2.6322e-10	0.000295566	-0.677937	-2.6322e-10	0.000663207	-0.71211	-2.6322e-10
150388948	rs74124663	4.86522e-09	-1.10802	-2.6322e-10	0.000573155	-0.0156724	-2.6322e-10	0.00110061	-0.205579	-2.6322e-10
150389029	rs56321241	3.0113e-06	5.32	-2.6322e-10	0.000153261	-1.33469	-2.6322e-10	0.000287283	-1.54873	-2.6322e-10
150389280	rs143771029	9.04652e-09	-0.48775	-2.6322e-10	0.00140446	0.880578	-2.6322e-10	0.00282653	0.737607	-2.6322e-10
150389392	rs834231	1.71221e-09	-0.813671	-1.33867	2.75669e-05	-1.71019	-1.34002	6.58055e-05	-1.66699	-1.35551
150390413	rs1260418	3.62051e-09	-1.40351	-2.6322e-10	9.95312e-05	-1.76636	-2.6322e-10	0.000243487	-1.71413	-2.6322e-10
150390524	rs1260419	3.44735e-09	-0.268914	-1.18361	3.50859e-05	-1.64446	-1.16457	8.12893e-05	-1.75515	-1.05603
150390972	rs12142196	2.9124e-06	5.2866	-2.6322e-10	0.000152004	-1.34292	-2.6322e-10	0.000285608	-1.55458	-2.6322e-10
150391034	rs12140697	2.9124e-06	5.2866	-2.6322e-10	0.000152004	-1.34292	-2.6322e-10	0.000285608	-1.55458	-2.6322e-10
150391345	rs1260420	3.67414e-09	-0.211311	-1.1775	3.59155e-05	-1.62751	-1.15815	8.24245e-05	-1.74923	-1.04809
150391946	rs59378360	6.7389e-09	-1.30391e-10	-0.782233	0.000280964	-1.30391e-10	-0.728602	0.000780282	-1.30391e-10	-0.549541
150392392	rs112490454	6.7389e-09	-1.30391e-10	-0.782233	0.000280964	-1.30391e-10	-0.728602	0.000780282	-1.30391e-10	-0.549541
150392830	rs832622	1.7179e-09	-0.813671	-1.33536	2.76563e-05	-1.71019	-1.33678	6.59463e-05	-1.66699	-1.35337
150392909	rs832621	3.64466e-09	-0.0313687	-1.3655	3.04326e-05	-1.58555	-1.36577	6.11123e-05	-1.73017	-1.36631
150394234	rs114537627	2.01636e-06	4.91892	-2.6322e-10	9.98624e-05	-1.76304	-2.6322e-10	0.000244144	-1.71144	-2.6322e-10
150395254	rs11205369	2.9124e-06	5.2866	-2.6322e-10	0.000152004	-1.34292	-2.6322e-10	0.000285608	-1.55458	-2.6322e-10
150395663	rs12759551	5.23431e-09	-1.03489	-2.6322e-10	0.000627627	0.0751179	-2.6322e-10	0.00120605	-0.114094	-2.6322e-10
150395830	rs72696873	1.97863e-06	4.90003	-2.6322e-10	0.000100094	-1.76072	-2.6322e-10	0.000246017	-1.7038	-2.6322e-10
150396417	rs113371939	6.73073e-09	-1.30391e-10	-0.783446	0.000280608	-1.30391e-10	-0.72987	0.000779164	-1.30391e-10	-0.550975
150396459	rs55742549	1.70668e-09	-0.813671	-1.34191	2.74801e-05	-1.71019	-1.34318	6.5673e-05	-1.66699	-1.35752
150396460	rs183262904	3.49947e-09	-1.43752	-2.6322e-10	0.000107723	-1.68727	-2.6322e-10	0.000262868	-1.63755	-2.6322e-10
150396869	rs113006944	6.73073e-09	-1.30391e-10	-0.783446	0.000280608	-1.30391e-10	-0.72987	0.000779164	-1.30391e-10	-0.550975
150397056	rs12144091	2.9124e-06	5.2866	-2.6322e-10	0.000152004	-1.34292	-2.6322e-10	0.000285608	-1.55458	-2.6322e-10
150397567	rs11205370	3.43673e-09	-0.263023	-1.19259	3.45784e-05	-1.6496	-1.174	8.02227e-05	-1.75663	-1.06776
150397715	rs148591863	5.01523e-09	-1.30391e-10	-1.07765	0.000197888	-1.30391e-10	-1.07913	0.000469565	-1.30391e-10	-1.05739
150397877	rs147729724	6.73073e-09	-1.30391e-10	-0.783446	0.000280608	-1.30391e-10	-0.72987	0.000779164	-1.30391e-10	-0.550975
150397885	rs142428595	4.43666e-09	-1.20023	-2.6322e-10	0.000189474	-1.12258	-2.6322e-10	0.000395461	-1.22914	-2.6322e-10
150397891	rs183837295	4.467e-09	-1.19341	-2.6322e-10	0.000190856	-1.11531	-2.6322e-10	0.000398096	-1.2225	-2.6322e-10
150397910	rs146467568	2.99986e-09	-1.59156	-2.6322e-10	0.000123927	-1.54713	-2.6322e-10	0.000270877	-1.60753	-2.6322e-10
150397917	rs587691497	3.00118e-09	-1.59112	-2.6322e-10	0.000123988	-1.54664	-2.6322e-10	0.000270991	-1.60711	-2.6322e-10
150398064	rs6678973	3.62988e-09	-0.211311	-1.18962	3.5461e-05	-1.62751	-1.17088	8.11336e-05	-1.74923	-1.06387
150398202	rs59662772	6.75105e-09	-1.30391e-10	-0.780432	0.000281493	-1.30391e-10	-0.726721	0.000781945	-1.30391e-10	-0.547413
150398258	rs11577843	1.7179e-09	-0.813671	-1.33536	2.76563e-05	-1.71019	-1.33678	6.59463e-05	-1.66699	-1.35337
150398510	rs11205371	3.39559e-09	-0.268914	-1.19874	3.45319e-05	-1.64446	-1.18048	7.96952e-05	-1.75515	-1.07583
150398531	rs11590787	1.7179e-09	-0.813671	-1.33536	2.76563e-05	-1.71019	-1.33678	6.59463e-05	-1.66699	-1.35337
150398992	rs12745446	2.9124e-06	5.2866	-2.6322e-10	0.000152004	-1.34292	-2.6322e-10	0.000285608	-1.55458	-2.6322e-10
150399105	rs7536190	3.64137e-09	-1.39777	-2.6322e-10	9.98295e-05	-1.76336	-2.6322e-10	0.000246992	-1.69984	-2.6322e-10
150399671	rs35839589	2.81697e-06	5.25329	-2.6322e-10	0.00015077	-1.35107	-2.6322e-10	0.000283965	-1.56034	-2.6322e-10
150399818	rs12045304	1.71394e-09	-0.813671	-1.33766	2.7594e-05	-1.71019	-1.33904	6.58478e-05	-1.66699	-1.35486
150400143	rs114472804	1.03726e-09	-1.76386	-0.889688	6.4037e-05	-1.32099	-0.886377	0.000131345	-1.4991	-0.832269
150401650	rs184183215	3.78739e-09	-1.30391e-10	-1.35845	0.000149662	-1.30391e-10	-1.35845	0.000349881	-1.30391e-10	-1.3516
150401971	rs4265470	1.87777e-06	4.84771	-2.6322e-10	9.98919e-05	-1.76274	-2.6322e-10	0.00024417	-1.71133	-2.6322e-10
150402419	rs12738490	2.71583e-06	5.21672	-2.6322e-10	0.000149437	-1.35995	-2.6322e-10	0.000282195	-1.5666	-2.6322e-10
150402613	rs12726415	2.71583e-06	5.21672	-2.6322e-10	0.000149437	-1.35995	-2.6322e-10	0.000282195	-1.5666	-2.6322e-10
150403234	rs147326614	6.82985e-09	-1.30391e-10	-0.768827	0.000284926	-1.30391e-10	-0.714599	0.000792738	-1.30391e-10	-0.533705
150403235	rs11205372	2.10463e-09	-0.643517	-1.30247	2.90049e-05	-1.70072	-1.29864	8.29463e-05	-1.62651	-1.16449
150403238	rs12120428	6.87151e-07	3.84242	-2.6322e-10	9.97244e-05	-1.76442	-2.6322e-10	0.000242502	-1.71819	-2.6322e-10
150403379	rs12144958	1.91137e-06	4.86544	-2.6322e-10	0.000100026	-1.7614	-2.6322e-10	0.000245381	-1.70638	-2.6322e-10
150403756	rs73017102	6.88871e-09	-1.30391e-10	-0.760245	0.000287491	-1.30391e-10	-0.705638	0.000800804	-1.30391e-10	-0.523581
150404106	rs191802974	3.40759e-09	-1.46413	-2.6322e-10	0.000117553	-1.59994	-2.6322e-10	0.000290274	-1.53837	-2.6322e-10
150404205	rs112235324	6.86956e-09	-1.30391e-10	-0.76303	0.000286656	-1.30391e-10	-0.708545	0.000798179	-1.30391e-10	-0.526864
150404288	rs12145967	2.9124e-06	5.2866	-2.6322e-10	0.000152004	-1.34292	-2.6322e-10	0.000285608	-1.55458	-2.6322e-10
150404708	rs11205373	3.64308e-09	-0.0313687	-1.36593	3.0421e-05	-1.58555	-1.36615	6.11331e-05	-1.73017	-1.36597
150404774	rs10888580	4.0768e-09	-1.30391e-10	-1.28482	0.000160952	-1.30391e-10	-1.28572	0.000367539	-1.30391e-10	-1.30237
150404973	rs71622698	5.31711e-09	-1.0192	-2.6322e-10	0.000643407	0.0999492	-2.6322e-10	0.00123476	-0.0905666	-2.6322e-10
150405010	rs57323357	4.86522e-09	-1.10802	-2.6322e-10	0.000573155	-0.0156724	-2.6322e-10	0.00110061	-0.205579	-2.6322e-10
150405177	rs4926394	4.41219e-09	0.1206	-1.32636	3.80413e-05	-1.40025	-1.32791	6.80109e-05	-1.64278	-1.34675
150405298	rs4926395	3.57227e-09	-0.0507445	-1.36618	3.07343e-05	-1.57509	-1.36636	6.14426e-05	-1.72533	-1.36576
150405474	rs36038795	2.9124e-06	5.2866	-2.6322e-10	0.000152004	-1.34292	-2.6322e-10	0.000285608	-1.55458	-2.6322e-10
150406172	rs141292640	1.25162e-09	-1.74113	-0.724562	5.45615e-05	-1.6911	-0.6764	0.000259077	-1.61906	-0.0330056
150406449	rs9436112	1.70849e-09	-0.813671	-1.34085	2.75084e-05	-1.71019	-1.34215	6.57157e-05	-1.66699	-1.35687
150406647	rs117069894	3.91962e-09	-1.30391e-10	-1.32414	0.000154786	-1.30391e-10	-1.32479	0.000355204	-1.30391e-10	-1.3365
150407299	rs11205374	1.76249e-06	4.78435	-2.6322e-10	0.000100318	-1.75849	-2.6322e-10	0.000247382	-1.69826	-2.6322e-10
150407440	rs78372713	9.23316e-09	0.894578	-1.36191	0.00127582	2.14697	-1.36246	0.000795043	0.835894	-1.36669
150407443	rs11577600	1.68935e-09	-0.824935	-1.34085	2.75725e-05	-1.70786	-1.34215	6.59851e-05	-1.6629	-1.35687
150407596	rs72696880	2.02667e-05	7.2266	-2.6322e-10	0.000453209	-0.250476	-2.6322e-10	0.00080924	-0.513101	-2.6322e-10
150407723	rs11580810	2.80749e-06	5.24992	-2.6322e-10	0.000150808	-1.35082	-2.6322e-10	0.000284188	-1.55956	-2.6322e-10
150407820	rs12028001	1.69117e-09	-0.824935	-1.33977	2.76016e-05	-1.70786	-1.34109	6.60295e-05	-1.6629	-1.3562
150408007	rs144799208	3.98105e-09	-1.30391e-10	-1.30858	0.0001578	-1.30391e-10	-1.3055	0.000389885	-1.30391e-10	-1.24334
150409100	rs67566205	2.73222e-06	5.22274	-2.6322e-10	0.000152216	-1.34153	-2.6322e-10	0.000286376	-1.55189	-2.6322e-10
150409116	rs67654647	2.83401e-06	5.25932	-2.6322e-10	0.000153603	-1.33245	-2.6322e-10	0.000288237	-1.54541	-2.6322e-10
150409185	rs34456572	2.83401e-06	5.25932	-2.6322e-10	0.000153603	-1.33245	-2.6322e-10	0.000288237	-1.54541	-2.6322e-10
150409337	rs111607509	6.87826e-09	-1.30391e-10	-0.761765	0.000286939	-1.30391e-10	-0.707557	0.000801112	-1.30391e-10	-0.523197
150409595	rs11803448	4.9215e-09	-1.09652	-2.6322e-10	0.000571889	-0.0178846	-2.6322e-10	0.00109555	-0.210186	-2.6322e-10
150409850	rs116140174	3.09645e-09	-1.55987	-2.6322e-10	0.000150778	-1.35102	-2.6322e-10	0.000437162	-1.12889	-2.6322e-10
150410258	rs111400442	6.9099e-09	-1.30391e-10	-0.757175	0.000288414	-1.30391e-10	-0.702432	0.000803708	-1.30391e-10	-0.519961
150410365	rs113274217	6.97022e-09	-1.30391e-10	-0.748482	0.000291042	-1.30391e-10	-0.693359	0.000811979	-1.30391e-10	-0.509722
150410978	rs7538981	1.69117e-09	-0.824935	-1.33977	2.76016e-05	-1.70786	-1.34109	6.60295e-05	-1.6629	-1.3562
150411059	rs72696885	1.68935e-09	-0.824935	-1.34085	2.75725e-05	-1.70786	-1.34215	6.59851e-05	-1.6629	-1.35687
150411292	rs57971032	6.9099e-09	-1.30391e-10	-0.757175	0.000288414	-1.30391e-10	-0.702432	0.000803708	-1.30391e-10	-0.519961
150411312	rs3896342	1.57034e-09	-0.901172	-1.33766	2.71615e-05	-1.72599	-1.33904	6.45217e-05	-1.68733	-1.35486
150411499	rs12145566	2.9124e-06	5.2866	-2.6322e-10	0.000152004	-1.34292	-2.6322e-10	0.000285608	-1.55458	-2.6322e-10
150411507	rs113408614	6.97022e-09	-1.30391e-10	-0.748482	0.000291042	-1.30391e-10	-0.693359	0.000811979	-1.30391e-10	-0.509722
150411577	rs184940043	5.77541e-09	-0.936521	-2.6322e-10	0.000149822	-1.35738	-2.6322e-10	0.000389987	-1.24308	-2.6322e-10
150411787	rs12731296	3.38414e-09	-0.290463	-1.18057	3.4739e-05	-1.6576	-1.16137	8.1262e-05	-1.75945	-1.05207
150411912	rs12736375	3.46922e-09	-0.265633	-1.18057	3.47485e-05	-1.65732	-1.16137	8.12804e-05	-1.75922	-1.05207
150412474	rs11205375	3.45868e-09	-0.265633	-1.18361	3.46376e-05	-1.65732	-1.16457	8.09593e-05	-1.75922	-1.05603
150412523	rs34906632	2.81697e-06	5.25329	-2.6322e-10	0.00015077	-1.35107	-2.6322e-10	0.000283965	-1.56034	-2.6322e-10
150412599	rs12119320	1.81221e-06	4.81217	-2.6322e-10	0.000100212	-1.75954	-2.6322e-10	0.000246678	-1.70111	-2.6322e-10
150412744	rs35322831	2.81697e-06	5.25329	-2.6322e-10	0.00015077	-1.35107	-2.6322e-10	0.000283965	-1.56034	-2.6322e-10
150412819	rs35935423	4.90153e-09	-1.10058	-2.6322e-10	0.000580131	-0.00357457	-2.6322e-10	0.00111325	-0.194154	-2.6322e-10
150413940	rs3850844	3.38414e-09	-0.290463	-1.18057	3.4739e-05	-1.6576	-1.16137	8.1262e-05	-1.75945	-1.05207
150415631	rs3862206	2.36397e-06	5.07797	-2.6322e-10	0.000144582	-1.39298	-2.6322e-10	0.000275775	-1.58961	-2.6322e-10
150415975	rs1011546	2.80749e-06	5.24992	-2.6322e-10	0.000150808	-1.35082	-2.6322e-10	0.000284188	-1.55956	-2.6322e-10
150415990	rs1566225	3.3927e-09	-0.287937	-1.18057	3.50069e-05	-1.64991	-1.16137	8.147e-05	-1.75689	-1.05207
150416220	rs1962480	2.80749e-06	5.24992	-2.6322e-10	0.000150808	-1.35082	-2.6322e-10	0.000284188	-1.55956	-2.6322e-10
150416472	rs144352853	7.2011e-09	-1.30391e-10	-0.715896	0.000301105	-1.30391e-10	-0.659369	0.000843674	-1.30391e-10	-0.47143
150416621	rs74124686	5.40641e-09	-1.00254	-2.6322e-10	0.000660518	0.126196	-2.6322e-10	0.00126586	-0.0656895	-2.6322e-10
150416913	rs16836940	1.01042e-06	4.45965	-0.231658	0.000109957	-1.50764	-0.159095	0.000274354	-1.66707	0.0722957
150417307	rs151214538	3.39965e-09	-1.46646	-2.6322e-10	0.000117349	-1.60168	-2.6322e-10	0.000289687	-1.5404	-2.6322e-10
150418217	rs11580764	1.76249e-06	4.78435	-2.6322e-10	0.000100318	-1.75849	-2.6322e-10	0.000247382	-1.69826	-2.6322e-10
150418468	rs6703798	2.80749e-06	5.24992	-2.6322e-10	0.000150808	-1.35082	-2.6322e-10	0.000284188	-1.55956	-2.6322e-10
150418501	rs6694168	2.80749e-06	5.24992	-2.6322e-10	0.000150808	-1.35082	-2.6322e-10	0.000284188	-1.55956	-2.6322e-10
150418539	rs145823958	8.60586e-09	-1.30391e-10	-0.537687	0.000339997	-1.30391e-10	-0.537893	0.000741666	-1.30391e-10	-0.600298
150418796	rs16836943	6.99185e-09	-1.30391e-10	-0.745384	0.000291985	-1.30391e-10	-0.690126	0.000814946	-1.30391e-10	-0.506074
150419097	rs12121133	2.81697e-06	5.25329	-2.6322e-10	0.00015077	-1.35107	-2.6322e-10	0.000283965	-1.56034	-2.6322e-10
150419345	rs79532772	6.45401e-10	-1.76381	-1.3642	2.94534e-05	-1.6193	-1.36472	6.30819e-05	-1.69893	-1.36583
150419386	rs71622700	2.81697e-06	5.25329	-2.6322e-10	0.00015077	-1.35107	-2.6322e-10	0.000283965	-1.56034	-2.6322e-10
150419395	rs112272272	6.97022e-09	-1.30391e-10	-0.748482	0.000291042	-1.30391e-10	-0.693359	0.000811979	-1.30391e-10	-0.509722
150419601	rs111617892	6.97022e-09	-1.30391e-10	-0.748482	0.000291042	-1.30391e-10	-0.693359	0.000811979	-1.30391e-10	-0.509722
150419865	rs4926435	3.47808e-09	-0.263083	-1.18057	3.50167e-05	-1.64963	-1.16137	8.14907e-05	-1.75664	-1.05207
150419879	rs11800656	6.35036e-09	-0.841618	-2.6322e-10	0.000812448	0.333223	-2.6322e-10	0.00154873	0.135993	-2.6322e-10
150419896	rs4926436	1.71702e-09	-0.810867	-1.33867	2.7731e-05	-1.70426	-1.34002	6.63894e-05	-1.65815	-1.35551
150419903	rs11205376	2.80749e-06	5.24992	-2.6322e-10	0.000150808	-1.35082	-2.6322e-10	0.000284188	-1.55956	-2.6322e-10
150420439	rs11577751	1.72242e-06	4.76136	-2.6322e-10	0.00010063	-1.75538	-2.6322e-10	0.000249256	-1.69071	-2.6322e-10
150420541	rs6662108	1.62019e-09	-0.871067	-1.33652	2.73792e-05	-1.71913	-1.33792	6.51783e-05	-1.67794	-1.35413
150420625	rs56214117	5.40641e-09	-1.00254	-2.6322e-10	0.000660518	0.126196	-2.6322e-10	0.00126586	-0.0656895	-2.6322e-10
150420796	rs75260244	5.40641e-09	-1.00254	-2.6322e-10	0.000660518	0.126196	-2.6322e-10	0.00126586	-0.0656895	-2.6322e-10
150421091	rs11205377	1.72242e-06	4.76136	-2.6322e-10	0.00010063	-1.75538	-2.6322e-10	0.000249256	-1.69071	-2.6322e-10
150421286	rs12123103	2.80749e-06	5.24992	-2.6322e-10	0.000150808	-1.35082	-2.6322e-10	0.000284188	-1.55956	-2.6322e-10
150421457	rs11205378	2.80749e-06	5.24992	-2.6322e-10	0.000150808	-1.35082	-2.6322e-10	0.000284188	-1.55956	-2.6322e-10
150421654	rs73019017	6.95066e-09	-1.30391e-10	-0.751293	0.00029019	-1.30391e-10	-0.696293	0.000809297	-1.30391e-10	-0.513031
150421965	rs73019018	6.95066e-09	-1.30391e-10	-0.751293	0.00029019	-1.30391e-10	-0.696293	0.000809297	-1.30391e-10	-0.513031
150422271	rs73019020	6.95066e-09	-1.30391e-10	-0.751293	0.00029019	-1.30391e-10	-0.696293	0.000809297	-1.30391e-10	-0.513031
150422548	rs73019021	6.99185e-09	-1.30391e-10	-0.745384	0.000291985	-1.30391e-10	-0.690126	0.000814946	-1.30391e-10	-0.506074
150422602	rs34933405	2.80749e-06	5.24992	-2.6322e-10	0.000150808	-1.35082	-2.6322e-10	0.000284188	-1.55956	-2.6322e-10
150422761	rs5011187	3.3824e-09	-0.287937	-1.18361	3.48952e-05	-1.64991	-1.16457	8.11482e-05	-1.75689	-1.05603
150423005	rs113970757	1.76646e-06	4.7866	-2.6322e-10	0.000100518	-1.75649	-2.6322e-10	0.000248577	-1.69344	-2.6322e-10
150423577	rs61817552	7.56394e-10	-1.73169	-1.23763	5.19287e-05	-1.18372	-1.23324	0.000108135	-1.37856	-1.14725
150423717	rs12126130	2.80749e-06	5.24992	-2.6322e-10	0.000150808	-1.35082	-2.6322e-10	0.000284188	-1.55956	-2.6322e-10
150423873	rs12120775	2.80749e-06	5.24992	-2.6322e-10	0.000150808	-1.35082	-2.6322e-10	0.000284188	-1.55956	-2.6322e-10
150423893	rs12120779	2.70672e-06	5.21336	-2.6322e-10	0.000149475	-1.3597	-2.6322e-10	0.000282412	-1.56583	-2.6322e-10
150423967	rs6672808	1.6167e-09	-0.871067	-1.33867	2.73217e-05	-1.71913	-1.34002	6.50884e-05	-1.67794	-1.35551
150423985	rs12123805	2.70672e-06	5.21336	-2.6322e-10	0.000149475	-1.3597	-2.6322e-10	0.000282412	-1.56583	-2.6322e-10
150424003	rs12126240	2.80749e-06	5.24992	-2.6322e-10	0.000150808	-1.35082	-2.6322e-10	0.000284188	-1.55956	-2.6322e-10
150424182	rs6680391	6.92926e-09	-1.30391e-10	-0.754377	0.000289257	-1.30391e-10	-0.699512	0.000806362	-1.30391e-10	-0.516665
150424300	rs11801255	4.95346e-09	-1.09004	-2.6322e-10	0.000574724	-0.0129385	-2.6322e-10	0.00110959	-0.197452	-2.6322e-10
150425256	rs72696900	1.69117e-09	-0.824935	-1.33977	2.76016e-05	-1.70786	-1.34109	6.60295e-05	-1.6629	-1.3562
150425376	rs187799739	9.80433e-09	-0.407306	-2.6322e-10	0.000899856	0.435406	-2.6322e-10	0.00204221	0.412592	-2.6322e-10
150425580	rs11581786	3.3927e-09	-0.287937	-1.18057	3.50069e-05	-1.64991	-1.16137	8.147e-05	-1.75689	-1.05207
150425941	rs17649760	1.05689e-09	-1.75928	-0.875517	6.44679e-05	-1.3285	-0.872157	0.000132237	-1.50733	-0.817275
150426123	rs72696901	1.99901e-06	4.91028	-2.6322e-10	9.96011e-05	-1.76566	-2.6322e-10	0.000242194	-1.71946	-2.6322e-10
150426224	rs2873669	1.6167e-09	-0.871067	-1.33867	2.73217e-05	-1.71913	-1.34002	6.50884e-05	-1.67794	-1.35551
150426409	rs11581051	2.61846e-06	5.18021	-2.6322e-10	0.000148285	-1.36769	-2.6322e-10	0.000280831	-1.57145	-2.6322e-10
150426634	rs145786676	4.02951e-09	-1.30391e-10	-1.29648	0.000159749	-1.30391e-10	-1.29323	0.000395942	-1.30391e-10	-1.22793
150427144	rs55977161	6.1348e-09	-0.876152	-2.6322e-10	0.000229133	-0.932525	-2.6322e-10	0.000562069	-0.877572	-2.6322e-10
150427279	rs11802612	4.97556e-09	-1.08559	-2.6322e-10	0.000594411	0.0207423	-2.6322e-10	0.00113912	-0.171183	-2.6322e-10
150427790	rs4926437	1.5907e-09	-0.886185	-1.33977	2.71971e-05	-1.72262	-1.34109	6.47345e-05	-1.6827	-1.3562
150427934	rs6694394	2.80749e-06	5.24992	-2.6322e-10	0.000150808	-1.35082	-2.6322e-10	0.000284188	-1.55956	-2.6322e-10
150427956	rs6686690	2.80749e-06	5.24992	-2.6322e-10	0.000150808	-1.35082	-2.6322e-10	0.000284188	-1.55956	-2.6322e-10
150427994	rs9436113	4.15167e-09	-1.30391e-10	-1.26662	0.000163899	-1.30391e-10	-1.26758	0.000384202	-1.30391e-10	-1.25803
150427995	rs9436006	4.15167e-09	-1.30391e-10	-1.26662	0.000163899	-1.30391e-10	-1.26758	0.000384202	-1.30391e-10	-1.25803
150428582	rs11582170	2.87674e-06	5.27428	-2.6322e-10	0.000153947	-1.33022	-2.6322e-10	0.000287961	-1.54637	-2.6322e-10
150428819	rs10888582	2.52491e-06	5.14383	-2.6322e-10	0.000147	-1.37639	-2.6322e-10	0.000279126	-1.57753	-2.6322e-10
150428925	rs10788874	2.61846e-06	5.18021	-2.6322e-10	0.000148285	-1.36769	-2.6322e-10	0.000280831	-1.57145	-2.6322e-10
150429284	rs11205380	2.61846e-06	5.18021	-2.6322e-10	0.000148285	-1.36769	-2.6322e-10	0.000280831	-1.57145	-2.6322e-10
150429323	rs11205381	2.61846e-06	5.18021	-2.6322e-10	0.000148285	-1.36769	-2.6322e-10	0.000280831	-1.57145	-2.6322e-10
150429507	rs12126327	2.61846e-06	5.18021	-2.6322e-10	0.000148285	-1.36769	-2.6322e-10	0.000280831	-1.57145	-2.6322e-10
150429633	rs12126357	2.61846e-06	5.18021	-2.6322e-10	0.000148285	-1.36769	-2.6322e-10	0.000280831	-1.57145	-2.6322e-10
150429637	rs12131672	2.61846e-06	5.18021	-2.6322e-10	0.000148285	-1.36769	-2.6322e-10	0.000280831	-1.57145	-2.6322e-10
150429944	rs41273537	1.58923e-06	4.68087	-2.6322e-10	0.00010102	-1.75151	-2.6322e-10	0.000251525	-1.68165	-2.6322e-10
150430325	rs7539458	1.56534e-09	-0.901172	-1.34085	2.70772e-05	-1.72599	-1.34215	6.43922e-05	-1.68733	-1.35687
150430440	rs118120999	6.91036e-09	-1.30391e-10	-0.757109	0.000288372	-1.30391e-10	-0.702577	0.000816167	-1.30391e-10	-0.504578
150430472	rs7523428	1.5907e-09	-0.886185	-1.33977	2.71971e-05	-1.72262	-1.34109	6.47345e-05	-1.6827	-1.3562
150430552	rs73019027	6.88871e-09	-1.30391e-10	-0.760245	0.000287491	-1.30391e-10	-0.705638	0.000800804	-1.30391e-10	-0.523581
150430688	rs1972031	1.58409e-09	-0.888558	-1.34156	2.70164e-05	-1.72759	-1.3428	6.41935e-05	-1.6904	-1.3569
150430907	rs187016645	4.61778e-09	-1.30391e-10	-1.16021	0.000181106	-1.30391e-10	-1.16774	0.000382742	-1.30391e-10	-1.26183
150430961	rs12739019	2.61846e-06	5.18021	-2.6322e-10	0.000148285	-1.36769	-2.6322e-10	0.000280831	-1.57145	-2.6322e-10
150430972	rs1546211	6.45011e-10	-1.76605	-1.36257	2.99439e-05	-1.60428	-1.36323	6.36956e-05	-1.68856	-1.36652
150431716	rs6686809	2.61846e-06	5.18021	-2.6322e-10	0.000148285	-1.36769	-2.6322e-10	0.000280831	-1.57145	-2.6322e-10
150432802	rs12029359	2.36976e-09	-0.47842	-1.34892	4.05513e-05	-1.31494	-1.34932	9.18203e-05	-1.33536	-1.354
150433389	rs9436007	1.61148e-09	-0.871067	-1.34191	2.72357e-05	-1.71913	-1.34318	6.49573e-05	-1.67794	-1.35752
150433819	rs17596326	1.56534e-09	-0.901172	-1.34085	2.70772e-05	-1.72599	-1.34215	6.43922e-05	-1.68733	-1.35687
150433823	rs12131083	2.61846e-06	5.18021	-2.6322e-10	0.000148285	-1.36769	-2.6322e-10	0.000280831	-1.57145	-2.6322e-10
150434631	rs9436008	1.56369e-09	-0.901172	-1.34191	2.70493e-05	-1.72599	-1.34318	6.43504e-05	-1.68733	-1.35752
150434843	rs79696733	4.9383e-09	-1.09311	-2.6322e-10	0.000587216	0.00856368	-2.6322e-10	0.00112609	-0.182689	-2.6322e-10
150435146	rs142325129	6.44328e-10	-1.76605	-1.36363	2.99149e-05	-1.60428	-1.3642	6.372e-05	-1.68856	-1.36614
150435177	rs9436115	1.5873e-09	-0.886185	-1.34191	2.71406e-05	-1.72262	-1.34318	6.4649e-05	-1.6827	-1.35752
150435577	rs34448981	5.4498e-09	-0.994551	-2.6322e-10	0.000668867	0.138756	-2.6322e-10	0.00128103	-0.0537807	-2.6322e-10
150436496	rs57272513	6.8486e-09	-1.30391e-10	-0.766086	0.000285743	-1.30391e-10	-0.711736	0.000795306	-1.30391e-10	-0.53047
150436922	rs75323812	2.58097e-09	-1.74196	-2.6322e-10	0.000113333	-1.6365	-2.6322e-10	0.000269441	-1.61285	-2.6322e-10
150437215	rs66513313	2.70672e-06	5.21336	-2.6322e-10	0.000149475	-1.3597	-2.6322e-10	0.000282412	-1.56583	-2.6322e-10
150437283	rs73019028	6.9099e-09	-1.30391e-10	-0.757175	0.000288414	-1.30391e-10	-0.702432	0.000803708	-1.30391e-10	-0.519961
150437395	rs72698822	1.63372e-06	4.70848	-2.6322e-10	0.00010088	-1.7529	-2.6322e-10	0.000250729	-1.68482	-2.6322e-10
150437813	rs12132890	2.70672e-06	5.21336	-2.6322e-10	0.000149475	-1.3597	-2.6322e-10	0.000282412	-1.56583	-2.6322e-10
150438056	rs12130082	2.70672e-06	5.21336	-2.6322e-10	0.000149475	-1.3597	-2.6322e-10	0.000282412	-1.56583	-2.6322e-10
150438199	rs67903303	2.70672e-06	5.21336	-2.6322e-10	0.000149475	-1.3597	-2.6322e-10	0.000282412	-1.56583	-2.6322e-10
150438266	rs2012751	3.48877e-09	-0.263083	-1.1775	3.51297e-05	-1.64963	-1.15815	8.1816e-05	-1.75664	-1.04809
150438362	rs74335909	2.71138e-06	5.21508	-2.6322e-10	0.000157078	-1.31008	-2.6322e-10	0.000293074	-1.52877	-2.6322e-10
150438467	rs111536367	6.8486e-09	-1.30391e-10	-0.766086	0.000285743	-1.30391e-10	-0.711736	0.000795306	-1.30391e-10	-0.53047
150439774	rs12129491	2.70672e-06	5.21336	-2.6322e-10	0.000149475	-1.3597	-2.6322e-10	0.000282412	-1.56583	-2.6322e-10
150439877	rs10888583	3.63754e-09	-0.224726	-1.1741	3.56436e-05	-1.63868	-1.15458	8.2476e-05	-1.75301	-1.04368
150440200	rs11581351	1.56491e-09	-0.898346	-1.34395	2.7172e-05	-1.71947	-1.34517	6.4895e-05	-1.67767	-1.35876
150440279	rs55816515	2.73137e-06	5.22243	-2.6322e-10	0.000152438	-1.34007	-2.6322e-10	0.000286822	-1.55034	-2.6322e-10
150440441	rs72698829	2.70672e-06	5.21336	-2.6322e-10	0.000149475	-1.3597	-2.6322e-10	0.000282412	-1.56583	-2.6322e-10
150440451	rs6699093	3.7517e-09	-0.184288	-1.18363	3.57113e-05	-1.62677	-1.16459	8.18108e-05	-1.74873	-1.05606
150440563	rs6684939	3.7517e-09	-0.184288	-1.18363	3.57113e-05	-1.62677	-1.16459	8.18108e-05	-1.74873	-1.05606
150440598	rs7417465	2.73137e-06	5.22243	-2.6322e-10	0.000152438	-1.34007	-2.6322e-10	0.000286822	-1.55034	-2.6322e-10
150440692	rs116943329	3.83193e-09	-1.30391e-10	-1.34676	0.000151176	-1.30391e-10	-1.34838	0.0003456	-1.30391e-10	-1.36391
150440734	rs6685125	2.13874e-09	-0.606358	-1.32356	2.89383e-05	-1.6816	-1.32007	8.28585e-05	-1.59775	-1.19431
150441746	rs76170286	5.19661e-08	-1.30391e-10	1.26046	0.00224149	-1.30391e-10	1.34807	0.00628503	-1.30391e-10	1.53673
150441950	rs6657461	2.41388e-09	-0.463302	-1.34559	4.10521e-05	-1.30596	-1.34603	9.28932e-05	-1.32659	-1.35116
150442100	rs35699789	2.80749e-06	5.24992	-2.6322e-10	0.000150808	-1.35082	-2.6322e-10	0.000284188	-1.55956	-2.6322e-10
150442466	rs11205382	3.70006e-09	-0.210557	-1.17122	3.61601e-05	-1.62731	-1.15156	8.31042e-05	-1.74914	-1.03996
150442612	rs7513182	3.61595e-09	-0.230649	-1.17412	3.58345e-05	-1.63331	-1.15461	8.26125e-05	-1.75132	-1.04371
150444026	rs117341696	4.63547e-09	-1.30391e-10	-1.15639	0.000181808	-1.30391e-10	-1.16388	0.000388169	-1.30391e-10	-1.24776
150445819	rs7002	1.57763e-09	-0.89897	-1.33523	2.71827e-05	-1.72777	-1.33648	6.45917e-05	-1.68906	-1.35205
150446673	rs12758270	3.37483e-09	-1.47379	-2.6322e-10	9.93184e-05	-1.7685	-2.6322e-10	0.000238592	-1.73444	-2.6322e-10
150447269	rs7411534	3.57015e-09	-0.215762	-1.20176	3.53908e-05	-1.61665	-1.18372	7.98398e-05	-1.74582	-1.08335
150447398	rs12042229	1.59289e-09	-0.888449	-1.33613	2.73545e-05	-1.72053	-1.33742	6.5097e-05	-1.68065	-1.35267
150447458	rs141156871	1.95683e-08	0.28378	-2.6322e-10	0.0116788	2.9987	-2.6322e-10	0.00281422	0.733243	-2.6322e-10
150447462	rs12040949	2.07035e-09	-0.634681	-1.32773	2.96265e-05	-1.64898	-1.32918	7.17301e-05	-1.58948	-1.3468
150448327	rs1127211	4.50245e-09	-1.18551	-2.6322e-10	0.000125939	-1.53103	-2.6322e-10	0.000318332	-1.4461	-2.6322e-10
150448666	rs36020363	3.09095e-06	5.3461	-2.6322e-10	0.00015674	-1.31224	-2.6322e-10	0.000291627	-1.53372	-2.6322e-10
150448688	rs13057	6.78438e-09	-1.30391e-10	-0.775508	0.000282771	-1.30391e-10	-0.72219	0.000783362	-1.30391e-10	-0.545602
150448707	rs12141218	3.09095e-06	5.3461	-2.6322e-10	0.00015674	-1.31224	-2.6322e-10	0.000291627	-1.53372	-2.6322e-10
150448766	rs1043293	3.09095e-06	5.3461	-2.6322e-10	0.00015674	-1.31224	-2.6322e-10	0.000291627	-1.53372	-2.6322e-10
150449195	rs1932934	4.05895e-09	0.0743027	-1.36351	3.1585e-05	-1.55025	-1.3639	6.21318e-05	-1.71311	-1.36682
150449557	rs35094010	5.43199e-09	-0.997825	-2.6322e-10	0.000684025	0.161166	-2.6322e-10	0.00130093	-0.0383588	-2.6322e-10
150449575	rs114082023	2.61186e-09	-1.73007	-2.6322e-10	0.000113075	-1.63878	-2.6322e-10	0.000263877	-1.63371	-2.6322e-10
150449701	rs78778914	8.52917e-09	-0.546638	-2.6322e-10	0.000131484	-1.48794	-2.6322e-10	0.000337058	-1.38894	-2.6322e-10
150449766	rs34233130	5.93699e-09	-0.908928	-2.6322e-10	0.000764115	0.27189	-2.6322e-10	0.00145355	0.0725704	-2.6322e-10
150450204	rs12136802	3.82271e-06	5.55859	-2.6322e-10	0.000165598	-1.25727	-2.6322e-10	0.000303492	-1.49384	-2.6322e-10
150450457	rs72698842	1.90093e-06	4.85997	-2.6322e-10	9.99392e-05	-1.76227	-2.6322e-10	0.000244885	-1.70841	-2.6322e-10
150451499	rs12729727	3.82271e-06	5.55859	-2.6322e-10	0.000165598	-1.25727	-2.6322e-10	0.000303492	-1.49384	-2.6322e-10
150451832	rs35705743	3.68042e-09	-0.184038	-1.20307	3.49827e-05	-1.62671	-1.18527	7.9329e-05	-1.74868	-1.08691
150451863	rs11587575	1.60421e-09	-0.886185	-1.33131	2.74266e-05	-1.72262	-1.33269	6.51798e-05	-1.6827	-1.34934
150451898	rs11587116	1.66248e-09	-0.843049	-1.33877	2.7586e-05	-1.70948	-1.34004	6.59202e-05	-1.66584	-1.35491
150452293	rs148498771	4.88866e-09	-1.30391e-10	-1.10321	0.000191599	-1.30391e-10	-1.11142	0.000404567	-1.30391e-10	-1.20638
150452701	rs146750310	4.19772e-09	-1.30391e-10	-1.25559	0.000166193	-1.30391e-10	-1.25368	0.000390238	-1.30391e-10	-1.24244
150452912	rs2867894	1.78543e-09	-0.775127	-1.33534	2.81824e-05	-1.69144	-1.33669	6.76305e-05	-1.64249	-1.35264
150453018	rs12134682	1.94989e-06	4.8854	-2.6322e-10	9.98638e-05	-1.76302	-2.6322e-10	0.0002443	-1.7108	-2.6322e-10
150453242	rs4970946	1.49168e-06	4.901	-0.283471	0.000118077	-1.38214	-0.213343	0.000279625	-1.58465	0.00890126
150453296	rs2867893	1.78973e-09	-0.772721	-1.33534	2.81076e-05	-1.6941	-1.33669	6.74639e-05	-1.64496	-1.35264
150453371	rs4970947	7.09754e-09	-1.30391e-10	-0.730382	0.000296036	-1.30391e-10	-0.676347	0.000814685	-1.30391e-10	-0.506395
150454143	rs12729719	1.41678e-06	4.86533	-0.299319	0.000115173	-1.39069	-0.229699	0.000273062	-1.59053	-0.00896544
150454297	rs114723232	4.49287e-09	-1.18764	-2.6322e-10	0.000125768	-1.53239	-2.6322e-10	0.000317829	-1.44768	-2.6322e-10
150454503	rs12042579	1.64897e-09	-0.85582	-1.33416	2.75445e-05	-1.7155	-1.33553	6.56472e-05	-1.67306	-1.35184
150454885	rs9436117	1.44052e-09	-1.45778	-0.86735	4.78199e-05	-1.6759	-0.823487	0.000186194	-1.75701	-0.225397
150455813	rs11205383	3.89131e-06	5.57637	-2.6322e-10	0.000169508	-1.23393	-2.6322e-10	0.000309155	-1.47535	-2.6322e-10
150455854	rs4451552	4.35534e-09	0.144516	-1.36324	3.30155e-05	-1.50618	-1.36367	6.35723e-05	-1.6902	-1.36682
150456169	rs4446975	3.90939e-09	0.0366838	-1.36343	3.17492e-05	-1.54513	-1.36383	6.2278e-05	-1.71076	-1.36682
150456350	rs35591746	3.89814e-06	5.57813	-2.6322e-10	0.000169213	-1.23567	-2.6322e-10	0.000308592	-1.47718	-2.6322e-10
150456367	rs35989785	3.63004e-06	5.50687	-2.6322e-10	0.000166017	-1.25474	-2.6322e-10	0.000304287	-1.49123	-2.6322e-10
150456389	rs4970963	3.20228e-09	-0.330111	-1.19616	3.47251e-05	-1.64148	-1.17788	7.97116e-05	-1.75509	-1.07569
150456571	rs34029237	3.62371e-06	5.50512	-2.6322e-10	0.000166302	-1.25302	-2.6322e-10	0.000304828	-1.48945	-2.6322e-10
150456665	rs113887124	6.6925e-09	-1.30391e-10	-0.789142	0.000278773	-1.30391e-10	-0.736429	0.000770865	-1.30391e-10	-0.561683
150456678	rs12737757	3.62371e-06	5.50512	-2.6322e-10	0.000166302	-1.25302	-2.6322e-10	0.000304828	-1.48945	-2.6322e-10
150457517	rs114529840	2.51964e-09	-1.76601	-2.6322e-10	0.000119751	-1.58142	-2.6322e-10	0.000253364	-1.67437	-2.6322e-10
150457606	rs3806389	6.94604e-09	-1.30391e-10	-0.751958	0.000289807	-1.30391e-10	-0.697612	0.000805373	-1.30391e-10	-0.517891
150457876	rs3820544	1.6451e-09	-0.85582	-1.33651	2.74812e-05	-1.7155	-1.33783	6.55437e-05	-1.67306	-1.35342
150458029	rs4970964	3.52002e-09	-0.226841	-1.20482	3.52466e-05	-1.61745	-1.18701	7.95701e-05	-1.74552	-1.08704
150458094	rs4970922	3.61042e-09	-0.201483	-1.20482	3.52584e-05	-1.61712	-1.18701	7.95991e-05	-1.74515	-1.08704
150458567	rs183915452	1.39668e-08	-0.0534484	-2.6322e-10	0.000253115	-0.832987	-2.6322e-10	0.000858714	-0.453761	-2.6322e-10
150458833	rs34629240	6.01104e-09	-0.896532	-2.6322e-10	0.000862629	0.393156	-2.6322e-10	0.00162877	0.186386	-2.6322e-10
150459087	rs6664703	3.67477e-09	-0.177883	-1.21076	3.50412e-05	-1.61704	-1.19326	7.90127e-05	-1.74473	-1.09486
150459426	rs9436009	3.48088e-09	-0.238022	-1.20482	3.46266e-05	-1.6352	-1.18701	7.90895e-05	-1.75158	-1.08704
150459715	rs34001546	5.79748e-09	-0.932706	-2.6322e-10	0.00081469	0.335979	-2.6322e-10	0.00154261	0.132031	-2.6322e-10
150460168	rs2275246	3.59906e-09	-0.207498	-1.20196	3.55693e-05	-1.61136	-1.18399	8.00629e-05	-1.7431	-1.08328
150460348	rs2275245	6.61229e-09	-1.30391e-10	-0.801199	0.000275283	-1.30391e-10	-0.749028	0.000759961	-1.30391e-10	-0.57593
150460842	rs41264059	3.62371e-06	5.50512	-2.6322e-10	0.000166302	-1.25302	-2.6322e-10	0.000304828	-1.48945	-2.6322e-10
150460850	rs41264139	3.89131e-06	5.57637	-2.6322e-10	0.000169508	-1.23393	-2.6322e-10	0.000309155	-1.47535	-2.6322e-10
150460855	rs12046446	1.66869e-09	-0.840442	-1.33765	2.75538e-05	-1.71175	-1.33894	6.58235e-05	-1.66804	-1.35418
150461801	rs12142874	1.8059e-06	4.80868	-2.6322e-10	0.000100107	-1.76059	-2.6322e-10	0.000246111	-1.70341	-2.6322e-10
150461873	rs12138453	1.8059e-06	4.80868	-2.6322e-10	0.000100107	-1.76059	-2.6322e-10	0.000246111	-1.70341	-2.6322e-10
150462004	rs117116034	3.81366e-09	-1.30391e-10	-1.35154	0.000150956	-1.30391e-10	-1.34984	0.000363688	-1.30391e-10	-1.3129
150462088	rs871527	6.59268e-09	-1.30391e-10	-0.80417	0.00027443	-1.30391e-10	-0.752132	0.000757296	-1.30391e-10	-0.579443
150462811	rs9436118	3.68872e-09	-0.180027	-1.20482	3.54961e-05	-1.6104	-1.18701	7.98129e-05	-1.74247	-1.08704
150463772	rs7542068	3.89131e-06	5.57637	-2.6322e-10	0.000169508	-1.23393	-2.6322e-10	0.000309155	-1.47535	-2.6322e-10
150464331	rs112103825	2.0053e-06	4.91342	-2.6322e-10	9.97865e-05	-1.7638	-2.6322e-10	0.000243671	-1.71338	-2.6322e-10
150464603	rs7549396	1.21628e-09	-1.44651	-1.04782	3.9865e-05	-1.66472	-1.01661	0.000129199	-1.75977	-0.588072
150465660	rs76031049	2.51564e-09	-1.7676	-2.6322e-10	0.000101574	-1.74604	-2.6322e-10	0.000238034	-1.73678	-2.6322e-10
150465922	rs7552883	4.02606e-06	5.61041	-2.6322e-10	0.000171077	-1.22472	-2.6322e-10	0.000311274	-1.46852	-2.6322e-10
150465953	rs6703652	1.70717e-09	-0.819097	-1.33619	2.77418e-05	-1.70638	-1.33751	6.63427e-05	-1.66094	-1.35343
150466173	rs114187507	2.63677e-09	-1.72058	-2.6322e-10	0.000115013	-1.62178	-2.6322e-10	0.000268487	-1.6164	-2.6322e-10
150466274	rs4970925	6.85059e-09	-1.30391e-10	-0.765794	0.000285653	-1.30391e-10	-0.71205	0.000792375	-1.30391e-10	-0.534162
150466558	rs11811950	3.7486e-06	5.53901	-2.6322e-10	0.000167814	-1.24397	-2.6322e-10	0.000306867	-1.48278	-2.6322e-10
150466617	rs142968010	1.58185e-06	4.67622	-2.6322e-10	0.000100638	-1.7553	-2.6322e-10	0.00024956	-1.6895	-2.6322e-10
150466720	rs117530246	6.86594e-09	-1.30391e-10	-0.763557	0.000286321	-1.30391e-10	-0.709715	0.000794464	-1.30391e-10	-0.531529
150466737	rs12023277	3.70724e-09	-0.177883	-1.20196	3.53676e-05	-1.61704	-1.18399	7.99326e-05	-1.74473	-1.08328
150466925	rs12116970	1.20804e-06	4.76531	-0.35868	0.000105801	-1.41427	-0.290991	0.000251283	-1.6066	-0.0760221
150467063	rs12023378	1.66884e-09	-0.837158	-1.34084	2.75711e-05	-1.708	-1.34206	6.59573e-05	-1.66394	-1.35625
150467096	rs141935877	1.60546e-05	6.99362	-2.6322e-10	0.000311473	-0.625515	-2.6322e-10	0.00060401	-0.805606	-2.6322e-10
150467296	rs55823828	1.66708e-09	-0.837158	-1.3419	2.75427e-05	-1.708	-1.34309	6.59131e-05	-1.66394	-1.35692
150467370	rs55928222	1.66536e-09	-0.837158	-1.34293	2.75149e-05	-1.708	-1.3441	6.58703e-05	-1.66394	-1.35757
150467393	rs55996928	1.66708e-09	-0.837158	-1.3419	2.75427e-05	-1.708	-1.34309	6.59131e-05	-1.66394	-1.35692
150467613	rs11811159	3.49143e-06	5.46794	-2.6322e-10	0.00016467	-1.26289	-2.6322e-10	0.000302627	-1.4967	-2.6322e-10
150467753	rs9436119	1.66536e-09	-0.837158	-1.34293	2.75149e-05	-1.708	-1.3441	6.58703e-05	-1.66394	-1.35757
150467817	rs72698870	3.49143e-06	5.46794	-2.6322e-10	0.00016467	-1.26289	-2.6322e-10	0.000302627	-1.4967	-2.6322e-10
150468359	rs4970971	3.99198e-09	0.0598781	-1.36572	3.16623e-05	-1.54575	-1.36595	6.23286e-05	-1.71047	-1.36631
150468547	rs4970972	8.71874e-09	-0.845443	0.320789	0.000189505	-1.4363	0.313889	0.000448869	-1.38512	0.282654
150468574	rs12731738	3.37564e-06	5.43421	-2.6322e-10	0.000163213	-1.27177	-2.6322e-10	0.000300665	-1.5032	-2.6322e-10
150468842	rs1343965	3.49143e-06	5.46794	-2.6322e-10	0.00016467	-1.26289	-2.6322e-10	0.000302627	-1.4967	-2.6322e-10
150469256	rs953127	6.49449e-09	-1.30391e-10	-0.819175	0.000270158	-1.30391e-10	-0.767821	0.000743958	-1.30391e-10	-0.597212
150469480	rs12119249	2.47667e-09	-0.468942	-1.31427	3.08016e-05	-1.62906	-1.3102	9.12683e-05	-1.52518	-1.17021
150470061	rs115720584	2.81008e-09	-1.65692	-2.6322e-10	9.93777e-05	-1.7679	-2.6322e-10	0.000232586	-1.75994	-2.6322e-10
150470296	rs11588874	3.62371e-06	5.50512	-2.6322e-10	0.000166302	-1.25302	-2.6322e-10	0.000304828	-1.48945	-2.6322e-10
150470322	rs11590324	1.62754e-09	-0.858123	-1.34493	2.73173e-05	-1.71325	-1.34605	6.5334e-05	-1.67089	-1.3588
150470523	rs12718416	2.09623e-09	-1.27773	-0.672261	0.000260309	-0.189782	-0.615176	0.000604217	-0.376146	-0.429118
150471056	rs116476409	3.35325e-09	-1.4802	-2.6322e-10	0.000230291	-0.927485	-2.6322e-10	0.000524585	-0.94659	-2.6322e-10
150471156	rs34542152	3.9579e-09	-1.31442	-2.6322e-10	0.000421837	-0.322211	-2.6322e-10	0.000843323	-0.471847	-2.6322e-10
150471157	rs12023021	1.4657e-08	1.35185	-1.35706	0.00416812	3.32611	-1.35772	0.000991714	1.05235	-1.36211
150471965	rs151171909	6.40795e-09	-0.832591	-2.6322e-10	0.00135754	0.846603	-2.6322e-10	0.000616531	-0.785088	-2.6322e-10
150472666	rs7553647	4.871e-09	0.100831	-1.20766	3.92149e-05	-1.50777	-1.19	8.34508e-05	-1.69416	-1.09078
150472781	rs7513205	1.38551e-09	-1.02641	-1.33765	2.65025e-05	-1.75065	-1.33894	6.22853e-05	-1.72329	-1.35418
150472831	rs7553846	6.6743e-09	-0.791865	-2.6322e-10	0.000579835	-0.00408435	-2.6322e-10	0.00113369	-0.175966	-2.6322e-10
150472869	rs7553867	1.40059e-09	-1.0124	-1.34084	2.6479e-05	-1.74842	-1.34206	6.23751e-05	-1.71978	-1.35625
150473084	rs9436120	4.82547e-09	0.0877255	-1.20395	3.95854e-05	-1.50221	-1.18616	8.40479e-05	-1.69086	-1.08695
150473089	rs191070440	5.04192e-09	-1.30391e-10	-1.07234	0.000199444	-1.30391e-10	-1.07129	0.000458691	-1.30391e-10	-1.08082
150474337	rs12049177	4.99008e-09	0.130866	-1.21354	3.90183e-05	-1.5066	-1.1962	8.28924e-05	-1.69311	-1.09854
150474513	rs12735569	3.19225e-09	-1.5294	-2.6322e-10	9.96313e-05	-1.76535	-2.6322e-10	0.000234571	-1.75144	-2.6322e-10
150475053	rs118184952	6.6728e-09	-1.30391e-10	-0.792091	0.000277916	-1.30391e-10	-0.73951	0.000768186	-1.30391e-10	-0.565165
150475772	rs17597088	1.34675e-09	-1.05267	-1.33976	2.63457e-05	-1.75452	-1.34101	6.18088e-05	-1.7296	-1.35556
150476240	rs190206325	4.82275e-09	-1.30391e-10	-1.11679	0.000191742	-1.30391e-10	-1.11068	0.000498414	-1.30391e-10	-0.997765
150476406	rs10888584	4.91524e-09	0.109872	-1.20766	3.85966e-05	-1.52367	-1.19	8.28393e-05	-1.70152	-1.09078
150476516	rs11205385	1.32568e-09	-1.06631	-1.3419	2.62422e-05	-1.75637	-1.34309	6.15319e-05	-1.73272	-1.35692
150476707	rs75108820	5.32899e-09	-1.01697	-2.6322e-10	0.000226088	-0.945904	-2.6322e-10	0.000461596	-1.07451	-2.6322e-10
150476786	rs4970927	6.6159e-09	-1.30391e-10	-0.800655	0.00027544	-1.30391e-10	-0.748458	0.000760451	-1.30391e-10	-0.575286
150477061	rs3738487	1.32568e-09	-1.06631	-1.3419	2.62422e-05	-1.75637	-1.34309	6.15319e-05	-1.73272	-1.35692
150477840	rs34609268	6.0321e-09	-0.893034	-2.6322e-10	0.000842725	0.369812	-2.6322e-10	0.00160294	0.1704	-2.6322e-10
150478623	rs3754214	4.60175e-09	0.0862527	-1.24995	3.69219e-05	-1.523	-1.23503	7.78953e-05	-1.70179	-1.15204
150478838	rs145238596	3.78686e-09	-1.30391e-10	-1.35859	0.00014972	-1.30391e-10	-1.35806	0.000347658	-1.30391e-10	-1.35798
150479605	rs114293104	2.82702e-09	-1.65091	-2.6322e-10	0.000137415	-1.44382	-2.6322e-10	0.00030122	-1.50136	-2.6322e-10
150479849	rs182507817	5.02637e-09	-1.30391e-10	-1.07543	0.000199212	-1.30391e-10	-1.07246	0.000461362	-1.30391e-10	-1.07501
150479901	rs1815544	1.35712e-09	-1.06695	-1.31782	2.69064e-05	-1.75516	-1.3193	6.27684e-05	-1.73128	-1.33847
150479977	rs1815545	5.00404e-09	0.152293	-1.23218	3.85557e-05	-1.4986	-1.21612	8.09009e-05	-1.6888	-1.12717
150480373	rs3754217	5.09409e-09	0.145613	-1.20766	3.98829e-05	-1.49088	-1.19	8.42172e-05	-1.68502	-1.09078
150480473	rs141248191	2.89855e-09	-1.62592	-2.6322e-10	0.000255739	-0.82267	-2.6322e-10	0.000575202	-0.854475	-2.6322e-10
150480571	rs12724450	5.82852e-09	-0.927367	-2.6322e-10	0.000798545	0.315963	-2.6322e-10	0.00152285	0.11914	-2.6322e-10
150480840	rs189125874	4.38026e-09	-1.30391e-10	-1.21302	0.000172792	-1.30391e-10	-1.21474	0.00038775	-1.30391e-10	-1.24884
150481738	rs11205386	1.15005e-06	4.35743	-2.6322e-10	0.000101847	-1.74335	-2.6322e-10	0.000255819	-1.66473	-2.6322e-10
150481896	rs116804526	2.94415e-08	0.692274	-2.6322e-10	0.0183379	3.4499	-2.6322e-10	0.00413066	1.117	-2.6322e-10
150481982	rs75772057	2.60583e-09	-1.73238	-2.6322e-10	0.000109815	-1.66803	-2.6322e-10	0.000255348	-1.66657	-2.6322e-10
150482145	rs145971597	5.9915e-08	1.4028	-2.6322e-10	0.00194845	1.20796	-2.6322e-10	0.00586321	1.46726	-2.6322e-10
150482255	rs41264469	3.98937e-07	3.29867	-2.6322e-10	0.000100028	-1.76138	-2.6322e-10	0.000251153	-1.68314	-2.6322e-10
150482738	rs11205387	1.98096e-09	-0.869368	-1.13718	3.47344e-05	-1.70262	-1.11648	8.94602e-05	-1.7026	-1.01281
150483236	rs9661040	4.65954e-09	0.054352	-1.20556	3.86501e-05	-1.52421	-1.18807	8.28847e-05	-1.69505	-1.0967
150483355	rs3737240	1.17069e-09	-1.18719	-1.34534	2.58965e-05	-1.76634	-1.34639	6.00958e-05	-1.7561	-1.35716
150483739	rs117808418	7.17989e-09	-1.30391e-10	-0.718846	0.000288859	-1.30391e-10	-0.70089	0.000829853	-1.30391e-10	-0.487948
150483840	rs4970979	4.98166e-09	0.123723	-1.20809	3.93165e-05	-1.50419	-1.191	8.33203e-05	-1.6827	-1.10381
150484004	rs11801190	5.27005e-09	-1.02809	-2.6322e-10	0.000645192	0.102719	-2.6322e-10	0.00131236	-0.0296139	-2.6322e-10
150484555	rs875514	5.06589e-09	0.147627	-1.21523	3.90018e-05	-1.50486	-1.19836	8.26937e-05	-1.68236	-1.11169
150484844	rs151102225	3.33366e-09	-1.48606	-2.6322e-10	0.000155955	-1.31726	-2.6322e-10	0.000371292	-1.29221	-2.6322e-10
150484987	rs13294	1.45875e-09	-0.970296	-1.34225	2.64564e-05	-1.74796	-1.34337	6.23814e-05	-1.72088	-1.35505
150486381	rs6704384	6.66566e-10	-1.76613	-1.32962	3.02836e-05	-1.62454	-1.33169	6.35143e-05	-1.70245	-1.35548
150486988	rs72698892	1.77969e-05	7.09665	-2.6322e-10	0.000371338	-0.449715	-2.6322e-10	0.000675929	-0.693109	-2.6322e-10
150487636	rs12028854	3.87061e-09	-1.30391e-10	-1.33672	0.000153211	-1.30391e-10	-1.33501	0.0003632	-1.30391e-10	-1.31424
150487689	rs116293136	2.5673e-09	-1.74727	-2.6322e-10	0.000127174	-1.52127	-2.6322e-10	0.000276734	-1.58614	-2.6322e-10
150487961	rs9436125	1.38498e-09	-1.01704	-1.3474	2.6214e-05	-1.75214	-1.3484	6.18191e-05	-1.72646	-1.35853
150488478	rs34514406	5.62408e-09	-0.963073	-2.6322e-10	0.000669921	0.140331	-2.6322e-10	0.00137785	0.0190802	-2.6322e-10
150489524	rs147897921	8.51454e-09	-1.30391e-10	-0.548354	0.000345749	-1.30391e-10	-0.521115	0.00108153	-1.30391e-10	-0.223064
150489558	rs7513247	4.96183e-09	0.114585	-1.20294	3.92574e-05	-1.51126	-1.18542	8.35969e-05	-1.68737	-1.09582
150490370	rs58419446	6.55503e-09	-1.30391e-10	-0.809898	0.000272792	-1.30391e-10	-0.75812	0.00075218	-1.30391e-10	-0.586221
150490565	rs9436127	1.36069e-09	-1.03341	-1.34873	2.60633e-05	-1.75687	-1.34943	6.13639e-05	-1.73485	-1.35752
150490610	rs78461088	4.20458e-09	-1.30391e-10	-1.25396	0.000166712	-1.30391e-10	-1.25056	0.000399362	-1.30391e-10	-1.21933
150490849	rs72698899	2.6206e-09	-1.72673	-2.6322e-10	0.000238363	-0.893034	-2.6322e-10	0.000752953	-0.585194	-2.6322e-10
150491963	rs77058047	6.78746e-10	-1.76758	-1.31006	3.13308e-05	-1.61033	-1.3119	6.51868e-05	-1.69272	-1.33922
150492066	rs182867124	5.56432e-08	1.32883	-2.6322e-10	0.00181374	1.13632	-2.6322e-10	0.00544109	1.39254	-2.6322e-10
150492114	rs12129037	4.97621e-07	4.06686	-0.547153	6.38891e-05	-1.72431	-0.485371	0.000200112	-1.62442	-0.285898
150492404	rs61819393	3.26194e-09	-0.206883	-1.30092	3.5294e-05	-1.5076	-1.29551	0.000110511	-1.37632	-1.12776
150493004	rs59898460	1.40028e-09	-1.01962	-1.33383	2.6498e-05	-1.75508	-1.33468	6.23591e-05	-1.73185	-1.34444
150493557	rs113872537	6.60389e-09	-1.30391e-10	-0.802471	0.000274918	-1.30391e-10	-0.750357	0.000758819	-1.30391e-10	-0.577434
150493925	rs11582423	1.39831e-09	-1.01962	-1.33525	2.64633e-05	-1.75508	-1.33599	6.22926e-05	-1.73185	-1.3455
150494961	rs113588371	5.74204e-09	-0.942316	-2.6322e-10	0.000128337	-1.51217	-2.6322e-10	0.000310999	-1.46941	-2.6322e-10
150495145	rs35839143	6.23383e-09	-0.860139	-2.6322e-10	0.000783643	0.297125	-2.6322e-10	0.00160376	0.170912	-2.6322e-10
150495269	rs79524321	6.60389e-09	-1.30391e-10	-0.802471	0.000274918	-1.30391e-10	-0.750357	0.000758819	-1.30391e-10	-0.577434
150496388	rs66464034	4.43982e-07	3.9514	-0.545748	6.46689e-05	-1.71363	-0.483914	0.000204241	-1.60561	-0.284285
150496685	rs141155234	2.80518e-09	-1.65866	-2.6322e-10	0.000124069	-1.54599	-2.6322e-10	0.000293213	-1.5283	-2.6322e-10
150498002	rs79614966	9.56279e-10	-1.75759	-0.977249	5.78683e-05	-1.3344	-0.974256	0.000115549	-1.53429	-0.925208
150498138	rs12132918	2.04918e-06	4.93506	-2.6322e-10	9.9549e-05	-1.76618	-2.6322e-10	0.000241639	-1.72175	-2.6322e-10
150498418	rs137993908	4.11399e-09	-1.30391e-10	-1.27574	0.000162751	-1.30391e-10	-1.2746	0.000379132	-1.30391e-10	-1.27131
150498556	rs72700804	1.95828e-06	4.88969	-2.6322e-10	9.98519e-05	-1.76314	-2.6322e-10	0.000244208	-1.71118	-2.6322e-10
150498678	rs9436010	4.30637e-09	0.0227735	-1.25281	3.63356e-05	-1.53507	-1.23896	7.62857e-05	-1.70089	-1.17382
150498687	rs139341329	3.94904e-09	-1.30391e-10	-1.31666	0.000156545	-1.30391e-10	-1.31348	0.000383689	-1.30391e-10	-1.25936
150498727	rs147537877	4.79173e-07	4.02446	-0.542532	6.44387e-05	-1.72054	-0.480579	0.00020254	-1.61767	-0.280592
150498758	rs140044826	1.63081e-06	4.7067	-2.6322e-10	0.000100503	-1.75664	-2.6322e-10	0.000248736	-1.69281	-2.6322e-10
150498879	rs186263931	2.68934e-09	-1.70083	-2.6322e-10	0.000118904	-1.58851	-2.6322e-10	0.000277728	-1.58255	-2.6322e-10
150498947	rs74493334	6.82674e-09	-0.769283	-2.6322e-10	0.00093266	0.471212	-2.6322e-10	0.00188446	0.332197	-2.6322e-10
150499263	rs12736584	5.79476e-09	-0.933175	-2.6322e-10	0.000721381	0.214338	-2.6322e-10	0.00147071	0.0843014	-2.6322e-10
150499295	rs149768933	4.48271e-07	3.96775	-0.552482	6.36602e-05	-1.72237	-0.490898	0.000199863	-1.61954	-0.29202
150499828	rs11803617	6.76864e-09	-0.77783	-2.6322e-10	0.0008864	0.42034	-2.6322e-10	0.00180724	0.290359	-2.6322e-10
150499892	rs12735920	1.04734e-08	-0.341292	-2.6322e-10	0.000183188	-1.15631	-2.6322e-10	0.000613303	-0.790338	-2.6322e-10
150499987	rs7366347	4.51438e-09	0.0684242	-1.25129	3.67173e-05	-1.526	-1.23758	7.67281e-05	-1.6954	-1.17353
150500085	rs66866430	4.48271e-07	3.96775	-0.552482	6.36602e-05	-1.72237	-0.490898	0.000199863	-1.61954	-0.29202
150500107	rs114673162	1.6184e-06	4.69906	-2.6322e-10	0.000100203	-1.75963	-2.6322e-10	0.000247014	-1.69975	-2.6322e-10
150500485	rs116570384	2.59082e-09	-1.73816	-2.6322e-10	9.93991e-05	-1.76769	-2.6322e-10	0.000233393	-1.75647	-2.6322e-10
150504055	rs72700806	4.39875e-07	3.96775	-0.571391	6.24237e-05	-1.72237	-0.510513	0.000195565	-1.61954	-0.313759
150504062	rs4970935	1.51552e-09	-1.37329	-0.90108	4.49855e-05	-1.70479	-0.855701	0.000182968	-1.75678	-0.243105
150504821	rs116171044	2.72492e-09	-1.68769	-2.6322e-10	0.000121435	-1.56745	-2.6322e-10	0.000283737	-1.56115	-2.6322e-10
150504947	rs10888585	7.0479e-10	-1.69853	-1.34146	4.00746e-05	-1.3381	-1.33798	9.06215e-05	-1.49022	-1.21229
150505576	rs6694485	7.19994e-10	-1.70531	-1.31333	4.1994e-05	-1.32069	-1.30861	9.71722e-05	-1.47618	-1.15653
150506263	rs11586047	7.1262e-10	-1.7685	-1.26044	3.37014e-05	-1.58625	-1.26304	6.87771e-05	-1.67512	-1.30321
150506353	rs189750400	8.69656e-09	-1.30391e-10	-0.527202	0.000345706	-1.30391e-10	-0.521241	0.000857859	-1.30391e-10	-0.454757
150506478	rs16837432	4.95328e-09	0.19331	-1.28339	4.63852e-05	-1.2524	-1.27745	0.000148956	-1.10628	-1.09926
150506589	rs4970996	1.44561e-09	-1.51068	-0.810915	4.86929e-05	-1.71998	-0.761314	0.000213433	-1.74196	-0.103912
150506621	rs72700810	1.58741e-06	4.67973	-2.6322e-10	0.000100065	-1.76101	-2.6322e-10	0.000245794	-1.7047	-2.6322e-10
150507233	rs142094124	1.15924e-05	6.66798	-2.6322e-10	0.000252866	-0.833967	-2.6322e-10	0.000497368	-0.999867	-2.6322e-10
150507296	rs147802733	6.87678e-09	-0.761979	-2.6322e-10	0.000177433	-1.18824	-2.6322e-10	0.000467374	-1.06207	-2.6322e-10
150507567	rs6657478	7.57294e-09	-1.30391e-10	-0.665548	0.000315649	-1.30391e-10	-0.612199	0.000865424	-1.30391e-10	-0.445977
150507806	rs146939323	4.54708e-09	-1.17564	-2.6322e-10	0.00508383	2.16699	-2.6322e-10	0.000367095	-1.30358	-2.6322e-10
150508120	rs58585637	6.74844e-09	-1.30391e-10	-0.780818	0.000280275	-1.30391e-10	-0.731058	0.000766361	-1.30391e-10	-0.567543
150508262	rs74496165	4.60369e-09	-1.30391e-10	-1.16327	0.000181831	-1.30391e-10	-1.16375	0.000405765	-1.30391e-10	-1.20342
150509169	rs1980062	3.76848e-07	3.78715	-0.545433	6.4771e-05	-1.70846	-0.487512	0.000204047	-1.58868	-0.302166
150509423	rs77649470	6.59989e-09	-1.30391e-10	-0.803076	0.000273849	-1.30391e-10	-0.754251	0.00074667	-1.30391e-10	-0.593574
150509544	rs72700813	5.11379e-06	5.84957	-2.6322e-10	0.000226066	-0.946003	-2.6322e-10	0.000435932	-1.13171	-2.6322e-10
150509959	rs12134634	7.57672e-07	3.94012	-2.6322e-10	0.00010445	-1.71812	-2.6322e-10	0.000271098	-1.60672	-2.6322e-10
150510122	rs11810419	2.07698e-09	-1.00605	-0.953163	0.000266045	0.128507	-0.911672	0.000619801	-0.00484521	-0.774953
150510403	rs12131376	7.95429e-07	3.98875	-2.6322e-10	0.000103985	-1.72258	-2.6322e-10	0.00026892	-1.61478	-2.6322e-10
150510633	rs11589361	1.21645e-09	-1.1475	-1.34669	2.63217e-05	-1.75033	-1.3461	6.23676e-05	-1.74034	-1.33581
150510660	rs6693567	1.97534e-09	-1.49626	-0.513133	6.37104e-05	-1.7641	-0.448382	0.00037917	-1.7083	0.437084
150510941	rs148481453	4.49754e-09	-1.30391e-10	-1.1866	0.000178144	-1.30391e-10	-1.18423	0.000435094	-1.30391e-10	-1.13364
150510956	rs11585977	1.16184e-09	-1.19343	-1.34669	2.61019e-05	-1.75872	-1.3461	6.17261e-05	-1.75068	-1.33581
150511144	rs60162170	6.69779e-09	0.489088	-1.27744	4.98341e-05	-1.18912	-1.26901	0.000174857	-1.00912	-1.03611
150511628	rs61819435	1.08699e-09	-1.26123	-1.34549	2.59492e-05	-1.76571	-1.34498	6.11073e-05	-1.76087	-1.3357
150512253	rs34848955	1.25284e-06	4.44304	-2.6322e-10	0.000101276	-1.74898	-2.6322e-10	0.000254228	-1.67097	-2.6322e-10
150512512	rs113085079	6.60687e-09	-1.30391e-10	-0.80202	0.000274151	-1.30391e-10	-0.75315	0.000747594	-1.30391e-10	-0.592337
150512775	rs145832453	5.75101e-09	-0.940753	-2.6322e-10	0.00012337	-1.55164	-2.6322e-10	0.000325847	-1.42277	-2.6322e-10
150512792	rs138309741	5.99066e-09	-0.899928	-2.6322e-10	0.000150531	-1.35266	-2.6322e-10	0.000429225	-1.14722	-2.6322e-10
150513650	rs139665761	4.03003e-09	-1.30391e-10	-1.29636	0.000158586	-1.30391e-10	-1.30053	0.000351607	-1.30391e-10	-1.34668
150514145	rs145793287	6.69855e-09	-1.30391e-10	-0.788239	0.000278117	-1.30391e-10	-0.738788	0.000759745	-1.30391e-10	-0.576214
150514741	rs11204662	6.2611e-09	0.494455	-1.35023	3.55457e-05	-1.44642	-1.34959	6.98959e-05	-1.62176	-1.34043
150514747	rs71622702	6.13328e-09	-0.8764	-2.6322e-10	0.000794593	0.311001	-2.6322e-10	0.00161451	0.177587	-2.6322e-10
150515021	rs4971010	6.23534e-09	0.494455	-1.35435	3.53963e-05	-1.44642	-1.3538	6.95363e-05	-1.62176	-1.34559
150515664	rs139627889	3.60606e-09	-1.40751	-2.6322e-10	0.000242271	-0.876771	-2.6322e-10	0.000501614	-0.991366	-2.6322e-10
150515744	rs12758483	8.44839e-10	-1.66624	-1.1925	4.10607e-05	-1.47103	-1.18075	0.000108031	-1.59044	-0.936336
150517312	rs7514515	7.59978e-09	-1.30391e-10	-0.66201	0.000316388	-1.30391e-10	-0.609858	0.000895856	-1.30391e-10	-0.411418
150517945	rs75916232	4.16029e-09	-1.30391e-10	-1.26454	0.000165039	-1.30391e-10	-1.26065	0.000400935	-1.30391e-10	-1.2154
150517968	rs75802472	3.32389e-09	-1.48899	-2.6322e-10	0.000338323	-0.542827	-2.6322e-10	0.000762571	-0.572501	-2.6322e-10
150518555	rs79288994	3.79854e-09	-1.30391e-10	-1.35551	0.000150001	-1.30391e-10	-1.35619	0.000344602	-1.30391e-10	-1.36681
150518641	rs12139770	3.08034e-09	-1.56509	-2.6322e-10	0.000366845	-0.461889	-2.6322e-10	0.00125811	-0.0718331	-2.6322e-10
150518964	rs142334961	7.02465e-09	-1.30391e-10	-0.740704	0.000291585	-1.30391e-10	-0.691496	0.000817111	-1.30391e-10	-0.503422
150519823	rs61819440	5.16202e-09	-0.119184	-0.929617	6.40405e-05	-1.29825	-0.909062	0.000249447	-1.18229	-0.507661
150521026	rs6663989	1.98888e-09	-1.3564	-0.646156	5.58534e-05	-1.74642	-0.597678	0.000173681	-1.6408	-0.411172
150521099	rs6668850	5.60105e-09	-0.967175	-2.6322e-10	0.000459084	-0.237595	-2.6322e-10	0.00103238	-0.269573	-2.6322e-10
150521304	rs1040008	2.24221e-09	-1.73392	-0.148752	0.000120686	-1.43168	-0.14195	0.000267249	-1.59936	-0.0216587
150522242	rs4971020	4.38989e-09	0.0593312	-1.27016	0.000711934	1.46969	-1.26854	0.000446429	0.108292	-1.21621
150522712	rs142407416	2.70976e-09	-1.69327	-2.6322e-10	0.000100352	-1.75814	-2.6322e-10	0.000232816	-1.75895	-2.6322e-10
150524277	rs61684558	7.00836e-09	-1.30391e-10	-0.743026	0.000290883	-1.30391e-10	-0.693908	0.000814886	-1.30391e-10	-0.506149
150524878	rs72700822	2.87291e-09	-1.63481	-2.6322e-10	0.000406372	-0.359559	-2.6322e-10	0.00141388	0.0448996	-2.6322e-10
150525425	rs41317513	2.55264e-08	0.549583	-2.6322e-10	0.000271013	-0.764662	-2.6322e-10	0.000720598	-0.629115	-2.6322e-10
150526044	rs41317515	3.14085e-08	0.966149	-0.209201	0.000209065	-0.884289	-0.139895	0.000715961	-1.34739	0.711818
150526270	rs41317517	2.52763e-09	-1.76285	-2.6322e-10	0.000102908	-1.733	-2.6322e-10	0.000234444	-1.75198	-2.6322e-10
150526393	rs76075180	7.08438e-09	-1.30391e-10	-0.732237	0.000293627	-1.30391e-10	-0.684518	0.000825974	-1.30391e-10	-0.492634
150526565	rs75477151	4.91013e-09	-1.30391e-10	-1.09883	0.00019505	-1.30391e-10	-1.09357	0.000489834	-1.30391e-10	-1.01513
150526787	rs41317523	2.51458e-09	-1.76802	-2.6322e-10	0.000592808	0.0180421	-2.6322e-10	0.00187222	0.325685	-2.6322e-10
150527292	rs9659061	3.71304e-08	1.05415	-0.129842	0.000177548	-1.13317	-0.0544158	0.000744166	-1.45914	0.86221
150527294	rs12124948	2.46652e-08	1.32139	-0.806127	0.000516296	0.655252	-0.775401	0.00122278	0.128861	-0.229179
150527354	rs9659073	5.31821e-08	1.25381	0.029778	0.000228258	-1.04657	0.110221	0.00096611	-1.39505	1.05913
150527629	rs111428433	2.5272e-09	-1.76302	-2.6322e-10	0.000461965	-0.231339	-2.6322e-10	0.00144216	0.0646987	-2.6322e-10
150527715	rs112312596	2.51736e-09	-1.76692	-2.6322e-10	0.000565278	-0.0295108	-2.6322e-10	0.00177822	0.274174	-2.6322e-10
150527722	rs111465316	2.51614e-09	-1.7674	-2.6322e-10	0.000575265	-0.0119983	-2.6322e-10	0.00181229	0.29315	-2.6322e-10
150527744	rs113869234	2.51747e-09	-1.76687	-2.6322e-10	0.00056442	-0.0310297	-2.6322e-10	0.0017753	0.272527	-2.6322e-10
150528233	rs376001151	4.63384e-09	-1.30391e-10	-1.15674	0.000184239	-1.30391e-10	-1.15059	0.00047885	-1.30391e-10	-1.03781
150528309	rs61819442	7.30559e-09	-0.701491	-2.6322e-10	0.000156091	-1.31639	-2.6322e-10	0.000384687	-1.25677	-2.6322e-10
150528885	rs12119250	2.52408e-09	-1.76425	-2.6322e-10	0.000528971	-0.0958941	-2.6322e-10	0.00165469	0.202173	-2.6322e-10
150530043	rs41317525	7.5658e-09	-0.666492	-2.6322e-10	0.000237851	-0.895185	-2.6322e-10	0.000594529	-0.821428	-2.6322e-10
150530548	rs56228576	2.62645e-09	-1.7245	-2.6322e-10	0.000128269	-1.5127	-2.6322e-10	0.000277657	-1.58281	-2.6322e-10
150530993	rs117343055	4.11517e-09	-1.30391e-10	-1.27545	0.000162809	-1.30391e-10	-1.27425	0.000400132	-1.30391e-10	-1.2174
150531008	rs10888382	4.33142e-09	0.0414061	-1.26564	5.60203e-05	-1.07487	-1.26624	0.000138357	-0.996838	-1.28252
150531050	rs10749657	2.59832e-09	-0.478369	-1.2569	0.000153296	-0.0758753	-1.25858	0.000256432	-0.375742	-1.28659
150531360	rs12097596	3.26007e-09	-0.974816	-0.533566	6.10696e-05	-1.76784	-0.486974	0.000173569	-1.76723	-0.285388
150531380	rs11204664	2.7038e-09	-1.54622	-0.149248	9.38439e-05	-1.71686	-0.108338	0.000471687	-1.75664	0.70376
150531905	rs150225445	3.97272e-09	-1.31068	-2.6322e-10	0.000138918	-1.43295	-2.6322e-10	0.000315671	-1.4545	-2.6322e-10
150532376	rs56411234	1.23757e-08	-0.174393	-2.6322e-10	0.000269223	-0.77129	-2.6322e-10	0.000817844	-0.502525	-2.6322e-10
150533308	rs35531650	3.24208e-09	-1.51391	-2.6322e-10	0.000155821	-1.31812	-2.6322e-10	0.000369858	-1.29608	-2.6322e-10
150533900	rs117750465	3.1463e-08	-1.30391e-10	0.758684	0.00132256	-1.30391e-10	0.820497	0.00374362	-1.30391e-10	1.01861
150534368	rs12116492	9.60115e-09	-0.288967	-0.13928	0.000252574	-0.742687	-0.0924392	0.000730296	-1.28621	0.670459
150535196	rs72700826	5.59196e-09	-0.9688	-2.6322e-10	0.000131104	-1.49084	-2.6322e-10	0.000351735	-1.34632	-2.6322e-10
150536349	rs11204665	1.31289e-09	-1.05112	-1.36678	2.58952e-05	-1.74596	-1.36681	6.29714e-05	-1.71314	-1.35338
150537216	rs28744536	1.32939e-09	-1.03859	-1.36682	2.59657e-05	-1.74322	-1.36683	6.35909e-05	-1.70492	-1.35181
150537357	rs4971041	1.96847e-08	0.5127	-0.22299	0.000239202	-0.714473	-0.17505	0.000680996	-1.28736	0.601722
150537775	rs55975034	5.06205e-09	-1.30391e-10	-1.06836	0.00020616	-1.30391e-10	-1.03818	0.000546716	-1.30391e-10	-0.905268
150537925	rs112883142	2.74715e-08	0.623018	-2.6322e-10	0.00013272	-1.47858	-2.6322e-10	0.000292144	-1.53195	-2.6322e-10
150538024	rs58550476	5.10409e-09	-1.30391e-10	-1.06009	0.000207957	-1.30391e-10	-1.0295	0.000552361	-1.30391e-10	-0.894995
150538901	rs148514863	3.13492e-08	0.75506	-2.6322e-10	0.00105125	0.590906	-2.6322e-10	0.00308628	0.825523	-2.6322e-10
150539706	rs11803990	3.80944e-09	-1.20931	-0.143335	0.00050627	-0.00996685	-0.129792	0.00137635	-0.00761827	0.0256144
150539867	rs932054	1.021e-08	-0.162416	-0.204346	0.000255481	-0.667673	-0.156009	0.000735782	-1.23275	0.624485
150539875	rs7543465	1.37069e-09	-1.00798	-1.36684	2.6121e-05	-1.73726	-1.36683	6.42834e-05	-1.69566	-1.35024
150539971	rs4971044	3.62282e-09	-0.371056	-1.03182	3.85049e-05	-1.71638	-0.999667	0.000100483	-1.73887	-0.86034
150540181	rs72700829	7.49697e-07	3.92954	-2.6322e-10	0.000138871	-1.43328	-2.6322e-10	0.000316526	-1.45179	-2.6322e-10
150541812	rs7549723	1.62197e-08	-0.684388	0.780484	0.00059974	-0.869343	0.899011	0.00404482	-1.4924	2.5884
150542128	rs6655975	1.24303e-08	-0.89273	0.722736	0.000484007	-1.02455	0.839815	0.00344412	-1.57919	2.51442
150543030	rs80275252	3.5032e-09	-1.43645	-2.6322e-10	0.00123581	0.752653	-2.6322e-10	0.000289308	-1.5417	-2.6322e-10
150543128	rs11204666	1.29029e-08	-1.0575	0.924823	0.0019064	0.139599	1.04655	0.00537964	-1.32381	2.70499
150543543	rs11204667	5.0758e-09	-1.30391e-10	-1.06565	0.000206646	-1.30391e-10	-1.03582	0.00054278	-1.30391e-10	-0.912493
150543686	rs11204668	6.18034e-09	-0.808393	-0.0603625	0.000190944	-1.10685	-0.00799365	0.000681376	-1.52142	0.836334
150544093	rs6665912	2.97056e-08	1.09373	-0.392524	0.00014421	-1.03538	-0.360173	0.00096078	-0.557551	0.2161
150544498	rs144259766	4.95475e-09	-1.08978	-2.6322e-10	0.000503892	-0.144466	-2.6322e-10	0.00119009	-0.127413	-2.6322e-10
150544640	rs12131809	2.91815e-08	1.0733	-0.389889	0.000143148	-1.04571	-0.357243	0.000955467	-0.570829	0.223832
150544768	rs7550234	1.85575e-08	0.230744	-2.6322e-10	0.000122736	-1.55679	-2.6322e-10	0.000271476	-1.60532	-2.6322e-10
150545020	rs11204669	1.1483e-08	-0.264646	0.0153875	0.00019959	-1.13992	0.0693624	0.000729015	-1.5591	0.941599
150545069	rs112564154	2.65396e-08	0.588509	-2.6322e-10	0.000142323	-1.40873	-2.6322e-10	0.000311324	-1.46836	-2.6322e-10
150545084	rs12406712	6.5766e-09	-0.79391	-0.0127021	0.000196865	-1.12516	0.0408484	0.000722857	-1.53241	0.906423
150545624	rs3795702	4.85328e-09	-1.30391e-10	-1.11048	0.000197232	-1.30391e-10	-1.08245	0.000518617	-1.30391e-10	-0.958032
150546086	rs6672667	1.13964e-09	-1.19278	-1.36664	2.55669e-05	-1.75883	-1.3667	6.14909e-05	-1.73488	-1.35542
150546195	rs76899221	3.25033e-09	-1.51137	-2.6322e-10	0.000311301	-0.626069	-2.6322e-10	0.000757695	-0.578917	-2.6322e-10
150546316	rs55862611	6.85206e-09	-0.800328	0.0347478	0.000201845	-1.1485	0.08917	0.000754193	-1.54892	0.965375
150546598	rs12126271	6.87913e-09	-0.784782	0.0231437	0.000201982	-1.13604	0.0773916	0.000750325	-1.54149	0.952798
150546865	rs6587756	9.59575e-09	-1.22679	0.797978	0.000387836	-1.32544	0.919198	0.00349116	-1.71118	2.65998
150547747	rs878471	1.30167e-08	-0.230204	0.106305	0.000216227	-1.15153	0.161033	0.000806369	-1.56725	1.05059
150547938	rs35392872	3.8906e-09	-1.33157	-2.6322e-10	0.000394871	-0.38827	-2.6322e-10	0.000972751	-0.329069	-2.6322e-10
150549526	rs34355066	2.52024e-08	0.536808	-2.6322e-10	0.000136591	-1.44984	-2.6322e-10	0.000298597	-1.5101	-2.6322e-10
150550924	rs34645101	2.41306e-08	0.493351	-2.6322e-10	0.000134419	-1.46587	-2.6322e-10	0.000294325	-1.52451	-2.6322e-10
150551256	rs2737821	2.12213e-08	0.364877	-2.6322e-10	0.000289451	-0.698841	-2.6322e-10	0.000776347	-0.554597	-2.6322e-10
150551295	rs35661734	2.67237e-09	-1.70717	-2.6322e-10	0.000110494	-1.66187	-2.6322e-10	0.000250156	-1.68711	-2.6322e-10
150551327	rs11580946	4.32626e-09	-1.22543	-2.6322e-10	0.00031821	-0.604117	-2.6322e-10	0.000718534	-0.631984	-2.6322e-10
150552042	rs16837903	7.42401e-10	-1.64715	-1.34084	2.64179e-05	-1.75347	-1.33931	6.34385e-05	-1.76849	-1.29064
150552202	rs72656914	2.65174e-09	-1.71491	-2.6322e-10	0.00011121	-1.65541	-2.6322e-10	0.000252037	-1.67962	-2.6322e-10
150552330	rs3738484	3.56464e-09	-1.53264	0.113571	0.000126007	-1.69924	0.168744	0.000667646	-1.76725	1.06181
150552392	rs3738485	3.6652e-09	-1.5139	0.122656	0.000128528	-1.68868	0.177997	0.000674746	-1.7683	1.07344
150552622	rs9803935	3.59717e-09	-1.53264	0.122656	0.000127178	-1.69924	0.177997	0.000675458	-1.76725	1.07344
150553348	rs4970918	3.70133e-09	-1.52488	0.143445	0.000130442	-1.69501	0.199106	0.000691928	-1.76775	1.09803
150554398	rs150793953	4.0723e-09	-1.28592	-2.6322e-10	0.000148849	-1.3639	-2.6322e-10	0.000344052	-1.3684	-2.6322e-10
150554458	rs11204671	1.10542e-08	-1.21704	0.929715	0.000447926	-1.31662	1.05442	0.00419798	-1.70798	2.84114
150554470	rs12125672	3.73811e-09	-1.50585	0.134298	0.000130644	-1.68414	0.189792	0.000683396	-1.76846	1.08634
150554876	rs12034302	6.46536e-10	-1.7614	-1.36486	3.58384e-05	-1.42272	-1.36509	7.37503e-05	-1.54738	-1.36113
150555028	rs76098726	4.68807e-09	-1.14511	-2.6322e-10	0.000121161	-1.56971	-2.6322e-10	0.000319483	-1.44249	-2.6322e-10
150555588	rs35967040	1.20978e-08	-1.21704	1.01993	0.000491388	-1.31662	1.14703	0.00474177	-1.70798	2.96295
150555987	rs61820165	3.77344e-09	-1.52488	0.16274	0.00013303	-1.69501	0.218753	0.000709184	-1.76775	1.12266
150556036	rs61820166	6.42624e-10	-1.76722	-1.3651	4.01021e-05	-1.31006	-1.36534	8.02625e-05	-1.46374	-1.36016
150556529	rs12042580	3.77156e-09	-1.30391e-10	-1.36264	0.000148997	-1.30391e-10	-1.3629	0.000345208	-1.30391e-10	-1.36505
150556820	rs112721791	2.6022e-08	0.568811	-2.6322e-10	0.000138235	-1.43787	-2.6322e-10	0.000301836	-1.49931	-2.6322e-10
150557362	rs113616087	1.24208e-08	-0.170754	-2.6322e-10	0.000109349	-1.67228	-2.6322e-10	0.000245974	-1.70397	-2.6322e-10
150557386	rs111854939	2.59088e-08	0.564451	-2.6322e-10	0.000138009	-1.43951	-2.6322e-10	0.00030139	-1.50079	-2.6322e-10
150557502	rs141053431	5.60395e-09	-1.30391e-10	-0.966657	0.000223844	-1.30391e-10	-0.955878	0.000618145	-1.30391e-10	-0.782474
150557757	rs112822664	2.61358e-08	0.573174	-2.6322e-10	0.000138462	-1.43623	-2.6322e-10	0.000302283	-1.49783	-2.6322e-10
150558011	rs182454282	2.61358e-08	0.573174	-2.6322e-10	0.000138462	-1.43623	-2.6322e-10	0.000302283	-1.49783	-2.6322e-10
150558293	rs112175941	1.91441e-08	1.52046	-1.2586	2.81349e-05	-1.7685	-1.26132	6.36651e-05	-1.75937	-1.29619
150558955	rs187340927	2.52189e-08	0.537464	-2.6322e-10	0.000797492	0.314644	-2.6322e-10	0.00229582	0.529646	-2.6322e-10
150558997	rs60060012	6.42164e-10	-1.76722	-1.36582	4.00757e-05	-1.31006	-1.366	8.0398e-05	-1.46374	-1.35847
150559168	rs116602821	6.41542e-10	-1.76792	-1.36609	2.91414e-05	-1.62784	-1.36683	6.29851e-05	-1.7086	-1.3577
150560296	rs75447269	1.17251e-08	-0.228396	-2.6322e-10	0.000109293	-1.67279	-2.6322e-10	0.000245429	-1.70619	-2.6322e-10
150560424	rs144346336	4.76291e-09	-1.30391e-10	-1.12927	0.000193471	-1.30391e-10	-1.1017	0.000511992	-1.30391e-10	-0.970888
150560783	rs147792750	4.76291e-09	-1.30391e-10	-1.12927	0.000193471	-1.30391e-10	-1.1017	0.000511992	-1.30391e-10	-0.970888
150562043	rs190596489	4.40949e-09	-1.20637	-2.6322e-10	0.000327189	-0.576291	-2.6322e-10	0.000738562	-0.604491	-2.6322e-10
150562566	rs77263078	1.23528e-08	-0.176243	-2.6322e-10	0.000111102	-1.65638	-2.6322e-10	0.00024905	-1.69154	-2.6322e-10
150563275	rs77423116	8.92201e-09	-1.30391e-10	-0.501608	0.000355649	-1.30391e-10	-0.492885	0.000937068	-1.30391e-10	-0.366441
150563483	rs6695123	2.74447e-08	-1.22022	1.84227	0.00112786	-1.33153	1.99278	0.015479	-1.70576	4.1438
150564078	rs149548009	4.2114e-09	-1.25233	-2.6322e-10	0.000425372	-0.313865	-2.6322e-10	0.000996139	-0.30531	-2.6322e-10
150564476	rs6698495	6.1036e-09	-1.54283	0.661578	0.000219264	-1.70685	0.730296	0.00146311	-1.76732	1.84644
150565204	rs142792216	1.30082e-08	-0.124549	-2.6322e-10	0.000112671	-1.64236	-2.6322e-10	0.000251978	-1.67986	-2.6322e-10
150565521	rs79127370	1.23442e-08	-0.176944	-2.6322e-10	0.000113061	-1.6389	-2.6322e-10	0.000251523	-1.68166	-2.6322e-10
150566832	rs113669800	1.03337e-08	-0.354721	-2.6322e-10	0.000106376	-1.69985	-2.6322e-10	0.00024046	-1.72664	-2.6322e-10
150566861	rs61820170	6.42286e-10	-1.76635	-1.3665	3.7477e-05	-1.37673	-1.36637	7.77682e-05	-1.51032	-1.34515
150567166	rs118046792	4.69324e-09	-1.30391e-10	-1.14401	0.00019048	-1.30391e-10	-1.11728	0.000502309	-1.30391e-10	-0.989981
150568749	rs72700845	4.1627e-09	-1.26397	-2.6322e-10	0.000300651	-0.660878	-2.6322e-10	0.000679355	-0.688053	-2.6322e-10
150569255	rs184981894	2.51536e-09	-1.76772	-2.6322e-10	0.000106054	-1.70288	-2.6322e-10	0.000243283	-1.71497	-2.6322e-10
150569444	rs111761490	9.34427e-09	-0.455366	-2.6322e-10	0.000105089	-1.71202	-2.6322e-10	0.000237927	-1.73723	-2.6322e-10
150569463	rs113376149	1.97432e-08	0.292678	-2.6322e-10	0.000128648	-1.50975	-2.6322e-10	0.000282681	-1.56488	-2.6322e-10
150569507	rs113153694	1.90562e-08	0.257261	-2.6322e-10	0.000127057	-1.5222	-2.6322e-10	0.000279581	-1.5759	-2.6322e-10
150569968	rs11204674	6.40722e-10	-1.7685	-1.36679	4.03674e-05	-1.30212	-1.36668	8.24868e-05	-1.45143	-1.34513
150570014	rs76642054	2.02432e-08	0.317689	-2.6322e-10	0.0001298	-1.50084	-2.6322e-10	0.000284927	-1.55696	-2.6322e-10
150570166	rs6697620	9.24298e-09	-1.32808	0.861811	0.00025934	-1.74222	0.933528	0.0019197	-1.74914	2.09986
150570170	rs144401067	3.43767e-09	-1.45534	-2.6322e-10	0.000349261	-0.51101	-2.6322e-10	0.00085204	-0.461564	-2.6322e-10
150570238	rs11585460	6.40837e-10	-1.76828	-1.36683	4.371e-05	-1.22242	-1.36684	8.6861e-05	-1.39401	-1.35088
150570943	rs77350192	3.13943e-09	-1.54609	-2.6322e-10	0.000193594	-1.10106	-2.6322e-10	0.000409231	-1.19492	-2.6322e-10
150570985	rs11204675	9.19019e-09	-1.33863	0.866633	0.000259863	-1.74474	0.938069	0.00192493	-1.74685	2.10029
150571149	rs11204676	4.12675e-08	2.09726	-1.06731	8.14859e-05	-0.914689	-1.05171	0.000197678	-1.09312	-0.829439
150571730	rs2048558	7.03389e-09	-1.5764	0.83701	0.000256864	-1.72677	0.908492	0.00183904	-1.76265	2.07045
150571938	rs186760735	3.06285e-09	-1.57078	-2.6322e-10	0.000169798	-1.23222	-2.6322e-10	0.000357561	-1.32989	-2.6322e-10
150572037	rs11585169	6.40407e-09	-1.71713	0.883938	0.000258402	-1.76848	0.956171	0.00209866	-1.68914	2.129
150572097	rs111690082	1.89351e-08	0.250885	-2.6322e-10	0.000126775	-1.52442	-2.6322e-10	0.000279033	-1.57787	-2.6322e-10
150572183	rs34416024	2.53022e-09	-1.76183	-2.6322e-10	9.94555e-05	-1.76712	-2.6322e-10	0.000230604	-1.76849	-2.6322e-10
150572500	rs150119682	2.63723e-08	0.582185	-2.6322e-10	0.00083213	0.35716	-2.6322e-10	0.00240064	0.574292	-2.6322e-10
150573104	rs115643053	2.56189e-09	-1.74938	-2.6322e-10	0.000100775	-1.75394	-2.6322e-10	0.000235725	-1.74653	-2.6322e-10
150574256	rs10888384	9.69925e-09	-1.30342	0.885342	0.000267389	-1.73556	0.957433	0.00196602	-1.75463	2.1292
150574302	rs10888385	9.78887e-09	-1.3066	0.897715	0.000270441	-1.73678	0.970002	0.00199914	-1.75333	2.14461
150574307	rs72700851	4.03949e-09	-1.29401	-2.6322e-10	0.000287496	-0.705619	-2.6322e-10	0.000649992	-0.732236	-2.6322e-10
150574695	rs11204677	7.08733e-09	-1.56883	0.83701	0.000256921	-1.72655	0.908492	0.00183869	-1.76284	2.07045
150574759	rs11204678	9.68369e-09	-1.3174	0.897715	0.000269689	-1.73956	0.970002	0.00200321	-1.7513	2.14461
150574914	rs142386420	3.95655e-09	-1.30391e-10	-1.31476	0.00015687	-1.30391e-10	-1.31141	0.000381133	-1.30391e-10	-1.26605
150575115	rs139931161	1.38549e-08	-1.30391e-10	-0.0614888	0.000560186	-1.30391e-10	-0.0385597	0.00176225	-1.30391e-10	0.265152
150575754	rs113543611	2.58e-09	-1.74234	-2.6322e-10	0.000106631	-1.69745	-2.6322e-10	0.00024295	-1.71634	-2.6322e-10
150575925	rs74777475	9.32541e-09	-0.457387	-2.6322e-10	0.000104154	-1.72096	-2.6322e-10	0.000236628	-1.74271	-2.6322e-10
150576569	rs149089482	9.64616e-09	-1.30391e-10	-0.423569	0.000389425	-1.30391e-10	-0.402158	0.00114479	-1.30391e-10	-0.166222
150576596	rs78605463	1.8447e-08	0.224771	-2.6322e-10	0.000125636	-1.53344	-2.6322e-10	0.00027682	-1.58583	-2.6322e-10
150578241	rs12139563	9.38203e-09	-1.34905	0.897715	0.000267651	-1.74715	0.970002	0.00201701	-1.74443	2.14461
150578554	rs113429307	1.78529e-08	0.192038	-2.6322e-10	0.000124243	-1.54459	-2.6322e-10	0.000274116	-1.59565	-2.6322e-10
150579678	rs12746899	6.98816e-09	-1.58292	0.83701	0.00025529	-1.73292	0.908492	0.00184356	-1.76019	2.07045
150580581	rs12727474	8.54143e-09	-0.545201	-2.6322e-10	0.000178157	-1.18416	-2.6322e-10	0.000520568	-0.954276	-2.6322e-10
150581653	rs58537074	5.2364e-09	-1.30391e-10	-1.0345	0.000212931	-1.30391e-10	-1.00586	0.000564337	-1.30391e-10	-0.873545
150582039	rs186490836	3.75988e-09	-1.30391e-10	-1.36574	0.000148539	-1.30391e-10	-1.36598	0.000344806	-1.30391e-10	-1.36621
150582212	rs78033385	5.27012e-09	-1.30391e-10	-1.02808	0.00021436	-1.30391e-10	-0.999174	0.000568765	-1.30391e-10	-0.86573
150582438	rs1355637	1.60007e-08	1.37054	-1.28804	2.7554e-05	-1.76065	-1.29003	6.18247e-05	-1.76841	-1.31648
150582906	rs148193595	2.66518e-09	-1.70986	-2.6322e-10	0.000131504	-1.48779	-2.6322e-10	0.000284889	-1.5571	-2.6322e-10
150583462	rs35054512	3.07397e-09	-1.56716	-2.6322e-10	0.00013829	-1.43747	-2.6322e-10	0.000310319	-1.47159	-2.6322e-10
150583670	rs11204679	7.57012e-09	-1.58789	0.921965	0.000278482	-1.73278	0.995311	0.00207754	-1.75766	2.1874
150583723	rs12044733	3.80468e-09	-1.30391e-10	-1.3539	0.000150237	-1.30391e-10	-1.35462	0.000344592	-1.30391e-10	-1.36684
150583786	rs75370178	4.4761e-09	-1.30391e-10	-1.19138	0.000175705	-1.30391e-10	-1.19802	0.000376697	-1.30391e-10	-1.27775
150583839	rs113890047	1.57571e-08	0.0671603	-2.6322e-10	0.000119271	-1.58543	-2.6322e-10	0.00026452	-1.63128	-2.6322e-10
150584103	rs4970966	8.99479e-08	1.72563	0.0834702	0.00034166	-0.654669	0.121658	0.00282801	-0.0651767	0.80331
150584462	rs57263353	5.31411e-09	-1.30391e-10	-1.01976	0.000216223	-1.30391e-10	-0.990516	0.000574537	-1.30391e-10	-0.855632
150584834	rs12045807	6.41214e-10	-1.76846	-1.36606	3.94739e-05	-1.32547	-1.36572	8.05284e-05	-1.48079	-1.3398
150584934	rs111593851	9.51806e-09	-0.436939	-2.6322e-10	0.000108039	-1.68434	-2.6322e-10	0.000241708	-1.72147	-2.6322e-10
150584962	rs111242047	1.77235e-08	0.184759	-2.6322e-10	0.000123938	-1.54705	-2.6322e-10	0.000273525	-1.5978	-2.6322e-10
150586501	rs138520356	5.77187e-09	-0.937134	-2.6322e-10	0.00401458	1.93086	-2.6322e-10	0.000445723	-1.1095	-2.6322e-10
150586613	rs112950571	1.08111e-08	-0.309556	-2.6322e-10	0.000106369	-1.69991	-2.6322e-10	0.000240045	-1.72837	-2.6322e-10
150586623	rs6672493	9.48786e-09	-0.440116	-2.6322e-10	0.000105425	-1.70882	-2.6322e-10	0.000238496	-1.73484	-2.6322e-10
150586971	rs6681426	3.78384e-08	-1.29583	2.23903	0.00157982	-1.40051	2.39875	0.0256437	-1.73508	4.67794
150587075	rs6660291	9.80442e-09	-0.407297	-2.6322e-10	0.000106178	-1.70171	-2.6322e-10	0.000239786	-1.72945	-2.6322e-10
150587140	rs11204680	7.66056e-09	-1.58101	0.926961	0.000280663	-1.72969	1.00002	0.00207513	-1.75926	2.18784
150587388	rs56661631	5.17749e-08	2.24935	-0.992575	8.84374e-05	-0.909421	-0.975112	0.00021941	-1.08677	-0.731488
150587485	rs146277013	3.55464e-09	-1.42188	-2.6322e-10	0.000106777	-1.69609	-2.6322e-10	0.000244805	-1.70874	-2.6322e-10
150587755	rs113303924	8.16315e-09	-0.590499	-2.6322e-10	0.000102482	-1.73714	-2.6322e-10	0.000233741	-1.75499	-2.6322e-10
150587978	rs79156026	5.34795e-09	-1.30391e-10	-1.01342	0.000217657	-1.30391e-10	-0.983906	0.000578978	-1.30391e-10	-0.847932
150588692	rs140109163	2.51675e-09	-1.76716	-2.6322e-10	0.000105598	-1.70719	-2.6322e-10	0.000242338	-1.71886	-2.6322e-10
150589388	rs114538914	1.70207e-08	0.144303	-2.6322e-10	0.000122278	-1.56053	-2.6322e-10	0.000270314	-1.60961	-2.6322e-10
150589492	rs77138345	1.5633e-08	0.0592549	-2.6322e-10	0.000118974	-1.58792	-2.6322e-10	0.00026395	-1.63344	-2.6322e-10
150589566	rs142668571	2.56466e-09	-1.7483	-2.6322e-10	0.00010792	-1.68544	-2.6322e-10	0.000247056	-1.69958	-2.6322e-10
150589608	rs75575069	3.75589e-09	-1.30391e-10	-1.3668	0.000148423	-1.30391e-10	-1.36676	0.000346673	-1.30391e-10	-1.36081
150590978	rs138908374	1.1025e-08	-0.289965	-2.6322e-10	0.000291197	-0.692829	-2.6322e-10	0.000720987	-0.628576	-2.6322e-10
150591351	rs143720478	4.85413e-09	-1.30391e-10	-1.1103	0.000197384	-1.30391e-10	-1.08168	0.00052463	-1.30391e-10	-0.946503
150591423	rs151307789	2.7585e-09	-1.67544	-2.6322e-10	0.000123379	-1.55157	-2.6322e-10	0.000281988	-1.56733	-2.6322e-10
150591732	rs6669122	7.40811e-09	-1.63736	0.949807	0.000281584	-1.74783	1.02143	0.00221405	-1.74407	2.23745
150592379	rs80278093	1.14414e-08	-0.252896	-2.6322e-10	0.000110228	-1.66428	-2.6322e-10	0.000246988	-1.69986	-2.6322e-10
150592448	rs77319713	1.60791e-08	0.0873911	-2.6322e-10	0.00012004	-1.57901	-2.6322e-10	0.000265998	-1.62571	-2.6322e-10
150593391	rs77604525	1.9761e-09	-1.75536	-0.253644	9.94663e-05	-1.51987	-0.247141	0.000229646	-1.64065	-0.132007
150593808	rs587654949	4.41903e-09	-1.30391e-10	-1.20421	0.000174786	-1.30391e-10	-1.20327	0.000404339	-1.30391e-10	-1.20694
150594155	rs115406107	2.60904e-09	-1.73115	-2.6322e-10	0.00010242	-1.73775	-2.6322e-10	0.000232545	-1.76011	-2.6322e-10
150594701	rs1053701	6.52105e-10	-1.76477	-1.35291	4.47418e-05	-1.21373	-1.35219	9.21897e-05	-1.37787	-1.30747
150595537	rs11204682	4.02923e-08	1.40155	-0.395517	0.00018183	-0.78742	-0.376335	0.00106939	-0.251337	0.0169804
150596365	rs150444624	2.55462e-09	-1.75222	-2.6322e-10	0.000101785	-1.74396	-2.6322e-10	0.000234646	-1.75112	-2.6322e-10
150596411	rs7517	6.48923e-10	-1.76529	-1.35728	4.58431e-05	-1.18498	-1.35662	9.32676e-05	-1.35829	-1.31544
150596422	rs117968841	4.87245e-09	-1.30391e-10	-1.10653	0.000198169	-1.30391e-10	-1.07771	0.000527165	-1.30391e-10	-0.941684
150597026	rs111962711	1.47369e-08	0.000223539	-2.6322e-10	0.000116826	-1.60615	-2.6322e-10	0.00025984	-1.64913	-2.6322e-10
150597261	rs1971378	6.86048e-09	-1.64928	0.884932	0.00026227	-1.75239	0.954938	0.00203952	-1.73851	2.14979
150597527	rs118186764	5.11789e-09	-1.30391e-10	-1.05739	0.00020868	-1.30391e-10	-1.02603	0.000561004	-1.30391e-10	-0.879468
150597890	rs1053732	6.98525e-09	-1.65476	0.908434	0.000268075	-1.75436	0.978802	0.00210626	-1.73567	2.17914
150599849	rs78646592	3.95057e-09	-1.31627	-2.6322e-10	0.000144776	-1.39164	-2.6322e-10	0.00033469	-1.39599	-2.6322e-10
150600181	rs2280078	4.29139e-08	-1.36733	2.43639	0.00180815	-1.46325	2.59648	0.0327926	-1.75194	4.9407
150600680	rs35118879	3.52744e-09	-1.42956	-2.6322e-10	0.00031917	-0.601106	-2.6322e-10	0.000787229	-0.540678	-2.6322e-10
150601422	rs41266901	1.46794e-08	-0.00368284	-2.6322e-10	0.000116688	-1.60733	-2.6322e-10	0.000259577	-1.65014	-2.6322e-10
150602316	rs189073616	1.30574e-08	-0.120772	-2.6322e-10	0.00156691	0.99003	-2.6322e-10	0.000976703	-0.325015	-2.6322e-10
150602413	rs141339813	2.53635e-09	-1.7594	-2.6322e-10	0.000102924	-1.73284	-2.6322e-10	0.000236892	-1.74159	-2.6322e-10
150602502	rs140520803	2.89957e-09	-1.62557	-2.6322e-10	0.000126934	-1.52316	-2.6322e-10	0.000289336	-1.54161	-2.6322e-10
150602685	rs112205357	1.39576e-08	-0.0541079	-2.6322e-10	0.000114952	-1.62231	-2.6322e-10	0.000256279	-1.66293	-2.6322e-10
150603689	rs35048125	3.73671e-09	-1.37192	-2.6322e-10	0.000378249	-0.431275	-2.6322e-10	0.000920527	-0.384251	-2.6322e-10
150603743	rs80212492	1.29286e-08	-0.13069	-2.6322e-10	0.000116381	-1.60996	-2.6322e-10	0.000258327	-1.65497	-2.6322e-10
150603815	rs75463006	9.59182e-09	-0.429219	-2.6322e-10	0.000105671	-1.7065	-2.6322e-10	0.000238915	-1.73309	-2.6322e-10
150604110	rs3754209	6.75195e-09	-1.6493	0.869003	0.000258355	-1.7524	0.939905	0.00203672	-1.73851	2.1484
150604549	rs78116672	1.2611e-08	-0.155559	-2.6322e-10	0.000111719	-1.65084	-2.6322e-10	0.000250198	-1.68694	-2.6322e-10
150604958	rs77421422	1.30845e-08	-0.118698	-2.6322e-10	0.000112854	-1.64073	-2.6322e-10	0.000252321	-1.67849	-2.6322e-10
150606111	rs143703694	3.33117e-09	-1.48681	-2.6322e-10	0.000327638	-0.57492	-2.6322e-10	0.000798219	-0.526813	-2.6322e-10
150606175	rs148095898	1.22409e-08	-0.185344	-2.6322e-10	0.000110835	-1.65878	-2.6322e-10	0.000248555	-1.69353	-2.6322e-10
150606817	rs116485908	1.27915e-08	-0.141345	-2.6322e-10	0.000112151	-1.64698	-2.6322e-10	0.000251005	-1.68372	-2.6322e-10
150607198	rs113222695	1.28883e-08	-0.133812	-2.6322e-10	0.000112383	-1.64491	-2.6322e-10	0.000251439	-1.682	-2.6322e-10
150608300	rs4970923	6.48107e-09	-1.64376	0.822516	0.000246951	-1.75032	0.892684	0.00191613	-1.74119	2.09005
150608653	rs72700870	6.92355e-10	-1.72323	-1.33456	2.79714e-05	-1.7017	-1.33395	6.50459e-05	-1.74397	-1.29013
150608888	rs6587515	6.64806e-10	-1.76584	-1.33255	4.50511e-05	-1.22772	-1.33131	9.47694e-05	-1.38959	-1.26816
150608894	rs11204684	6.47969e-09	-1.63809	0.816636	0.000245944	-1.74812	0.886393	0.00188571	-1.74375	2.07661
150609429	rs116173394	2.55507e-09	-1.75205	-2.6322e-10	0.000105763	-1.70563	-2.6322e-10	0.000236886	-1.74162	-2.6322e-10
150610121	rs78590114	1.18817e-08	-0.215131	-2.6322e-10	0.000109981	-1.66652	-2.6322e-10	0.000246976	-1.69991	-2.6322e-10
150611345	rs76762554	6.68617e-10	-1.76133	-1.33134	4.74055e-05	-1.17801	-1.33008	9.90157e-05	-1.34781	-1.26611
150611766	rs78680937	1.15381e-08	-0.244472	-2.6322e-10	0.000109168	-1.67394	-2.6322e-10	0.000245485	-1.70596	-2.6322e-10
150611957	rs10888386	4.7234e-08	-1.35761	2.52259	0.00199206	-1.45476	2.68486	0.0368304	-1.74992	5.0548
150612316	rs148564912	4.91207e-09	-1.30391e-10	-1.09843	0.000199769	-1.30391e-10	-1.06967	0.000530118	-1.30391e-10	-0.936097
150612360	rs4970968	1.1869e-08	-1.55599	1.33979	0.000635185	-1.33912	1.42621	0.00560797	-1.70118	3.12393
150612361	rs4970969	1.17863e-08	-1.56298	1.33979	0.000628889	-1.34908	1.42621	0.00558609	-1.70509	3.12393
150612380	rs111498965	1.08267e-08	-0.308115	-2.6322e-10	0.000107506	-1.68928	-2.6322e-10	0.000242472	-1.71831	-2.6322e-10
150612387	rs112648975	1.11706e-08	-0.276845	-2.6322e-10	0.000108306	-1.68187	-2.6322e-10	0.000243914	-1.71238	-2.6322e-10
150612511	rs113443246	1.10938e-08	-0.283741	-2.6322e-10	0.000108127	-1.68353	-2.6322e-10	0.00024359	-1.71371	-2.6322e-10
150613486	rs113360664	1.14087e-08	-0.255756	-2.6322e-10	0.000108864	-1.67673	-2.6322e-10	0.000244929	-1.70823	-2.6322e-10
150614218	rs113445644	3.25704e-09	-1.50931	-2.6322e-10	0.000106082	-1.70262	-2.6322e-10	0.000255684	-1.66525	-2.6322e-10
150614535	rs12067556	4.71195e-08	-1.45092	2.61348	0.00201312	-1.53554	2.77616	0.0401687	-1.76504	5.15669
150614966	rs56174820	2.38476e-09	-0.469038	-1.352	3.44053e-05	-1.47645	-1.35217	7.64238e-05	-1.54126	-1.33164
150615094	rs12402939	3.7211e-08	-1.39025	2.31672	0.00271685	-0.932246	2.47265	0.0352105	-1.4942	4.7541
```
