## Supplementary material for "Characterization of shared and ancestry-specific signals driving complex traits using multi-ancestry fine-mapping": susiex_nc3.cs80.summary

```
 # chr1:149615398-150615398
CS_ID	CS_LENGTH	CS_PURITY	MAX_PIP_SNP	BP	REF_ALLELE	ALT_ALLELE	REF_FRQ	BETA	SE	-LOG10P	MAX_PIP	POST-HOC_PROB_POP1	POST-HOC_PROB_POP2
1	86	0.604551	rs72692857	150001632	C,NA	T,NA	0.831014,NA	-0.0304064,NA	0.00527606,NA	8.08307,NA	0.0196065	0.999976	0.499994
2	181	0	rs17646887	150229450	A,NA	G,NA	0.95328,NA	0.0396733,NA	0.0093687,NA	4.64036,NA	0.338345	0.528515	0.452909
3	712	0	rs12067556	150614535	A,A	G,G	0.644135,0.641865	0.0065623,0.0338387	0.0041296,0.00891575	0.950624,3.83146	0.0401687	0.259161	0.548818
```
