## Supplementary material for "Characterization of shared and ancestry-specific signals driving complex traits using multi-ancestry fine-mapping": susiex_nc1.cs80.snp

```
BP	SNP	PIP(CS1)	LogBF(CS1,Pop1)	LogBF(CS1,Pop2)
153619722	chr1:153619722:T:C	1.8562e-06	-1.45439	-2.84266e-10
153620057	chr1:153620057:T:C	0.00064241	5.41958	-1.02727
153620100	chr1:153620100:A:G	3.56113e-06	-1.17931e-10	-0.802842
153620572	chr1:153620572:T:C	2.45385e-06	-1.17931e-10	-1.17526
153620920	chr1:153620920:A:C	3.47053e-06	-1.17931e-10	-0.828612
153621208	chr1:153621208:G:A	3.02681e-06	-1.17931e-10	-0.965409
153621412	chr1:153621412:C:T	5.73762e-06	-1.17931e-10	-0.325875
153621692	chr1:153621692:AG:A	2.71207e-06	-1.17931e-10	-1.07521
153621795	chr1:153621795:T:G	2.51783e-06	-1.17931e-10	-1.14952
153621805	chr1:153621805:C:G	2.28334e-06	-1.17931e-10	-1.24728
153621888	chr1:153621888:G:T	0.000406739	4.82914	-0.893882
153622067	chr1:153622067:A:ATAT	2.94493e-06	-1.17931e-10	-0.992836
153622168	chr1:153622168:G:A	4.22249e-06	0.382063	-1.01456
153622191	chr1:153622191:G:A	4.35814e-06	-1.17931e-10	-0.600874
153622473	chr1:153622473:G:A	2.29631e-06	-1.17931e-10	-1.24162
153622580	chr1:153622580:G:A	5.15013e-06	0.689483	-1.12338
153622905	chr1:153622905:G:A	0.000773856	5.56229	-0.983828
153622972	chr1:153622972:C:A	3.73933e-06	-0.754013	-2.84266e-10
153623015	chr1:153623015:A:G	3.03781e-06	-1.17931e-10	-0.961781
153623020	chr1:153623020:G:A	2.48077e-06	-1.17931e-10	-1.16435
153623224	chr1:153623224:C:T	2.67566e-06	-1.17931e-10	-1.08872
153623583	chr1:153623583:G:A	2.40749e-06	-1.17931e-10	-1.19433
153623902	chr1:153623902:G:C	6.31684e-06	-1.17931e-10	-0.229701
153623934	chr1:153623934:G:A	4.4525e-06	-1.17931e-10	-0.579454
153624127	chr1:153624127:G:A	6.89086e-05	3.41641	-1.25655
153624617	chr1:153624617:C:T	2.40123e-06	-1.17931e-10	-1.19694
153624641	chr1:153624641:GAA:G	0.00203701	6.37572	-0.829401
153625180	chr1:153625180:A:G	2.63384e-06	-1.17931e-10	-1.10448
153625191	chr1:153625191:T:C	2.56963e-06	-1.17931e-10	-1.12916
153625640	chr1:153625640:G:A	2.92785e-05	1.30394	-2.84266e-10
153626910	chr1:153626910:T:C	2.13572e-06	-1.31412	-2.84266e-10
153626914	chr1:153626914:T:C	2.64563e-06	-1.17931e-10	-1.10001
153627027	chr1:153627027:C:T	2.74758e-06	-1.17931e-10	-1.0622
153627648	chr1:153627648:T:C	0.00350466	6.69332	-0.604387
153627803	chr1:153627803:T:C	2.57322e-06	-1.17931e-10	-1.12776
153628119	chr1:153628119:A:AC	2.26825e-06	-1.17931e-10	-1.25391
153628302	chr1:153628302:G:A	7.79955e-05	3.50344	-1.2197
153628723	chr1:153628723:A:G	5.67652e-06	-1.17931e-10	-0.33658
153628937	chr1:153628937:C:T	2.34302e-06	-1.17931e-10	-1.22148
153629352	chr1:153629352:G:T	1.65149e-06	-1.57124	-2.84266e-10
153629661	chr1:153629661:T:C	2.41725e-06	-1.17931e-10	-1.19029
153629959	chr1:153629959:G:T	0.000224136	4.45229	-1.11296
153629972	chr1:153629972:T:C	3.89429e-06	-1.17931e-10	-0.713408
153629980	chr1:153629980:C:T	2.39146e-06	-1.17931e-10	-1.20102
153630077	chr1:153630077:C:T	4.52531e-06	0.652395	-1.21563
153630385	chr1:153630385:G:C	0.000279479	4.49889	-0.93888
153631013	chr1:153631013:G:A	2.994e-06	-1.17931e-10	-0.976308
153631254	chr1:153631254:T:G	2.64527e-06	-1.17931e-10	-1.10015
153631553	chr1:153631553:C:T	0.000183171	2.54165	0.595851
153631636	chr1:153631636:G:A	0.0173889	8.53245	-0.84178
153631864	chr1:153631864:G:A	2.77935e-06	-1.17931e-10	-1.0507
153632043	chr1:153632043:G:A	0.0333579	8.39211	-0.0499749
153632380	chr1:153632380:A:T	0.0314472	9.53039	-1.24725
153632507	chr1:153632507:G:A	2.72459e-06	-1.17931e-10	-1.0706
153632730	chr1:153632730:C:T	2.26315e-06	-1.17931e-10	-1.25616
153632784	chr1:153632784:G:A	0.0615316	9.50245	-0.548058
153633767	chr1:153633767:G:A	1.29316e-05	-1.17931e-10	0.486754
153633818	chr1:153633818:AC:A	0.0412028	9.09066	-0.537321
153634003	chr1:153634003:G:A	2.50681e-06	-1.15391	-2.84266e-10
153634528	chr1:153634528:G:A	6.75186e-06	0.639608	-0.802709
153634941	chr1:153634941:C:T	5.99249e-07	-1.45002	-1.13498
153635400	chr1:153635400:C:T	2.72522e-06	-1.17931e-10	-1.07037
153635431	chr1:153635431:C:T	2.75053e-06	-1.17931e-10	-1.06112
153635640	chr1:153635640:G:C	0.000159413	3.44792	-0.449342
153635657	chr1:153635657:C:G	1.20581e-05	-1.17931e-10	0.416819
153635712	chr1:153635712:A:G	1.22651e-05	-1.17931e-10	0.433841
153636357	chr1:153636357:G:A	2.67517e-06	-1.17931e-10	-1.08891
153637410	chr1:153637410:C:G	0.0175684	8.94501	-1.24407
153637743	chr1:153637743:G:A	2.27373e-06	-1.17931e-10	-1.2515
153638950	chr1:153638950:G:A	8.59168e-06	0.511075	-0.4332
153638967	chr1:153638967:G:A	3.10209e-06	-1.17931e-10	-0.940843
153639026	chr1:153639026:G:A	0.000731289	4.52189	-2.84266e-10
153639087	chr1:153639087:T:C	0.12436	9.44505	0.21297
153639124	chr1:153639124:A:G	2.06545e-06	-1.4353	0.0877291
153639577	chr1:153639577:A:G	0.106046	9.29804	0.200667
153639657	chr1:153639657:G:A	0.0986478	9.24653	0.179867
153639934	chr1:153639934:C:T	3.1164e-06	-0.936242	-2.84266e-10
153639949	chr1:153639949:T:G	0.108998	9.33079	0.195369
153639963	chr1:153639963:G:A	2.62494e-06	-1.17931e-10	-1.10786
153640027	chr1:153640027:G:T	2.72607e-06	-1.17931e-10	-1.07006
153640087	chr1:153640087:A:G	9.93015e-06	-1.17931e-10	0.222656
153640739	chr1:153640739:T:C	0.019593	9.0386	-1.22859
153641307	chr1:153641307:A:G	0.0558937	9.13459	-0.276304
153642236	chr1:153642236:C:T	7.14824e-06	0.426213	-0.532265
153643053	chr1:153643053:T:C	7.58126e-06	-1.17931e-10	-0.0472394
153643114	chr1:153643114:C:T	2.31483e-06	-1.17931e-10	-1.23358
153643482	chr1:153643482:T:C	1.69325e-06	-1.54627	-2.84266e-10
153644656	chr1:153644656:C:A	0.0929745	9.22998	0.13718
153645273	chr1:153645273:C:T	1.83928e-06	-1.46354	-2.84266e-10
153645650	chr1:153645650:C:T	2.66761e-06	-1.17931e-10	-1.09173
153646749	chr1:153646749:TCTTA:T	4.68594e-06	-1.17931e-10	-0.528352
153647127	chr1:153647127:C:T	2.26326e-06	-1.17931e-10	-1.25611
153647610	chr1:153647610:A:G	1.99692e-06	-1.47211	0.0908003
153647684	chr1:153647684:G:C	2.75784e-06	-1.17931e-10	-1.05847
153647747	chr1:153647747:T:C	0.0759605	9.56372	-0.398669
153647804	chr1:153647804:G:C	3.55821e-06	-1.17931e-10	-0.803662
153648126	chr1:153648126:T:A	2.26341e-06	-1.17931e-10	-1.25605
153649186	chr1:153649186:G:C	1.1432e-05	-1.17931e-10	0.363501
153649203	chr1:153649203:C:T	4.52776e-06	-1.17931e-10	-0.562692
153649573	chr1:153649573:A:G	2.43159e-06	-1.17931e-10	-1.18437
153650936	chr1:153650936:G:C	3.30948e-05	2.65743	-1.23097
153650938	chr1:153650938:G:A	2.26182e-06	-1.17931e-10	-1.25675
153651130	chr1:153651130:G:A	1.37221e-05	-1.17931e-10	0.54609
153651775	chr1:153651775:G:A	2.26183e-06	-1.17931e-10	-1.25675
153652315	chr1:153652315:G:A	0.00843368	8.21809	-1.25102
153652631	chr1:153652631:A:G	7.8961e-06	-1.17931e-10	-0.00655003
153653167	chr1:153653167:G:A	1.29218e-05	-1.17931e-10	0.485997
153654153	chr1:153654153:C:CT	2.04128e-05	-1.17931e-10	0.943244
153654318	chr1:153654318:T:C	2.18804e-06	-1.28991	-2.84266e-10
153654900	chr1:153654900:G:A	7.47066e-06	-1.17931e-10	-0.061936
153655517	chr1:153655517:C:T	2.03986e-05	-1.17931e-10	0.942548
153655765	chr1:153655765:T:C	3.90633e-06	-1.17931e-10	-0.710322
153655877	chr1:153655877:C:A	3.40636e-06	-0.847275	-2.84266e-10
153656169	chr1:153656169:C:T	9.1502e-05	3.62019	-1.17675
153656232	chr1:153656232:A:T	2.44116e-06	-1.17931e-10	-1.18045
153656550	chr1:153656550:G:A	0.000211054	3.34672	-0.0675228
153656643	chr1:153656643:A:T	1.22847e-05	-1.17931e-10	0.435437
153656690	chr1:153656690:T:C	2.26267e-06	-1.17931e-10	-1.25637
153657644	chr1:153657644:C:T	0.000178143	3.30392	-0.194257
153657848	chr1:153657848:T:C	7.19231e-06	-1.17931e-10	-0.0999065
153658387	chr1:153658387:T:C	3.09066e-06	-1.17931e-10	-0.944534
153658595	chr1:153658595:G:A	0.000389755	4.25039	-0.357794
153658722	chr1:153658722:T:C	3.5665e-05	-1.17931e-10	1.50125
153659280	chr1:153659280:C:A	2.27719e-06	-1.17931e-10	-1.24998
153659408	chr1:153659408:A:G	3.30558e-05	-1.17931e-10	1.42528
153659467	chr1:153659467:G:A	1.3963e-06	-1.02021	-0.718883
153659663	chr1:153659663:G:C	6.42337e-06	1.01008	-1.22305
153659995	chr1:153659995:G:A	7.06754e-06	-1.17931e-10	-0.117406
153660125	chr1:153660125:C:T	2.26237e-06	-1.17931e-10	-1.25651
153660509	chr1:153660509:G:A	2.4521e-06	-1.17931e-10	-1.17598
153661343	chr1:153661343:A:G	2.02626e-05	-1.17931e-10	0.935859
153662949	chr1:153662949:G:A	0.00666052	7.98542	-1.25438
153663433	chr1:153663433:A:G	3.34478e-06	-1.17931e-10	-0.865518
153663925	chr1:153663925:A:G	6.92413e-06	0.999638	-1.13754
153664919	chr1:153664919:T:C	7.24842e-06	-1.17931e-10	-0.0921351
153665141	chr1:153665141:G:A	0.000165145	3.2549	-0.220997
153665413	chr1:153665413:A:T	3.32813e-06	-1.17931e-10	-0.870509
153666218	chr1:153666218:C:T	7.24922e-06	-1.17931e-10	-0.0920245
153666386	chr1:153666386:G:A	3.95363e-05	-1.17931e-10	1.6043
153666759	chr1:153666759:G:A	2.44506e-06	-1.17931e-10	-1.17885
153667061	chr1:153667061:G:C	2.26299e-06	-1.17931e-10	-1.25623
153667078	chr1:153667078:C:T	7.01645e-06	-1.17931e-10	-0.124662
153667254	chr1:153667254:G:A	2.94347e-06	-1.17931e-10	-0.993329
153667264	chr1:153667264:G:A	2.30299e-06	-1.17931e-10	-1.23871
153667325	chr1:153667325:A:G	1.08124e-05	-1.17931e-10	0.307775
153667384	chr1:153667384:G:A	3.45214e-06	-1.17931e-10	-0.833924
153667959	chr1:153667959:C:T	2.26292e-06	-1.17931e-10	-1.25626
153668351	chr1:153668351:C:T	5.32388e-06	0.821474	-1.22219
153668492	chr1:153668492:C:T	3.17129e-06	-1.17931e-10	-0.918781
153668569	chr1:153668569:G:A	2.95043e-06	-1.17931e-10	-0.990969
153668582	chr1:153668582:T:C	1.12921e-05	0.351189	-2.84266e-10
153669322	chr1:153669322:A:G	1.29425e-05	-1.17931e-10	0.487595
153669536	chr1:153669536:C:T	0.000261374	3.21025	0.282785
153669931	chr1:153669931:GTAAA:G	6.97853e-06	-1.17931e-10	-0.13008
153670347	chr1:153670347:A:G	7.4444e-06	-1.17931e-10	-0.0654571
153670433	chr1:153670433:A:G	0.00022485	3.14073	0.201782
153670697	chr1:153670697:G:A	2.95025e-06	-1.17931e-10	-0.991031
153670945	chr1:153670945:G:A	3.32136e-06	-1.17931e-10	-0.872544
153671094	chr1:153671094:A:G	2.26191e-06	-1.17931e-10	-1.25671
153671490	chr1:153671490:C:A	2.28672e-06	-1.2458	-2.84266e-10
153671723	chr1:153671723:A:G	2.34587e-06	-1.17931e-10	-1.22026
153671759	chr1:153671759:C:T	1.83744e-06	-1.46454	-2.84266e-10
153671882	chr1:153671882:A:T	9.92364e-06	-1.17931e-10	0.222001
153672590	chr1:153672590:T:C	8.598e-05	2.91997	-0.538776
153672737	chr1:153672737:G:T	5.58452e-06	-1.17931e-10	-0.35292
153672886	chr1:153672886:G:T	2.33909e-06	-1.17931e-10	-1.22316
153672987	chr1:153672987:T:C	9.11702e-06	0.809227	-0.672003
153673124	chr1:153673124:G:A	1.77196e-06	-1.50083	-2.84266e-10
153673364	chr1:153673364:C:T	4.39868e-06	-0.591615	-2.84266e-10
153673404	chr1:153673404:T:A	0.000182362	3.14211	-0.00903259
153674189	chr1:153674189:G:A	2.28346e-06	-1.17931e-10	-1.24723
153674224	chr1:153674224:A:G	0.00438322	7.56919	-1.25657
153674230	chr1:153674230:C:T	1.33107e-05	-1.17931e-10	0.515651
153674615	chr1:153674615:G:A	2.07507e-05	-1.17931e-10	0.95966
153674626	chr1:153674626:C:T	2.44524e-06	-1.17931e-10	-1.17878
153674679	chr1:153674679:G:A	9.31534e-06	-1.17931e-10	0.158743
153674717	chr1:153674717:C:T	1.44163e-05	-1.17931e-10	0.595439
153674738	chr1:153674738:T:G	6.4483e-06	0.992379	-1.20148
153674846	chr1:153674846:C:T	4.23944e-06	0.338855	-0.967344
153674971	chr1:153674971:C:T	5.30379e-06	0.832764	-1.23726
153675881	chr1:153675881:C:T	2.22686e-06	-1.27233	-2.84266e-10
153675915	chr1:153675915:T:C	2.45845e-06	-1.17339	-2.84266e-10
153676185	chr1:153676185:A:G	0.000103735	3.00251	-0.433589
153676671	chr1:153676671:G:A	6.36039e-06	0.946877	-1.16971
153677156	chr1:153677156:G:A	1.99649e-06	-1.38153	-2.84266e-10
153677271	chr1:153677271:C:T	1.74256e-05	0.785024	-2.84266e-10
153677314	chr1:153677314:AC:A	2.46437e-06	-1.17931e-10	-1.17098
153677483	chr1:153677483:G:A	1.00354e-05	-1.17931e-10	0.233203
153677532	chr1:153677532:C:T	2.26194e-06	-1.17931e-10	-1.2567
153678240	chr1:153678240:C:T	7.41369e-06	-1.17931e-10	-0.069591
153678264	chr1:153678264:AAC:A	7.56228e-06	-1.17931e-10	-0.0497466
153678582	chr1:153678582:C:A	2.23973e-05	1.03602	-2.84266e-10
153678921	chr1:153678921:C:T	2.40793e-06	-1.17931e-10	-1.19415
153679032	chr1:153679032:G:A	2.3034e-06	-1.17931e-10	-1.23853
153679033	chr1:153679033:G:C	2.29372e-06	-1.17931e-10	-1.24275
153679124	chr1:153679124:C:A	2.28289e-06	-1.17931e-10	-1.24748
153680126	chr1:153680126:T:C	2.47366e-06	-1.17931e-10	-1.16722
153680486	chr1:153680486:T:C	4.07421e-06	-1.17931e-10	-0.668243
153680787	chr1:153680787:C:A	5.54289e-06	-1.17931e-10	-0.360403
153682185	chr1:153682185:G:A	2.33636e-06	-1.17931e-10	-1.22433
153682428	chr1:153682428:G:A	9.79126e-06	-1.17931e-10	0.208571
153682843	chr1:153682843:C:T	2.6258e-06	-1.10753	-2.84266e-10
153682844	chr1:153682844:G:A	4.3382e-06	-1.17931e-10	-0.60546
153682932	chr1:153682932:A:G	3.67771e-06	-1.17931e-10	-0.770629
153683592	chr1:153683592:T:C	9.72719e-06	-1.17931e-10	0.202006
153683839	chr1:153683839:G:A	4.40091e-06	-1.17931e-10	-0.591107
153683876	chr1:153683876:T:G	0.000114892	2.86774	-0.196659
153683929	chr1:153683929:C:G	0.00434892	7.56151	-1.25675
153684088	chr1:153684088:T:C	2.78128e-06	-1.17931e-10	-1.05001
153684174	chr1:153684174:C:T	8.48002e-06	0.984317	-0.919524
153684284	chr1:153684284:G:A	3.79317e-06	-1.17931e-10	-0.739718
153684696	chr1:153684696:T:A	1.20678e-05	1.56803	-1.1504
153685400	chr1:153685400:A:T	3.5241e-06	-1.17931e-10	-0.813295
153685533	chr1:153685533:G:A	2.5226e-06	-1.17931e-10	-1.14763
153685711	chr1:153685711:A:T	6.36368e-06	0.991133	-1.21345
153685814	chr1:153685814:C:T	3.10026e-06	-1.17931e-10	-0.941432
153686004	chr1:153686004:G:A	0.00016427	1.95119	1.0774
153686291	chr1:153686291:A:AG	5.86292e-06	0.911478	-1.21575
153686741	chr1:153686741:G:A	2.3966e-06	-1.17931e-10	-1.19887
153687384	chr1:153687384:C:G	2.67435e-06	-1.08921	-2.84266e-10
153687924	chr1:153687924:G:A	2.56894e-06	-1.17931e-10	-1.12943
153687980	chr1:153687980:A:T	2.49333e-06	-1.17931e-10	-1.1593
153688210	chr1:153688210:C:T	2.40888e-06	-1.17931e-10	-1.19376
153688513	chr1:153688513:A:G	6.05039e-06	0.928173	-1.20097
153689369	chr1:153689369:C:T	1.27268e-06	-1.12	-0.711794
153689864	chr1:153689864:G:A	6.6791e-06	1.05713	-1.23106
153689947	chr1:153689947:G:A	3.72902e-06	-0.756774	-2.84266e-10
153690728	chr1:153690728:G:A	9.99537e-07	-1.49513	-0.578254
153690801	chr1:153690801:G:A	4.5021e-05	-1.17931e-10	1.73421
153691199	chr1:153691199:G:A	5.06558e-06	-0.45045	-2.84266e-10
153691340	chr1:153691340:T:C	2.30549e-06	-1.17931e-10	-1.23763
153691926	chr1:153691926:A:G	4.8839e-06	-1.17931e-10	-0.486974
153691956	chr1:153691956:T:C	5.16016e-06	-1.17931e-10	-0.431951
153693247	chr1:153693247:G:A	2.60185e-06	-1.17931e-10	-1.1167
153693443	chr1:153693443:T:TC	0.002388	6.90136	-1.19607
153694115	chr1:153694115:C:T	3.25934e-06	-1.17931e-10	-0.891393
153695029	chr1:153695029:T:C	3.37129e-06	-1.17931e-10	-0.857623
153695189	chr1:153695189:G:C	3.07418e-06	-1.17931e-10	-0.94988
153697500	chr1:153697500:C:T	2.40729e-05	-1.17931e-10	1.10817
153697837	chr1:153697837:C:T	7.035e-07	-1.17476	-1.24985
153697874	chr1:153697874:C:G	5.38358e-06	-1.17931e-10	-0.389566
153698486	chr1:153698486:T:C	2.15123e-05	-1.17931e-10	0.995705
153699135	chr1:153699135:A:G	1.61657e-06	-1.59261	-2.84266e-10
153699771	chr1:153699771:G:T	0.0130504	8.66036	-1.2567
153699804	chr1:153699804:T:A	1.9223e-05	-1.17931e-10	0.883186
153699887	chr1:153699887:C:T	1.04448e-05	0.273185	-2.84266e-10
153700591	chr1:153700591:T:A	3.84207e-06	-1.17931e-10	-0.726907
153700744	chr1:153700744:T:C	0.000155772	4.2188	-1.24333
153700822	chr1:153700822:A:T	6.90958e-07	-1.23982	-1.20277
153701225	chr1:153701225:A:T	6.22086e-07	-1.47814	-1.06945
153701601	chr1:153701601:T:C	2.91987e-06	-1.17931e-10	-1.00138
153702029	chr1:153702029:T:C	5.83194e-07	-1.49995	-1.1122
153702070	chr1:153702070:G:A	5.84359e-07	-1.50111	-1.10905
153702087	chr1:153702087:G:C	6.34925e-07	-1.58994	-0.937232
153702228	chr1:153702228:A:C	2.03615e-05	-1.17931e-10	0.940727
153702754	chr1:153702754:T:C	2.41134e-06	-1.17931e-10	-1.19274
153702847	chr1:153702847:G:A	1.02119e-05	-1.17931e-10	0.250633
153702957	chr1:153702957:T:A	0.014552	8.75726	-1.24469
153703053	chr1:153703053:G:A	1.65205e-06	-0.428258	-1.14265
153703080	chr1:153703080:G:A	0.00075395	5.75138	-1.19897
153709836	chr1:153709836:G:A	3.074e-06	-1.17931e-10	-0.949939
153721767	chr1:153721767:C:T	7.27542e-06	-1.17931e-10	-0.0884179
153721996	chr1:153721996:T:C	1.46886e-06	-0.684582	-1.00385
153722031	chr1:153722031:C:T	2.65785e-06	-1.17931e-10	-1.0954
153722464	chr1:153722464:C:A	4.23098e-06	-1.17931e-10	-0.630486
153722704	chr1:153722704:T:G	2.26601e-06	-1.17931e-10	-1.2549
153722724	chr1:153722724:T:C	6.53634e-07	-1.56501	-0.933117
153722859	chr1:153722859:C:T	4.24198e-06	-1.17931e-10	-0.627888
153722920	chr1:153722920:C:T	4.2518e-06	-1.17931e-10	-0.625576
153723092	chr1:153723092:C:T	0.000291805	4.85975	-1.25659
153723118	chr1:153723118:G:A	3.04789e-06	-0.958468	-2.84266e-10
153723505	chr1:153723505:C:T	1.90594e-05	1.99572	-1.12108
153723588	chr1:153723588:C:T	5.75833e-06	-1.17931e-10	-0.322272
153723671	chr1:153723671:T:C	1.59865e-06	-0.601832	-1.00193
153723728	chr1:153723728:G:A	9.2778e-06	-1.17931e-10	0.154705
153723851	chr1:153723851:T:G	2.324e-06	-1.17931e-10	-1.22963
153723895	chr1:153723895:C:T	2.25608e-06	-0.726899	-0.532389
153724186	chr1:153724186:T:C	8.83914e-06	-1.17931e-10	0.106271
153724630	chr1:153724630:A:G	1.96076e-06	-0.800472	-0.599112
153725139	chr1:153725139:T:G	8.53783e-06	-1.17931e-10	0.0715873
153725435	chr1:153725435:G:A	9.26795e-06	-1.17931e-10	0.153643
153725593	chr1:153725593:A:G	2.79647e-06	-0.71463	-0.329931
153725698	chr1:153725698:T:A	9.47551e-06	-1.17931e-10	0.175792
153725757	chr1:153725757:G:A	2.56699e-06	-1.13019	-2.84266e-10
153726227	chr1:153726227:A:C	2.26986e-06	-0.690478	-0.562721
153726398	chr1:153726398:A:G	1.65353e-06	-1.57001	-2.84266e-10
153726413	chr1:153726413:A:G	6.50288e-06	-1.17931e-10	-0.200673
153726555	chr1:153726555:A:G	8.85653e-06	-1.17931e-10	0.108236
153726725	chr1:153726725:G:A	1.44368e-06	-0.662682	-1.04304
153726759	chr1:153726759:A:G	1.86201e-06	-0.35056	-1.1007
153727079	chr1:153727079:T:C	4.25514e-06	-1.17931e-10	-0.624791
153727592	chr1:153727592:C:T	9.11994e-06	-1.17931e-10	0.137544
153727852	chr1:153727852:C:T	2.76953e-06	-1.17931e-10	-1.05424
153727987	chr1:153727987:A:G	8.97417e-06	-1.17931e-10	0.121431
153728365	chr1:153728365:A:G	2.9673e-06	-1.17931e-10	-0.985265
153729103	chr1:153729103:T:C	4.33972e-06	-1.17931e-10	-0.60511
153729289	chr1:153729289:A:C	4.33972e-06	-1.17931e-10	-0.60511
153730203	chr1:153730203:G:A	1.06097e-05	-1.17931e-10	0.288854
153730362	chr1:153730362:T:C	9.09808e-06	-1.17931e-10	0.135144
153730503	chr1:153730503:C:T	2.31316e-06	-1.17931e-10	-1.2343
153730537	chr1:153730537:C:T	0.000206927	4.51619	-1.25674
153730648	chr1:153730648:G:A	1.9375e-06	-0.807805	-0.603718
153731414	chr1:153731414:C:G	6.23383e-06	-1.17931e-10	-0.242929
153731558	chr1:153731558:T:C	6.40532e-07	-1.57421	-0.94417
153731614	chr1:153731614:A:G	9.25531e-06	-1.17931e-10	0.152279
153732625	chr1:153732625:T:G	9.1458e-06	-1.17931e-10	0.140376
153732671	chr1:153732671:T:C	8.87682e-06	-1.17931e-10	0.110525
153733622	chr1:153733622:T:G	6.28589e-06	-1.17931e-10	-0.234611
153733666	chr1:153733666:G:A	9.85212e-06	-1.17931e-10	0.214768
153734113	chr1:153734113:G:T	1.9265e-06	-1.41722	-2.84266e-10
153734228	chr1:153734228:T:G	9.07661e-06	-1.17931e-10	0.132782
153734375	chr1:153734375:T:C	2.30813e-06	-1.17931e-10	-1.23648
153734413	chr1:153734413:ACTT:A	6.85246e-06	-0.148312	-2.84266e-10
153734616	chr1:153734616:G:T	2.28681e-06	-1.17931e-10	-1.24576
153734622	chr1:153734622:T:G	9.14473e-06	-1.17931e-10	0.140259
153734884	chr1:153734884:A:G	8.95644e-06	-1.17931e-10	0.119454
153735284	chr1:153735284:G:GA	9.11161e-06	-1.17931e-10	0.136631
153735285	chr1:153735285:G:T	9.11033e-06	-1.17931e-10	0.13649
153735366	chr1:153735366:G:A	4.33862e-06	-1.17931e-10	-0.605363
153736071	chr1:153736071:G:A	9.12064e-06	-1.17931e-10	0.137621
153736157	chr1:153736157:A:G	1.54871e-06	-0.636697	-0.998803
153736430	chr1:153736430:G:A	2.4776e-06	-0.811716	-0.353913
153736508	chr1:153736508:G:A	1.63904e-06	-1.57881	-2.84266e-10
153736692	chr1:153736692:T:G	9.52835e-06	-1.17931e-10	0.181352
153737394	chr1:153737394:C:CT	9.11994e-06	-1.17931e-10	0.137544
153737495	chr1:153737495:G:A	1.58877e-06	-0.612755	-0.997205
153737820	chr1:153737820:T:C	6.52093e-06	-1.17931e-10	-0.197902
153738220	chr1:153738220:T:C	2.1593e-06	-1.36348	0.0603466
153738677	chr1:153738677:T:A	9.15239e-06	-1.17931e-10	0.141096
153738792	chr1:153738792:T:C	5.85111e-05	3.25255	-1.25625
153739435	chr1:153739435:T:C	1.39269e-06	-0.604438	-1.13724
153739486	chr1:153739486:A:G	9.48996e-07	-1.57702	-0.548253
153739866	chr1:153739866:C:T	9.44104e-06	-1.17931e-10	0.172148
153739907	chr1:153739907:G:T	1.33499e-06	-0.73556	-1.04844
153740204	chr1:153740204:A:C	2.30637e-06	-1.17931e-10	-1.23724
153740315	chr1:153740315:G:A	2.17799e-06	-0.760051	-0.534467
153740948	chr1:153740948:G:A	9.11397e-06	-1.17931e-10	0.136889
153741184	chr1:153741184:T:A	9.11994e-06	-1.17931e-10	0.137544
153741407	chr1:153741407:A:G	2.81525e-06	-1.17931e-10	-1.03787
153741703	chr1:153741703:T:C	2.34351e-06	-1.17931e-10	-1.22127
153741776	chr1:153741776:G:A	0.000205073	4.50047	-1.25002
153741942	chr1:153741942:C:T	2.46348e-05	2.26083	-1.12959
153743605	chr1:153743605:CCTT:C	0.000175779	4.35087	-1.25456
153744007	chr1:153744007:T:G	9.64409e-06	-1.17931e-10	0.193427
153744649	chr1:153744649:G:A	1.62382e-06	-1.58814	-2.84266e-10
153744706	chr1:153744706:G:A	2.19824e-06	-0.75046	-0.534801
153745408	chr1:153745408:C:T	4.95067e-06	-1.17931e-10	-0.473396
153745484	chr1:153745484:T:G	2.23305e-05	2.05053	-1.01749
153745547	chr1:153745547:C:T	3.77577e-06	-1.17931e-10	-0.744315
153745567	chr1:153745567:G:A	3.59779e-06	-1.17931e-10	-0.792599
153745832	chr1:153745832:A:G	2.40864e-06	-1.54617	0.352315
153745862	chr1:153745862:T:C	8.5835e-07	-1.21519	-1.01047
153745864	chr1:153745864:A:G	8.60063e-07	-1.03451	-1.18916
153745966	chr1:153745966:G:A	2.31456e-06	-1.17931e-10	-1.2337
153746270	chr1:153746270:G:A	2.5958e-05	0.968383	0.215177
153746652	chr1:153746652:T:C	2.73294e-06	-1.06754	-2.84266e-10
153746692	chr1:153746692:C:T	4.29035e-06	-1.17931e-10	-0.61655
153747169	chr1:153747169:T:C	1.75996e-06	-1.50763	-2.84266e-10
153747582	chr1:153747582:T:C	2.32973e-06	-1.17931e-10	-1.22717
153748214	chr1:153748214:G:A	4.12473e-05	1.68719	-0.0405225
153748574	chr1:153748574:G:A	2.27659e-06	-1.17931e-10	-1.25024
153749129	chr1:153749129:G:A	2.60908e-06	-1.11392	-2.84266e-10
153749543	chr1:153749543:G:A	4.94455e-06	-1.17931e-10	-0.474633
153749706	chr1:153749706:T:C	2.68881e-06	-1.08382	-2.84266e-10
153750059	chr1:153750059:G:A	2.45812e-06	-1.17931e-10	-1.17352
153750561	chr1:153750561:T:C	8.1649e-07	-1.1177	-1.15796
153750994	chr1:153750994:C:T	4.70299e-06	-1.17931e-10	-0.52472
153752252	chr1:153752252:G:A	5.85565e-06	-1.17931e-10	-0.305512
153752828	chr1:153752828:G:A	1.7529e-06	-1.51165	-2.84266e-10
153752834	chr1:153752834:T:A	2.26555e-06	-1.17931e-10	-1.2551
153753138	chr1:153753138:C:G	2.26209e-06	-1.17931e-10	-1.25663
153753402	chr1:153753402:C:T	3.38708e-06	-1.17931e-10	-0.85295
153753758	chr1:153753758:C:T	0.000126635	-1.17931e-10	2.76839
153753929	chr1:153753929:A:G	1.73091e-06	-1.52427	-2.84266e-10
153753939	chr1:153753939:G:A	1.72475e-06	-1.52784	-2.84266e-10
153753940	chr1:153753940:C:T	1.71587e-06	-1.533	-2.84266e-10
153755086	chr1:153755086:G:A	3.18154e-06	-1.51875	0.603197
153755156	chr1:153755156:T:C	1.22718e-06	-1.06639	-0.80181
153755332	chr1:153755332:C:T	0.000206006	-1.17931e-10	3.25499
153755441	chr1:153755441:A:G	1.6401e-06	-1.57816	-2.84266e-10
153755616	chr1:153755616:G:A	2.30585e-06	-1.17931e-10	-1.23747
153755763	chr1:153755763:A:G	1.2672e-05	1.0568	-0.590329
153756274	chr1:153756274:A:G	2.03964e-06	-1.36015	-2.84266e-10
153756476	chr1:153756476:C:T	3.04944e-06	-1.17931e-10	-0.957962
153756544	chr1:153756544:G:A	2.35047e-06	-1.17931e-10	-1.2183
153756644	chr1:153756644:C:T	1.42315e-06	-0.932132	-0.787914
153756994	chr1:153756994:G:A	2.44181e-06	-1.17931e-10	-1.18018
153757186	chr1:153757186:T:G	3.16541e-06	-0.920636	-2.84266e-10
153757245	chr1:153757245:C:T	4.54122e-06	-1.17931e-10	-0.559723
153757847	chr1:153757847:C:G	0.000120997	-1.17931e-10	2.72285
153757855	chr1:153757855:C:T	3.01335e-06	-1.17931e-10	-0.969866
153758257	chr1:153758257:T:C	2.27604e-06	-1.17931e-10	-1.25048
153758412	chr1:153758412:T:C	2.27633e-06	-1.17931e-10	-1.25036
153758535	chr1:153758535:C:T	2.5e-06	-1.17931e-10	-1.15663
153759432	chr1:153759432:C:T	2.27604e-06	-1.17931e-10	-1.25048
153760164	chr1:153760164:A:G	1.33886e-05	1.73355	-1.21207
153760497	chr1:153760497:G:A	1.25779e-06	-0.988876	-0.854687
153760538	chr1:153760538:C:A	1.47638e-05	-1.17931e-10	0.619258
153760778	chr1:153760778:C:T	2.25083e-06	-1.26162	-2.84266e-10
153762064	chr1:153762064:T:C	2.99059e-06	-1.17931e-10	-0.97745
153762278	chr1:153762278:G:A	2.26312e-06	-1.17931e-10	-1.25618
153763595	chr1:153763595:G:C	3.16929e-06	-1.17931e-10	-0.919411
153763804	chr1:153763804:G:A	2.01676e-06	-1.37143	-2.84266e-10
153764235	chr1:153764235:T:TCC	8.48728e-06	-1.17931e-10	0.0656491
153764285	chr1:153764285:C:T	1.61323e-06	-1.59468	-2.84266e-10
153764520	chr1:153764520:G:A	2.35291e-06	-1.17931e-10	-1.21727
153766339	chr1:153766339:C:T	7.24047e-06	-1.17931e-10	-0.0932334
153766423	chr1:153766423:G:A	2.47714e-06	-1.16581	-2.84266e-10
153766883	chr1:153766883:G:A	2.29996e-06	-1.17931e-10	-1.24003
153767479	chr1:153767479:G:A	1.33165e-06	-0.914832	-0.871668
153767552	chr1:153767552:G:A	2.95171e-06	-1.17931e-10	-0.990534
153767809	chr1:153767809:G:A	3.13389e-06	-1.17931e-10	-0.930644
153768018	chr1:153768018:C:T	2.47491e-06	-0.606025	-0.560688
153768661	chr1:153768661:A:G	2.26582e-06	-1.17931e-10	-1.25498
153768817	chr1:153768817:TAAGG:T	3.30902e-06	-1.17931e-10	-0.876268
153768836	chr1:153768836:A:G	3.21421e-06	-1.17931e-10	-0.905338
153769036	chr1:153769036:C:A	2.80622e-06	-0.781036	-0.260046
153769961	chr1:153769961:T:C	1.92213e-06	-0.823954	-0.595529
153769979	chr1:153769979:C:T	2.38811e-06	-1.17931e-10	-1.20242
153769993	chr1:153769993:A:G	2.08396e-06	-0.733163	-0.605488
153770779	chr1:153770779:C:T	9.84106e-05	-1.17931e-10	2.51623
153770813	chr1:153770813:C:G	7.21611e-07	-1.55104	-0.848149
153771147	chr1:153771147:C:T	3.1894e-06	-1.57094	0.65785
153771185	chr1:153771185:G:A	2.29417e-06	-1.17931e-10	-1.24255
153771461	chr1:153771461:T:C	1.67499e-06	-1.55711	-2.84266e-10
153771473	chr1:153771473:T:C	1.04062e-06	-0.956215	-1.07689
153771582	chr1:153771582:T:C	2.29991e-06	-1.17931e-10	-1.24005
153771768	chr1:153771768:A:G	1.95706e-06	-1.40148	-2.84266e-10
153771895	chr1:153771895:C:T	3.24057e-06	-1.17931e-10	-0.897169
153772725	chr1:153772725:C:T	3.1921e-06	-1.17931e-10	-0.91224
153772904	chr1:153772904:G:A	2.69257e-06	-1.08242	-2.84266e-10
153773802	chr1:153773802:C:G	6.34519e-06	-1.17931e-10	-0.225222
153774134	chr1:153774134:G:A	1.27365e-06	-1.13193	-0.6991
153775140	chr1:153775140:C:T	8.74756e-07	-0.982496	-1.22423
153775182	chr1:153775182:C:A	3.4997e-06	-1.17931e-10	-0.820242
153775743	chr1:153775743:C:T	9.47243e-07	-0.971364	-1.15576
153778174	chr1:153778174:G:A	2.35106e-06	-1.17931e-10	-1.21805
153778262	chr1:153778262:G:C	9.841e-07	-0.889307	-1.19964
153778928	chr1:153778928:CTG:C	2.44526e-06	-1.17931e-10	-1.17877
153779329	chr1:153779329:C:G	1.07327e-05	-1.17931e-10	0.300374
153779589	chr1:153779589:A:G	1.17448e-06	-0.864343	-1.04775
153779676	chr1:153779676:GCT:G	7.49725e-07	-1.12577	-1.23519
153781364	chr1:153781364:T:C	7.72466e-07	-1.58261	-0.748474
153782859	chr1:153782859:C:A	2.25604e-06	-1.25931	-2.84266e-10
153783237	chr1:153783237:G:T	1.74185e-06	-1.51797	-2.84266e-10
153783426	chr1:153783426:G:C	2.42249e-06	-1.17931e-10	-1.18812
153783607	chr1:153783607:G:A	1.78194e-06	-0.244154	-1.25106
153783669	chr1:153783669:C:A	1.87735e-06	-1.53132	0.0882606
153784231	chr1:153784231:T:C	2.79149e-06	-1.17931e-10	-1.04634
153784412	chr1:153784412:C:T	2.84882e-06	-1.17931e-10	-1.02601
153785561	chr1:153785561:T:C	5.17777e-06	-1.17931e-10	-0.428544
153787262	chr1:153787262:G:A	3.21074e-05	2.2478	-0.851635
153787291	chr1:153787291:G:A	2.28287e-05	2.15862	-1.10352
153787412	chr1:153787412:T:C	2.30788e-06	-1.17931e-10	-1.23659
153787569	chr1:153787569:ATACT:A	1.07047e-06	-1.59445	-0.410373
153787628	chr1:153787628:T:A	9.46368e-06	1.31025	-1.13571
153788438	chr1:153788438:C:G	2.26227e-06	-1.17931e-10	-1.25655
153789274	chr1:153789274:A:T	1.24005e-05	0.886005	-0.441186
153792224	chr1:153792224:G:A	6.75804e-07	-1.36109	-1.10368
153792560	chr1:153792560:G:A	2.32678e-06	-1.17931e-10	-1.22843
153793205	chr1:153793205:G:A	9.65347e-07	-1.26552	-0.842662
153794401	chr1:153794401:G:A	2.26185e-06	-1.17931e-10	-1.25674
153794854	chr1:153794854:A:G	2.32713e-06	-1.17931e-10	-1.22828
153795497	chr1:153795497:GCTGCC:G	2.19526e-06	-0.197284	-1.08933
153795703	chr1:153795703:A:G	8.0644e-07	-1.25233	-1.03572
153795975	chr1:153795975:C:T	7.0235e-07	-1.30113	-1.12511
153796077	chr1:153796077:A:C	2.71382e-06	-1.17931e-10	-1.07456
153796506	chr1:153796506:G:A	1.5264e-06	-0.394081	-1.25593
153796856	chr1:153796856:G:A	7.58622e-06	1.07034	-1.11692
153797885	chr1:153797885:G:A	1.74024e-06	-1.5189	-2.84266e-10
153798313	chr1:153798313:C:T	2.37779e-06	-1.17931e-10	-1.20675
153798410	chr1:153798410:T:C	2.2686e-06	-1.17931e-10	-1.25375
153798460	chr1:153798460:A:G	2.11788e-06	-1.3225	-2.84266e-10
153798465	chr1:153798465:G:A	2.65402e-06	-1.17931e-10	-1.09684
153799029	chr1:153799029:A:C	2.69085e-06	-1.17931e-10	-1.08306
153799624	chr1:153799624:C:T	4.9362e-07	-1.5938	-1.18511
153800110	chr1:153800110:G:A	2.26238e-06	-1.17931e-10	-1.2565
153800479	chr1:153800479:A:G	3.06468e-06	-1.17931e-10	-0.952975
153800764	chr1:153800764:C:A	3.28898e-06	0.310844	-1.19319
153800876	chr1:153800876:C:T	2.28575e-06	-1.17931e-10	-1.24622
153800919	chr1:153800919:G:C	2.26259e-06	-1.17931e-10	-1.25641
153800953	chr1:153800953:T:C	6.27584e-07	-1.48474	-1.05406
153801800	chr1:153801800:T:C	5.7731e-07	-1.42186	-1.20043
153802207	chr1:153802207:A:T	6.42134e-07	-1.26452	-1.25135
153802469	chr1:153802469:G:C	2.26394e-06	-1.17931e-10	-1.25581
153802541	chr1:153802541:A:T	1.85999e-06	-0.250632	-1.20171
153802973	chr1:153802973:C:T	1.61749e-06	-1.59204	-2.84266e-10
153804190	chr1:153804190:C:T	6.80207e-06	0.988656	-1.14435
153804377	chr1:153804377:T:A	0.000293949	4.22877	-0.618277
153804941	chr1:153804941:C:T	3.29039e-06	-0.881914	-2.84266e-10
153805193	chr1:153805193:G:T	6.82723e-06	0.998668	-1.15067
153805372	chr1:153805372:C:T	6.52608e-06	0.944178	-1.14129
153805639	chr1:153805639:A:G	2.98332e-06	-1.17931e-10	-0.979882
153805779	chr1:153805779:T:C	2.27998e-06	-1.17931e-10	-1.24875
153805917	chr1:153805917:C:T	4.45546e-06	-0.578788	-2.84266e-10
153806033	chr1:153806033:C:T	2.36492e-06	-1.17931e-10	-1.21217
153806936	chr1:153806936:A:G	3.53346e-06	0.363512	-1.17415
153807355	chr1:153807355:C:T	2.96817e-06	-1.17931e-10	-0.984973
153807822	chr1:153807822:C:T	6.56399e-06	0.955074	-1.14639
153807957	chr1:153807957:A:T	3.42638e-06	-1.17931e-10	-0.841415
153809051	chr1:153809051:G:A	2.26405e-06	-1.17931e-10	-1.25577
153809412	chr1:153809412:G:A	3.06255e-06	0.297607	-1.25128
153809535	chr1:153809535:C:T	5.82628e-07	-1.35657	-1.25656
153809781	chr1:153809781:G:A	2.35768e-06	-1.17931e-10	-1.21524
153810601	chr1:153810601:C:T	2.28113e-06	-1.17931e-10	-1.24825
153810967	chr1:153810967:G:A	3.3813e-06	-1.17931e-10	-0.854659
153811553	chr1:153811553:G:C	0.000311287	4.32738	-0.659579
153811618	chr1:153811618:C:T	2.64747e-06	-1.17931e-10	-1.09932
153812385	chr1:153812385:G:C	5.29868e-06	-1.17931e-10	-0.40546
153813706	chr1:153813706:G:A	9.03982e-06	1.27466	-1.14594
153813838	chr1:153813838:C:T	8.83751e-06	1.25374	-1.14765
153814803	chr1:153814803:C:T	2.10752e-06	-0.127448	-1.19996
153814804	chr1:153814804:C:T	2.26368e-06	-1.17931e-10	-1.25593
153815556	chr1:153815556:G:A	2.44409e-06	-1.17931e-10	-1.17924
153815924	chr1:153815924:G:A	6.39276e-07	-1.48188	-1.03845
153815966	chr1:153815966:T:C	9.83666e-07	-1.04409	-1.0453
153816451	chr1:153816451:G:A	2.60018e-06	-1.17931e-10	-1.11734
153817085	chr1:153817085:T:A	2.26365e-06	-1.17931e-10	-1.25594
153817578	chr1:153817578:G:A	2.66695e-06	-1.09198	-2.84266e-10
153818001	chr1:153818001:C:T	2.26209e-06	-1.17931e-10	-1.25663
153818025	chr1:153818025:C:T	1.56139e-06	-0.374898	-1.25245
153818365	chr1:153818365:AG:A	2.26313e-06	-1.17931e-10	-1.25617
153818683	chr1:153818683:G:A	2.59705e-06	-1.17931e-10	-1.11854
153818688	chr1:153818688:C:A	2.98033e-06	-1.17931e-10	-0.980884
153819573	chr1:153819573:A:C	2.57676e-06	-1.17931e-10	-1.12639
153820482	chr1:153820482:G:A	8.45394e-06	1.20731	-1.1456
153820708	chr1:153820708:C:A	1.62917e-06	-1.58485	-2.84266e-10
153820716	chr1:153820716:A:C	8.62257e-06	1.21087	-1.1294
153820782	chr1:153820782:G:A	8.56866e-07	-1.12344	-1.10396
153821315	chr1:153821315:G:A	8.01449e-07	-1.51721	-0.777046
153821908	chr1:153821908:T:A	9.66649e-05	2.63075	-0.132416
153822038	chr1:153822038:G:A	8.79335e-07	-0.947568	-1.25394
153822475	chr1:153822475:G:A	2.65266e-06	-1.09736	-2.84266e-10
153822495	chr1:153822495:G:A	4.74249e-06	-1.17931e-10	-0.516356
153823093	chr1:153823093:T:C	1.34129e-06	-0.594996	-1.18429
153824014	chr1:153824014:G:A	2.99285e-06	-1.17931e-10	-0.976692
153824249	chr1:153824249:C:CA	4.60528e-06	0.221432	-0.767148
153824254	chr1:153824254:T:C	6.57811e-07	-1.23795	-1.2538
153824760	chr1:153824760:A:G	5.45981e-07	-1.5939	-1.08419
153824770	chr1:153824770:G:A	8.07161e-07	-1.26914	-1.01801
153824904	chr1:153824904:C:T	2.49559e-06	-1.17931e-10	-1.15839
153824931	chr1:153824931:A:G	3.11222e-06	-1.17931e-10	-0.937584
153825037	chr1:153825037:C:G	4.0031e-06	-1.17931e-10	-0.685851
153825652	chr1:153825652:C:T	1.65328e-06	-0.331789	-1.23837
153826117	chr1:153826117:C:T	1.70554e-06	-1.42023	-0.118809
153826652	chr1:153826652:G:A	2.30871e-06	-1.17931e-10	-1.23623
153827508	chr1:153827508:G:C	2.87234e-06	-1.17931e-10	-1.01779
153828622	chr1:153828622:C:T	8.57028e-07	-1.353	-0.874202
153829986	chr1:153829986:C:G	6.30391e-07	-1.47721	-1.05712
153830569	chr1:153830569:G:A	5.89796e-07	-1.40342	-1.19748
153830685	chr1:153830685:C:T	1.61421e-06	-1.59407	-2.84266e-10
153831224	chr1:153831224:C:A	1.63925e-06	-1.57868	-2.84266e-10
153831600	chr1:153831600:G:C	2.75871e-06	-1.17931e-10	-1.05815
153832254	chr1:153832254:A:G	2.09159e-06	-1.335	-2.84266e-10
153833067	chr1:153833067:C:T	2.40328e-06	-1.17931e-10	-1.19609
153833259	chr1:153833259:C:T	5.90716e-07	-1.40528	-1.19406
153833380	chr1:153833380:T:C	3.36129e-06	-1.17931e-10	-0.860595
153833817	chr1:153833817:AAAAAAAAAAAAAAAG:A	2.55889e-06	-1.17931e-10	-1.13334
153834573	chr1:153834573:A:G	2.26666e-06	-1.17931e-10	-1.25461
153834580	chr1:153834580:G:A	2.31937e-06	-1.17931e-10	-1.23162
153834681	chr1:153834681:C:T	3.45346e-06	-1.17931e-10	-0.833543
153835132	chr1:153835132:A:G	0.000243277	3.78508	-0.363797
153835380	chr1:153835380:T:C	2.27279e-06	-1.17931e-10	-1.25191
153835611	chr1:153835611:A:AC	5.23415e-06	-0.417714	-2.84266e-10
153837558	chr1:153837558:G:A	2.46588e-06	-1.17931e-10	-1.17037
153838477	chr1:153838477:G:T	3.48048e-06	-1.17931e-10	-0.825749
153838891	chr1:153838891:T:C	8.45617e-07	-1.36195	-0.878654
153840282	chr1:153840282:G:C	2.46991e-06	-1.17931e-10	-1.16874
153840565	chr1:153840565:G:A	2.13729e-06	-1.31338	-2.84266e-10
153840853	chr1:153840853:C:T	5.30209e-07	-1.45541	-1.25199
153840909	chr1:153840909:T:A	8.01404e-07	-1.04337	-1.25094
153842067	chr1:153842067:G:A	7.43617e-06	1.04023	-1.10679
153842220	chr1:153842220:G:A	2.99419e-06	-1.17931e-10	-0.976245
153842414	chr1:153842414:A:G	2.43783e-06	-1.17931e-10	-1.18181
153842541	chr1:153842541:TTAA:T	7.01661e-06	0.988797	-1.11344
153842750	chr1:153842750:T:C	2.73227e-06	-1.17931e-10	-1.06779
153843294	chr1:153843294:T:C	1.09656e-06	-0.94229	-1.03845
153844276	chr1:153844276:T:C	1.32539e-06	-0.534474	-1.25674
153844304	chr1:153844304:A:G	7.29118e-07	-1.394	-0.99484
153844422	chr1:153844422:A:T	4.83568e-06	-0.496897	-2.84266e-10
153844679	chr1:153844679:G:A	6.89698e-06	1.03348	-1.17531
153844734	chr1:153844734:A:G	8.95851e-06	-1.17931e-10	0.119685
153844806	chr1:153844806:A:C	2.71624e-06	-1.17931e-10	-1.07367
153844862	chr1:153844862:T:C	6.49837e-06	0.947414	-1.14878
153845279	chr1:153845279:G:A	6.3846e-06	0.89447	-1.1135
153845405	chr1:153845405:AT:A	3.37364e-06	-1.17931e-10	-0.856928
153845550	chr1:153845550:A:G	2.54035e-06	-1.17931e-10	-1.14062
153845739	chr1:153845739:C:T	2.55138e-06	-1.17931e-10	-1.13628
153846054	chr1:153846054:T:G	2.34617e-06	-1.17931e-10	-1.22014
153846253	chr1:153846253:G:T	2.72561e-06	-1.07023	-2.84266e-10
153846481	chr1:153846481:T:G	6.34438e-07	-1.51115	-1.01679
153846876	chr1:153846876:C:T	2.56259e-06	-1.17931e-10	-1.1319
153847284	chr1:153847284:A:C	7.61115e-07	-1.38559	-0.960299
153847876	chr1:153847876:T:C	1.95935e-06	-1.4003	-2.84266e-10
153848167	chr1:153848167:G:A	7.01235e-07	-1.49606	-0.931769
153848215	chr1:153848215:C:T	2.79366e-06	-1.17931e-10	-1.04557
153848498	chr1:153848498:C:T	2.2905e-06	-1.17931e-10	-1.24415
153848510	chr1:153848510:C:T	3.14714e-06	-1.17931e-10	-0.926426
153848868	chr1:153848868:G:A	2.36935e-06	-1.17931e-10	-1.2103
153849468	chr1:153849468:T:A	1.47177e-05	1.87166	-1.25553
153849940	chr1:153849940:T:C	2.31389e-06	-1.17931e-10	-1.23399
153850177	chr1:153850177:C:T	9.20969e-06	-1.17931e-10	0.147337
153850197	chr1:153850197:T:C	1.21621e-06	-0.714731	-1.16245
153851089	chr1:153851089:T:C	2.16271e-06	-1.30155	-2.84266e-10
153851252	chr1:153851252:C:A	2.8564e-06	-1.02336	-2.84266e-10
153851336	chr1:153851336:A:G	2.94231e-06	-0.993723	-2.84266e-10
153851405	chr1:153851405:C:T	4.32141e-05	-1.17931e-10	1.69325
153851442	chr1:153851442:T:G	1.29289e-06	-0.781872	-1.03417
153852376	chr1:153852376:T:C	1.62438e-06	-1.58779	-2.84266e-10
153852748	chr1:153852748:T:C	3.32729e-06	-1.17931e-10	-0.87076
153852928	chr1:153852928:C:T	1.75461e-06	-0.39512	-1.11555
153853084	chr1:153853084:C:G	2.29243e-06	-1.17931e-10	-1.24331
153855076	chr1:153855076:A:G	6.76012e-06	0.971705	-1.13358
153855143	chr1:153855143:T:C	1.55898e-06	-0.640115	-0.988775
153855233	chr1:153855233:T:C	2.305e-06	-1.17931e-10	-1.23784
153855604	chr1:153855604:T:C	1.91375e-06	-0.295319	-1.12853
153855685	chr1:153855685:T:A	1.51013e-06	-1.59019	-0.0705316
153855903	chr1:153855903:G:A	2.29627e-06	-1.17931e-10	-1.24163
153856172	chr1:153856172:C:A	3.037e-06	-1.17931e-10	-0.962047
153856835	chr1:153856835:T:C	2.11929e-06	-1.32184	-2.84266e-10
153856913	chr1:153856913:T:C	3.12229e-06	0.211606	-1.14596
153857148	chr1:153857148:AT:A	2.56901e-06	-1.17931e-10	-1.1294
153857150	chr1:153857150:ATATATAT:A	2.59692e-06	-1.17931e-10	-1.11859
153857517	chr1:153857517:G:A	3.0647e-06	0.198053	-1.15102
153857598	chr1:153857598:T:C	2.28864e-06	-1.17931e-10	-1.24496
153858681	chr1:153858681:T:C	2.07185e-06	-0.115069	-1.22941
153858770	chr1:153858770:T:C	2.08313e-06	-0.10656	-1.23249
153859401	chr1:153859401:G:A	1.62976e-06	-1.58448	-2.84266e-10
153859419	chr1:153859419:C:T	2.56108e-06	-1.13249	-2.84266e-10
153860292	chr1:153860292:T:A	0.000204148	3.59718	-0.351249
153861115	chr1:153861115:C:T	3.38453e-06	0.293895	-1.1476
153861918	chr1:153861918:G:A	5.36171e-07	-1.44989	-1.24633
153862972	chr1:153862972:C:A	2.56191e-06	-1.17931e-10	-1.13217
153863907	chr1:153863907:G:A	5.85218e-06	0.949759	-1.25586
153864317	chr1:153864317:T:C	3.22041e-06	-1.17931e-10	-0.903411
153864459	chr1:153864459:AT:A	3.35263e-06	-1.17931e-10	-0.863175
153866437	chr1:153866437:G:A	2.47791e-06	-1.17931e-10	-1.1655
153867283	chr1:153867283:C:A	2.42028e-06	-1.17931e-10	-1.18903
153867539	chr1:153867539:C:T	3.14445e-06	-1.17931e-10	-0.927278
153867726	chr1:153867726:G:A	2.14265e-05	-1.17931e-10	0.99171
153868029	chr1:153868029:T:C	1.69058e-06	-0.291147	-1.2567
153868291	chr1:153868291:T:G	2.35597e-06	-1.17931e-10	-1.21597
153869556	chr1:153869556:C:T	1.7413e-06	-1.51828	-2.84266e-10
153869812	chr1:153869812:A:G	2.83817e-06	0.211649	-1.24141
153869963	chr1:153869963:A:AT	2.9267e-06	0.151585	-1.15063
153870014	chr1:153870014:G:A	2.39876e-06	-1.17931e-10	-1.19797
153870166	chr1:153870166:G:C	3.19466e-06	-1.17931e-10	-0.911438
153870352	chr1:153870352:A:T	2.46239e-06	-1.17931e-10	-1.17179
153870633	chr1:153870633:T:C	2.53133e-06	-1.17931e-10	-1.14417
153870767	chr1:153870767:T:C	3.21537e-06	0.247126	-1.1521
153871013	chr1:153871013:C:A	3.01665e-06	-0.968771	-2.84266e-10
153871212	chr1:153871212:G:T	3.24601e-06	-1.17931e-10	-0.895494
153871340	chr1:153871340:C:T	1.15213e-05	-1.17931e-10	0.371276
153871351	chr1:153871351:G:A	2.47743e-06	-1.17931e-10	-1.1657
153873010	chr1:153873010:TAAAG:T	5.31135e-06	0.853475	-1.25655
153873058	chr1:153873058:C:T	5.92417e-07	-1.55127	-1.04519
153873059	chr1:153873059:C:G	3.17254e-06	-1.17931e-10	-0.918388
153873306	chr1:153873306:ATC:A	2.1878e-06	-1.29002	-2.84266e-10
153873415	chr1:153873415:G:A	1.62084e-06	-1.43152	-0.158454
153873589	chr1:153873589:G:A	1.60333e-06	-1.43293	-0.167902
153873648	chr1:153873648:A:C	8.93078e-06	1.37305	-1.25647
153873838	chr1:153873838:A:G	2.66361e-06	-1.17931e-10	-1.09323
153873865	chr1:153873865:C:A	2.56332e-06	-1.13161	-2.84266e-10
153874201	chr1:153874201:G:A	2.61815e-06	-1.11045	-2.84266e-10
153874252	chr1:153874252:A:G	2.43045e-06	-1.17931e-10	-1.18484
153874256	chr1:153874256:C:T	2.08967e-06	-1.45135	0.115441
153875146	chr1:153875146:G:A	2.72635e-05	1.23263	-2.84266e-10
153876003	chr1:153876003:C:T	2.58926e-06	-1.17931e-10	-1.12155
153876503	chr1:153876503:T:C	2.28795e-06	-1.17931e-10	-1.24526
153876520	chr1:153876520:G:A	8.13271e-06	1.15101	-1.12803
153876536	chr1:153876536:G:C	3.07358e-06	-1.17931e-10	-0.950076
153876693	chr1:153876693:G:A	0.000249677	4.08606	-0.63881
153876705	chr1:153876705:G:C	3.35295e-06	-1.17931e-10	-0.86308
153877155	chr1:153877155:T:C	1.1398e-05	-1.17931e-10	0.360522
153878182	chr1:153878182:T:C	5.06418e-07	-1.50262	-1.25069
153878287	chr1:153878287:G:A	4.12528e-06	-1.17931e-10	-0.655785
153878648	chr1:153878648:G:A	2.2896e-06	-1.17931e-10	-1.24454
153879385	chr1:153879385:T:C	2.52954e-06	-1.17931e-10	-1.14488
153880266	chr1:153880266:A:G	0.000419235	4.81089	-0.845375
153880830	chr1:153880830:A:G	1.78774e-06	-1.49197	-2.84266e-10
153881594	chr1:153881594:G:A	3.03068e-06	0.149137	-1.11327
153882753	chr1:153882753:C:CATTCTATAGACAAATCCAG	2.39935e-06	-1.17931e-10	-1.19772
153882828	chr1:153882828:G:A	2.55758e-06	-1.17931e-10	-1.13386
153883318	chr1:153883318:T:C	2.31424e-06	-1.17931e-10	-1.23384
153883888	chr1:153883888:G:C	2.11915e-06	-0.177472	-1.14443
153884022	chr1:153884022:C:T	3.26351e-06	0.359602	-1.24972
153885657	chr1:153885657:T:C	3.55361e-06	-1.17931e-10	-0.804954
153886244	chr1:153886244:C:T	2.666e-06	0.149638	-1.24198
153886859	chr1:153886859:G:A	5.62923e-06	0.909671	-1.25462
153887435	chr1:153887435:A:G	2.60026e-06	-1.17931e-10	-1.11731
153887540	chr1:153887540:G:C	1.78152e-06	-1.43389	-0.0615645
153887765	chr1:153887765:T:C	1.09888e-05	1.48379	-1.15983
153887829	chr1:153887829:G:A	3.08248e-06	0.200922	-1.14811
153887977	chr1:153887977:A:T	3.07035e-06	0.287127	-1.23825
153888281	chr1:153888281:C:A	6.07966e-07	-1.53142	-1.03913
153889276	chr1:153889276:G:A	2.05197e-06	-1.35412	-2.84266e-10
153889360	chr1:153889360:C:T	2.31869e-06	-1.17931e-10	-1.23192
153889681	chr1:153889681:T:G	1.62576e-06	-1.58694	-2.84266e-10
153889964	chr1:153889964:G:A	2.88302e-06	-1.17931e-10	-1.01408
153890126	chr1:153890126:C:T	9.46998e-05	-1.17931e-10	2.47779
153890884	chr1:153890884:T:C	2.46079e-06	-1.17931e-10	-1.17244
153891132	chr1:153891132:T:C	1.81431e-06	-1.47721	-2.84266e-10
153891932	chr1:153891932:G:A	0.000467746	4.07501	-2.84266e-10
153892944	chr1:153892944:C:T	3.41764e-06	-1.17931e-10	-0.843969
153892985	chr1:153892985:G:A	7.24335e-06	1.04874	-1.14157
153893060	chr1:153893060:G:A	2.91124e-06	0.169124	-1.17346
153893965	chr1:153893965:A:AT	2.33093e-06	-1.17931e-10	-1.22665
153894733	chr1:153894733:G:A	3.43278e-06	-1.17931e-10	-0.839549
153894787	chr1:153894787:G:A	3.3774e-06	-1.17931e-10	-0.855813
153895282	chr1:153895282:C:A	2.46029e-06	-1.17931e-10	-1.17264
153895329	chr1:153895329:A:G	2.83363e-06	0.17395	-1.20531
153895432	chr1:153895432:C:T	2.51979e-06	-1.17931e-10	-1.14874
153895684	chr1:153895684:T:G	3.07516e-06	-1.17931e-10	-0.94956
153896467	chr1:153896467:G:A	2.37497e-06	-1.17931e-10	-1.20793
153896490	chr1:153896490:G:A	1.69326e-06	-0.298519	-1.24775
153896905	chr1:153896905:A:C	2.26185e-06	-1.17931e-10	-1.25673
153896975	chr1:153896975:C:T	2.99876e-06	-1.17931e-10	-0.974719
153897470	chr1:153897470:G:A	3.12564e-06	0.232163	-1.16544
153897627	chr1:153897627:A:G	1.61408e-06	-1.59415	-2.84266e-10
153897638	chr1:153897638:T:C	2.42818e-06	-1.17931e-10	-1.18578
153898173	chr1:153898173:A:G	3.28745e-06	0.28817	-1.17098
153898997	chr1:153898997:T:C	5.04478e-06	-0.454565	-2.84266e-10
153899116	chr1:153899116:G:A	2.09674e-06	-0.092871	-1.23966
153899151	chr1:153899151:GA:G	8.36767e-06	0.0514563	-2.84266e-10
153899696	chr1:153899696:T:C	7.7385e-06	-1.17931e-10	-0.0267111
153899807	chr1:153899807:C:T	2.37004e-06	-1.21001	-2.84266e-10
153899944	chr1:153899944:A:G	2.26182e-06	-1.17931e-10	-1.25675
153900312	chr1:153900312:A:C	1.62342e-06	-1.58838	-2.84266e-10
153900376	chr1:153900376:T:C	2.43694e-06	-1.17931e-10	-1.18218
153900518	chr1:153900518:TTTTC:T	2.00978e-06	-1.37489	-2.84266e-10
153900567	chr1:153900567:G:A	1.70341e-06	-1.41327	-0.127014
153902112	chr1:153902112:C:G	2.86905e-06	-1.17931e-10	-1.01894
153902212	chr1:153902212:C:T	1.80489e-06	-0.236897	-1.24552
153902228	chr1:153902228:C:A	2.91737e-06	-1.00224	-2.84266e-10
153902246	chr1:153902246:G:A	1.64152e-06	-1.5773	-2.84266e-10
153903213	chr1:153903213:A:G	2.11121e-06	-0.0802089	-1.24545
153903622	chr1:153903622:T:C	4.02974e-06	-1.17931e-10	-0.679216
153903801	chr1:153903801:T:C	3.57002e-06	-1.17931e-10	-0.800348
153904009	chr1:153904009:G:A	5.12054e-07	-1.49686	-1.24539
153904499	chr1:153904499:A:G	6.07367e-06	0.942451	-1.21141
153904784	chr1:153904784:G:A	2.36265e-06	-1.17931e-10	-1.21314
153905248	chr1:153905248:G:A	1.96583e-06	-0.157617	-1.23939
153905334	chr1:153905334:G:A	2.95615e-06	-1.17931e-10	-0.989031
153905903	chr1:153905903:C:A	2.36376e-06	-1.17931e-10	-1.21266
153906347	chr1:153906347:A:G	2.90616e-06	-1.00609	-2.84266e-10
153906554	chr1:153906554:CA:C	2.34717e-06	-1.17931e-10	-1.21971
153907268	chr1:153907268:C:T	1.97983e-06	-0.154306	-1.2356
153907700	chr1:153907700:G:A	3.05022e-06	-1.17931e-10	-0.957704
153908556	chr1:153908556:C:T	2.53527e-06	-1.17931e-10	-1.14262
153908784	chr1:153908784:A:G	2.23132e-06	-1.27033	-2.84266e-10
153909972	chr1:153909972:G:A	2.89283e-06	-1.17931e-10	-1.01068
153910025	chr1:153910025:G:A	4.23501e-06	-1.17931e-10	-0.629533
153910050	chr1:153910050:G:A	2.87411e-06	-1.17931e-10	-1.01718
153910068	chr1:153910068:A:C	1.68327e-05	1.83664	-1.08623
153910137	chr1:153910137:T:G	2.6414e-06	-1.17931e-10	-1.10161
153910466	chr1:153910466:G:A	2.56193e-06	-1.17931e-10	-1.13216
153910693	chr1:153910693:C:T	1.42124e-05	1.70622	-1.12503
153910807	chr1:153910807:C:T	1.91077e-06	-0.189331	-1.23608
153911274	chr1:153911274:GAA:G	3.03507e-06	-0.962684	-2.84266e-10
153911405	chr1:153911405:C:T	2.00619e-06	-0.141338	-1.23535
153911501	chr1:153911501:G:A	1.7981e-06	-1.38745	-0.0987351
153911692	chr1:153911692:C:T	2.4464e-06	-1.17931e-10	-1.1783
153911735	chr1:153911735:T:G	3.07796e-06	-1.17931e-10	-0.948653
153912396	chr1:153912396:G:GAATT	2.06349e-06	-0.111914	-1.23661
153913869	chr1:153913869:G:A	2.15544e-06	-1.30492	-2.84266e-10
153913943	chr1:153913943:T:C	4.9669e-07	-1.52899	-1.24372
153914041	chr1:153914041:G:A	4.47202e-06	-1.17931e-10	-0.575079
153914125	chr1:153914125:C:T	3.87326e-06	-0.718822	-2.84266e-10
153914286	chr1:153914286:A:G	1.63215e-06	-0.326577	-1.25644
153914397	chr1:153914397:T:C	2.11234e-06	-0.0776106	-1.24751
153915219	chr1:153915219:G:A	6.04422e-07	-1.45256	-1.12384
153916566	chr1:153916566:C:T	5.35852e-07	-1.52371	-1.17311
153916964	chr1:153916964:T:C	2.33639e-05	-1.17931e-10	1.07827
153917742	chr1:153917742:A:G	6.11985e-07	-1.50124	-1.06273
153917951	chr1:153917951:T:C	2.37588e-06	-1.17931e-10	-1.20755
153918512	chr1:153918512:A:G	2.51306e-06	0.0856663	-1.23708
153919132	chr1:153919132:G:C	2.4568e-06	-1.17931e-10	-1.17406
153919179	chr1:153919179:G:C	3.41598e-06	-1.17931e-10	-0.844456
153919660	chr1:153919660:A:G	5.96731e-07	-1.51435	-1.07486
153920049	chr1:153920049:C:T	2.45624e-06	-1.17931e-10	-1.17429
153920207	chr1:153920207:A:G	3.34351e-06	-1.17931e-10	-0.865898
153920547	chr1:153920547:G:A	5.90715e-06	0.959636	-1.25639
153921413	chr1:153921413:G:A	2.49198e-06	-1.17931e-10	-1.15984
153921786	chr1:153921786:C:A	2.46581e-06	-1.17931e-10	-1.1704
153922235	chr1:153922235:T:C	2.30014e-06	-1.17931e-10	-1.23995
153923460	chr1:153923460:A:G	4.73537e-07	-1.57998	-1.24046
153923551	chr1:153923551:G:A	2.45492e-06	-1.17931e-10	-1.17483
153923736	chr1:153923736:A:G	2.15923e-06	-0.188326	-1.11484
153923894	chr1:153923894:T:C	2.05583e-06	-0.105995	-1.24625
153923949	chr1:153923949:C:T	2.05185e-06	-0.114544	-1.23963
153925619	chr1:153925619:T:C	3.60692e-05	-1.17931e-10	1.51252
153925675	chr1:153925675:A:T	2.42871e-06	-1.17931e-10	-1.18556
153926078	chr1:153926078:C:T	4.95758e-07	-1.51917	-1.25542
153926221	chr1:153926221:A:G	5.38662e-06	-0.389001	-2.84266e-10
153926471	chr1:153926471:A:G	2.58596e-06	-1.17931e-10	-1.12282
153926854	chr1:153926854:A:C	1.90336e-06	-0.175323	-1.25398
153928014	chr1:153928014:C:A	2.13766e-06	-0.0624019	-1.25081
153928504	chr1:153928504:A:G	5.80376e-06	0.932883	-1.2473
153928673	chr1:153928673:A:G	1.93392e-06	-0.171357	-1.24201
153928826	chr1:153928826:A:G	1.90184e-06	-0.184718	-1.24538
153928887	chr1:153928887:T:C	4.47784e-06	-1.17931e-10	-0.573779
153929318	chr1:153929318:T:C	5.15826e-06	-0.432319	-2.84266e-10
153930653	chr1:153930653:C:T	1.00639e-05	0.236039	-2.84266e-10
153931407	chr1:153931407:T:C	1.90042e-06	-0.179522	-1.25132
153931738	chr1:153931738:T:C	2.05064e-06	-0.13083	-1.22394
153931862	chr1:153931862:G:A	1.65216e-06	-0.319979	-1.25086
153932098	chr1:153932098:T:C	3.37842e-06	0.265219	-1.12073
153932116	chr1:153932116:T:C	2.6068e-06	-1.17931e-10	-1.1148
153935432	chr1:153935432:T:C	2.11269e-06	-0.0950408	-1.22992
153935829	chr1:153935829:G:A	2.39167e-06	-1.17931e-10	-1.20093
153935833	chr1:153935833:G:A	3.6003e-06	0.186999	-0.978901
153937273	chr1:153937273:G:T	2.26197e-06	-1.17931e-10	-1.25668
153938024	chr1:153938024:G:A	2.8144e-06	-1.17931e-10	-1.03817
153938845	chr1:153938845:A:T	5.06495e-07	-1.50164	-1.25151
153939972	chr1:153939972:C:T	4.33186e-05	-1.17931e-10	1.69566
153940147	chr1:153940147:G:A	1.61397e-06	-1.59422	-2.84266e-10
153941208	chr1:153941208:C:A	2.32961e-06	-1.44667	0.219454
153941223	chr1:153941223:T:G	2.09445e-06	-0.0946889	-1.23894
153941294	chr1:153941294:A:G	1.16857e-05	1.49878	-1.11333
153942024	chr1:153942024:G:A	3.0452e-06	-1.17931e-10	-0.959351
153942081	chr1:153942081:C:T	2.36987e-06	-1.17931e-10	-1.21009
153943405	chr1:153943405:C:T	1.59046e-06	-1.47001	-0.138882
153943701	chr1:153943701:AT:A	2.26186e-06	-1.17931e-10	-1.25673
153944380	chr1:153944380:C:G	3.85533e-06	-1.17931e-10	-0.723461
153944638	chr1:153944638:C:T	5.94507e-07	-1.33692	-1.25602
153944893	chr1:153944893:C:T	2.47537e-06	0.0742723	-1.2408
153947382	chr1:153947382:A:AC	6.68159e-06	1.00505	-1.17862
153947520	chr1:153947520:A:G	2.55558e-06	-1.17931e-10	-1.13464
153948088	chr1:153948088:A:G	2.43193e-06	0.059203	-1.24344
153949007	chr1:153949007:AC:A	2.20984e-06	-0.0270094	-1.25299
153949793	chr1:153949793:T:C	2.27202e-06	-1.17931e-10	-1.25225
153949813	chr1:153949813:G:C	3.25934e-06	-0.891394	-2.84266e-10
153950800	chr1:153950800:C:T	4.3061e-06	0.332273	-0.94516
153951696	chr1:153951696:C:T	5.38118e-06	-1.17931e-10	-0.390011
153953602	chr1:153953602:T:C	2.40104e-06	0.0526498	-1.24967
153954576	chr1:153954576:C:G	4.03363e-06	0.379058	-1.05731
153954794	chr1:153954794:T:C	2.20979e-06	-0.0350235	-1.245
153954807	chr1:153954807:T:C	3.06399e-05	-1.17931e-10	1.34938
153955342	chr1:153955342:C:T	2.298e-06	-1.17931e-10	-1.24088
153955670	chr1:153955670:GA:G	2.34114e-06	-1.17931e-10	-1.22228
153956489	chr1:153956489:T:C	2.9372e-05	-1.17931e-10	1.30712
153956958	chr1:153956958:G:T	3.13731e-06	-1.17931e-10	-0.929552
153957562	chr1:153957562:C:T	2.98488e-06	-1.17931e-10	-0.979359
153957591	chr1:153957591:G:A	2.26755e-06	-1.17931e-10	-1.25422
153958075	chr1:153958075:G:T	2.57072e-06	-1.17931e-10	-1.12873
153959203	chr1:153959203:C:A	5.6992e-06	-0.332593	-2.84266e-10
153959359	chr1:153959359:G:T	1.86173e-06	-1.45141	-2.84266e-10
153959599	chr1:153959599:G:A	2.52806e-06	-1.14547	-2.84266e-10
153959736	chr1:153959736:G:C	9.19418e-06	1.35073	-1.20508
153959794	chr1:153959794:C:T	4.92541e-07	-1.57298	-1.20812
153959994	chr1:153959994:AG:A	4.43225e-06	-1.17931e-10	-0.584011
153961727	chr1:153961727:T:C	2.13999e-06	-0.0553922	-1.25673
153961827	chr1:153961827:T:C	4.1508e-06	0.602196	-1.25181
153962337	chr1:153962337:T:C	2.31107e-06	-1.17931e-10	-1.23521
153962464	chr1:153962464:C:T	2.3116e-06	-1.17931e-10	-1.23498
153963067	chr1:153963067:G:A	5.06832e-07	-1.52153	-1.23096
153963525	chr1:153963525:G:A	1.61996e-06	-1.59052	-2.84266e-10
153964113	chr1:153964113:T:C	1.25108e-05	0.453674	-2.84266e-10
153964814	chr1:153964814:C:T	2.91694e-06	-1.17931e-10	-1.00238
153965090	chr1:153965090:T:G	5.66316e-07	-1.45004	-1.19148
153965270	chr1:153965270:T:C	4.34264e-06	0.652234	-1.25667
153965388	chr1:153965388:C:T	4.24266e-06	0.628555	-1.25628
153966654	chr1:153966654:C:T	2.78768e-05	2.25473	-0.99985
153966779	chr1:153966779:C:A	4.50516e-06	-0.567696	-2.84266e-10
153968879	chr1:153968879:G:A	1.44748e-05	-1.17931e-10	0.599493
153969126	chr1:153969126:G:A	2.27275e-06	-1.17931e-10	-1.25193
153969609	chr1:153969609:T:G	5.16262e-06	-0.431475	-2.84266e-10
153969680	chr1:153969680:G:A	5.56786e-06	0.898051	-1.25396
153969871	chr1:153969871:C:T	3.20006e-06	-1.17931e-10	-0.909751
153970117	chr1:153970117:C:T	1.9167e-06	-1.42231	-2.84266e-10
153970603	chr1:153970603:A:G	1.01514e-05	1.49761	-1.25292
153972119	chr1:153972119:G:A	1.90522e-05	-1.17931e-10	0.874263
153972422	chr1:153972422:C:A	1.70185e-05	-1.17931e-10	0.761384
153973974	chr1:153973974:A:G	3.54664e-06	-1.17931e-10	-0.80692
153974629	chr1:153974629:ACTGT:A	2.37131e-06	-1.17931e-10	-1.20948
153974823	chr1:153974823:A:C	3.20686e-06	-1.17931e-10	-0.907628
153976013	chr1:153976013:T:C	2.84271e-06	-1.17931e-10	-1.02816
153976064	chr1:153976064:G:A	6.1693e-07	-1.43642	-1.1195
153976086	chr1:153976086:G:A	2.66449e-06	-1.17931e-10	-1.09291
153976229	chr1:153976229:C:T	8.45596e-06	1.27525	-1.2133
153977103	chr1:153977103:G:A	1.37012e-05	-1.17931e-10	0.544563
153977450	chr1:153977450:T:C	1.47248e-05	-1.17931e-10	0.616613
153978550	chr1:153978550:T:C	1.49003e-05	-1.17931e-10	0.628465
153979275	chr1:153979275:G:A	9.1068e-06	-1.17931e-10	0.136103
153979420	chr1:153979420:T:C	2.33359e-06	-1.17931e-10	-1.22551
153979544	chr1:153979544:A:G	3.43876e-06	-1.3364	0.498587
153979729	chr1:153979729:A:C	7.19589e-06	1.13938	-1.23879
153979744	chr1:153979744:T:C	6.38072e-06	1.01818	-1.23781
153979817	chr1:153979817:A:T	9.70027e-06	-1.17931e-10	0.199235
153979870	chr1:153979870:CAT:C	1.00291e-05	-1.17931e-10	0.232576
153979894	chr1:153979894:C:A	9.94676e-06	-1.17931e-10	0.224328
153980122	chr1:153980122:T:G	5.2897e-06	0.839096	-1.24625
153980421	chr1:153980421:T:C	9.38107e-06	-1.17931e-10	0.165774
153980561	chr1:153980561:G:A	6.36597e-06	1.02287	-1.24482
153980642	chr1:153980642:G:A	9.66338e-06	-1.17931e-10	0.195424
153980945	chr1:153980945:A:C	9.0237e-06	-1.17931e-10	0.126935
153981025	chr1:153981025:C:T	8.76995e-06	-1.17931e-10	0.0984123
153982170	chr1:153982170:C:T	7.93403e-06	-0.00175731	-2.84266e-10
153982198	chr1:153982198:T:C	2.95526e-05	2.47	-1.15675
153982844	chr1:153982844:C:T	9.39667e-06	-1.17931e-10	0.167436
153983049	chr1:153983049:T:C	9.40253e-06	-1.17931e-10	0.16806
153983975	chr1:153983975:A:G	1.02273e-05	-1.17931e-10	0.252138
153985125	chr1:153985125:T:G	1.0272e-05	-1.17931e-10	0.2565
153985618	chr1:153985618:G:A	3.35595e-06	-1.17931e-10	-0.862185
153986884	chr1:153986884:G:C	1.61518e-06	-1.59347	-2.84266e-10
153987032	chr1:153987032:T:C	5.14601e-05	-1.17931e-10	1.86789
153989308	chr1:153989308:G:A	2.26314e-06	-1.17931e-10	-1.25617
153989823	chr1:153989823:C:T	2.50318e-06	-1.17931e-10	-1.15536
153989851	chr1:153989851:C:T	3.60772e-06	-0.789844	-2.84266e-10
153990739	chr1:153990739:G:A	2.38199e-06	-1.17931e-10	-1.20498
153991273	chr1:153991273:G:T	1.71277e-06	-1.5348	-2.84266e-10
153991332	chr1:153991332:C:T	4.41181e-06	-0.588633	-2.84266e-10
153991402	chr1:153991402:T:A	2.2687e-06	-1.17931e-10	-1.25371
153992605	chr1:153992605:C:T	2.54429e-06	-1.17931e-10	-1.13907
153992846	chr1:153992846:T:C	2.37172e-06	-1.17931e-10	-1.2093
153993133	chr1:153993133:G:T	5.05629e-06	-1.17931e-10	-0.452285
153993421	chr1:153993421:C:A	2.29842e-06	-1.17931e-10	-1.2407
153994558	chr1:153994558:C:T	0.000272893	4.33389	-0.797725
153994884	chr1:153994884:C:T	2.54914e-06	-1.17931e-10	-1.13716
153995904	chr1:153995904:G:A	2.31453e-06	-1.17931e-10	-1.23371
153995965	chr1:153995965:T:C	1.6178e-06	-1.59185	-2.84266e-10
153996938	chr1:153996938:A:G	2.63863e-06	-1.10266	-2.84266e-10
153997265	chr1:153997265:T:C	2.63547e-06	-1.10386	-2.84266e-10
153997852	chr1:153997852:G:C	5.49836e-07	-1.44648	-1.22457
153998355	chr1:153998355:G:A	2.56577e-06	-1.17931e-10	-1.13066
153998533	chr1:153998533:G:A	2.31055e-06	-1.17931e-10	-1.23544
154002145	chr1:154002145:C:T	2.02059e-05	2.14203	-1.20898
154004129	chr1:154004129:C:T	3.13419e-06	-0.930548	-2.84266e-10
154004680	chr1:154004680:T:C	2.11199e-06	-1.31153	-0.0137535
154004765	chr1:154004765:G:T	2.54001e-06	-1.17931e-10	-1.14075
154005632	chr1:154005632:G:A	2.7255e-06	-1.17931e-10	-1.07027
154005946	chr1:154005946:T:A	2.54499e-06	-1.17931e-10	-1.13879
154006194	chr1:154006194:A:G	5.4132e-07	-1.43111	-1.25555
154006681	chr1:154006681:G:T	2.49968e-06	-1.17931e-10	-1.15676
154006971	chr1:154006971:T:A	1.65036e-06	-1.57192	-2.84266e-10
154007112	chr1:154007112:G:A	2.30625e-06	-1.17931e-10	-1.2373
154007603	chr1:154007603:C:T	2.44804e-06	-1.17931e-10	-1.17763
154007865	chr1:154007865:C:T	2.10117e-05	2.22527	-1.25311
154008319	chr1:154008319:G:A	2.75542e-06	-1.17931e-10	-1.05935
154008428	chr1:154008428:T:G	0.000110193	3.65817	-1.02885
154008921	chr1:154008921:T:G	3.15228e-06	-1.17931e-10	-0.924794
154008966	chr1:154008966:G:A	3.08787e-06	-1.17931e-10	-0.945436
154009066	chr1:154009066:C:T	2.7537e-06	-1.17931e-10	-1.05997
154009163	chr1:154009163:G:A	1.40273e-05	1.81557	-1.24748
154009758	chr1:154009758:C:T	3.02751e-06	-1.17931e-10	-0.96518
154010449	chr1:154010449:C:T	1.68894e-05	1.94235	-1.18858
154010957	chr1:154010957:T:C	2.2634e-06	-1.17931e-10	-1.25605
154011158	chr1:154011158:A:G	2.75822e-06	-1.17931e-10	-1.05833
154011772	chr1:154011772:C:T	1.98072e-06	-1.16348	-0.225981
154012000	chr1:154012000:G:A	2.32357e-06	-1.17931e-10	-1.22981
154012727	chr1:154012727:C:T	2.3003e-06	-1.17931e-10	-1.23988
154012728	chr1:154012728:G:A	2.40197e-06	-1.17931e-10	-1.19663
154013643	chr1:154013643:C:T	1.60732e-05	1.89215	-1.18792
154013865	chr1:154013865:A:G	2.41714e-06	-1.2962	0.105871
154014161	chr1:154014161:C:G	1.93497e-05	2.14176	-1.252
154014574	chr1:154014574:G:A	1.86392e-05	2.0643	-1.21195
154014936	chr1:154014936:G:A	2.18998e-05	2.26306	-1.2495
154015518	chr1:154015518:C:T	2.96123e-06	-1.17931e-10	-0.987313
154016418	chr1:154016418:A:T	1.32122e-05	0.508225	-2.84266e-10
154016662	chr1:154016662:G:C	1.85694e-06	-1.45399	-2.84266e-10
154017065	chr1:154017065:G:C	2.30626e-06	-1.17931e-10	-1.23729
154017079	chr1:154017079:G:A	2.69662e-06	-1.17931e-10	-1.08092
154017260	chr1:154017260:A:G	1.78224e-05	1.96012	-1.15259
154017391	chr1:154017391:CA:C	1.79523e-05	2.06503	-1.25023
154018168	chr1:154018168:C:T	1.59496e-05	-1.17931e-10	0.696514
154018414	chr1:154018414:A:C	1.11007e-05	1.54833	-1.21424
154018470	chr1:154018470:C:T	2.52757e-05	2.37001	-1.21309
154019401	chr1:154019401:G:T	2.27741e-06	-1.17931e-10	-1.24988
154020029	chr1:154020029:A:G	2.78136e-06	-1.17931e-10	-1.04998
154020258	chr1:154020258:T:G	2.67149e-05	2.39191	-1.17961
154020433	chr1:154020433:C:T	5.71172e-07	-1.3984	-1.23458
154021527	chr1:154021527:C:T	2.55926e-06	-1.17931e-10	-1.1332
154021552	chr1:154021552:AATG:A	2.51388e-06	-1.17931e-10	-1.15109
154021734	chr1:154021734:A:G	3.10129e-05	2.6124	-1.25092
154021841	chr1:154021841:A:G	2.61267e-06	-1.17931e-10	-1.11255
154022171	chr1:154022171:C:T	3.19855e-05	2.63696	-1.2446
154022739	chr1:154022739:G:A	3.32052e-06	-1.17931e-10	-0.872798
154023635	chr1:154023635:G:A	2.51824e-06	-1.17931e-10	-1.14936
154024870	chr1:154024870:G:A	1.34265e-05	1.61708	-1.09276
154024907	chr1:154024907:A:C	4.60117e-06	-1.17931e-10	-0.546609
154025188	chr1:154025188:A:G	2.2946e-06	-1.24236	-2.84266e-10
154025234	chr1:154025234:A:G	2.51913e-06	-1.17931e-10	-1.14901
154025328	chr1:154025328:A:G	2.82588e-05	2.52353	-1.25504
154026110	chr1:154026110:C:T	2.44941e-06	-1.17931e-10	-1.17707
154026559	chr1:154026559:A:G	1.29019e-05	1.5626	-1.07815
154026825	chr1:154026825:A:G	2.04754e-05	2.01232	-1.06602
154027849	chr1:154027849:G:T	3.23684e-06	-0.898322	-2.84266e-10
154028312	chr1:154028312:C:T	2.27568e-06	-1.17931e-10	-1.25064
154028585	chr1:154028585:T:C	3.96923e-06	-0.694346	-2.84266e-10
154029019	chr1:154029019:G:A	3.79005e-06	-1.17931e-10	-0.740541
154029213	chr1:154029213:C:T	2.78622e-05	2.09807	-0.843719
154029611	chr1:154029611:A:G	3.52317e-06	-1.17931e-10	-0.813557
154030147	chr1:154030147:A:T	2.3112e-06	-1.17931e-10	-1.23515
154030950	chr1:154030950:G:A	2.5278e-06	-1.17931e-10	-1.14557
154031900	chr1:154031900:T:A	5.25463e-06	-0.413809	-2.84266e-10
154032265	chr1:154032265:T:C	2.3201e-06	-1.17931e-10	-1.23131
154032880	chr1:154032880:T:C	2.45013e-06	-1.17931e-10	-1.17678
154032895	chr1:154032895:G:A	3.82658e-06	-1.17931e-10	-0.730948
154033316	chr1:154033316:T:G	5.29303e-06	-1.17931e-10	-0.406528
154033727	chr1:154033727:T:C	1.72254e-06	-1.52912	-2.84266e-10
154035852	chr1:154035852:G:A	2.37275e-06	-1.17931e-10	-1.20887
154035969	chr1:154035969:G:A	3.17209e-05	2.352	-0.96794
154038070	chr1:154038070:T:C	2.32493e-06	-1.17931e-10	-1.22923
154038950	chr1:154038950:A:C	2.78473e-06	-1.04877	-2.84266e-10
154039057	chr1:154039057:G:A	1.63914e-06	-1.57875	-2.84266e-10
154039129	chr1:154039129:T:C	2.85615e-05	2.17461	-0.895472
154039525	chr1:154039525:C:T	3.04645e-05	2.22066	-0.877017
154040212	chr1:154040212:A:G	2.70683e-06	-1.07714	-2.84266e-10
154040744	chr1:154040744:T:G	0.000126169	3.52949	-0.764784
154040947	chr1:154040947:T:C	3.20903e-06	-1.17931e-10	-0.906952
154041782	chr1:154041782:C:T	6.26243e-06	-0.238351	-2.84266e-10
154043206	chr1:154043206:G:A	4.68693e-07	-1.57691	-1.25382
154043442	chr1:154043442:G:A	2.45141e-06	-1.17931e-10	-1.17626
154043797	chr1:154043797:T:A	2.41874e-06	-1.17931e-10	-1.18967
154044555	chr1:154044555:TAA:T	2.40908e-06	-1.17931e-10	-1.19367
154044614	chr1:154044614:A:G	2.57408e-06	-1.17931e-10	-1.12743
154045025	chr1:154045025:T:C	7.98955e-05	3.08948	-0.781678
154045140	chr1:154045140:C:T	2.26204e-06	-1.17931e-10	-1.25665
154045516	chr1:154045516:G:T	3.1287e-05	2.61645	-1.24616
154045878	chr1:154045878:G:A	2.35065e-06	-1.17931e-10	-1.21823
154046706	chr1:154046706:C:A	8.1523e-05	3.2357	-0.907736
154047446	chr1:154047446:C:T	8.00517e-05	3.23702	-0.927262
154047449	chr1:154047449:T:G	7.55219e-05	3.16896	-0.917456
154047457	chr1:154047457:T:C	0.000288874	4.83559	-1.24252
154047467	chr1:154047467:G:A	8.26199e-05	3.26179	-0.920455
154047541	chr1:154047541:G:A	3.6034e-05	2.38769	-0.876142
154047902	chr1:154047902:C:T	1.79207e-06	-1.28342	-0.206127
154048470	chr1:154048470:G:A	2.35058e-06	-1.17931e-10	-1.21826
154048692	chr1:154048692:T:C	4.33363e-06	-1.17931e-10	-0.606514
154048753	chr1:154048753:A:G	2.31745e-06	-1.17931e-10	-1.23245
154050293	chr1:154050293:T:G	4.16307e-06	-1.17931e-10	-0.646665
154050531	chr1:154050531:T:TC	3.73328e-05	2.36525	-0.818296
154051357	chr1:154051357:C:T	1.44815e-05	-1.17931e-10	0.599955
154052035	chr1:154052035:C:T	1.61622e-06	-1.59283	-2.84266e-10
154052717	chr1:154052717:T:C	8.64872e-05	3.21594	-0.828862
154053190	chr1:154053190:T:C	4.41868e-05	2.29287	-0.577367
154053227	chr1:154053227:T:C	1.45909e-05	-1.17931e-10	0.60748
154053415	chr1:154053415:A:G	0.000106852	3.48442	-0.885901
154053556	chr1:154053556:G:A	2.33648e-06	-1.17931e-10	-1.22427
154053564	chr1:154053564:C:T	2.60923e-06	-1.13196	0.0180975
154053611	chr1:154053611:A:G	1.61496e-06	-1.27447	-0.319139
154053908	chr1:154053908:G:C	9.94863e-05	-1.17931e-10	2.5271
154054166	chr1:154054166:A:G	1.64376e-06	-1.28927	-0.286656
154055413	chr1:154055413:G:A	1.75092e-06	-1.51278	-2.84266e-10
154057004	chr1:154057004:G:A	2.54571e-06	-1.17931e-10	-1.13851
154058741	chr1:154058741:A:G	4.80969e-07	-1.55837	-1.2465
154059929	chr1:154059929:T:C	1.72868e-05	-1.17931e-10	0.777022
154062077	chr1:154062077:C:T	2.40424e-06	-1.17931e-10	-1.19569
154062237	chr1:154062237:A:C	2.37628e-06	-1.17931e-10	-1.20738
154062509	chr1:154062509:C:T	3.49931e-06	-0.820353	-2.84266e-10
154063657	chr1:154063657:A:T	3.0416e-05	2.23807	-0.89602
154065237	chr1:154065237:T:C	2.35288e-05	1.08531	-2.84266e-10
154065721	chr1:154065721:G:A	3.78523e-06	-1.17931e-10	-0.741813
154066331	chr1:154066331:C:T	2.47827e-06	-1.17931e-10	-1.16536
154066338	chr1:154066338:C:T	4.05799e-06	-0.672232	-2.84266e-10
154066519	chr1:154066519:G:A	2.55236e-06	-1.17931e-10	-1.1359
154067802	chr1:154067802:C:T	2.70078e-05	2.28645	-1.06324
154070062	chr1:154070062:G:T	2.43979e-06	-1.17931e-10	-1.18101
154070127	chr1:154070127:C:A	5.60904e-07	-1.59331	-1.05781
154070175	chr1:154070175:A:T	1.77164e-06	-1.50101	-2.84266e-10
154070188	chr1:154070188:C:T	2.0694e-06	-1.34566	-2.84266e-10
154070548	chr1:154070548:T:A	3.75847e-06	-1.17931e-10	-0.748906
154071080	chr1:154071080:G:T	6.24225e-05	2.86821	-0.807201
154071217	chr1:154071217:C:T	0.00012567	3.57508	-0.814344
154071436	chr1:154071436:T:A	3.06345e-06	-0.953376	-2.84266e-10
154071739	chr1:154071739:G:A	4.32509e-06	-0.608487	-2.84266e-10
154071972	chr1:154071972:T:TCG	2.02087e-06	-1.36939	-2.84266e-10
154072067	chr1:154072067:T:G	3.6605e-05	2.41286	-0.885594
154072139	chr1:154072139:A:G	1.62288e-06	-1.58872	-2.84266e-10
154072239	chr1:154072239:G:C	3.15252e-05	2.37431	-0.996446
154072876	chr1:154072876:T:C	2.90046e-05	2.36436	-1.06983
154073040	chr1:154073040:T:C	2.31106e-06	-1.17931e-10	-1.23521
154074465	chr1:154074465:T:C	2.56738e-06	-1.17931e-10	-1.13003
154074940	chr1:154074940:T:G	3.1843e-06	-0.914685	-2.84266e-10
154075276	chr1:154075276:T:C	2.45077e-06	-1.17931e-10	-1.17652
154076643	chr1:154076643:G:C	2.55219e-06	-1.17931e-10	-1.13597
154077123	chr1:154077123:T:C	2.86381e-05	2.41227	-1.13045
154077178	chr1:154077178:C:T	3.32404e-05	2.55542	-1.12457
154077299	chr1:154077299:C:A	2.63746e-06	-1.17931e-10	-1.1031
154077769	chr1:154077769:G:C	1.98702e-06	-1.38628	-2.84266e-10
154078049	chr1:154078049:A:G	5.76236e-07	-1.50046	-1.1237
154078284	chr1:154078284:C:T	3.91165e-05	2.63383	-1.04021
154078712	chr1:154078712:G:A	2.32849e-06	-1.17931e-10	-1.2277
154079325	chr1:154079325:T:C	2.29695e-06	-1.17931e-10	-1.24134
154080527	chr1:154080527:C:G	1.70807e-05	-1.17931e-10	0.765032
154080954	chr1:154080954:A:T	2.67426e-06	-1.17931e-10	-1.08925
154081950	chr1:154081950:C:T	4.12093e-05	2.62863	-0.982881
154082284	chr1:154082284:G:A	3.00376e-06	-1.17931e-10	-0.973054
154082674	chr1:154082674:C:T	2.38029e-06	-1.17931e-10	-1.2057
154082889	chr1:154082889:G:A	1.07368e-05	0.300759	-2.84266e-10
154083103	chr1:154083103:G:A	3.9769e-05	2.8669	-1.25674
154084358	chr1:154084358:A:T	3.09216e-05	2.32455	-0.966011
154085326	chr1:154085326:A:G	5.98951e-05	2.44197	-0.42229
154085702	chr1:154085702:T:C	2.39075e-06	-1.17931e-10	-1.20131
154086312	chr1:154086312:C:T	1.73075e-06	-1.52436	-2.84266e-10
154086900	chr1:154086900:C:A	7.87474e-05	2.7322	-0.438876
154087382	chr1:154087382:C:T	6.2699e-06	-1.17931e-10	-0.237159
154087468	chr1:154087468:G:A	3.66725e-05	2.53059	-1.00148
154087792	chr1:154087792:A:G	1.67898e-06	-1.4078	-0.146933
154087811	chr1:154087811:T:C	2.55887e-06	-1.17931e-10	-1.13335
154088059	chr1:154088059:T:G	6.16294e-06	-0.254365	-2.84266e-10
154088231	chr1:154088231:G:A	2.71228e-06	-1.17931e-10	-1.07513
154088641	chr1:154088641:T:C	2.66905e-06	-1.17931e-10	-1.0912
154089866	chr1:154089866:C:T	3.70086e-05	2.60019	-1.06196
154090498	chr1:154090498:T:C	2.30107e-06	-1.17931e-10	-1.23954
154090539	chr1:154090539:G:A	2.35018e-06	-1.17931e-10	-1.21843
154092557	chr1:154092557:T:G	5.49088e-07	-1.41876	-1.25365
154093827	chr1:154093827:A:G	9.08447e-05	-1.17931e-10	2.43623
154094014	chr1:154094014:T:C	1.8274e-06	-1.47003	-2.84266e-10
154094394	chr1:154094394:G:A	3.16525e-05	2.52987	-1.14797
154095720	chr1:154095720:C:T	4.66824e-07	-1.58068	-1.25404
154097452	chr1:154097452:C:A	2.78289e-06	-1.17931e-10	-1.04943
154098231	chr1:154098231:C:A	3.66808e-05	2.46645	-0.937119
154098647	chr1:154098647:C:G	2.26188e-06	-1.17931e-10	-1.25672
154100125	chr1:154100125:G:A	2.73956e-06	-1.06512	-2.84266e-10
154100621	chr1:154100621:C:T	1.28696e-05	-1.17931e-10	0.481948
154101025	chr1:154101025:A:T	2.2646e-06	-1.17931e-10	-1.25552
154101823	chr1:154101823:G:A	3.51112e-05	2.60438	-1.11878
154102600	chr1:154102600:A:G	3.85131e-05	2.60495	-1.02687
154102751	chr1:154102751:C:A	2.23195e-06	-1.27004	-2.84266e-10
154103890	chr1:154103890:T:C	9.76646e-05	2.95034	-0.441717
154104961	chr1:154104961:T:A	2.50794e-06	-1.17931e-10	-1.15346
154104996	chr1:154104996:G:A	4.6471e-07	-1.59394	-1.24532
154105016	chr1:154105016:G:C	2.72987e-06	-1.17931e-10	-1.06867
154105417	chr1:154105417:G:A	3.7656e-05	2.52155	-0.965975
154106014	chr1:154106014:A:G	9.67228e-05	2.73113	-0.232204
154108243	chr1:154108243:G:A	4.64314e-06	-0.537529	-2.84266e-10
154108436	chr1:154108436:G:A	7.06046e-06	-1.17931e-10	-0.118408
154108463	chr1:154108463:C:T	5.3136e-06	-1.17931e-10	-0.402649
154108481	chr1:154108481:A:G	2.83948e-05	2.38205	-1.10876
154108514	chr1:154108514:T:C	4.85497e-06	-0.492916	-2.84266e-10
154109173	chr1:154109173:T:C	2.96316e-05	2.42988	-1.11396
154109551	chr1:154109551:A:AT	5.8739e-06	-1.17931e-10	-0.302399
154111630	chr1:154111630:T:A	2.34116e-06	-1.17931e-10	-1.22227
154111805	chr1:154111805:C:T	2.70697e-06	-1.17931e-10	-1.07709
154111923	chr1:154111923:T:A	2.3592e-06	-1.17931e-10	-1.2146
154111965	chr1:154111965:T:C	2.99781e-05	2.37937	-1.05182
154112162	chr1:154112162:T:TAG	6.55395e-06	-1.17931e-10	-0.192852
154112169	chr1:154112169:T:TAA	4.26692e-06	-1.17931e-10	-0.622026
154112620	chr1:154112620:C:T	1.67572e-06	-1.55668	-2.84266e-10
154113130	chr1:154113130:C:T	4.63119e-07	-1.59405	-1.24864
154114036	chr1:154114036:G:A	0.000348506	4.37864	-0.597902
154114363	chr1:154114363:G:T	5.76106e-07	-1.38603	-1.23835
154114557	chr1:154114557:C:T	7.70498e-05	3.11168	-0.840144
154114940	chr1:154114940:C:T	2.99053e-06	-1.17931e-10	-0.977469
154115782	chr1:154115782:T:C	1.28699e-06	-0.564167	-1.25645
154115983	chr1:154115983:C:T	3.36342e-06	-1.17931e-10	-0.85996
154116962	chr1:154116962:T:C	4.00795e-05	2.80686	-1.18891
154117241	chr1:154117241:T:C	2.59339e-06	-1.17931e-10	-1.11995
154118541	chr1:154118541:G:C	4.88218e-05	2.97442	-1.15917
154119099	chr1:154119099:A:C	2.6585e-06	-1.17931e-10	-1.09516
154119254	chr1:154119254:G:A	4.42733e-05	2.82376	-1.10629
154119580	chr1:154119580:C:A	2.12569e-05	2.1233	-1.13954
154119594	chr1:154119594:A:G	1.74109e-06	-1.51841	-2.84266e-10
154121349	chr1:154121349:G:A	5.63816e-05	3.16448	-1.20525
154121374	chr1:154121374:C:T	5.36289e-07	-1.46182	-1.23418
154122540	chr1:154122540:C:T	4.83617e-05	2.01166	-0.205868
154122650	chr1:154122650:G:A	3.78207e-06	-1.17931e-10	-0.742648
154122720	chr1:154122720:A:T	4.47183e-05	2.81956	-1.09209
154122731	chr1:154122731:A:G	5.21949e-05	3.06728	-1.18521
154122904	chr1:154122904:A:T	4.7103e-05	2.96516	-1.18574
154123621	chr1:154123621:C:T	4.49614e-05	2.92993	-1.19705
154124551	chr1:154124551:T:G	7.42693e-05	3.07126	-0.836476
154124632	chr1:154124632:G:T	4.60432e-05	2.99338	-1.23672
154125500	chr1:154125500:C:T	2.91598e-05	2.49608	-1.1962
154126068	chr1:154126068:A:G	4.67507e-07	-1.5805	-1.25276
154126407	chr1:154126407:G:A	1.0777e-05	-1.17931e-10	0.304492
154126764	chr1:154126764:C:T	4.15876e-06	-1.17931e-10	-0.647702
154127658	chr1:154127658:C:A	3.00543e-05	1.64131	-0.311227
154127912	chr1:154127912:G:A	2.34101e-06	-1.17931e-10	-1.22233
154128217	chr1:154128217:G:A	5.01747e-06	-0.0633192	-0.396674
154128581	chr1:154128581:T:C	4.39615e-05	1.96074	-0.250347
154128742	chr1:154128742:A:G	4.00447e-05	2.8187	-1.20162
154128783	chr1:154128783:G:A	2.58685e-06	-1.17931e-10	-1.12248
154129695	chr1:154129695:T:C	9.18252e-07	-1.59026	-0.56794
154130618	chr1:154130618:T:C	2.2706e-06	-1.17931e-10	-1.25287
154131783	chr1:154131783:T:G	1.71052e-06	-1.53612	-2.84266e-10
154132540	chr1:154132540:T:C	4.28941e-05	2.88563	-1.19982
154133218	chr1:154133218:C:G	5.02261e-05	3.01045	-1.16684
154134160	chr1:154134160:AT:A	2.59648e-06	-1.17931e-10	-1.11876
154135460	chr1:154135460:C:T	2.53126e-06	-1.17931e-10	-1.1442
154135655	chr1:154135655:T:C	3.632e-06	-1.17931e-10	-0.783135
154136025	chr1:154136025:T:C	1.71471e-06	-1.53367	-2.84266e-10
154136777	chr1:154136777:G:A	2.83212e-06	-1.17931e-10	-1.03189
154136990	chr1:154136990:A:G	3.19346e-06	-1.17931e-10	-0.911814
154138355	chr1:154138355:T:C	2.13579e-06	-1.31408	-2.84266e-10
154138544	chr1:154138544:AAC:A	1.70455e-06	-1.53962	-2.84266e-10
154138936	chr1:154138936:T:C	2.58019e-06	-1.17931e-10	-1.12506
154139395	chr1:154139395:T:C	2.07016e-06	-1.34529	-2.84266e-10
154139634	chr1:154139634:G:A	3.35481e-06	-1.17931e-10	-0.862523
154139695	chr1:154139695:A:C	4.02631e-06	-1.17931e-10	-0.680068
154140798	chr1:154140798:G:C	4.76009e-07	-1.57456	-1.24068
154140929	chr1:154140929:G:A	2.40397e-06	-1.17931e-10	-1.1958
154141036	chr1:154141036:T:C	5.17064e-07	-1.49618	-1.23633
154142023	chr1:154142023:G:A	2.27291e-06	-1.17931e-10	-1.25186
154142229	chr1:154142229:C:T	9.64405e-05	3.27629	-0.780278
154142470	chr1:154142470:C:T	2.28895e-06	-1.17931e-10	-1.24482
154142689	chr1:154142689:G:A	4.4437e-05	2.17056	-0.449405
154143159	chr1:154143159:G:C	8.97223e-05	3.15561	-0.731813
154143936	chr1:154143936:C:T	3.21366e-06	-0.905508	-2.84266e-10
154143997	chr1:154143997:C:T	3.37929e-06	-1.17931e-10	-0.855252
154144489	chr1:154144489:C:T	2.78725e-06	-1.17931e-10	-1.04786
154144543	chr1:154144543:T:C	3.03303e-06	-1.17931e-10	-0.963358
154145413	chr1:154145413:G:A	2.98185e-06	-1.17931e-10	-0.980375
154145742	chr1:154145742:A:G	1.00057e-05	-1.17931e-10	0.230233
154145938	chr1:154145938:T:C	4.1635e-06	-1.17931e-10	-0.646562
154146021	chr1:154146021:G:A	2.28071e-06	-1.54884	0.300411
154146503	chr1:154146503:C:A	0.000104551	3.29715	-0.7204
154146748	chr1:154146748:C:A	2.84431e-06	-1.17931e-10	-1.0276
154146761	chr1:154146761:A:G	0.000132753	3.74771	-0.932141
154146904	chr1:154146904:G:A	5.96906e-06	-0.286329	-2.84266e-10
154146978	chr1:154146978:C:T	8.63363e-06	-1.17931e-10	0.0827465
154146998	chr1:154146998:T:C	3.86321e-06	-1.17931e-10	-0.72142
154147848	chr1:154147848:G:C	1.42327e-05	-1.17931e-10	0.582621
154149000	chr1:154149000:C:G	2.57122e-06	-1.17931e-10	-1.12854
154149034	chr1:154149034:T:C	8.34818e-05	3.339	-0.987293
154149179	chr1:154149179:G:A	4.65335e-07	-1.58832	-1.2496
154149230	chr1:154149230:T:C	2.58562e-06	-1.17931e-10	-1.12295
154149548	chr1:154149548:A:G	3.63458e-06	-1.17931e-10	-0.782424
154150009	chr1:154150009:C:G	2.5892e-06	-1.17931e-10	-1.12157
154150311	chr1:154150311:T:C	7.13553e-05	2.97595	-0.781199
154150498	chr1:154150498:C:T	8.33964e-05	3.36889	-1.0182
154150681	chr1:154150681:TCG:T	0.000227095	4.01224	-0.659789
154151047	chr1:154151047:G:A	0.000136263	3.80078	-0.959115
154151666	chr1:154151666:T:A	3.41274e-06	-1.17931e-10	-0.845405
154153908	chr1:154153908:C:T	3.26365e-06	-1.17931e-10	-0.890073
154154191	chr1:154154191:C:T	2.30184e-06	-1.17931e-10	-1.23921
154154624	chr1:154154624:T:C	0.000271769	3.94732	-0.415288
154154759	chr1:154154759:T:C	2.60874e-06	-1.17931e-10	-1.11405
154155073	chr1:154155073:C:G	4.20025e-06	-0.637774	-2.84266e-10
154155260	chr1:154155260:A:G	5.69987e-07	-1.47467	-1.16039
154155344	chr1:154155344:T:C	5.18454e-07	-1.47611	-1.25372
154155852	chr1:154155852:GTTCT:G	4.6504e-07	-1.59338	-1.24517
154155864	chr1:154155864:C:G	4.65837e-07	-1.59272	-1.24412
154156095	chr1:154156095:G:T	5.89558e-07	-1.53874	-1.06256
154156196	chr1:154156196:G:A	0.00028872	4.17217	-0.579627
154156306	chr1:154156306:G:C	2.29819e-06	-1.17931e-10	-1.2408
154156789	chr1:154156789:A:G	8.33971e-05	3.54815	-1.19746
154157029	chr1:154157029:A:G	2.57101e-06	-1.17931e-10	-1.12862
154158721	chr1:154158721:G:A	1.62468e-06	-1.58761	-2.84266e-10
154159394	chr1:154159394:G:A	5.66288e-07	-1.54535	-1.09622
154160236	chr1:154160236:CA:C	0.000179662	3.11816	-2.84266e-10
154160840	chr1:154160840:T:C	5.9374e-07	-1.47869	-1.11554
154161260	chr1:154161260:A:G	2.3402e-06	-1.17931e-10	-1.22268
154161480	chr1:154161480:G:T	2.35669e-06	-1.17931e-10	-1.21566
154161546	chr1:154161546:T:C	6.60219e-07	-1.56269	-0.925416
154162081	chr1:154162081:A:C	4.9865e-05	3.01411	-1.17771
154162788	chr1:154162788:C:T	3.25474e-06	-1.17931e-10	-0.892808
154162791	chr1:154162791:C:T	0.000168333	3.05303	-2.84266e-10
154162969	chr1:154162969:T:C	5.97062e-07	-1.50601	-1.08265
154163604	chr1:154163604:T:C	2.86245e-06	-1.02124	-2.84266e-10
154165153	chr1:154165153:G:A	4.5923e-07	-1.59449	-1.25663
154165218	chr1:154165218:C:T	4.60341e-07	-1.59224	-1.25647
154165372	chr1:154165372:C:T	4.5993e-07	-1.59299	-1.25661
154165528	chr1:154165528:C:G	2.3356e-06	-1.17931e-10	-1.22465
154165726	chr1:154165726:T:G	4.8137e-07	-1.59267	-1.21137
154167059	chr1:154167059:T:C	2.3388e-06	-1.17931e-10	-1.22328
154167548	chr1:154167548:C:T	3.97543e-06	-1.17931e-10	-0.692787
154168784	chr1:154168784:C:A	5.91056e-07	-1.51653	-1.08223
154168818	chr1:154168818:G:A	2.31345e-06	-1.17931e-10	-1.23418
154172205	chr1:154172205:A:T	1.16523e-06	-1.50171	-0.418295
154172725	chr1:154172725:C:T	3.10543e-06	-1.17931e-10	-0.939767
154172798	chr1:154172798:A:C	2.30735e-06	-1.17931e-10	-1.23682
154172890	chr1:154172890:G:C	2.67326e-06	-1.17931e-10	-1.08962
154173403	chr1:154173403:G:A	2.29051e-06	-1.17931e-10	-1.24415
154173619	chr1:154173619:G:A	0.000107304	3.57171	-0.968966
154173706	chr1:154173706:C:T	2.46507e-06	-1.17931e-10	-1.1707
154173907	chr1:154173907:G:A	2.30219e-06	-1.17931e-10	-1.23906
154174070	chr1:154174070:C:T	3.18452e-06	-1.17931e-10	-0.914618
154174098	chr1:154174098:C:T	4.85291e-07	-1.59434	-1.20159
154174158	chr1:154174158:C:A	4.01681e-06	-1.17931e-10	-0.682431
154176808	chr1:154176808:A:T	6.41083e-07	-1.57284	-0.944671
154177488	chr1:154177488:A:G	2.66808e-06	-1.17931e-10	-1.09156
154177972	chr1:154177972:C:A	5.0061e-07	-1.52256	-1.24229
154178190	chr1:154178190:TA:T	2.37408e-06	-1.17931e-10	-1.20831
154178294	chr1:154178294:T:C	2.29222e-06	-1.17931e-10	-1.2434
154178498	chr1:154178498:C:G	2.74425e-06	-1.17931e-10	-1.06341
154179030	chr1:154179030:C:G	3.19541e-06	-0.911204	-2.84266e-10
154180630	chr1:154180630:A:G	9.67416e-05	2.96008	-0.460952
154180792	chr1:154180792:G:GT	2.74708e-06	-1.17931e-10	-1.06238
154181465	chr1:154181465:T:C	2.26182e-06	-1.17931e-10	-1.25675
154181718	chr1:154181718:G:A	1.21123e-06	-1.49611	-0.385175
154182025	chr1:154182025:AATTC:A	7.61749e-07	-1.41427	-0.93079
154182111	chr1:154182111:T:C	1.06275e-06	-0.755728	-1.25633
154183192	chr1:154183192:T:C	2.29495e-06	-1.17931e-10	-1.24221
154183654	chr1:154183654:C:G	3.13384e-06	-1.17931e-10	-0.930659
154184347	chr1:154184347:A:G	4.01273e-06	-0.683448	-2.84266e-10
154184606	chr1:154184606:A:G	1.20129e-05	-1.17931e-10	0.413059
154184658	chr1:154184658:T:C	2.9175e-06	-1.17931e-10	-1.00219
154185279	chr1:154185279:A:AAG	3.12622e-06	-0.933095	-2.84266e-10
154185420	chr1:154185420:A:G	9.19931e-06	1.38753	-1.24132
154185582	chr1:154185582:C:T	1.84134e-05	-1.17931e-10	0.840161
154185659	chr1:154185659:G:A	2.30279e-06	-1.17931e-10	-1.2388
154185912	chr1:154185912:G:A	3.2037e-06	-1.17931e-10	-0.908612
154186142	chr1:154186142:G:C	1.34163e-05	-1.17931e-10	0.523551
154186405	chr1:154186405:T:G	2.09303e-06	-1.26675	-0.0675579
154186406	chr1:154186406:C:G	2.09098e-06	-1.26654	-0.0687499
154187329	chr1:154187329:A:T	2.82104e-06	-1.17931e-10	-1.03581
154188179	chr1:154188179:T:C	0.000102549	3.12633	-0.568907
154188409	chr1:154188409:C:T	1.4397e-05	1.84807	-1.25397
154189623	chr1:154189623:G:A	4.08058e-06	-1.17931e-10	-0.666679
154189873	chr1:154189873:G:A	2.75773e-06	-1.17931e-10	-1.05851
154190017	chr1:154190017:A:G	0.000131565	3.33757	-0.530986
154190027	chr1:154190027:C:T	1.04559e-06	-1.48922	-0.539113
154190517	chr1:154190517:C:CG	3.07696e-06	-1.17931e-10	-0.948978
154191050	chr1:154191050:G:C	5.29434e-07	-1.4738	-1.23507
154191587	chr1:154191587:A:G	5.161e-06	-0.431789	-2.84266e-10
154191606	chr1:154191606:C:T	5.96994e-07	-1.50316	-1.08561
154191663	chr1:154191663:A:C	5.62158e-07	-1.487	-1.16189
154191927	chr1:154191927:T:G	1.02208e-05	-1.17931e-10	0.251503
154192677	chr1:154192677:C:T	1.79431e-06	-1.4883	-2.84266e-10
154193422	chr1:154193422:A:G	2.33636e-06	-1.17931e-10	-1.22432
154194158	chr1:154194158:G:A	2.38893e-06	-1.17931e-10	-1.20207
154194427	chr1:154194427:G:A	2.00916e-06	-1.3752	-2.84266e-10
154194653	chr1:154194653:G:A	2.34057e-06	-1.17931e-10	-1.22252
154194704	chr1:154194704:A:C	1.65332e-06	-1.57014	-2.84266e-10
154195724	chr1:154195724:G:T	2.65931e-06	-1.17931e-10	-1.09485
154197138	chr1:154197138:C:T	8.18854e-06	-1.17931e-10	0.0298161
154197709	chr1:154197709:C:T	2.51925e-06	-1.14896	-2.84266e-10
154198296	chr1:154198296:C:T	1.44848e-05	-1.17931e-10	0.600178
154198630	chr1:154198630:T:G	6.06478e-06	-1.17931e-10	-0.270421
154198932	chr1:154198932:C:T	2.49486e-05	-1.17931e-10	1.1439
154199074	chr1:154199074:A:G	1.61332e-06	-1.59462	-2.84266e-10
154199304	chr1:154199304:T:A	3.09421e-05	-1.17931e-10	1.3592
154200171	chr1:154200171:G:A	3.16839e-06	-1.17931e-10	-0.919696
154200886	chr1:154200886:A:G	6.17408e-07	-1.58967	-0.965472
154201080	chr1:154201080:A:G	3.09569e-06	-1.17931e-10	-0.942907
154201129	chr1:154201129:T:C	2.88742e-06	-1.17931e-10	-1.01256
154202093	chr1:154202093:C:T	1.42095e-05	1.80285	-1.22186
154202523	chr1:154202523:G:A	2.48213e-06	-1.17931e-10	-1.1638
154202589	chr1:154202589:A:G	2.97273e-06	-1.17931e-10	-0.983439
154202596	chr1:154202596:C:T	3.06813e-06	-1.17931e-10	-0.951852
154204511	chr1:154204511:G:A	2.44379e-06	-1.17931e-10	-1.17937
154204689	chr1:154204689:G:A	2.45652e-06	-1.17931e-10	-1.17417
154204987	chr1:154204987:T:G	3.08789e-06	-1.17931e-10	-0.945431
154205179	chr1:154205179:C:T	2.5336e-06	-1.17931e-10	-1.14328
154206050	chr1:154206050:G:A	3.22677e-06	-1.17931e-10	-0.901436
154206248	chr1:154206248:C:A	7.50918e-06	-0.0567927	-2.84266e-10
154207203	chr1:154207203:T:C	1.26876e-05	1.61973	-1.15202
154207350	chr1:154207350:CT:C	2.30366e-06	-1.17931e-10	-1.23842
154208181	chr1:154208181:C:T	3.25052e-06	-1.17931e-10	-0.894104
154208294	chr1:154208294:G:T	2.46051e-06	-1.17931e-10	-1.17255
154208732	chr1:154208732:T:C	2.69329e-06	-1.17931e-10	-1.08216
154209305	chr1:154209305:AATC:A	2.90377e-06	-1.17931e-10	-1.00691
154209478	chr1:154209478:G:T	2.89398e-05	1.82908	-0.536784
154209732	chr1:154209732:A:T	3.36175e-06	-1.17931e-10	-0.860458
154210452	chr1:154210452:C:G	4.07087e-06	-0.669062	-2.84266e-10
154210827	chr1:154210827:TA:T	2.29745e-06	-1.17931e-10	-1.24112
154211171	chr1:154211171:A:T	2.3097e-06	-1.17931e-10	-1.2358
154211193	chr1:154211193:C:T	2.77891e-06	-1.17931e-10	-1.05086
154211631	chr1:154211631:G:A	2.45937e-06	-1.17931e-10	-1.17302
154211843	chr1:154211843:C:G	3.25004e-06	-1.17931e-10	-0.89425
154212067	chr1:154212067:G:C	2.47918e-06	-1.17931e-10	-1.16499
154212208	chr1:154212208:C:T	2.8309e-06	-1.03232	-2.84266e-10
154212222	chr1:154212222:T:C	3.47563e-06	-1.17931e-10	-0.827144
154212759	chr1:154212759:T:C	2.34466e-06	-1.17931e-10	-1.22078
154212835	chr1:154212835:TA:T	2.38106e-06	-1.17931e-10	-1.20537
154213038	chr1:154213038:G:T	3.87081e-06	-0.719455	-2.84266e-10
154213445	chr1:154213445:T:C	2.46585e-06	-1.17931e-10	-1.17038
154213661	chr1:154213661:G:T	3.87303e-06	-0.718882	-2.84266e-10
154213824	chr1:154213824:G:A	3.10474e-06	-1.17931e-10	-0.93999
154213999	chr1:154213999:TG:T	3.0371e-06	-1.17931e-10	-0.962017
154214337	chr1:154214337:C:T	3.03662e-06	-1.17931e-10	-0.962174
154214442	chr1:154214442:G:C	9.42863e-06	1.29021	-1.11938
154214620	chr1:154214620:GC:G	2.41013e-06	-1.17931e-10	-1.19324
154214829	chr1:154214829:C:T	2.92634e-05	1.78228	-0.478859
154215835	chr1:154215835:ACTTT:A	4.99419e-06	-1.17931e-10	-0.464644
154216068	chr1:154216068:A:T	4.28948e-06	-1.17931e-10	-0.616754
154216132	chr1:154216132:C:T	2.42196e-06	-1.17931e-10	-1.18834
154216488	chr1:154216488:C:T	4.54497e-06	-0.558898	-2.84266e-10
154216916	chr1:154216916:T:C	3.53335e-06	-1.17931e-10	-0.810671
154217644	chr1:154217644:T:C	6.8355e-05	-1.17931e-10	2.1518
154218045	chr1:154218045:T:G	1.68624e-05	0.75217	-2.84266e-10
154218105	chr1:154218105:T:C	2.49793e-06	-1.17931e-10	-1.15746
154218791	chr1:154218791:G:A	3.56469e-06	-0.801841	-2.84266e-10
154218858	chr1:154218858:A:C	2.67543e-06	-1.17931e-10	-1.08881
154219043	chr1:154219043:T:A	3.62624e-06	-1.17931e-10	-0.784723
154219215	chr1:154219215:A:G	3.68502e-05	1.97028	-0.436342
154219315	chr1:154219315:G:A	1.38056e-05	1.80425	-1.25209
154220121	chr1:154220121:C:T	2.31726e-06	-1.17931e-10	-1.23253
154220384	chr1:154220384:G:A	2.4828e-06	-1.17931e-10	-1.16353
154222103	chr1:154222103:G:A	5.94526e-07	-1.5569	-1.03601
154223765	chr1:154223765:C:T	2.54219e-06	-1.17931e-10	-1.13989
154224299	chr1:154224299:C:T	2.40937e-06	-1.17931e-10	-1.19355
154224585	chr1:154224585:A:G	1.68734e-06	-1.54977	-2.84266e-10
154224650	chr1:154224650:T:C	4.91196e-07	-1.5834	-1.20043
154226350	chr1:154226350:G:C	3.55716e-06	-1.17931e-10	-0.803957
154226573	chr1:154226573:A:G	1.66474e-06	-1.56325	-2.84266e-10
154226688	chr1:154226688:TA:T	3.26213e-06	-1.17931e-10	-0.890538
154226716	chr1:154226716:C:T	3.93428e-06	-1.17931e-10	-0.70319
154227740	chr1:154227740:GT:G	2.26299e-06	-1.17931e-10	-1.25623
154227849	chr1:154227849:A:G	2.26836e-06	-1.17931e-10	-1.25386
154228228	chr1:154228228:T:C	4.32408e-05	2.04746	-0.353598
154228523	chr1:154228523:T:C	2.41013e-06	-1.17931e-10	-1.19324
154229010	chr1:154229010:C:T	2.42589e-06	-1.17931e-10	-1.18672
154229179	chr1:154229179:C:T	0.000221113	3.21589	0.109868
154230259	chr1:154230259:G:A	1.87769e-05	1.8054	-0.945694
154230610	chr1:154230610:C:G	4.71889e-06	-1.17931e-10	-0.521346
154230825	chr1:154230825:C:T	2.43545e-06	-1.17931e-10	-1.18279
154231420	chr1:154231420:C:T	2.5264e-06	-1.14612	-2.84266e-10
154231834	chr1:154231834:A:T	2.01565e-05	1.89691	-0.966299
154232217	chr1:154232217:G:A	0.00175129	5.04317	0.352021
154232278	chr1:154232278:C:T	9.57227e-07	-1.47496	-0.641677
154232336	chr1:154232336:AG:A	6.59113e-06	-0.187194	-2.84266e-10
154232337	chr1:154232337:G:A	1.63721e-05	1.09604	-0.373378
154232952	chr1:154232952:T:C	4.22467e-05	2.00155	-0.330946
154233080	chr1:154233080:C:G	1.70782e-05	2.01133	-1.24645
154233116	chr1:154233116:C:T	3.7679e-06	-1.17931e-10	-0.746401
154233288	chr1:154233288:T:TA	2.43362e-06	-1.17931e-10	-1.18354
154233347	chr1:154233347:C:T	3.66181e-05	1.90985	-0.382224
154233404	chr1:154233404:A:AACCTCC	3.55524e-05	-1.17931e-10	1.49809
154233882	chr1:154233882:T:C	6.62895e-07	-1.59388	-0.890182
154234507	chr1:154234507:GTCAA:G	2.43545e-06	-1.17931e-10	-1.18279
154235392	chr1:154235392:ACCCAGG:A	2.43611e-06	-1.17931e-10	-1.18252
154236277	chr1:154236277:T:C	3.24388e-05	1.83268	-0.426243
154236315	chr1:154236315:C:T	1.74016e-06	-1.51894	-2.84266e-10
154236401	chr1:154236401:A:G	1.50313e-05	1.8909	-1.25368
154236679	chr1:154236679:A:G	3.02436e-06	-1.17931e-10	-0.966221
154236693	chr1:154236693:A:T	4.85795e-07	-1.56992	-1.22496
154236805	chr1:154236805:C:T	1.61353e-06	-1.5945	-2.84266e-10
154237014	chr1:154237014:T:C	6.70032e-07	-1.59328	-0.880065
154237734	chr1:154237734:T:C	7.19992e-07	-1.5939	-0.80753
154238010	chr1:154238010:A:G	3.56158e-06	-1.17931e-10	-0.802714
154238195	chr1:154238195:C:A	7.47888e-07	-1.5946	-0.768818
154238465	chr1:154238465:T:C	2.31686e-06	-1.17931e-10	-1.2327
154238520	chr1:154238520:C:T	2.31191e-06	-1.17931e-10	-1.23484
154238632	chr1:154238632:G:A	1.9303e-06	-1.41525	-2.84266e-10
154239623	chr1:154239623:G:A	2.45318e-06	-1.17931e-10	-1.17553
154239982	chr1:154239982:C:T	2.06229e-06	-1.3491	-2.84266e-10
154240065	chr1:154240065:G:A	1.64128e-06	-1.57745	-2.84266e-10
154240184	chr1:154240184:G:A	1.71769e-06	-1.53194	-2.84266e-10
154241215	chr1:154241215:C:A	1.23527e-06	-1.41833	-0.443305
154241397	chr1:154241397:C:G	3.25966e-06	-1.17931e-10	-0.891296
154242120	chr1:154242120:C:T	6.41782e-06	-0.21384	-2.84266e-10
154243175	chr1:154243175:G:A	2.40276e-06	-1.17931e-10	-1.1963
154243605	chr1:154243605:C:T	2.28605e-06	-1.17931e-10	-1.24609
154244966	chr1:154244966:CTG:C	2.39548e-06	-1.17931e-10	-1.19934
154245080	chr1:154245080:C:T	3.78623e-06	-1.17931e-10	-0.741547
154245287	chr1:154245287:C:T	1.42549e-05	1.75295	-1.16877
154245426	chr1:154245426:CTT:C	2.39222e-06	-1.17931e-10	-1.2007
154245476	chr1:154245476:C:G	2.70986e-06	-1.17931e-10	-1.07602
154245848	chr1:154245848:G:A	1.11729e-05	-1.17931e-10	0.340573
154246074	chr1:154246074:CT:C	4.11083e-05	2.02131	-0.378023
154246163	chr1:154246163:TTCAG:T	1.49441e-05	1.88138	-1.24998
154246701	chr1:154246701:G:C	7.19164e-07	-1.59459	-0.807995
154246861	chr1:154246861:TG:T	2.52026e-06	-1.17931e-10	-1.14856
154246863	chr1:154246863:T:A	2.52122e-06	-1.17931e-10	-1.14817
154246958	chr1:154246958:T:C	2.45495e-06	-1.17931e-10	-1.17481
154247091	chr1:154247091:C:T	1.93663e-06	-1.41197	-2.84266e-10
154247183	chr1:154247183:T:C	4.23542e-06	-1.17931e-10	-0.629436
154247242	chr1:154247242:C:T	1.53671e-05	1.90673	-1.24742
154248108	chr1:154248108:C:T	2.43642e-06	-1.17931e-10	-1.18239
154248256	chr1:154248256:C:T	3.1513e-06	-1.17931e-10	-0.925105
154248402	chr1:154248402:G:A	2.43588e-06	-1.17931e-10	-1.18261
154248644	chr1:154248644:G:A	3.62959e-06	-1.17931e-10	-0.783798
154248672	chr1:154248672:C:T	2.28127e-06	-1.17931e-10	-1.24819
154248740	chr1:154248740:T:C	4.02885e-05	1.94967	-0.32652
154248741	chr1:154248741:G:A	2.32912e-06	-1.17931e-10	-1.22743
154248748	chr1:154248748:G:A	1.43731e-05	1.84206	-1.24962
154249128	chr1:154249128:A:G	2.29273e-06	-1.17931e-10	-1.24318
154249801	chr1:154249801:G:A	2.60052e-06	-1.17931e-10	-1.11721
154249824	chr1:154249824:GC:G	2.31569e-06	-1.17931e-10	-1.23321
154250072	chr1:154250072:T:C	3.65445e-06	-1.17931e-10	-0.776974
154250624	chr1:154250624:C:T	2.34048e-06	-1.17931e-10	-1.22256
154250625	chr1:154250625:G:A	1.84606e-05	1.81721	-0.974496
154250811	chr1:154250811:C:T	3.05218e-06	-1.17931e-10	-0.957063
154251941	chr1:154251941:A:T	1.75656e-06	-1.50956	-2.84266e-10
154252036	chr1:154252036:C:T	1.87444e-05	1.81286	-0.954885
154252868	chr1:154252868:T:C	2.28898e-05	1.95602	-0.898245
154254105	chr1:154254105:A:C	2.40904e-06	-1.17931e-10	-1.19369
154254643	chr1:154254643:TTTG:T	1.74621e-05	1.7459	-0.958786
154254763	chr1:154254763:C:A	3.62818e-05	1.91573	-0.39733
154254897	chr1:154254897:G:A	3.58775e-06	-1.17931e-10	-0.795394
154255811	chr1:154255811:T:C	3.68744e-05	1.60753	-0.072931
154256130	chr1:154256130:A:G	2.82051e-06	-1.036	-2.84266e-10
154256239	chr1:154256239:G:T	3.49453e-06	-1.17931e-10	-0.821719
154256815	chr1:154256815:T:G	3.57591e-06	-1.17931e-10	-0.798699
154258792	chr1:154258792:A:C	3.1509e-06	-0.925232	-2.84266e-10
154259467	chr1:154259467:T:C	2.20105e-05	1.8624	-0.843803
154260134	chr1:154260134:A:G	7.2075e-07	-1.59239	-0.807995
154260292	chr1:154260292:G:A	7.19899e-07	-1.59474	-0.806827
154261645	chr1:154261645:G:A	2.66063e-06	-1.17931e-10	-1.09435
154261729	chr1:154261729:T:C	2.30558e-06	-1.17931e-10	-1.23759
154262779	chr1:154262779:A:G	3.41872e-06	-1.17931e-10	-0.843651
154263533	chr1:154263533:G:C	3.61604e-05	1.85348	-0.338437
154264094	chr1:154264094:T:C	2.28308e-06	-1.17931e-10	-1.2474
154264148	chr1:154264148:A:G	2.40161e-06	-1.17931e-10	-1.19678
154264856	chr1:154264856:C:G	2.49935e-06	-1.17931e-10	-1.15689
154265012	chr1:154265012:C:T	2.54234e-06	-1.17931e-10	-1.13983
154265162	chr1:154265162:G:T	7.57987e-06	1.10646	-1.15388
154265587	chr1:154265587:C:T	0.000187718	3.75019	-0.588167
154265907	chr1:154265907:A:G	1.18765e-05	1.56432	-1.16267
154266780	chr1:154266780:G:C	1.90283e-06	-1.42958	-2.84266e-10
154266793	chr1:154266793:TG:T	3.30437e-06	-1.17931e-10	-0.877675
154266807	chr1:154266807:T:A	3.3173e-06	0.347614	-1.22138
154266858	chr1:154266858:T:TC	6.24162e-07	-1.53277	-1.01149
154267451	chr1:154267451:C:T	9.16547e-06	1.25996	-1.11743
154267577	chr1:154267577:TTCTGA:T	1.80354e-05	-1.17931e-10	0.819418
154267714	chr1:154267714:G:A	2.95099e-06	-1.17931e-10	-0.990778
154268299	chr1:154268299:C:G	6.47436e-06	-1.17931e-10	-0.205069
154269873	chr1:154269873:G:A	2.5357e-06	-1.14245	-2.84266e-10
154270621	chr1:154270621:G:A	6.71596e-07	-1.24795	-1.22307
154270639	chr1:154270639:C:T	8.91764e-06	1.2893	-1.17419
154270981	chr1:154270981:A:T	6.62043e-07	-1.24712	-1.23822
154272185	chr1:154272185:T:G	2.51851e-06	-1.17931e-10	-1.14925
154272359	chr1:154272359:G:C	2.52324e-06	-1.17931e-10	-1.14738
154272378	chr1:154272378:A:G	2.45862e-06	-1.17931e-10	-1.17332
154272790	chr1:154272790:C:T	2.77473e-06	-1.17931e-10	-1.05237
154273036	chr1:154273036:A:G	8.94086e-06	1.29282	-1.1751
154273067	chr1:154273067:G:A	3.67762e-06	-1.17931e-10	-0.770654
154273092	chr1:154273092:G:A	2.73803e-06	-1.17931e-10	-1.06568
154274126	chr1:154274126:G:A	2.79305e-06	-1.17931e-10	-1.04578
154274778	chr1:154274778:G:C	2.31688e-06	-1.17931e-10	-1.2327
154276030	chr1:154276030:A:G	2.32413e-06	-1.17931e-10	-1.22957
154276151	chr1:154276151:A:G	2.51949e-06	-1.17931e-10	-1.14886
154276438	chr1:154276438:A:G	3.97991e-06	-1.17931e-10	-0.69166
154276566	chr1:154276566:CTTACTTTACTGGCCTTAAAAAG:C	1.04518e-06	-1.12644	-0.902288
154278422	chr1:154278422:C:T	3.0563e-06	-1.17931e-10	-0.955713
154278952	chr1:154278952:T:C	8.3516e-06	1.17361	-1.12407
154279712	chr1:154279712:A:G	1.89278e-06	-1.43487	-2.84266e-10
154279732	chr1:154279732:G:A	2.31439e-06	0.00140346	-1.23518
154280384	chr1:154280384:T:C	3.54812e-06	0.405712	-1.21221
154280701	chr1:154280701:T:C	2.15585e-06	-1.30473	-2.84266e-10
154281185	chr1:154281185:A:C	4.22637e-06	0.443131	-1.07471
154281841	chr1:154281841:G:A	7.32046e-07	-1.15739	-1.22745
154281947	chr1:154281947:A:G	2.48302e-06	-1.16344	-2.84266e-10
154282217	chr1:154282217:T:A	2.26218e-06	-1.17931e-10	-1.25659
154282382	chr1:154282382:T:C	2.95435e-06	-1.17931e-10	-0.98964
154282900	chr1:154282900:G:A	2.961e-06	-1.17931e-10	-0.987392
154283444	chr1:154283444:G:A	6.46593e-05	-1.17931e-10	2.09621
154283497	chr1:154283497:T:C	2.6031e-06	0.136559	-1.25278
154283574	chr1:154283574:A:T	4.06053e-06	-1.17931e-10	-0.671605
154284712	chr1:154284712:A:T	6.78066e-07	-1.23516	-1.22627
154285100	chr1:154285100:C:T	3.88981e-06	-1.17931e-10	-0.71456
154285529	chr1:154285529:G:A	2.40781e-06	-1.17931e-10	-1.1942
154285768	chr1:154285768:C:T	6.18428e-06	-1.17931e-10	-0.250908
154285795	chr1:154285795:G:A	2.30836e-06	-1.17931e-10	-1.23638
154286054	chr1:154286054:T:C	2.28685e-06	-1.17931e-10	-1.24575
154286073	chr1:154286073:C:T	2.80957e-06	0.191281	-1.23117
154286388	chr1:154286388:C:T	7.5965e-07	-1.13118	-1.21664
154286922	chr1:154286922:C:G	2.55007e-06	-1.17931e-10	-1.1368
154287054	chr1:154287054:T:C	4.12493e-06	-1.17931e-10	-0.65587
154287067	chr1:154287067:A:G	3.90414e-06	-1.17931e-10	-0.710882
154287174	chr1:154287174:G:A	6.70706e-07	-1.27305	-1.19929
154287885	chr1:154287885:C:G	6.65432e-07	-1.2542	-1.22603
154287912	chr1:154287912:A:G	2.64175e-06	-1.10148	-2.84266e-10
154287913	chr1:154287913:C:G	2.54615e-06	-1.17931e-10	-1.13834
154288245	chr1:154288245:A:G	2.26948e-06	-1.17931e-10	-1.25337
154288291	chr1:154288291:C:A	5.24281e-06	-0.416062	-2.84266e-10
154288402	chr1:154288402:G:T	2.26517e-06	-1.17931e-10	-1.25527
154289394	chr1:154289394:TA:T	2.3388e-06	-1.17931e-10	-1.22328
154289683	chr1:154289683:T:C	3.2867e-06	-1.17931e-10	-0.883034
154289686	chr1:154289686:C:T	2.5306e-06	-1.17931e-10	-1.14446
154290381	chr1:154290381:A:C	4.76639e-07	-1.56936	-1.24456
154291320	chr1:154291320:G:A	1.21926e-06	-1.56877	-0.305897
154291753	chr1:154291753:G:A	9.6088e-07	-0.98386	-1.12897
154291756	chr1:154291756:A:G	2.94543e-05	1.96827	-0.658345
154291980	chr1:154291980:C:A	3.75052e-05	2.67766	-1.1261
154292102	chr1:154292102:C:T	2.38047e-06	-1.20562	-2.84266e-10
154292260	chr1:154292260:C:T	4.71229e-07	-1.57265	-1.25268
154292394	chr1:154292394:G:A	2.73585e-06	-1.17931e-10	-1.06648
154292600	chr1:154292600:C:T	2.27207e-06	-1.17931e-10	-1.25223
154293252	chr1:154293252:A:G	9.04769e-07	-0.92149	-1.2515
154293261	chr1:154293261:G:A	2.28763e-06	-1.17931e-10	-1.2454
154293300	chr1:154293300:AAAACAAAACAAAAC:A	2.26295e-06	-1.17931e-10	-1.25625
154293485	chr1:154293485:C:T	2.90196e-06	-1.00753	-2.84266e-10
154293564	chr1:154293564:C:T	2.26196e-06	-1.17931e-10	-1.25669
154293659	chr1:154293659:GA:G	8.12793e-07	-1.06501	-1.21519
154293722	chr1:154293722:GTC:G	2.35918e-06	-1.17931e-10	-1.2146
154293851	chr1:154293851:T:C	2.2931e-06	-1.17931e-10	-1.24301
154293984	chr1:154293984:T:C	3.8876e-05	2.69458	-1.10712
154294178	chr1:154294178:C:T	6.87527e-05	2.46007	-0.302478
154294179	chr1:154294179:G:A	2.26595e-06	-1.17931e-10	-1.25493
154294701	chr1:154294701:A:G	8.03958e-07	-1.09423	-1.1969
154295097	chr1:154295097:C:G	2.26293e-06	-1.17931e-10	-1.25626
154295196	chr1:154295196:A:G	1.23949e-06	-1.15807	-0.700156
154295358	chr1:154295358:G:A	4.40739e-05	2.79242	-1.07947
154295477	chr1:154295477:A:G	4.24366e-05	2.73051	-1.05542
154295527	chr1:154295527:C:T	4.34623e-05	2.75389	-1.05491
154295605	chr1:154295605:T:C	2.70279e-06	-1.17931e-10	-1.07863
154295915	chr1:154295915:C:T	1.93912e-06	-1.41068	-2.84266e-10
154295976	chr1:154295976:A:G	8.3488e-07	-1.04899	-1.2044
154296266	chr1:154296266:G:A	1.71717e-06	-1.53224	-2.84266e-10
154297086	chr1:154297086:C:T	2.51915e-06	-1.17931e-10	-1.149
154297532	chr1:154297532:CA:C	5.50147e-07	-1.55839	-1.1121
154297539	chr1:154297539:A:AT	5.444e-07	-1.57106	-1.10993
154297542	chr1:154297542:A:T	5.4405e-07	-1.56936	-1.11227
154297812	chr1:154297812:A:C	7.95027e-07	-1.04558	-1.25672
154298401	chr1:154298401:C:T	8.67007e-07	-1.42236	-0.793265
154299123	chr1:154299123:C:T	2.29166e-06	-1.17931e-10	-1.24364
154299744	chr1:154299744:T:C	1.80269e-06	-1.48364	-2.84266e-10
154299779	chr1:154299779:C:T	2.27133e-06	-1.17931e-10	-1.25256
154300446	chr1:154300446:T:A	2.48387e-06	-1.17931e-10	-1.1631
154300466	chr1:154300466:G:A	2.59288e-05	-1.17931e-10	1.18243
154300534	chr1:154300534:C:T	2.39311e-06	-1.17931e-10	-1.20033
154300953	chr1:154300953:C:A	2.57328e-06	-1.12774	-2.84266e-10
154300993	chr1:154300993:C:T	2.26929e-06	-1.17931e-10	-1.25345
154301165	chr1:154301165:C:T	1.62366e-06	-1.58824	-2.84266e-10
154301669	chr1:154301669:T:A	2.397e-05	2.35176	-1.24788
154301756	chr1:154301756:A:G	2.546e-06	-1.17931e-10	-1.1384
154301762	chr1:154301762:C:T	2.49998e-06	-1.17931e-10	-1.15664
154301804	chr1:154301804:A:G	2.38114e-06	-1.17931e-10	-1.20534
154301870	chr1:154301870:G:C	2.5314e-06	-1.17931e-10	-1.14415
154301876	chr1:154301876:A:C	2.5293e-06	-1.17931e-10	-1.14498
154302162	chr1:154302162:A:G	5.6113e-07	-1.43609	-1.21464
154302195	chr1:154302195:C:T	2.26819e-06	-1.17931e-10	-1.25394
154303534	chr1:154303534:G:A	4.98442e-05	3.09235	-1.25637
154304739	chr1:154304739:G:A	5.69822e-07	-1.39967	-1.23568
154304885	chr1:154304885:C:T	3.36542e-06	-1.17931e-10	-0.859366
154304952	chr1:154304952:A:C	2.31346e-06	-1.17931e-10	-1.23417
154305080	chr1:154305080:A:C	2.67637e-06	-1.17931e-10	-1.08846
154305358	chr1:154305358:T:C	2.26845e-06	-1.25382	-2.84266e-10
154306091	chr1:154306091:G:A	2.57175e-06	-1.17931e-10	-1.12833
154306323	chr1:154306323:A:G	5.65451e-07	-1.39092	-1.25213
154306467	chr1:154306467:T:C	5.69767e-05	3.20801	-1.23828
154307195	chr1:154307195:C:T	2.72949e-06	-1.17931e-10	-1.0688
154307576	chr1:154307576:C:A	2.94449e-06	-1.17931e-10	-0.992985
154307579	chr1:154307579:T:C	2.88493e-06	-1.17931e-10	-1.01342
154308033	chr1:154308033:C:T	2.43326e-06	-1.17931e-10	-1.18369
154308138	chr1:154308138:C:T	2.78407e-06	-1.17931e-10	-1.04901
154308146	chr1:154308146:C:T	1.4065e-05	1.8263	-1.25552
154309320	chr1:154309320:A:G	2.27054e-06	-1.17931e-10	-1.2529
154309670	chr1:154309670:C:T	6.72552e-05	3.3923	-1.25673
154309735	chr1:154309735:T:C	2.3316e-06	-1.17931e-10	-1.22636
154309746	chr1:154309746:C:T	9.14778e-07	-1.33182	-0.830177
154310150	chr1:154310150:A:C	2.34672e-06	-1.17931e-10	-1.2199
154310281	chr1:154310281:C:T	1.14227e-05	1.60951	-1.24682
154310396	chr1:154310396:G:A	2.30504e-06	-1.17931e-10	-1.23782
154310410	chr1:154310410:C:T	3.46881e-06	-0.829108	-2.84266e-10
154310441	chr1:154310441:C:A	5.64198e-07	-1.38894	-1.25633
154310664	chr1:154310664:G:A	2.77163e-06	-1.17931e-10	-1.05348
154310773	chr1:154310773:A:T	1.38543e-05	1.79598	-1.2403
154310956	chr1:154310956:G:A	3.18556e-06	-1.17931e-10	-0.91429
154311020	chr1:154311020:G:A	1.38685e-05	-1.17931e-10	0.5567
154311420	chr1:154311420:C:T	6.66418e-07	-1.3641	-1.11466
154311432	chr1:154311432:C:T	8.90266e-07	-1.5022	-0.686959
154312418	chr1:154312418:A:G	5.03956e-05	3.09399	-1.247
154312505	chr1:154312505:G:A	4.7252e-06	-1.17931e-10	-0.52001
154312510	chr1:154312510:T:C	2.26224e-06	-1.17931e-10	-1.25656
154312576	chr1:154312576:G:A	5.16675e-07	-1.59333	-1.13993
154312652	chr1:154312652:C:T	2.77581e-06	-1.17931e-10	-1.05198
154312914	chr1:154312914:A:T	7.54516e-06	1.20242	-1.25443
154313018	chr1:154313018:C:T	3.95693e-06	0.476786	-1.17424
154313845	chr1:154313845:T:G	2.37491e-06	-1.17931e-10	-1.20796
154313885	chr1:154313885:C:T	8.0376e-06	1.19401	-1.1828
154314129	chr1:154314129:C:T	5.85865e-07	-1.39256	-1.21502
154314172	chr1:154314172:T:C	2.40817e-06	-1.17931e-10	-1.19405
154314377	chr1:154314377:C:T	7.83322e-06	1.12946	-1.14401
154314792	chr1:154314792:G:A	8.85577e-06	1.27088	-1.16273
154314825	chr1:154314825:G:A	1.25781e-05	-1.17931e-10	0.459042
154315211	chr1:154315211:A:G	5.50514e-05	3.18425	-1.2489
154315875	chr1:154315875:C:T	6.5722e-05	3.34455	-1.23204
154316204	chr1:154316204:T:C	5.3311e-05	3.14922	-1.246
154316535	chr1:154316535:A:G	2.92397e-05	1.05935	0.243254
154316620	chr1:154316620:G:A	2.1121e-06	-1.32524	-2.84266e-10
154316872	chr1:154316872:C:T	1.79631e-06	-1.48718	-2.84266e-10
154317381	chr1:154317381:C:T	3.2101e-06	-1.17931e-10	-0.906617
154317386	chr1:154317386:A:C	3.04383e-06	-1.17931e-10	-0.959803
154317490	chr1:154317490:G:A	5.76158e-07	-1.53144	-1.09286
154317980	chr1:154317980:T:A	1.11846e-05	0.341615	-2.84266e-10
154318059	chr1:154318059:G:A	5.9573e-07	-1.52144	-1.06945
154318376	chr1:154318376:C:G	5.97711e-07	-1.53663	-1.05094
154318779	chr1:154318779:G:C	1.9108e-06	-0.409724	-1.01567
154318896	chr1:154318896:C:T	2.33659e-06	-0.351464	-0.872763
154318905	chr1:154318905:G:A	3.05844e-06	-1.17931e-10	-0.955014
154318910	chr1:154318910:C:T	6.05331e-07	-1.43493	-1.13997
154318940	chr1:154318940:C:T	1.1322e-05	1.57674	-1.22291
154318962	chr1:154318962:C:T	2.36275e-06	-1.17931e-10	-1.21309
154319033	chr1:154319033:G:A	1.01442e-05	-1.17931e-10	0.243982
154319242	chr1:154319242:A:G	3.09269e-06	-1.08163	0.137754
154319502	chr1:154319502:C:T	4.46801e-06	-1.17931e-10	-0.575976
154319685	chr1:154319685:C:T	1.08042e-05	1.41313	-1.10611
154319716	chr1:154319716:G:A	1.91232e-05	1.74851	-0.870529
154319844	chr1:154319844:G:A	2.0885e-05	1.64473	-0.678614
154320023	chr1:154320023:T:C	8.66838e-07	-1.53018	-0.685637
154320036	chr1:154320036:A:G	2.54907e-06	-1.17931e-10	-1.13719
154320069	chr1:154320069:T:A	2.26777e-05	1.79867	-0.750211
154320176	chr1:154320176:G:A	2.37163e-06	-1.17931e-10	-1.20934
154320620	chr1:154320620:G:A	1.80257e-06	-1.4837	-2.84266e-10
154321199	chr1:154321199:G:A	1.07324e-05	1.47755	-1.1772
154321270	chr1:154321270:A:G	1.96969e-06	-1.39504	-2.84266e-10
154321288	chr1:154321288:G:T	2.28821e-06	-1.17931e-10	-1.24515
154321439	chr1:154321439:T:C	2.60598e-06	-1.17931e-10	-1.11511
154321447	chr1:154321447:T:G	1.66983e-06	-1.5602	-2.84266e-10
154321449	chr1:154321449:T:A	1.85997e-05	2.10443	-1.2542
154321784	chr1:154321784:T:C	7.86397e-07	-1.54352	-0.769691
154322084	chr1:154322084:C:T	1.17355e-06	-1.00504	-0.907849
154322180	chr1:154322180:T:C	1.83459e-05	1.55533	-0.718838
154322304	chr1:154322304:C:G	5.95615e-06	-1.17931e-10	-0.288495
154322327	chr1:154322327:C:G	4.48463e-06	-1.17931e-10	-0.572264
154323116	chr1:154323116:C:T	8.86456e-06	1.25419	-1.14505
154323118	chr1:154323118:T:C	1.28546e-05	-1.17931e-10	0.480782
154323829	chr1:154323829:G:A	2.26253e-06	-1.17931e-10	-1.25644
154324085	chr1:154324085:A:C	2.27853e-06	-1.17931e-10	-1.24939
154324336	chr1:154324336:C:T	1.67511e-06	-1.55704	-2.84266e-10
154325370	chr1:154325370:T:G	2.27876e-06	-1.17931e-10	-1.24929
154325898	chr1:154325898:T:G	2.78021e-06	-1.09142	0.0410316
154326569	chr1:154326569:T:C	2.26194e-06	-1.17931e-10	-1.2567
154326811	chr1:154326811:T:C	2.26434e-06	-1.17931e-10	-1.25564
154328153	chr1:154328153:T:C	2.36388e-06	-1.17931e-10	-1.21261
154329605	chr1:154329605:C:G	2.55917e-06	-1.17931e-10	-1.13324
154329880	chr1:154329880:G:C	2.28023e-06	-1.17931e-10	-1.24864
154329929	chr1:154329929:T:C	2.29287e-06	-1.17931e-10	-1.24311
154330350	chr1:154330350:C:T	5.01707e-07	-1.50592	-1.25674
154330377	chr1:154330377:C:CA	2.85385e-06	-1.17931e-10	-1.02425
154330692	chr1:154330692:C:T	2.26248e-06	-1.17931e-10	-1.25646
154330752	chr1:154330752:G:A	4.75901e-06	-0.512878	-2.84266e-10
154330768	chr1:154330768:G:C	2.49286e-06	-1.17931e-10	-1.15949
154331268	chr1:154331268:G:A	2.40886e-06	-1.17931e-10	-1.19376
154331307	chr1:154331307:G:A	1.62657e-06	-1.58644	-2.84266e-10
154331500	chr1:154331500:T:C	1.04257e-05	1.24134	-0.969983
154332168	chr1:154332168:G:A	2.42799e-06	-1.17931e-10	-1.18585
154332414	chr1:154332414:G:A	2.87205e-06	-1.17931e-10	-1.01789
154332534	chr1:154332534:A:G	4.39314e-06	-1.06804	0.475168
154332592	chr1:154332592:G:A	2.78867e-06	-1.17931e-10	-1.04736
154332712	chr1:154332712:AG:A	2.82535e-06	-1.17931e-10	-1.03429
154333084	chr1:154333084:C:T	5.2271e-07	-1.46492	-1.25673
154333367	chr1:154333367:C:T	1.7392e-05	1.47505	-0.691955
154333514	chr1:154333514:AAG:A	1.53226e-05	1.78299	-1.12658
154333704	chr1:154333704:G:A	3.26502e-05	1.63761	-0.22468
154333854	chr1:154333854:C:CA	1.62019e-05	1.48194	-0.769733
154334162	chr1:154334162:C:G	2.41064e-06	-1.17931e-10	-1.19303
154334393	chr1:154334393:CT:C	2.86291e-06	-1.17931e-10	-1.02108
154334786	chr1:154334786:C:T	1.63027e-06	-1.58417	-2.84266e-10
154335154	chr1:154335154:C:T	5.03271e-07	-1.59194	-1.1676
154335188	chr1:154335188:A:G	5.01892e-05	2.26326	-0.42038
154335613	chr1:154335613:C:T	1.6306e-05	1.97486	-1.25625
154336032	chr1:154336032:G:A	4.29007e-05	2.1317	-0.445735
154336049	chr1:154336049:A:G	2.27702e-06	-1.17931e-10	-1.25005
154336123	chr1:154336123:A:G	2.60715e-05	-1.17931e-10	1.18792
154336204	chr1:154336204:G:A	1.2896e-05	1.63965	-1.15566
154336300	chr1:154336300:T:G	7.34062e-06	-1.17931e-10	-0.0794955
154336313	chr1:154336313:G:A	2.84283e-06	-1.17931e-10	-1.02812
154336640	chr1:154336640:A:G	1.61541e-05	1.47585	-0.766592
154336898	chr1:154336898:A:G	2.29902e-06	-1.17931e-10	-1.24043
154336948	chr1:154336948:C:T	5.19105e-07	-1.59103	-1.13754
154336961	chr1:154336961:A:AT	1.16688e-05	1.57265	-1.18865
154336998	chr1:154336998:G:A	4.40727e-05	2.1953	-0.482376
154337323	chr1:154337323:G:A	4.41324e-06	-1.17931e-10	-0.58831
154337819	chr1:154337819:C:T	2.28025e-06	-1.17931e-10	-1.24863
154338201	chr1:154338201:C:A	5.88448e-05	2.39045	-0.388464
154338357	chr1:154338357:TA:T	1.98441e-05	1.61907	-0.704078
154338511	chr1:154338511:T:C	5.08823e-07	-1.59182	-1.15675
154338668	chr1:154338668:C:T	6.15928e-05	2.42088	-0.373254
154339220	chr1:154339220:T:A	1.85182e-05	1.57025	-0.724413
154339435	chr1:154339435:G:A	4.78991e-06	-1.07862	0.572212
154339508	chr1:154339508:T:A	2.36272e-06	-1.17931e-10	-1.2131
154340212	chr1:154340212:G:A	3.39199e-06	-1.17931e-10	-0.851502
154340756	chr1:154340756:T:C	8.02017e-07	-1.56708	-0.726467
154340959	chr1:154340959:C:T	2.67723e-06	-1.17931e-10	-1.08813
154341213	chr1:154341213:G:A	1.23931e-05	1.59944	-1.15522
154341288	chr1:154341288:C:A	6.63905e-05	3.35747	-1.23483
154341749	chr1:154341749:C:T	6.39552e-07	-1.3712	-1.14871
154341843	chr1:154341843:A:T	2.31383e-06	-1.17931e-10	-1.23402
154341932	chr1:154341932:C:T	1.44349e-05	1.8534	-1.25667
154342299	chr1:154342299:C:T	3.43574e-06	-1.17931e-10	-0.838687
154343547	chr1:154343547:C:T	8.02063e-06	-1.17931e-10	0.0090975
154343958	chr1:154343958:C:T	7.47385e-05	3.48395	-1.24287
154344677	chr1:154344677:C:T	1.78625e-05	1.55772	-0.747937
154344942	chr1:154344942:T:C	1.66323e-05	1.56945	-0.831021
154345696	chr1:154345696:A:G	6.57058e-07	-1.45485	-1.03805
154347213	chr1:154347213:G:A	5.90075e-05	3.23035	-1.22561
154347280	chr1:154347280:G:T	0.000118705	1.50054	1.20318
154347411	chr1:154347411:T:C	2.04297e-05	-1.17931e-10	0.944072
154347720	chr1:154347720:T:C	1.87001e-06	-1.27963	-0.167347
154348466	chr1:154348466:A:G	7.32814e-05	3.46328	-1.24189
154348651	chr1:154348651:T:C	2.27332e-06	-1.17931e-10	-1.25168
154349123	chr1:154349123:C:T	2.51952e-06	-1.17931e-10	-1.14885
154349147	chr1:154349147:G:A	1.79763e-06	-1.48645	-2.84266e-10
154349187	chr1:154349187:C:T	2.03796e-05	2.17616	-1.23455
154349997	chr1:154349997:A:G	6.0569e-07	-1.37912	-1.19519
154351296	chr1:154351296:A:G	1.36314e-06	-1.45359	-0.309541
154351757	chr1:154351757:T:G	2.3036e-06	-1.17931e-10	-1.23845
154351908	chr1:154351908:C:G	1.08859e-05	1.00291	-0.688361
154352422	chr1:154352422:G:A	7.59378e-07	-1.54985	-0.79832
154352673	chr1:154352673:A:C	1.04611e-05	1.13488	-0.860138
154353145	chr1:154353145:A:T	2.32911e-06	-1.17931e-10	-1.22743
154353997	chr1:154353997:G:A	4.4925e-06	0.437337	-1.00785
154354769	chr1:154354769:G:A	0.000135	-1.17931e-10	2.83236
154354944	chr1:154354944:C:T	7.63205e-07	-1.10025	-1.2429
154355177	chr1:154355177:T:C	2.30097e-06	-1.17931e-10	-1.23959
154355321	chr1:154355321:T:C	8.10583e-06	-1.17931e-10	0.0196644
154355988	chr1:154355988:T:C	1.51116e-06	-0.478652	-1.18139
154356032	chr1:154356032:G:A	3.60286e-05	2.58162	-1.07022
154356067	chr1:154356067:C:T	3.80378e-05	2.25597	-0.690307
154356077	chr1:154356077:G:T	2.34609e-06	-1.17931e-10	-1.22017
154356619	chr1:154356619:G:A	7.70936e-07	-1.12659	-1.20648
154357119	chr1:154357119:A:G	1.5656e-06	-0.421205	-1.20344
154357707	chr1:154357707:T:C	1.46983e-06	-0.561582	-1.12619
154358183	chr1:154358183:T:G	1.3648e-06	-0.544852	-1.21706
154358249	chr1:154358249:C:G	1.36486e-06	-0.931234	-0.830636
154358518	chr1:154358518:A:T	2.77473e-06	-1.05237	-2.84266e-10
154358710	chr1:154358710:A:G	3.57426e-05	2.7415	-1.23807
154358844	chr1:154358844:C:T	1.89989e-06	-1.43112	-2.84266e-10
154358984	chr1:154358984:T:A	3.10023e-06	-1.17931e-10	-0.941443
154359480	chr1:154359480:G:A	1.67071e-05	-1.17931e-10	0.742915
154359638	chr1:154359638:A:G	2.321e-06	-1.17931e-10	-1.23092
154359839	chr1:154359839:T:G	2.49538e-06	-1.17931e-10	-1.15848
154360044	chr1:154360044:C:T	1.81296e-06	-0.456286	-1.02167
154360196	chr1:154360196:T:A	8.72829e-07	-1.18827	-1.02066
154360394	chr1:154360394:A:G	1.93037e-06	-0.426311	-0.988896
154360551	chr1:154360551:G:T	1.69231e-06	-1.54682	-2.84266e-10
154360740	chr1:154360740:A:G	1.77636e-06	-0.488259	-1.01009
154360806	chr1:154360806:C:T	0.000164332	-1.17931e-10	3.02897
154361120	chr1:154361120:T:C	3.43378e-06	-0.839258	-2.84266e-10
154361152	chr1:154361152:G:GCATGGT	1.76859e-06	-0.490458	-1.01228
154361487	chr1:154361487:T:C	2.3332e-06	-1.17931e-10	-1.22568
154361700	chr1:154361700:G:A	1.57729e-06	-0.44644	-1.17077
154362207	chr1:154362207:G:A	8.91534e-07	-1.18487	-1.00286
154362670	chr1:154362670:C:T	1.4778e-06	-1.00396	-0.678409
154362941	chr1:154362941:A:G	1.73366e-06	-0.583863	-0.93882
154363133	chr1:154363133:T:A	1.07045e-06	-1.02953	-0.97531
154363531	chr1:154363531:T:C	9.78726e-06	-1.17931e-10	0.208163
154363650	chr1:154363650:A:G	2.03041e-06	-0.460032	-0.904648
154364398	chr1:154364398:T:C	3.81819e-06	-1.17931e-10	-0.733143
154364446	chr1:154364446:A:C	1.12537e-05	-1.17931e-10	0.347774
154364684	chr1:154364684:G:A	2.44308e-06	-1.17931e-10	-1.17966
154364701	chr1:154364701:G:A	1.85637e-06	-0.486892	-0.967406
154364751	chr1:154364751:C:T	6.99028e-06	-1.17931e-10	-0.128398
154364762	chr1:154364762:A:G	9.58837e-07	-1.23998	-0.874973
154365028	chr1:154365028:GTTA:G	2.46067e-06	-1.17931e-10	-1.17248
154365348	chr1:154365348:C:T	6.16122e-05	3.25545	-1.20751
154365481	chr1:154365481:C:T	2.73146e-06	-1.06808	-2.84266e-10
154365679	chr1:154365679:T:A	4.03958e-05	2.87476	-1.24895
154366023	chr1:154366023:C:T	4.46429e-05	2.96201	-1.23624
154366342	chr1:154366342:T:C	2.31441e-06	-1.17931e-10	-1.23376
154366823	chr1:154366823:A:G	7.61277e-07	-1.16118	-1.1845
154367416	chr1:154367416:C:T	3.7525e-05	2.80594	-1.25385
154367451	chr1:154367451:T:C	1.12394e-05	-1.17931e-10	0.346503
154367608	chr1:154367608:G:A	3.13476e-05	2.62388	-1.25166
154367720	chr1:154367720:C:T	2.10612e-05	-1.17931e-10	0.974515
154367754	chr1:154367754:C:T	8.89066e-07	-1.0443	-1.1462
154367845	chr1:154367845:C:T	5.79651e-05	3.23804	-1.25111
154367962	chr1:154367962:T:C	1.7053e-06	-1.53918	-2.84266e-10
154368285	chr1:154368285:T:A	1.35685e-06	-0.703953	-1.0638
154368313	chr1:154368313:A:C	2.40607e-06	-0.0625806	-1.13235
154368452	chr1:154368452:C:T	4.64126e-06	-1.17931e-10	-0.537932
154368453	chr1:154368453:G:A	5.65771e-05	-1.17931e-10	1.96269
154368930	chr1:154368930:G:A	4.99424e-05	3.08668	-1.24873
154369003	chr1:154369003:A:G	1.99311e-06	-0.342518	-1.04071
154369123	chr1:154369123:C:G	2.26271e-06	-1.17931e-10	-1.25636
154369347	chr1:154369347:C:G	1.10085e-05	-1.17931e-10	0.325747
154370844	chr1:154370844:A:G	4.76244e-06	-1.17931e-10	-0.512159
154371010	chr1:154371010:C:T	1.58351e-06	-0.537555	-1.07572
154371101	chr1:154371101:A:G	5.29974e-05	2.92735	-1.03003
154371112	chr1:154371112:C:T	6.77346e-05	3.39652	-1.25384
154371465	chr1:154371465:A:C	6.27e-05	3.22164	-1.15619
154371502	chr1:154371502:C:A	2.85414e-06	-1.17931e-10	-1.02415
154371659	chr1:154371659:G:T	1.509e-06	-0.48584	-1.17563
154372367	chr1:154372367:G:A	4.09888e-06	-1.17931e-10	-0.662205
154372385	chr1:154372385:C:T	2.26182e-06	-1.17931e-10	-1.25675
154372388	chr1:154372388:G:A	2.26399e-06	-1.17931e-10	-1.25579
154372408	chr1:154372408:T:C	3.6688e-05	-1.17931e-10	1.52953
154372444	chr1:154372444:G:A	2.87945e-06	-1.17931e-10	-1.01532
154372613	chr1:154372613:A:G	1.63327e-06	-0.566135	-1.0162
154372799	chr1:154372799:C:G	5.32993e-05	3.0725	-1.16949
154372868	chr1:154372868:G:A	2.28914e-06	-0.0723298	-1.17241
154372895	chr1:154372895:T:C	5.86783e-05	3.17677	-1.17762
154373043	chr1:154373043:G:A	2.35775e-06	0.0139483	-1.22916
154373180	chr1:154373180:CAGTATA:C	2.05482e-06	-0.131719	-1.22101
154373210	chr1:154373210:T:C	0.000125234	1.60503	1.15223
154373281	chr1:154373281:G:A	2.26218e-06	-1.17931e-10	-1.25659
154373486	chr1:154373486:C:A	1.13442e-06	-0.778461	-1.16834
154373601	chr1:154373601:A:C	1.63417e-06	-0.473764	-1.10802
154373677	chr1:154373677:C:T	1.64127e-05	1.45715	-0.732016
154373914	chr1:154373914:CTT:C	1.34746e-06	-1.02995	-0.744749
154373940	chr1:154373940:A:G	6.26359e-05	3.23399	-1.16957
154374974	chr1:154374974:G:A	8.08283e-07	-1.24873	-1.03703
154374991	chr1:154374991:C:T	5.67465e-05	3.08515	-1.11948
154375186	chr1:154375186:C:T	2.40154e-05	2.28788	-1.1821
154375308	chr1:154375308:G:A	1.0044e-06	-0.851401	-1.21713
154375619	chr1:154375619:A:G	5.33622e-06	-1.17931e-10	-0.398401
154375774	chr1:154375774:T:C	2.26242e-06	-1.17931e-10	-1.25648
154375860	chr1:154375860:C:T	3.53316e-05	2.65692	-1.16506
154376403	chr1:154376403:C:T	7.26962e-07	-1.34457	-1.04723
154376683	chr1:154376683:A:G	5.79714e-07	-1.39221	-1.22593
154376700	chr1:154376700:C:T	2.29751e-06	-1.17931e-10	-1.24109
154376810	chr1:154376810:C:T	3.01949e-06	-1.17931e-10	-0.967831
154376905	chr1:154376905:C:T	2.00243e-06	-0.649398	-0.729157
154377096	chr1:154377096:G:A	2.30922e-06	-1.17931e-10	-1.23601
154377129	chr1:154377129:C:T	5.74451e-07	-1.40585	-1.22141
154377163	chr1:154377163:T:A	3.22387e-05	2.62031	-1.22006
154377282	chr1:154377282:C:T	2.27198e-06	-1.17931e-10	-1.25227
154377664	chr1:154377664:CTCTT:C	3.72573e-05	2.52445	-0.979519
154377762	chr1:154377762:C:G	3.56525e-05	2.66909	-1.16818
154378024	chr1:154378024:G:C	2.41619e-06	-1.17931e-10	-1.19073
154378113	chr1:154378113:T:C	3.55805e-05	2.66657	-1.16769
154378597	chr1:154378597:T:C	3.67557e-05	2.68932	-1.15795
154378723	chr1:154378723:G:A	2.39171e-06	-0.135805	-1.06511
154378771	chr1:154378771:C:G	6.02163e-07	-1.39237	-1.18777
154378801	chr1:154378801:G:T	6.00556e-07	-1.40161	-1.1812
154379241	chr1:154379241:C:A	5.91311e-07	-1.42328	-1.17506
154379288	chr1:154379288:A:T	2.43832e-06	-1.17931e-10	-1.18161
154379476	chr1:154379476:C:A	1.53789e-06	-1.3332	-0.309306
154379541	chr1:154379541:C:T	4.1962e-05	2.861	-1.19715
154380045	chr1:154380045:G:A	2.32093e-05	1.73834	-0.666702
154380056	chr1:154380056:C:T	2.26208e-06	-1.17931e-10	-1.25663
154380165	chr1:154380165:C:T	1.12181e-05	1.5295	-1.1849
154380189	chr1:154380189:G:A	2.26198e-06	-1.17931e-10	-1.25668
154380235	chr1:154380235:G:A	2.67904e-06	-1.17931e-10	-1.08746
154380514	chr1:154380514:A:G	2.2619e-06	-1.17931e-10	-1.25671
154380534	chr1:154380534:T:C	2.26611e-06	-1.17931e-10	-1.25485
154380786	chr1:154380786:T:A	2.33529e-06	-0.186439	-1.03834
154380882	chr1:154380882:A:G	5.94231e-07	-1.40462	-1.18878
154380923	chr1:154380923:A:G	8.28138e-06	-1.17931e-10	0.0410909
154381653	chr1:154381653:G:A	3.27389e-05	2.54953	-1.13389
154381733	chr1:154381733:G:T	2.3597e-06	-1.17931e-10	-1.21438
154381781	chr1:154381781:G:A	4.77745e-05	2.71253	-0.918957
154381874	chr1:154381874:C:T	5.76892e-07	-1.45157	-1.17145
154381894	chr1:154381894:A:G	3.44235e-05	2.62941	-1.16359
154382012	chr1:154382012:C:T	2.48052e-06	-1.17931e-10	-1.16445
154382532	chr1:154382532:C:T	2.18303e-06	-0.201243	-1.09096
154382775	chr1:154382775:G:T	8.76168e-05	1.79377	0.606288
154382958	chr1:154382958:G:C	2.31937e-06	-1.17931e-10	-1.23162
154383901	chr1:154383901:T:A	4.86728e-05	1.76972	0.0424848
154383983	chr1:154383983:C:T	2.96508e-06	0.223442	-1.20946
154384005	chr1:154384005:A:G	2.43731e-05	2.37347	-1.25291
154385121	chr1:154385121:G:A	1.03806e-06	-1.44576	-0.589803
154385202	chr1:154385202:A:G	3.12766e-06	0.282697	-1.21533
154386107	chr1:154386107:T:C	3.14535e-05	2.39839	-1.0228
154386113	chr1:154386113:G:A	2.26193e-06	-1.17931e-10	-1.2567
154386459	chr1:154386459:TC:T	3.56389e-05	-1.17931e-10	1.50052
154386512	chr1:154386512:A:G	5.79253e-06	-1.17931e-10	-0.31635
154386703	chr1:154386703:T:C	2.02523e-05	2.19202	-1.25666
154386935	chr1:154386935:G:A	1.65141e-06	-0.346491	-1.2248
154387711	chr1:154387711:T:C	1.68627e-06	-1.5504	-2.84266e-10
154388016	chr1:154388016:C:A	1.6294e-06	-0.391384	-1.19333
154388161	chr1:154388161:A:T	2.14871e-05	2.25008	-1.25555
154388208	chr1:154388208:A:G	1.63751e-06	-0.374784	-1.20496
154388224	chr1:154388224:G:A	3.55816e-05	2.46162	-0.962712
154388362	chr1:154388362:T:C	4.87929e-07	-1.54825	-1.24225
154388601	chr1:154388601:A:G	4.14756e-06	-1.17931e-10	-0.650398
154388750	chr1:154388750:C:T	1.46974e-06	-0.49243	-1.1954
154388930	chr1:154388930:A:G	2.17077e-06	-1.29784	-2.84266e-10
154389275	chr1:154389275:T:G	2.40694e-06	-1.17931e-10	-1.19456
154389312	chr1:154389312:G:A	1.52055e-06	-0.43716	-1.21669
154389617	chr1:154389617:A:T	1.69347e-05	1.88684	-1.1304
154390210	chr1:154390210:G:A	1.27014e-06	-1.41024	-0.42355
154390661	chr1:154390661:A:T	1.44118e-06	-0.578834	-1.12862
154390829	chr1:154390829:C:T	6.63264e-05	3.37335	-1.25168
154390965	chr1:154390965:C:T	3.44221e-05	2.7225	-1.25672
154391073	chr1:154391073:G:A	2.42627e-06	-1.17931e-10	-1.18656
154391181	chr1:154391181:T:C	1.33533e-05	-1.17931e-10	0.518846
154391664	chr1:154391664:G:A	1.75119e-06	-0.404537	-1.10809
154391841	chr1:154391841:G:T	4.80917e-07	-1.55485	-1.25013
154391899	chr1:154391899:G:A	1.18524e-05	-1.17931e-10	0.399612
154392286	chr1:154392286:A:T	3.43076e-06	0.412223	-1.25236
154392501	chr1:154392501:T:A	2.36071e-06	-1.17931e-10	-1.21396
154392759	chr1:154392759:T:A	2.88886e-06	0.244156	-1.25621
154393410	chr1:154393410:C:T	1.96084e-06	-0.273264	-1.12628
154393571	chr1:154393571:C:T	2.39939e-06	-1.17931e-10	-1.1977
154393603	chr1:154393603:G:A	2.50934e-06	-1.17931e-10	-1.1529
154394112	chr1:154394112:A:G	3.29115e-06	-1.17931e-10	-0.881681
154394435	chr1:154394435:T:G	1.15293e-06	-1.24599	-0.684627
154394544	chr1:154394544:C:T	3.40912e-06	-1.17931e-10	-0.846464
154394553	chr1:154394553:T:C	3.40886e-06	-1.17931e-10	-0.846541
154394771	chr1:154394771:T:C	1.24062e-06	-1.2677	-0.589605
154394835	chr1:154394835:G:A	3.4742e-06	-1.17931e-10	-0.827554
154394865	chr1:154394865:T:C	3.59276e-06	-1.17931e-10	-0.793997
154395110	chr1:154395110:G:A	1.61287e-05	1.86246	-1.15478
154395169	chr1:154395169:C:T	2.26751e-06	-1.17931e-10	-1.25424
154395278	chr1:154395278:C:T	1.0868e-06	-0.831536	-1.15815
154395381	chr1:154395381:C:T	2.29328e-06	-1.17931e-10	-1.24293
154395422	chr1:154395422:C:T	1.62268e-06	-0.803555	-0.785284
154395496	chr1:154395496:C:CT	3.28501e-06	-1.17931e-10	-0.88355
154395578	chr1:154395578:C:T	3.56196e-06	-1.17931e-10	-0.802607
154395619	chr1:154395619:A:G	2.1986e-06	-0.144679	-1.14042
154395622	chr1:154395622:T:C	1.68341e-06	-0.377076	-1.17502
154395635	chr1:154395635:G:A	1.09165e-06	-1.28601	-0.699214
154395686	chr1:154395686:C:T	2.64321e-06	-1.17931e-10	-1.10092
154395747	chr1:154395747:G:A	3.15803e-06	-0.92297	-2.84266e-10
154395807	chr1:154395807:G:A	2.6018e-06	-1.17931e-10	-1.11671
154396452	chr1:154396452:A:G	1.83585e-05	2.0874	-1.25023
154396776	chr1:154396776:A:G	5.16515e-05	2.81479	-0.943187
154396838	chr1:154396838:T:TC	3.58948e-06	-1.17931e-10	-0.794911
154396843	chr1:154396843:G:A	3.59328e-06	-1.17931e-10	-0.793853
154397207	chr1:154397207:C:G	1.61422e-06	-0.528643	-1.06543
154397375	chr1:154397375:A:G	3.50646e-06	-1.17931e-10	-0.818312
154397505	chr1:154397505:C:T	1.72142e-06	-0.399681	-1.13009
154397544	chr1:154397544:T:C	3.21286e-06	0.349921	-1.25568
154397744	chr1:154397744:C:T	3.59615e-06	-1.17931e-10	-0.793055
154398462	chr1:154398462:C:T	1.09417e-06	-1.09834	-0.884577
154398747	chr1:154398747:C:T	2.29341e-06	-1.17931e-10	-1.24288
154398767	chr1:154398767:G:A	1.95846e-06	-1.40076	-2.84266e-10
154399011	chr1:154399011:C:T	1.15082e-06	-0.684116	-1.24832
154399800	chr1:154399800:C:T	2.29501e-06	-1.17931e-10	-1.24218
154400079	chr1:154400079:G:A	2.31649e-06	-1.17931e-10	-1.23287
154400362	chr1:154400362:A:G	3.38768e-06	-0.852773	-2.84266e-10
154400568	chr1:154400568:G:T	2.28928e-06	-1.17931e-10	-1.24468
154400755	chr1:154400755:T:C	7.17905e-06	-0.112206	0.0104539
154401135	chr1:154401135:C:G	3.03972e-05	-1.17931e-10	1.34143
154401308	chr1:154401308:C:T	2.29261e-06	-1.17931e-10	-1.24323
154401686	chr1:154401686:G:A	1.69551e-06	-1.54493	-2.84266e-10
154401848	chr1:154401848:C:T	2.28647e-06	-1.17931e-10	-1.24591
154402374	chr1:154402374:C:T	2.51208e-06	-1.15181	-2.84266e-10
154402801	chr1:154402801:A:G	5.6563e-05	-1.17931e-10	1.96244
154403762	chr1:154403762:C:T	2.87569e-06	-1.17931e-10	-1.01663
154403877	chr1:154403877:C:T	2.99832e-05	-1.17931e-10	1.32772
154403883	chr1:154403883:C:G	3.82713e-06	-1.17931e-10	-0.730803
154404195	chr1:154404195:C:T	4.7828e-07	-1.57562	-1.23486
154404339	chr1:154404339:A:G	2.36162e-06	-1.17931e-10	-1.21357
154404420	chr1:154404420:G:A	1.81843e-06	-1.47495	-2.84266e-10
154404545	chr1:154404545:G:A	2.34241e-06	-1.17931e-10	-1.22174
154405422	chr1:154405422:G:A	2.09214e-06	-0.0877974	-1.24693
154405860	chr1:154405860:T:C	2.26413e-06	-1.17931e-10	-1.25573
154406535	chr1:154406535:T:C	2.27726e-06	-1.17931e-10	-1.24995
154406893	chr1:154406893:A:C	1.11076e-06	-0.896641	-1.07124
154407092	chr1:154407092:G:A	3.09385e-06	-1.17931e-10	-0.943502
154407273	chr1:154407273:G:A	2.67501e-06	-1.17931e-10	-1.08897
154407411	chr1:154407411:AT:A	2.42162e-06	-1.17931e-10	-1.18848
154407885	chr1:154407885:T:C	2.26253e-06	-1.17931e-10	-1.25644
154407943	chr1:154407943:C:A	7.6456e-07	-1.11494	-1.22643
154408010	chr1:154408010:G:A	0.000103561	-1.39053	3.95777
154408111	chr1:154408111:A:G	2.65062e-06	-1.17931e-10	-1.09813
154408308	chr1:154408308:T:C	7.28545e-06	-1.17931e-10	-0.0870399
154408458	chr1:154408458:A:G	3.36257e-06	0.125192	-0.985404
154408545	chr1:154408545:T:C	2.26917e-06	-1.17931e-10	-1.2535
154408627	chr1:154408627:A:G	7.80176e-07	-1.081	-1.24016
154409080	chr1:154409080:T:C	2.5305e-06	-1.17931e-10	-1.1445
154409305	chr1:154409305:T:C	1.56225e-06	-0.603523	-1.02327
154409573	chr1:154409573:T:G	1.52744e-06	-0.482116	-1.16721
154409669	chr1:154409669:A:ACAC	2.40973e-06	-1.17931e-10	-1.1934
154409712	chr1:154409712:T:C	2.27317e-06	-1.17931e-10	-1.25175
154410785	chr1:154410785:C:T	2.05733e-06	-0.141005	-1.21051
154411111	chr1:154411111:T:G	2.30125e-06	-1.17931e-10	-1.23947
154411261	chr1:154411261:G:A	2.32091e-06	-1.17931e-10	-1.23096
154411803	chr1:154411803:G:C	2.53659e-06	-1.17931e-10	-1.1421
154411817	chr1:154411817:G:A	1.80812e-06	-1.48063	-2.84266e-10
154412260	chr1:154412260:T:C	2.61859e-06	-1.17931e-10	-1.11028
154412446	chr1:154412446:C:T	2.31212e-06	-1.17931e-10	-1.23475
154413426	chr1:154413426:G:A	2.34592e-06	-1.17931e-10	-1.22024
154414521	chr1:154414521:A:T	2.2621e-06	-1.17931e-10	-1.25663
154414549	chr1:154414549:T:C	2.1567e-06	-0.0569868	-1.24735
154414874	chr1:154414874:T:C	2.68121e-06	-1.17931e-10	-1.08665
154414924	chr1:154414924:G:A	2.61763e-06	-1.17931e-10	-1.11065
154415199	chr1:154415199:T:G	2.3089e-06	-1.17931e-10	-1.23615
154415460	chr1:154415460:C:T	1.87148e-05	0.856398	-2.84266e-10
154415843	chr1:154415843:G:A	2.27242e-06	-1.17931e-10	-1.25207
154415882	chr1:154415882:G:A	2.34214e-06	-1.17931e-10	-1.22186
154416192	chr1:154416192:T:C	2.80399e-06	-0.593518	-0.448359
154416210	chr1:154416210:A:G	2.51595e-06	0.0982073	-1.24848
154416314	chr1:154416314:T:C	2.45366e-06	-1.17931e-10	-1.17534
154416589	chr1:154416589:G:A	2.26363e-06	-1.17931e-10	-1.25595
154416720	chr1:154416720:A:T	7.36577e-06	-0.31075	0.234675
154417346	chr1:154417346:G:A	2.2627e-06	-1.17931e-10	-1.25636
154417602	chr1:154417602:C:T	0.000198189	-1.17931e-10	3.2163
154418456	chr1:154418456:C:T	1.07541e-06	-0.871634	-1.12858
154419028	chr1:154419028:T:C	1.69079e-06	-1.54772	-2.84266e-10
154419144	chr1:154419144:T:C	2.33927e-06	-1.17931e-10	-1.22308
154419343	chr1:154419343:G:A	4.10414e-06	-0.0256298	-0.635293
154419406	chr1:154419406:G:A	6.22987e-07	-1.29001	-1.25614
154419790	chr1:154419790:C:T	2.43545e-06	-1.17931e-10	-1.18279
154420198	chr1:154420198:T:TA	1.16058e-06	-0.720293	-1.20371
154420375	chr1:154420375:G:A	1.8212e-06	-1.47342	-2.84266e-10
154420383	chr1:154420383:C:T	2.26581e-06	-1.17931e-10	-1.25499
154420849	chr1:154420849:T:C	2.26689e-06	-1.17931e-10	-1.25451
154421176	chr1:154421176:C:T	2.79906e-06	-1.17931e-10	-1.04364
154421198	chr1:154421198:C:T	1.60935e-05	-1.17931e-10	0.705495
154421596	chr1:154421596:A:T	9.04951e-07	-1.56736	-0.60543
154421820	chr1:154421820:C:T	1.10053e-05	0.924789	-0.599327
154421821	chr1:154421821:G:A	5.43065e-07	-1.54594	-1.13751
154422222	chr1:154422222:G:A	2.26476e-06	-1.17931e-10	-1.25545
154422290	chr1:154422290:A:G	1.88405e-06	-0.345963	-1.09353
154422609	chr1:154422609:C:A	3.73587e-06	-1.17931e-10	-0.754937
154422649	chr1:154422649:G:A	1.5348e-05	1.50392	-0.845853
154422736	chr1:154422736:C:A	0.000284937	4.8206	-1.24125
154422947	chr1:154422947:C:T	2.35741e-06	-1.17931e-10	-1.21536
154423162	chr1:154423162:C:T	1.54895e-06	-0.45437	-1.18097
154423363	chr1:154423363:C:T	0.0013359	5.81144	-0.687004
154423470	chr1:154423470:A:G	1.19538e-05	1.48755	-1.07943
154423727	chr1:154423727:A:G	1.56234e-06	-0.373108	-1.25363
154424940	chr1:154424940:T:C	4.28993e-05	2.68956	-1.00362
154424963	chr1:154424963:G:T	2.62098e-05	-1.17931e-10	1.19321
154425134	chr1:154425134:A:G	2.96068e-05	2.49283	-1.17775
154425456	chr1:154425456:C:T	1.24952e-05	1.54594	-1.09351
154425457	chr1:154425457:G:A	3.03863e-05	2.49383	-1.15275
154425508	chr1:154425508:T:G	1.40716e-05	1.64908	-1.07784
154425950	chr1:154425950:T:C	6.93971e-06	-1.17931e-10	-0.135658
154426485	chr1:154426485:C:T	1.52129e-06	-0.496109	-1.15725
154426639	chr1:154426639:T:C	2.52894e-06	-1.17931e-10	-1.14512
154426670	chr1:154426670:G:A	2.60379e-06	-1.17931e-10	-1.11595
154426877	chr1:154426877:C:G	1.31857e-06	-0.611307	-1.18506
154427076	chr1:154427076:G:A	2.56533e-06	-1.17931e-10	-1.13083
154427173	chr1:154427173:C:T	1.08472e-06	-0.815445	-1.17615
154427241	chr1:154427241:GT:G	2.4731e-06	-1.17931e-10	-1.16745
154427354	chr1:154427354:C:T	2.68273e-06	-1.17931e-10	-1.08608
154427539	chr1:154427539:G:T	3.71616e-05	2.71266	-1.1703
154427844	chr1:154427844:A:G	4.3735e-05	2.75497	-1.04974
154427919	chr1:154427919:T:C	2.27592e-06	-1.17931e-10	-1.25054
154428045	chr1:154428045:A:G	1.33575e-06	-0.563807	-1.21962
154428124	chr1:154428124:G:A	2.4685e-06	-1.17931e-10	-1.16931
154428323	chr1:154428323:T:C	2.24306e-05	1.79833	-0.760827
154428417	chr1:154428417:C:T	1.00696e-06	-0.809497	-1.25648
154428529	chr1:154428529:C:T	4.54267e-06	-1.17931e-10	-0.559403
154428617	chr1:154428617:G:A	1.35355e-06	-0.565459	-1.20473
154428726	chr1:154428726:C:T	2.50727e-06	-1.17931e-10	-1.15373
154428751	chr1:154428751:G:A	4.61092e-06	-1.17931e-10	-0.544491
154428931	chr1:154428931:G:A	2.27093e-06	-1.17931e-10	-1.25273
154429028	chr1:154429028:C:T	2.30042e-06	-1.17931e-10	-1.23983
154429203	chr1:154429203:G:A	1.07885e-06	-0.81117	-1.18585
154429236	chr1:154429236:C:T	2.60061e-06	-1.17931e-10	-1.11717
154429320	chr1:154429320:C:T	9.51949e-07	-0.882492	-1.23967
154430762	chr1:154430762:T:G	2.41597e-06	-1.17931e-10	-1.19082
154430938	chr1:154430938:T:C	9.95871e-07	-0.820329	-1.25673
154431312	chr1:154431312:C:T	2.42539e-06	-1.17931e-10	-1.18693
154431860	chr1:154431860:C:T	3.57956e-05	2.55869	-1.05379
154431904	chr1:154431904:C:G	1.84523e-05	1.95133	-1.10906
154431930	chr1:154431930:A:C	1.70287e-05	1.87604	-1.11406
154431978	chr1:154431978:C:T	4.12912e-06	-0.654856	-2.84266e-10
154432548	chr1:154432548:A:G	0.000482623	5.32828	-1.22196
154432568	chr1:154432568:G:T	3.52761e-06	-1.17931e-10	-0.812299
154432653	chr1:154432653:C:T	2.42269e-06	-1.17931e-10	-1.18804
154433019	chr1:154433019:G:A	1.7102e-06	-1.53631	-2.84266e-10
154433047	chr1:154433047:C:T	2.45699e-06	-1.17931e-10	-1.17398
154434062	chr1:154434062:A:G	4.79523e-06	-1.17931e-10	-0.505297
154434064	chr1:154434064:T:G	1.97707e-05	1.94638	-1.0351
154434180	chr1:154434180:A:G	0.00047277	5.33714	-1.25145
154434943	chr1:154434943:A:C	0.000530899	5.35284	-1.15119
154435237	chr1:154435237:T:C	0.00141816	6.08281	-0.898616
154435832	chr1:154435832:C:A	2.31344e-06	-1.17931e-10	-1.23418
154435840	chr1:154435840:G:T	2.49448e-06	-1.17931e-10	-1.15884
154435864	chr1:154435864:T:C	1.54611e-05	1.78124	-1.11583
154436440	chr1:154436440:T:A	1.10271e-06	-1.12475	-0.850392
154436624	chr1:154436624:A:G	1.5554e-05	1.79189	-1.1205
154436784	chr1:154436784:G:A	1.61398e-06	-1.59421	-2.84266e-10
154437044	chr1:154437044:C:G	9.556e-07	-0.936842	-1.18149
154437254	chr1:154437254:G:A	0.000625978	5.21835	-0.851957
154437338	chr1:154437338:C:T	3.97017e-06	-1.17931e-10	-0.694111
154438005	chr1:154438005:C:T	3.92334e-06	-1.17931e-10	-0.705977
154438006	chr1:154438006:G:A	1.18574e-06	-1.07072	-0.831828
154438014	chr1:154438014:T:C	1.18606e-06	-1.06252	-0.839761
154438377	chr1:154438377:C:T	3.89563e-06	-1.17931e-10	-0.713063
154438451	chr1:154438451:T:C	2.59366e-06	-1.17931e-10	-1.11985
154438479	chr1:154438479:C:T	4.67717e-05	2.78105	-1.00869
154438834	chr1:154438834:G:T	1.93476e-05	-1.17931e-10	0.889651
154438997	chr1:154438997:C:T	1.98512e-06	-1.38724	-2.84266e-10
154439152	chr1:154439152:A:G	6.88947e-07	-1.20595	-1.23956
154439188	chr1:154439188:C:G	6.29797e-06	-1.17931e-10	-0.232691
154439292	chr1:154439292:G:A	1.69281e-06	-1.54653	-2.84266e-10
154439376	chr1:154439376:G:A	4.68439e-07	-1.57552	-1.25575
154439604	chr1:154439604:C:T	1.73959e-06	-0.26588	-1.25339
154439900	chr1:154439900:T:G	2.27902e-06	-1.17931e-10	-1.24917
154440048	chr1:154440048:G:A	1.82159e-06	-1.47321	-2.84266e-10
154440766	chr1:154440766:G:A	1.63809e-06	-1.57939	-2.84266e-10
154441561	chr1:154441561:C:T	0.000595923	5.14614	-0.828944
154441820	chr1:154441820:C:T	0.000685128	5.27757	-0.820888
154442480	chr1:154442480:G:A	2.00456e-05	-1.17931e-10	0.925091
154442679	chr1:154442679:C:T	2.34099e-06	-1.17931e-10	-1.22234
154442800	chr1:154442800:T:C	5.28903e-06	-1.17931e-10	-0.407285
154443199	chr1:154443199:G:T	5.08986e-06	-0.445668	-2.84266e-10
154443301	chr1:154443301:A:G	0.00021527	4.16257	-0.863593
154443344	chr1:154443344:C:T	2.29289e-06	-1.17931e-10	-1.24311
154443372	chr1:154443372:C:G	4.15809e-06	-0.647864	-2.84266e-10
154443487	chr1:154443487:G:A	2.38325e-06	-1.17931e-10	-1.20446
154443593	chr1:154443593:G:A	7.53106e-06	-0.0538835	-2.84266e-10
154444329	chr1:154444329:C:T	2.89928e-06	-1.00846	-2.84266e-10
154444396	chr1:154444396:C:T	2.27584e-06	-1.17931e-10	-1.25057
154444459	chr1:154444459:G:A	0.000633536	5.17707	-0.798675
154444493	chr1:154444493:C:T	0.000575296	5.09978	-0.817809
154444662	chr1:154444662:C:T	2.2865e-06	-1.17931e-10	-1.2459
154444711	chr1:154444711:C:T	8.09887e-07	-1.06287	-1.22091
154444768	chr1:154444768:C:T	2.64316e-06	-1.17931e-10	-1.10094
154445022	chr1:154445022:C:T	2.2684e-06	-1.17931e-10	-1.25384
154445309	chr1:154445309:T:C	1.16915e-05	-1.17931e-10	0.38594
154445353	chr1:154445353:C:T	0.000480988	4.88099	-0.778063
154445612	chr1:154445612:T:C	1.89148e-05	1.66869	-0.801664
154445618	chr1:154445618:T:C	9.15869e-06	-1.17931e-10	0.141784
154445622	chr1:154445622:C:T	2.71436e-06	0.159466	-1.23383
154445680	chr1:154445680:G:A	2.39937e-06	-1.17931e-10	-1.19771
154445724	chr1:154445724:C:T	7.52862e-06	-0.0542074	-2.84266e-10
154445725	chr1:154445725:A:G	8.1486e-06	0.0249277	-2.84266e-10
154446403	chr1:154446403:C:T	0.000212232	4.42747	-1.14271
154447108	chr1:154447108:C:A	1.02014e-06	-0.806158	-1.24682
154447367	chr1:154447367:A:G	1.51948e-05	1.80826	-1.16022
154447611	chr1:154447611:G:A	0.00318157	5.99221	-2.84266e-10
154447857	chr1:154447857:G:A	1.7164e-06	-1.53269	-2.84266e-10
154447926	chr1:154447926:G:C	0.000347115	4.87426	-1.09753
154448292	chr1:154448292:G:A	3.54044e-06	-1.17931e-10	-0.808668
154448302	chr1:154448302:T:C	0.000384627	4.96175	-1.08239
154448729	chr1:154448729:A:T	2.34996e-05	-1.17931e-10	1.08406
154449078	chr1:154449078:G:A	9.02109e-07	-0.939396	-1.23654
154449591	chr1:154449591:T:C	1.7329e-05	1.91835	-1.13889
154449592	chr1:154449592:G:A	2.31483e-06	-1.17931e-10	-1.23358
154449770	chr1:154449770:T:C	2.43543e-06	-1.17931e-10	-1.18279
154450257	chr1:154450257:C:T	1.56463e-06	-0.383936	-1.24134
154450305	chr1:154450305:T:A	2.32644e-06	-1.17931e-10	-1.22858
154450384	chr1:154450384:A:G	2.35976e-06	-1.17931e-10	-1.21436
154451255	chr1:154451255:C:T	2.26989e-06	-1.17931e-10	-1.25319
154451994	chr1:154451994:G:T	2.33271e-06	-1.17931e-10	-1.22589
154452021	chr1:154452021:C:T	1.09357e-06	-0.731282	-1.25219
154452470	chr1:154452470:T:C	2.26998e-06	-1.17931e-10	-1.25315
154452535	chr1:154452535:T:A	2.83513e-06	-1.17931e-10	-1.03083
154452576	chr1:154452576:T:C	2.49548e-06	-1.17931e-10	-1.15844
154452659	chr1:154452659:G:A	2.01457e-05	2.05623	-1.12615
154452828	chr1:154452828:A:G	2.29458e-06	-1.17931e-10	-1.24237
154452980	chr1:154452980:G:A	0.00160604	6.05628	-0.747674
154453621	chr1:154453621:A:G	2.22599e-05	2.09806	-1.06819
154453714	chr1:154453714:G:A	2.732e-05	1.2347	-2.84266e-10
154453788	chr1:154453788:C:T	0.00168599	6.02081	-0.66362
154454042	chr1:154454042:C:T	2.43197e-06	-1.17931e-10	-1.18422
154454471	chr1:154454471:T:A	1.76303e-06	-0.932265	-0.573621
154454574	chr1:154454574:G:A	4.67182e-06	-1.17931e-10	-0.531371
154454823	chr1:154454823:C:T	9.89623e-06	-1.17931e-10	0.219235
154454881	chr1:154454881:T:C	5.64346e-06	-1.17931e-10	-0.342421
154455286	chr1:154455286:G:A	6.20637e-06	-1.17931e-10	-0.247342
154455807	chr1:154455807:A:G	0.00437432	6.967	-0.65641
154455833	chr1:154455833:G:T	1.81113e-06	-1.47897	-2.84266e-10
154456003	chr1:154456003:G:A	1.09633e-05	-1.17931e-10	0.32163
154456029	chr1:154456029:C:A	1.79807e-05	1.88187	-1.06549
154456470	chr1:154456470:G:A	2.3143e-06	-1.17931e-10	-1.23381
154456499	chr1:154456499:A:G	9.24404e-06	-1.17931e-10	0.15106
154456745	chr1:154456745:C:T	2.33952e-06	-1.17931e-10	-1.22297
154456964	chr1:154456964:T:C	2.28377e-06	-1.17931e-10	-1.24709
154457504	chr1:154457504:A:G	2.29074e-06	-1.17931e-10	-1.24405
154457616	chr1:154457616:C:T	3.06096e-06	-0.00776388	-0.946426
154458171	chr1:154458171:C:T	1.02783e-05	0.257119	-2.84266e-10
154458643	chr1:154458643:G:A	2.86642e-06	-1.17931e-10	-1.01986
154458647	chr1:154458647:T:A	1.12547e-06	-0.876703	-1.07802
154458652	chr1:154458652:G:A	1.11752e-06	-0.88619	-1.07562
154458850	chr1:154458850:G:A	2.3327e-06	-1.17931e-10	-1.22589
154459303	chr1:154459303:T:G	2.53391e-06	-1.17931e-10	-1.14316
154459468	chr1:154459468:T:C	2.35113e-06	-1.17931e-10	-1.21802
154459566	chr1:154459566:G:C	1.57149e-06	-0.662266	-0.95863
154460146	chr1:154460146:T:C	3.89832e-06	-0.91499	0.202618
154460428	chr1:154460428:T:C	1.00074e-06	-0.930489	-1.14169
154460472	chr1:154460472:T:C	1.01078e-06	-0.921657	-1.14054
154460931	chr1:154460931:G:A	9.10342e-07	-0.974906	-1.19195
154460990	chr1:154460990:G:A	9.55524e-07	-0.961716	-1.1567
154461085	chr1:154461085:G:A	1.2348e-05	-1.17931e-10	0.440578
154461421	chr1:154461421:G:A	1.10122e-05	0.326082	-2.84266e-10
154461429	chr1:154461429:C:A	9.75115e-07	-0.914482	-1.18364
154461435	chr1:154461435:C:T	9.45344e-07	-0.936811	-1.19231
154462166	chr1:154462166:T:C	1.38821e-06	-1.18109	-0.563815
154462360	chr1:154462360:T:C	2.68665e-05	1.21796	-2.84266e-10
154462444	chr1:154462444:G:C	2.44189e-06	-1.17931e-10	-1.18015
154462460	chr1:154462460:G:A	9.80597e-07	-0.907682	-1.18483
154462817	chr1:154462817:T:A	4.49599e-06	-0.953649	0.383916
154462870	chr1:154462870:C:T	1.03796e-06	-0.870693	-1.16497
154463719	chr1:154463719:C:T	9.8528e-07	-0.911107	-1.17664
154463928	chr1:154463928:C:G	1.00115e-06	-0.888133	-1.18364
154463960	chr1:154463960:G:A	1.10121e-06	-0.782945	-1.19356
154464054	chr1:154464054:C:T	2.34311e-06	-1.17931e-10	-1.22144
154464274	chr1:154464274:C:T	1.07791e-06	-0.769691	-1.2282
154464285	chr1:154464285:T:G	3.55096e-06	-1.17931e-10	-0.805702
154464444	chr1:154464444:T:C	8.21195e-07	-1.03444	-1.23548
154464831	chr1:154464831:C:T	2.38767e-06	-1.17931e-10	-1.2026
154464927	chr1:154464927:T:A	2.37266e-06	-1.17931e-10	-1.20891
154465000	chr1:154465000:G:A	2.27472e-06	-1.17931e-10	-1.25106
154465420	chr1:154465420:T:C	7.17616e-07	-1.51342	-0.891323
154465519	chr1:154465519:G:A	3.37691e-06	-1.17931e-10	-0.855958
154465608	chr1:154465608:C:T	7.06773e-07	-1.54833	-0.871636
154465667	chr1:154465667:C:T	2.65557e-06	-1.09626	-2.84266e-10
154466404	chr1:154466404:T:C	4.7635e-07	-1.56981	-1.24471
154466791	chr1:154466791:T:G	2.35462e-06	-1.17931e-10	-1.21654
154466862	chr1:154466862:A:G	1.86716e-06	-0.66999	-0.778511
154467389	chr1:154467389:T:A	6.38579e-07	-1.57322	-0.948211
154467586	chr1:154467586:G:A	1.88223e-06	-0.850216	-0.590243
154467627	chr1:154467627:G:A	2.31572e-06	-1.17931e-10	-1.2332
154468450	chr1:154468450:A:G	2.55793e-06	-1.17931e-10	-1.13372
154469290	chr1:154469290:TTTTG:T	1.88068e-05	-1.17931e-10	0.861301
154469956	chr1:154469956:CTT:C	2.32132e-06	-1.17931e-10	-1.23078
154470001	chr1:154470001:G:T	2.59508e-06	-1.17931e-10	-1.1193
154470384	chr1:154470384:A:G	4.15508e-06	-1.17931e-10	-0.648588
154470793	chr1:154470793:T:C	3.49985e-06	-0.8202	-2.84266e-10
154471126	chr1:154471126:G:A	1.17518e-05	-1.17931e-10	0.391085
154471733	chr1:154471733:T:C	7.03393e-07	-1.33216	-1.0926
154472092	chr1:154472092:G:A	1.12546e-05	-1.17931e-10	0.347859
154472115	chr1:154472115:A:G	6.64342e-07	-1.41956	-1.06232
154472628	chr1:154472628:G:A	2.22761e-06	-1.27199	-2.84266e-10
154472886	chr1:154472886:G:T	1.77845e-06	-1.49718	-2.84266e-10
154473027	chr1:154473027:T:C	7.71963e-07	-1.22801	-1.10373
154473159	chr1:154473159:C:T	1.41225e-05	0.57485	-2.84266e-10
154473268	chr1:154473268:G:A	2.6354e-06	-1.10389	-2.84266e-10
154474836	chr1:154474836:T:G	2.3244e-06	-1.17931e-10	-1.22946
154474864	chr1:154474864:G:A	2.262e-06	-1.17931e-10	-1.25667
154475336	chr1:154475336:G:A	2.8519e-06	-1.17931e-10	-1.02493
154475502	chr1:154475502:T:A	3.58501e-06	-1.17931e-10	-0.796158
154476286	chr1:154476286:T:C	2.31581e-06	-1.17931e-10	-1.23316
154476373	chr1:154476373:G:A	3.36233e-06	-1.17931e-10	-0.860286
154477471	chr1:154477471:C:T	2.31887e-06	-1.17931e-10	-1.23184
154477759	chr1:154477759:C:T	9.23184e-06	-1.17931e-10	0.149739
154477924	chr1:154477924:G:C	3.02968e-06	-1.17931e-10	-0.964462
154478034	chr1:154478034:A:C	2.3689e-06	-1.21049	-2.84266e-10
154478254	chr1:154478254:A:C	1.62035e-06	-1.59028	-2.84266e-10
154478597	chr1:154478597:T:C	2.30244e-06	-1.17931e-10	-1.23895
154478944	chr1:154478944:A:G	1.33319e-06	-0.596863	-1.18848
154479072	chr1:154479072:A:T	2.42496e-06	-1.17931e-10	-1.1871
154479247	chr1:154479247:G:A	2.31248e-06	-1.17931e-10	-1.2346
154479624	chr1:154479624:A:G	3.57976e-06	-1.17931e-10	-0.797624
154479728	chr1:154479728:T:C	9.55925e-07	-0.945826	-1.17217
154479742	chr1:154479742:C:T	2.28011e-06	-1.17931e-10	-1.2487
154480052	chr1:154480052:G:A	2.70325e-06	-1.17931e-10	-1.07846
154480490	chr1:154480490:T:C	2.31996e-06	-1.17931e-10	-1.23137
154481833	chr1:154481833:A:C	2.56082e-06	-1.13259	-2.84266e-10
154482773	chr1:154482773:T:C	2.4959e-06	-1.15827	-2.84266e-10
154483129	chr1:154483129:T:C	3.58307e-06	-1.17931e-10	-0.7967
154483259	chr1:154483259:A:G	2.82067e-06	-1.03595	-2.84266e-10
154483473	chr1:154483473:T:C	1.5598e-06	-0.425426	-1.20294
154483992	chr1:154483992:C:T	2.97833e-06	-1.17931e-10	-0.981556
154484130	chr1:154484130:G:A	2.31668e-06	-1.17931e-10	-1.23278
154485228	chr1:154485228:C:G	2.47433e-06	-1.17931e-10	-1.16695
154485379	chr1:154485379:A:C	8.46861e-07	-0.98948	-1.24966
154486456	chr1:154486456:A:G	2.28013e-06	-1.17931e-10	-1.24869
154487421	chr1:154487421:G:A	3.34003e-06	-1.17931e-10	-0.866938
154487991	chr1:154487991:G:C	2.5983e-06	-1.17931e-10	-1.11806
154488187	chr1:154488187:T:C	2.26209e-06	-1.17931e-10	-1.25663
154489004	chr1:154489004:C:T	4.79948e-06	-0.504412	-2.84266e-10
154489884	chr1:154489884:C:T	1.49079e-06	-0.417667	-1.25595
154489962	chr1:154489962:C:T	2.90969e-06	-1.17931e-10	-1.00487
154490301	chr1:154490301:T:G	3.58318e-06	-1.17931e-10	-0.796668
154490717	chr1:154490717:G:A	3.34734e-06	-1.17931e-10	-0.864754
154490856	chr1:154490856:A:G	5.02165e-06	-1.17931e-10	-0.459161
154491391	chr1:154491391:T:C	2.32319e-06	-1.17931e-10	-1.22998
154491684	chr1:154491684:G:A	9.0233e-07	-0.918967	-1.25673
154491955	chr1:154491955:G:A	6.3812e-06	-1.17931e-10	-0.219564
154492096	chr1:154492096:G:A	1.75122e-06	-0.31672	-1.19589
154492236	chr1:154492236:T:TCA	2.32728e-06	-1.17931e-10	-1.22822
154492469	chr1:154492469:A:C	1.55038e-06	-0.414054	-1.22037
154492589	chr1:154492589:T:C	2.29802e-06	-1.17931e-10	-1.24087
154493018	chr1:154493018:TG:T	2.28639e-06	-1.17931e-10	-1.24595
154493336	chr1:154493336:G:A	2.48029e-06	-1.17931e-10	-1.16454
154493448	chr1:154493448:T:C	1.6151e-06	-1.59352	-2.84266e-10
154493624	chr1:154493624:A:C	2.26209e-06	-1.17931e-10	-1.25663
154493645	chr1:154493645:C:T	2.35613e-06	-1.17931e-10	-1.2159
154493825	chr1:154493825:C:T	7.43224e-07	-1.15506	-1.21461
154494081	chr1:154494081:C:G	2.46981e-06	-1.17931e-10	-1.16878
154494147	chr1:154494147:C:T	7.30951e-06	-1.17931e-10	-0.0837432
154494151	chr1:154494151:A:T	2.47006e-06	-1.17931e-10	-1.16868
154494534	chr1:154494534:T:G	2.30323e-06	-1.17931e-10	-1.23861
154494849	chr1:154494849:C:T	3.60866e-06	-1.17931e-10	-0.789581
154494881	chr1:154494881:G:A	3.66698e-06	-1.17931e-10	-0.77355
154495340	chr1:154495340:A:T	9.63953e-07	-0.852942	-1.25669
154495495	chr1:154495495:T:A	2.36969e-06	-1.17931e-10	-1.21016
154496147	chr1:154496147:G:A	4.22923e-06	-1.17931e-10	-0.630899
154496561	chr1:154496561:G:A	2.36041e-06	-1.17931e-10	-1.21409
154497349	chr1:154497349:T:C	1.61622e-06	-1.59283	-2.84266e-10
154497880	chr1:154497880:T:C	7.60131e-07	-1.09109	-1.2561
154498081	chr1:154498081:C:A	2.26432e-06	-1.17931e-10	-1.25564
154498130	chr1:154498130:T:A	1.44379e-06	-0.517883	-1.18776
154498199	chr1:154498199:TCTC:T	1.42499e-06	-0.500363	-1.21839
154498895	chr1:154498895:A:G	9.29708e-07	-0.889505	-1.2563
154499439	chr1:154499439:A:T	2.35959e-06	-1.17931e-10	-1.21443
154500272	chr1:154500272:C:T	3.58166e-06	-1.17931e-10	-0.797093
154500613	chr1:154500613:A:G	2.34946e-06	-1.17931e-10	-1.21874
154501184	chr1:154501184:T:C	1.45279e-06	-0.480483	-1.21895
154501250	chr1:154501250:G:A	2.26476e-06	-1.17931e-10	-1.25545
154501655	chr1:154501655:C:G	8.26143e-07	-1.0089	-1.25501
154502081	chr1:154502081:T:C	9.48772e-07	-0.871759	-1.25375
154502104	chr1:154502104:C:T	3.77458e-06	-1.17931e-10	-0.74463
154502399	chr1:154502399:G:A	1.45073e-06	-0.485214	-1.21564
154502424	chr1:154502424:G:A	1.43112e-06	-0.489591	-1.22487
154502525	chr1:154502525:A:G	1.43437e-05	-1.17931e-10	0.590392
154502854	chr1:154502854:T:A	1.73138e-06	-0.294767	-1.22923
154502871	chr1:154502871:T:C	9.85196e-06	-1.17931e-10	0.214751
154502989	chr1:154502989:C:T	2.96302e-06	-1.17931e-10	-0.986709
154503676	chr1:154503676:G:A	3.5508e-06	-1.17931e-10	-0.805747
154504046	chr1:154504046:C:T	2.1257e-06	-1.31882	-2.84266e-10
154504787	chr1:154504787:G:A	1.117e-06	-0.746241	-1.21604
154504964	chr1:154504964:G:A	1.38891e-06	-0.521642	-1.22276
154505109	chr1:154505109:G:A	1.04481e-06	-0.821829	-1.20725
154505638	chr1:154505638:A:T	4.86928e-06	-0.489972	-2.84266e-10
154505816	chr1:154505816:T:A	1.06245e-06	-0.785318	-1.22703
154506248	chr1:154506248:T:C	3.47925e-06	-1.17931e-10	-0.826103
154506287	chr1:154506287:C:T	3.0643e-06	-0.953099	-2.84266e-10
154506628	chr1:154506628:G:A	3.16861e-06	-1.17931e-10	-0.919626
154506800	chr1:154506800:C:T	2.42211e-06	-1.17931e-10	-1.18828
154507010	chr1:154507010:G:A	2.0373e-06	-1.36129	-2.84266e-10
154507194	chr1:154507194:C:T	1.32052e-06	-0.572223	-1.22267
154507458	chr1:154507458:A:G	2.32402e-06	-1.17931e-10	-1.22962
154507681	chr1:154507681:G:A	1.12275e-06	-0.721159	-1.23598
154507842	chr1:154507842:T:C	1.72094e-06	-0.320606	-1.20944
154508009	chr1:154508009:C:T	3.27909e-06	-0.885354	-2.84266e-10
154508677	chr1:154508677:C:G	4.03255e-05	1.62407	-2.84266e-10
154508868	chr1:154508868:T:G	2.30342e-06	-1.17931e-10	-1.23853
154509038	chr1:154509038:G:A	2.32567e-06	-1.17931e-10	-1.22891
154509148	chr1:154509148:C:T	1.0745e-06	-0.789537	-1.21152
154510017	chr1:154510017:G:A	1.65785e-06	-1.5674	-2.84266e-10
154510193	chr1:154510193:C:T	1.09614e-06	-1.2219	-0.759223
154510291	chr1:154510291:C:A	1.10385e-06	-1.18826	-0.785853
154510373	chr1:154510373:A:G	3.39212e-06	-1.17931e-10	-0.851465
154510420	chr1:154510420:G:A	2.38174e-06	-1.17931e-10	-1.20509
154510559	chr1:154510559:T:A	3.53912e-06	-1.17931e-10	-0.809041
154510769	chr1:154510769:A:C	2.27592e-06	-1.17931e-10	-1.25054
154511179	chr1:154511179:A:G	2.12908e-06	-1.31723	-2.84266e-10
154511332	chr1:154511332:G:A	2.7315e-06	-1.17931e-10	-1.06807
154511347	chr1:154511347:A:G	2.57397e-06	-1.17931e-10	-1.12747
154511392	chr1:154511392:G:A	1.45207e-06	-0.443661	-1.25627
154511541	chr1:154511541:A:T	1.90151e-06	-0.207197	-1.22307
154512289	chr1:154512289:T:G	2.82649e-06	-1.17931e-10	-1.03388
154512312	chr1:154512312:C:G	1.82081e-06	-0.240553	-1.23308
154512563	chr1:154512563:T:C	9.91589e-07	-0.893662	-1.1877
154513164	chr1:154513164:A:G	1.05277e-06	-1.22326	-0.798229
154513203	chr1:154513203:A:G	3.5011e-06	-1.17931e-10	-0.819841
154513744	chr1:154513744:G:T	3.71181e-06	-1.17931e-10	-0.7614
154513894	chr1:154513894:A:G	1.03454e-06	-0.856166	-1.1828
154514460	chr1:154514460:A:G	3.16206e-06	-1.17931e-10	-0.921696
154515094	chr1:154515094:C:T	5.85763e-06	-1.17931e-10	-0.305174
154515250	chr1:154515250:G:A	1.01347e-06	-1.14659	-0.912948
154515254	chr1:154515254:T:C	2.83841e-06	-1.17931e-10	-1.02968
154515287	chr1:154515287:C:T	1.36588e-06	-0.50652	-1.2546
154515422	chr1:154515422:C:T	3.85459e-06	-0.723655	-2.84266e-10
154516057	chr1:154516057:A:G	1.48356e-06	-0.470262	-1.20821
154516373	chr1:154516373:GA:G	2.51909e-06	-1.17931e-10	-1.14902
154516518	chr1:154516518:G:C	2.34837e-06	-1.17931e-10	-1.2192
154516778	chr1:154516778:C:T	3.55742e-06	-1.17931e-10	-0.803883
154517702	chr1:154517702:A:G	1.57322e-06	-0.398863	-1.22093
154517711	chr1:154517711:C:T	2.51139e-06	-1.17931e-10	-1.15208
154517793	chr1:154517793:T:A	1.56124e-06	-0.411286	-1.21615
154517848	chr1:154517848:G:A	5.66907e-06	-1.17931e-10	-0.337894
154517876	chr1:154517876:C:T	1.99323e-06	-0.149169	-1.23399
154518159	chr1:154518159:G:A	3.88974e-06	-1.17931e-10	-0.714577
154519207	chr1:154519207:A:G	1.04555e-06	-1.20554	-0.822838
154519553	chr1:154519553:G:A	2.71414e-06	-1.17931e-10	-1.07444
154519631	chr1:154519631:G:T	5.82636e-07	-1.45293	-1.16018
154519764	chr1:154519764:CTG:C	1.1957e-06	-0.764012	-1.13017
154519837	chr1:154519837:G:A	2.72071e-06	-1.17931e-10	-1.07203
154519881	chr1:154519881:A:T	1.08209e-06	-0.875653	-1.11837
154519956	chr1:154519956:T:C	1.11205e-06	-0.850353	-1.11636
154520057	chr1:154520057:A:G	1.07159e-06	-1.14011	-0.863666
154520197	chr1:154520197:G:A	2.26182e-06	-1.17931e-10	-1.25675
154521532	chr1:154521532:C:T	2.66001e-06	-1.17931e-10	-1.09459
154522471	chr1:154522471:G:A	9.52105e-07	-0.945141	-1.17686
154522693	chr1:154522693:ACT:A	9.95195e-07	-0.917052	-1.16068
154523199	chr1:154523199:C:T	2.23864e-06	-0.0301271	-1.23692
154523221	chr1:154523221:T:C	2.19165e-06	-0.0563362	-1.23193
154523810	chr1:154523810:C:A	9.93335e-07	-0.916863	-1.16274
154523997	chr1:154523997:G:A	1.16487e-05	0.382277	-2.84266e-10
154524013	chr1:154524013:C:T	1.78556e-06	-0.277324	-1.21586
154524037	chr1:154524037:A:G	4.89095e-06	-1.17931e-10	-0.485532
154524349	chr1:154524349:T:C	3.89104e-06	-0.714242	-2.84266e-10
154524529	chr1:154524529:A:G	9.68833e-07	-0.940717	-1.16386
154524670	chr1:154524670:C:T	1.01549e-06	-0.907229	-1.15032
154525326	chr1:154525326:C:T	9.66507e-07	-0.942556	-1.16443
154525397	chr1:154525397:AAAG:A	9.91372e-07	-0.917974	-1.16361
154525454	chr1:154525454:C:G	1.01174e-06	-0.898185	-1.16306
154525460	chr1:154525460:C:T	2.27912e-06	-1.17931e-10	-1.24913
154525552	chr1:154525552:G:A	2.20897e-06	-0.0425869	-1.23781
154525595	chr1:154525595:A:G	3.57175e-06	-1.17931e-10	-0.799863
154525677	chr1:154525677:T:C	1.17352e-05	0.389677	-2.84266e-10
154525696	chr1:154525696:C:A	2.38608e-06	-1.17931e-10	-1.20327
154526098	chr1:154526098:G:A	9.91779e-07	-0.946667	-1.13451
154526256	chr1:154526256:CCAGGCCTA:C	2.06149e-06	-1.34949	-2.84266e-10
154526461	chr1:154526461:G:A	2.37146e-06	-1.17931e-10	-1.20941
154526481	chr1:154526481:C:T	1.08747e-06	-0.91049	-1.07858
154526732	chr1:154526732:T:C	2.88441e-06	-1.17931e-10	-1.0136
154526741	chr1:154526741:C:T	2.62886e-06	-1.17931e-10	-1.10637
154526770	chr1:154526770:G:A	1.19481e-06	-0.836604	-1.05833
154526771	chr1:154526771:G:T	3.43488e-06	-1.17931e-10	-0.838938
154526869	chr1:154526869:G:A	1.06125e-06	-0.851819	-1.16165
154527008	chr1:154527008:C:T	9.88415e-07	-1.08493	-0.99964
154527135	chr1:154527135:A:T	9.69696e-07	-0.990192	-1.1135
154527450	chr1:154527450:C:T	9.81445e-07	-0.924373	-1.16728
154527471	chr1:154527471:C:T	9.69356e-07	-0.940881	-1.16316
154527540	chr1:154527540:T:C	9.60491e-07	-0.949748	-1.16348
154527613	chr1:154527613:A:G	9.46647e-07	-0.960162	-1.16759
154528270	chr1:154528270:TG:T	9.75925e-07	-0.953077	-1.14421
154528422	chr1:154528422:C:T	2.65327e-06	0.132802	-1.22993
154528614	chr1:154528614:G:A	2.28665e-06	-1.17931e-10	-1.24583
154528687	chr1:154528687:A:G	2.29189e-06	-1.17931e-10	-1.24354
154528728	chr1:154528728:C:A	8.88268e-07	-1.02961	-1.16179
154528888	chr1:154528888:C:A	9.72296e-07	-0.886924	-1.21409
154529100	chr1:154529100:A:G	9.23282e-07	-0.916585	-1.23615
154529294	chr1:154529294:A:G	9.96171e-07	-0.925997	-1.15076
154529647	chr1:154529647:G:C	9.90782e-07	-0.936302	-1.14588
154529836	chr1:154529836:C:T	8.89001e-06	0.112009	-2.84266e-10
154530041	chr1:154530041:G:A	8.72581e-07	-0.967188	-1.24203
154530140	chr1:154530140:G:A	2.65115e-06	-1.17931e-10	-1.09792
154530433	chr1:154530433:T:A	1.0035e-06	-0.855469	-1.21396
154530434	chr1:154530434:T:A	2.78187e-06	-1.17931e-10	-1.04979
154530439	chr1:154530439:T:A	2.71526e-06	-1.17931e-10	-1.07403
154530546	chr1:154530546:C:T	1.13633e-06	-0.696155	-1.24896
154531125	chr1:154531125:G:A	8.98257e-07	-1.01619	-1.16403
154532125	chr1:154532125:T:C	1.12314e-06	-1.05109	-0.905702
154532367	chr1:154532367:T:C	2.41049e-06	-1.17931e-10	-1.19309
154532373	chr1:154532373:C:T	1.14467e-06	-1.04915	-0.888655
154532378	chr1:154532378:C:T	1.16547e-06	-0.986213	-0.933584
154532411	chr1:154532411:T:G	1.18605e-06	-1.02042	-0.881864
154532451	chr1:154532451:T:C	1.19121e-06	-1.03292	-0.865031
154532478	chr1:154532478:G:A	1.78659e-06	-0.284517	-1.20809
154532534	chr1:154532534:C:T	1.12853e-06	-1.02809	-0.923909
154532630	chr1:154532630:C:T	1.61001e-06	-0.545375	-1.05131
154532741	chr1:154532741:A:G	2.26591e-06	-1.17931e-10	-1.25494
154532794	chr1:154532794:C:T	1.87366e-06	-0.238388	-1.20664
154532805	chr1:154532805:C:T	2.3814e-06	-1.17931e-10	-1.20523
154532915	chr1:154532915:G:A	3.72984e-06	-1.17931e-10	-0.756555
154533066	chr1:154533066:G:A	2.62774e-06	-1.17931e-10	-1.1068
154533228	chr1:154533228:C:T	1.76545e-06	-0.295923	-1.20859
154533410	chr1:154533410:A:G	1.16072e-06	-1.02478	-0.899099
154533898	chr1:154533898:T:A	2.84039e-06	-1.17931e-10	-1.02898
154534330	chr1:154534330:GC:G	2.26341e-06	-1.17931e-10	-1.25605
154534714	chr1:154534714:T:C	1.74731e-06	-1.51484	-2.84266e-10
154534721	chr1:154534721:T:C	9.74084e-07	-1.0556	-1.04358
154534813	chr1:154534813:G:A	2.7394e-06	-1.17931e-10	-1.06518
154534842	chr1:154534842:AG:A	9.38045e-07	-0.90359	-1.23329
154535291	chr1:154535291:T:C	1.12772e-06	-1.06716	-0.885561
154535412	chr1:154535412:G:A	1.89032e-06	-0.21244	-1.22373
154535423	chr1:154535423:T:C	1.09016e-06	-1.06403	-0.922567
154535734	chr1:154535734:G:A	1.1971e-06	-1.03523	-0.857785
154536288	chr1:154536288:T:A	1.15973e-06	-1.0616	-0.86313
154536316	chr1:154536316:C:T	1.21804e-06	-1.01739	-0.858284
154536336	chr1:154536336:G:A	1.14869e-06	-1.08141	-0.852892
154536498	chr1:154536498:T:A	1.17837e-06	-1.04834	-0.860446
154536585	chr1:154536585:G:A	1.88077e-06	-1.44124	-2.84266e-10
154536620	chr1:154536620:A:G	9.42559e-07	-1.1496	-0.982479
154537248	chr1:154537248:G:A	2.42174e-06	-1.17931e-10	-1.18843
154537679	chr1:154537679:A:C	1.64834e-06	-1.57315	-2.84266e-10
154537737	chr1:154537737:C:T	1.16186e-05	-1.17931e-10	0.37969
154538016	chr1:154538016:G:A	3.59089e-06	-1.17931e-10	-0.794519
154538090	chr1:154538090:G:T	2.26185e-06	-1.17931e-10	-1.25674
154538327	chr1:154538327:T:C	2.66536e-06	-1.17931e-10	-1.09258
154538376	chr1:154538376:C:T	9.59731e-07	-1.09801	-1.01601
154538715	chr1:154538715:T:C	3.57925e-06	-1.17931e-10	-0.797767
154539026	chr1:154539026:T:C	1.91208e-06	-0.217896	-1.20683
154539233	chr1:154539233:A:G	1.12213e-06	-0.945162	-1.01253
154539421	chr1:154539421:G:C	2.93866e-06	-1.17931e-10	-0.994964
154539532	chr1:154539532:T:C	1.2984e-06	-0.904372	-0.907415
154539601	chr1:154539601:C:T	1.12589e-06	-0.941493	-1.01285
154540019	chr1:154540019:G:A	1.121e-06	-0.730525	-1.22817
154540234	chr1:154540234:T:C	1.08753e-06	-0.973594	-1.01542
154540283	chr1:154540283:C:T	8.22303e-06	-1.17931e-10	0.0340199
154540942	chr1:154540942:G:A	1.11542e-06	-0.9666	-0.997086
154540964	chr1:154540964:T:C	1.12789e-06	-0.938264	-1.01431
154541255	chr1:154541255:G:A	2.33395e-06	-1.17931e-10	-1.22536
154541591	chr1:154541591:G:A	1.98832e-06	-0.17505	-1.21058
154541791	chr1:154541791:C:T	2.32889e-06	-1.22753	-2.84266e-10
154541862	chr1:154541862:A:T	9.56839e-07	-0.870313	-1.24673
154542026	chr1:154542026:G:A	2.29993e-06	-1.17931e-10	-1.24004
154542241	chr1:154542241:T:C	2.29906e-06	-1.17931e-10	-1.24042
154542442	chr1:154542442:G:T	2.34172e-06	-1.17931e-10	-1.22203
154542927	chr1:154542927:G:A	3.5845e-06	-1.17931e-10	-0.796299
154542935	chr1:154542935:C:T	2.28239e-06	-1.17931e-10	-1.2477
154543002	chr1:154543002:G:A	1.44949e-05	-1.17931e-10	0.600877
154543815	chr1:154543815:C:T	3.00268e-06	-1.17931e-10	-0.973412
154543928	chr1:154543928:C:T	1.67738e-05	0.746897	-2.84266e-10
154544001	chr1:154544001:G:A	1.61872e-06	-0.394245	-1.19704
154544095	chr1:154544095:T:C	2.4439e-06	-1.17931e-10	-1.17932
154544102	chr1:154544102:G:A	1.18614e-06	-0.887902	-1.01432
154544190	chr1:154544190:G:A	2.29341e-06	-1.17931e-10	-1.24288
154544314	chr1:154544314:G:A	3.05556e-06	-1.17931e-10	-0.955955
154544741	chr1:154544741:T:C	8.57671e-07	-1.06898	-1.15747
154545028	chr1:154545028:G:A	1.0986e-06	-0.999772	-0.979115
154545213	chr1:154545213:G:A	1.72158e-06	-1.52967	-2.84266e-10
154545679	chr1:154545679:A:G	3.54477e-06	-1.17931e-10	-0.807444
154545810	chr1:154545810:A:G	1.07231e-06	-0.976571	-1.02654
154545900	chr1:154545900:AC:A	2.28015e-06	-1.17931e-10	-1.24868
154545907	chr1:154545907:C:T	1.3494e-05	-1.17931e-10	0.529323
154546134	chr1:154546134:C:T	1.81939e-06	-0.243969	-1.23045
154546166	chr1:154546166:T:C	8.36281e-07	-1.0623	-1.18941
154546198	chr1:154546198:TG:T	2.62542e-06	-1.17931e-10	-1.10768
154546912	chr1:154546912:C:T	4.02461e-06	-1.17931e-10	-0.680491
154547324	chr1:154547324:C:CA	7.83155e-07	-1.11671	-1.20063
154547930	chr1:154547930:A:G	2.63727e-06	-1.17931e-10	-1.10318
154548783	chr1:154548783:G:A	2.60168e-06	-1.17931e-10	-1.11676
154549108	chr1:154549108:T:A	9.2907e-07	-1.10959	-1.0369
154549585	chr1:154549585:CTG:C	2.40309e-06	-1.17931e-10	-1.19616
154549772	chr1:154549772:A:G	1.54486e-06	-0.389684	-1.2483
154549918	chr1:154549918:C:A	4.16986e-06	-0.645036	-2.84266e-10
154550739	chr1:154550739:C:T	2.37543e-06	-1.17931e-10	-1.20774
154552332	chr1:154552332:G:A	3.07627e-06	-0.155873	-0.793327
154552497	chr1:154552497:A:G	1.87532e-06	-0.53376	-0.910379
154552555	chr1:154552555:G:A	3.16805e-06	-0.125412	-0.794391
154553523	chr1:154553523:C:T	9.06528e-07	-0.914423	-1.25663
154553726	chr1:154553726:T:G	2.26203e-06	-1.17931e-10	-1.25666
154553833	chr1:154553833:G:C	2.57012e-06	-1.17931e-10	-1.12897
154553847	chr1:154553847:G:C	2.49318e-06	-1.17931e-10	-1.15936
154553938	chr1:154553938:C:G	9.3859e-07	-0.999899	-1.1364
154553988	chr1:154553988:A:G	3.30171e-06	-1.17931e-10	-0.878479
154554301	chr1:154554301:GAT:G	4.19197e-06	-0.134159	-0.505589
154555610	chr1:154555610:T:C	2.56546e-06	-0.970349	-0.160431
154556233	chr1:154556233:A:C	1.03247e-06	-1.01277	-1.02819
154556357	chr1:154556357:C:G	2.98558e-06	-1.17931e-10	-0.979125
154556488	chr1:154556488:G:C	3.57028e-06	-1.17931e-10	-0.800275
154556555	chr1:154556555:C:A	2.26922e-06	-1.17931e-10	-1.25348
154557450	chr1:154557450:G:T	2.33758e-06	-1.17931e-10	-1.2238
154558041	chr1:154558041:A:G	2.28073e-06	-1.17931e-10	-1.24842
154559073	chr1:154559073:C:T	2.32429e-05	-1.17931e-10	1.07308
154559336	chr1:154559336:C:T	4.60856e-06	-1.17931e-10	-0.545003
154559434	chr1:154559434:G:A	4.85363e-07	-1.55475	-1.24102
154560987	chr1:154560987:G:C	2.56667e-06	-1.17931e-10	-1.13031
154561141	chr1:154561141:C:A	5.16126e-07	-1.52385	-1.21048
154561387	chr1:154561387:G:C	4.76568e-07	-1.58587	-1.22819
154561580	chr1:154561580:T:C	4.12052e-06	-1.17931e-10	-0.656939
154561766	chr1:154561766:T:C	4.38023e-06	-1.17931e-10	-0.595817
154562004	chr1:154562004:C:T	2.0712e-06	-1.34479	-2.84266e-10
154562141	chr1:154562141:G:C	2.35359e-06	-1.17931e-10	-1.21698
154562259	chr1:154562259:A:G	2.56667e-06	-1.17931e-10	-1.13031
154562290	chr1:154562290:G:A	6.07066e-07	-1.36262	-1.20941
154562900	chr1:154562900:C:T	3.77338e-06	-1.17931e-10	-0.744948
154563026	chr1:154563026:A:G	2.28214e-06	-1.17931e-10	-1.2478
154563051	chr1:154563051:C:T	6.98763e-07	-1.26965	-1.16171
154563139	chr1:154563139:TCTCA:T	7.70266e-06	-1.17931e-10	-0.0313538
154563157	chr1:154563157:TA:T	5.21427e-07	-1.57096	-1.15314
154563450	chr1:154563450:T:G	2.26723e-06	-1.17931e-10	-1.25436
154563484	chr1:154563484:C:A	2.37185e-06	-1.17931e-10	-1.20925
154563721	chr1:154563721:A:G	1.76429e-06	-1.50517	-2.84266e-10
154563750	chr1:154563750:C:T	2.2729e-06	-1.17931e-10	-1.25186
154563821	chr1:154563821:C:T	1.61976e-06	-1.59064	-2.84266e-10
154563895	chr1:154563895:G:A	1.36735e-06	-0.637338	-1.12271
154563933	chr1:154563933:T:A	3.22073e-06	-1.17931e-10	-0.90331
154564046	chr1:154564046:A:G	2.27015e-06	-1.17931e-10	-1.25307
154564386	chr1:154564386:G:A	2.2996e-06	-1.17931e-10	-1.24018
154564541	chr1:154564541:T:C	4.93413e-06	-1.17931e-10	-0.476742
154565026	chr1:154565026:T:A	4.62426e-07	-1.59236	-1.25182
154565029	chr1:154565029:T:C	4.62653e-07	-1.59191	-1.25179
154565729	chr1:154565729:C:T	4.59159e-07	-1.59461	-1.25666
154566289	chr1:154566289:G:A	2.26599e-06	-1.17931e-10	-1.25491
154566441	chr1:154566441:G:C	1.49702e-06	-0.418247	-1.25119
154566489	chr1:154566489:GAAA:G	2.27268e-06	-1.17931e-10	-1.25196
154566505	chr1:154566505:C:T	2.39312e-06	-1.17931e-10	-1.20032
154566680	chr1:154566680:G:T	1.96539e-06	-1.39723	-2.84266e-10
154567216	chr1:154567216:TA:T	2.31218e-06	-1.17931e-10	-1.23473
154567591	chr1:154567591:C:A	1.11683e-05	-1.17931e-10	0.340159
154567749	chr1:154567749:G:A	2.6052e-05	1.18718	-2.84266e-10
154567831	chr1:154567831:A:G	2.26551e-06	-1.17931e-10	-1.25512
154567990	chr1:154567990:C:T	1.08903e-05	-1.17931e-10	0.314957
154568241	chr1:154568241:A:G	2.27412e-06	-1.17931e-10	-1.25133
154568293	chr1:154568293:G:A	3.03647e-06	-1.17931e-10	-0.962224
154568389	chr1:154568389:G:T	1.88602e-06	-1.43845	-2.84266e-10
154568509	chr1:154568509:C:A	4.86786e-06	-1.17931e-10	-0.490265
154569241	chr1:154569241:G:A	1.61435e-06	-1.59399	-2.84266e-10
154569363	chr1:154569363:A:T	2.51249e-06	-1.15165	-2.84266e-10
154569616	chr1:154569616:A:G	2.26403e-06	-1.17931e-10	-1.25577
154570217	chr1:154570217:C:T	7.94519e-06	-1.17931e-10	-0.000352857
154570739	chr1:154570739:T:C	5.23894e-07	-1.56457	-1.15481
154571030	chr1:154571030:A:G	2.27017e-06	-1.17931e-10	-1.25306
154572175	chr1:154572175:G:T	5.30433e-07	-1.53257	-1.17441
154572406	chr1:154572406:A:G	6.37671e-06	-1.17931e-10	-0.220267
154572637	chr1:154572637:G:A	0.000123231	-1.17931e-10	2.74114
154572764	chr1:154572764:C:T	5.82091e-06	-0.311462	-2.84266e-10
154572988	chr1:154572988:C:T	2.41457e-06	-1.17931e-10	-1.1914
154574576	chr1:154574576:TCA:T	2.26183e-06	-1.17931e-10	-1.25675
154574816	chr1:154574816:A:C	6.18838e-07	-1.34989	-1.20294
154575739	chr1:154575739:C:A	9.87137e-06	-1.17931e-10	0.21672
154576045	chr1:154576045:C:G	1.52084e-06	-1.57639	-0.0772663
154576163	chr1:154576163:G:A	3.622e-06	-1.17931e-10	-0.785891
154576204	chr1:154576204:T:C	3.00532e-06	-1.17931e-10	-0.972535
154576404	chr1:154576404:G:A	1.30613e-06	-1.18444	-0.621411
154576420	chr1:154576420:C:T	3.01647e-06	-1.17931e-10	-0.968831
154576516	chr1:154576516:C:T	1.29799e-06	-0.572102	-1.24
154576994	chr1:154576994:T:C	4.2463e-06	0.217082	-0.843953
154576995	chr1:154576995:G:A	6.12877e-06	-0.259924	-2.84266e-10
154577015	chr1:154577015:G:C	2.26231e-06	-1.25653	-2.84266e-10
154577586	chr1:154577586:GCA:G	1.31754e-06	-0.554074	-1.24308
154577694	chr1:154577694:C:G	2.56826e-06	-1.17931e-10	-1.12969
154577871	chr1:154577871:G:C	2.5011e-05	-1.17931e-10	1.1464
154578242	chr1:154578242:G:A	3.2337e-06	-1.17931e-10	-0.899293
154578248	chr1:154578248:C:T	1.3547e-06	-0.528327	-1.24101
154578467	chr1:154578467:CAG:C	1.31926e-06	-0.711118	-1.08473
154578892	chr1:154578892:G:A	4.97328e-07	-1.56063	-1.2108
154579208	chr1:154579208:G:A	4.37028e-05	-1.17931e-10	1.70449
154579241	chr1:154579241:C:T	2.45482e-06	-1.17931e-10	-1.17487
154580040	chr1:154580040:CTG:C	1.30074e-06	-0.857668	-0.952318
154580361	chr1:154580361:C:T	5.19534e-06	-1.17931e-10	-0.425156
154580780	chr1:154580780:C:T	1.84313e-05	-1.17931e-10	0.841132
154580880	chr1:154580880:C:T	4.20733e-05	-1.17931e-10	1.66649
154580954	chr1:154580954:C:A	2.10707e-06	-1.32762	-2.84266e-10
154580961	chr1:154580961:C:T	2.36145e-06	-1.17931e-10	-1.21364
154580963	chr1:154580963:T:G	4.28368e-06	-1.17931e-10	-0.618107
154581070	chr1:154581070:C:T	4.68097e-05	-1.17931e-10	1.77317
154581122	chr1:154581122:G:A	1.6206e-05	-1.17931e-10	0.712461
154581246	chr1:154581246:T:C	9.3724e-07	-0.952565	-1.18517
154581460	chr1:154581460:C:T	6.59742e-05	-1.17931e-10	2.11634
154581729	chr1:154581729:C:T	4.71797e-06	0.32717	-0.84871
154581743	chr1:154581743:T:C	4.74235e-06	0.321592	-0.837977
154581881	chr1:154581881:C:T	6.2133e-06	0.112896	-0.359123
154583016	chr1:154583016:T:C	5.16719e-06	-0.010534	-0.420057
154583790	chr1:154583790:G:A	5.94009e-06	0.0576793	-0.348874
154583868	chr1:154583868:T:G	2.26316e-06	-1.17931e-10	-1.25616
154583949	chr1:154583949:G:A	5.53118e-06	-0.0594296	-0.303088
154584187	chr1:154584187:G:A	6.13387e-06	0.0116895	-0.270783
154584285	chr1:154584285:CCT:C	3.51629e-06	0.0911925	-0.906705
154584393	chr1:154584393:T:A	6.1729e-05	-1.17931e-10	2.04983
154584497	chr1:154584497:A:C	2.33243e-06	-1.17931e-10	-1.22601
154585209	chr1:154585209:C:T	5.40895e-06	0.130704	-0.515568
154586500	chr1:154586500:G:A	6.1729e-05	-1.17931e-10	2.04983
154586560	chr1:154586560:G:C	2.44925e-06	-1.17931e-10	-1.17714
154587122	chr1:154587122:T:C	5.17871e-06	0.524392	-0.952754
154587366	chr1:154587366:T:C	2.74229e-06	-1.17931e-10	-1.06413
154587400	chr1:154587400:T:C	5.24939e-07	-1.54734	-1.17005
154588466	chr1:154588466:G:A	2.53254e-06	-1.17931e-10	-1.1437
154588725	chr1:154588725:G:C	3.96974e-06	-1.17931e-10	-0.694219
154588752	chr1:154588752:G:A	2.3924e-06	-1.17931e-10	-1.20062
154588785	chr1:154588785:G:C	2.40687e-06	-1.17931e-10	-1.19459
154588886	chr1:154588886:C:T	1.12102e-05	-1.17931e-10	0.343904
154589336	chr1:154589336:G:A	2.30853e-06	-1.17931e-10	-1.23631
154589449	chr1:154589449:C:T	5.84019e-06	0.0532843	-0.361441
154589710	chr1:154589710:C:T	2.33795e-06	-1.17931e-10	-1.22365
154590681	chr1:154590681:A:G	2.31248e-06	-1.17931e-10	-1.2346
154591259	chr1:154591259:AG:A	4.6896e-06	0.433396	-0.960967
154591659	chr1:154591659:C:T	4.19434e-06	-1.17931e-10	-0.639183
154591665	chr1:154591665:T:C	3.70111e-06	0.371257	-1.13554
154591941	chr1:154591941:T:C	4.64075e-07	-1.5876	-1.25303
154592236	chr1:154592236:T:A	1.16929e-06	-0.986585	-0.929935
154592460	chr1:154592460:T:G	5.17952e-06	-1.17931e-10	-0.428207
154592808	chr1:154592808:A:T	2.96936e-06	-1.17931e-10	-0.984572
154592849	chr1:154592849:G:A	3.57566e-06	-1.17931e-10	-0.798769
154592854	chr1:154592854:T:C	2.27915e-06	-1.17931e-10	-1.24912
154593405	chr1:154593405:T:C	4.40454e-06	-1.17931e-10	-0.590283
154593438	chr1:154593438:G:A	4.66223e-07	-1.58375	-1.25226
154593621	chr1:154593621:AGG:A	3.96253e-06	-1.17931e-10	-0.696037
154593749	chr1:154593749:T:C	2.64994e-06	-0.620715	-0.477669
154594456	chr1:154594456:T:C	2.98022e-06	-0.980923	-2.84266e-10
154594477	chr1:154594477:G:T	4.93916e-06	-1.17931e-10	-0.475724
154594866	chr1:154594866:CAG:C	3.95436e-06	-1.17931e-10	-0.698101
154594877	chr1:154594877:C:T	4.93916e-06	-1.17931e-10	-0.475724
154594973	chr1:154594973:G:A	5.49204e-07	-1.49879	-1.17342
154595223	chr1:154595223:G:A	2.21797e-06	-0.0200947	-1.25623
154595671	chr1:154595671:TA:T	4.21461e-06	-1.17931e-10	-0.634362
154596035	chr1:154596035:T:C	3.68879e-06	-1.17931e-10	-0.76762
154596189	chr1:154596189:A:G	3.69747e-06	0.38306	-1.14833
154596305	chr1:154596305:C:T	3.04711e-05	-1.17931e-10	1.34386
154596467	chr1:154596467:C:T	3.60194e-06	-1.17931e-10	-0.791448
154596703	chr1:154596703:G:A	2.39905e-06	-1.17931e-10	-1.19784
154597419	chr1:154597419:G:C	2.82013e-06	-0.679954	-0.356183
154598216	chr1:154598216:G:A	1.83572e-05	-1.17931e-10	0.837103
154598878	chr1:154598878:T:A	4.25132e-06	-1.17931e-10	-0.625689
154598954	chr1:154598954:TA:T	4.20601e-06	-1.17931e-10	-0.636404
154599350	chr1:154599350:C:T	4.70081e-07	-1.5803	-1.24747
154599752	chr1:154599752:C:T	2.41672e-06	0.044068	-1.23457
154599962	chr1:154599962:T:C	2.63954e-06	-1.17931e-10	-1.10232
154599979	chr1:154599979:C:T	4.30462e-06	-0.61323	-2.84266e-10
154600082	chr1:154600082:G:A	3.93976e-06	-1.17931e-10	-0.7018
154600630	chr1:154600630:C:T	1.62714e-06	-1.5861	-2.84266e-10
154600724	chr1:154600724:G:A	2.02188e-06	-1.36889	-2.84266e-10
154600943	chr1:154600943:C:T	1.08386e-06	-1.01664	-0.975747
154601491	chr1:154601491:T:C	3.42745e-06	0.286292	-1.1274
154602344	chr1:154602344:T:C	2.09406e-05	-1.17931e-10	0.968769
154602564	chr1:154602564:C:T	4.42499e-06	-1.17931e-10	-0.585652
154602756	chr1:154602756:G:A	2.07239e-06	-1.34422	-2.84266e-10
154602839	chr1:154602839:A:C	8.13239e-07	-1.34663	-0.933019
154602845	chr1:154602845:G:A	3.41565e-06	0.0550138	-0.899565
154602860	chr1:154602860:A:G	2.1337e-05	-1.17931e-10	0.987524
154602949	chr1:154602949:T:C	2.73062e-06	-1.17931e-10	-1.06839
154603137	chr1:154603137:T:C	4.3748e-06	0.241753	-0.838811
154603209	chr1:154603209:A:T	1.23741e-06	-0.68127	-1.17863
154603887	chr1:154603887:C:T	2.95847e-06	-1.17931e-10	-0.988248
154604088	chr1:154604088:G:A	2.26216e-06	-1.17931e-10	-1.2566
154604151	chr1:154604151:C:T	3.44823e-06	-1.17931e-10	-0.835057
154604532	chr1:154604532:T:G	5.41134e-06	0.627352	-1.01177
154605039	chr1:154605039:C:T	5.03855e-06	0.563851	-1.01965
154605266	chr1:154605266:C:A	2.73753e-06	-1.17931e-10	-1.06586
154605702	chr1:154605702:A:C	3.38634e-06	-1.17931e-10	-0.85317
154605881	chr1:154605881:G:A	1.02407e-05	-1.17931e-10	0.253446
154605915	chr1:154605915:T:C	4.3574e-06	0.322749	-0.923792
154606324	chr1:154606324:G:A	2.62832e-06	-1.17931e-10	-1.10657
154607058	chr1:154607058:T:C	4.09761e-06	-0.662515	-2.84266e-10
154607109	chr1:154607109:T:C	1.35264e-06	-1.5845	-0.186357
154607133	chr1:154607133:G:C	2.93715e-06	-1.17931e-10	-0.99548
154607518	chr1:154607518:G:A	1.20139e-05	0.413144	-2.84266e-10
154607539	chr1:154607539:TC:T	2.5482e-06	0.0952749	-1.23281
154608358	chr1:154608358:C:T	5.19475e-07	-1.48213	-1.24573
154608755	chr1:154608755:G:C	2.27966e-06	0.00331357	-1.2522
154609334	chr1:154609334:C:T	8.55757e-06	-1.17931e-10	0.0738972
154609411	chr1:154609411:A:G	8.59422e-06	-1.17931e-10	0.0781704
154609653	chr1:154609653:C:T	2.91703e-06	0.222254	-1.22461
154610010	chr1:154610010:T:A	5.7095e-06	-1.17931e-10	-0.330788
154610420	chr1:154610420:A:T	2.72266e-06	0.147313	-1.21862
154610626	chr1:154610626:T:C	3.06838e-06	0.0625014	-1.01427
154611286	chr1:154611286:G:A	3.4014e-06	0.379403	-1.22813
154611939	chr1:154611939:C:T	3.99584e-06	-1.17931e-10	-0.687666
154612237	chr1:154612237:T:C	3.09127e-06	-1.17931e-10	-0.944335
154613118	chr1:154613118:T:A	1.40828e-06	-0.542977	-1.18757
154613512	chr1:154613512:T:C	9.68346e-06	-1.17931e-10	0.1975
154613536	chr1:154613536:C:T	4.20685e-06	0.278712	-0.914916
154613630	chr1:154613630:C:T	1.49653e-05	-1.17931e-10	0.632813
154614283	chr1:154614283:C:G	1.42216e-06	-0.523452	-1.19729
154614395	chr1:154614395:ATCT:A	2.27988e-06	-1.17931e-10	-1.2488
154614481	chr1:154614481:A:G	2.5444e-06	0.115211	-1.25423
154614548	chr1:154614548:C:T	2.26248e-06	-1.17931e-10	-1.25646
154614883	chr1:154614883:C:T	1.96442e-06	-1.39772	-2.84266e-10
154615042	chr1:154615042:C:G	1.0117e-05	-1.17931e-10	0.241299
154615193	chr1:154615193:A:G	1.04102e-05	0.318969	-0.0490977
154615341	chr1:154615341:A:G	7.71894e-07	-1.12742	-1.20441
154615414	chr1:154615414:CCTTTA:C	2.26267e-06	-1.17931e-10	-1.25637
154615518	chr1:154615518:T:C	3.81473e-06	0.261191	-0.99524
154616070	chr1:154616070:G:A	1.57437e-05	-1.17931e-10	0.683521
154616334	chr1:154616334:T:C	3.7571e-06	-1.17931e-10	-0.749271
154616756	chr1:154616756:C:T	2.3309e-06	0.0142199	-1.24088
154616993	chr1:154616993:G:A	3.64624e-06	-1.17931e-10	-0.779222
154617066	chr1:154617066:G:A	5.8264e-06	-1.17931e-10	-0.310519
154617152	chr1:154617152:A:C	4.75443e-07	-1.58274	-1.23369
154617172	chr1:154617172:C:A	4.04061e-06	0.333946	-1.01047
154617206	chr1:154617206:C:G	1.23683e-06	-0.717903	-1.14247
154617489	chr1:154617489:T:C	1.9649e-06	-0.147606	-1.24987
154618176	chr1:154618176:C:T	1.62499e-06	-1.58742	-2.84266e-10
154618786	chr1:154618786:C:A	4.18193e-06	-1.17931e-10	-0.642145
154619013	chr1:154619013:G:A	2.42194e-06	0.02702	-1.21537
154619118	chr1:154619118:A:G	3.58433e-06	-1.17931e-10	-0.796347
```
