## Supplementary material for "Characterization of shared and ancestry-specific signals driving complex traits using multi-ancestry fine-mapping": susiex_nc2.cs80.snp

```
BP	SNP	PIP(CS1)	LogBF(CS1,Pop1)	LogBF(CS1,Pop2)
153619722	chr1:153619722:T:C	3.11721e-06	-1.46062	-2.84266e-10
153620057	chr1:153620057:T:C	0.000733509	5.02858	-1.02831
153620100	chr1:153620100:A:G	5.89134e-06	-1.17931e-10	-0.82408
153620572	chr1:153620572:T:C	4.13851e-06	-1.17931e-10	-1.17723
153620920	chr1:153620920:A:C	5.74498e-06	-1.17931e-10	-0.849237
153621208	chr1:153621208:G:A	5.02679e-06	-1.17931e-10	-0.982782
153621412	chr1:153621412:C:T	9.24252e-06	-1.17931e-10	-0.37375
153621692	chr1:153621692:AG:A	4.51746e-06	-1.17931e-10	-1.08961
153621795	chr1:153621795:T:G	4.23892e-06	-1.17931e-10	-1.15325
153621805	chr1:153621805:C:G	3.85862e-06	-1.17931e-10	-1.24726
153621888	chr1:153621888:G:T	0.000472261	4.45508	-0.895115
153622067	chr1:153622067:A:ATAT	4.89493e-06	-1.17931e-10	-1.00936
153622168	chr1:153622168:G:A	7.80231e-06	0.451797	-0.994941
153622191	chr1:153622191:G:A	7.13215e-06	-1.17931e-10	-0.632951
153622473	chr1:153622473:G:A	3.88056e-06	-1.17931e-10	-1.24158
153622580	chr1:153622580:G:A	9.51858e-06	0.758598	-1.10292
153622905	chr1:153622905:G:A	0.000879369	5.16654	-0.9849
153622972	chr1:153622972:C:A	5.81537e-06	-0.837059	-2.84266e-10
153623015	chr1:153623015:A:G	5.04436e-06	-1.17931e-10	-0.979293
153623020	chr1:153623020:G:A	4.18445e-06	-1.17931e-10	-1.16619
153623224	chr1:153623224:C:T	4.45785e-06	-1.17931e-10	-1.1029
153623583	chr1:153623583:G:A	4.05791e-06	-1.17931e-10	-1.1969
153623902	chr1:153623902:G:C	1.01499e-05	-1.17931e-10	-0.280102
153623934	chr1:153623934:G:A	7.27312e-06	-1.17931e-10	-0.613378
153624127	chr1:153624127:G:A	7.77528e-05	3.0112	-1.25523
153624617	chr1:153624617:C:T	4.05193e-06	-1.17931e-10	-1.19837
153624641	chr1:153624641:GAA:G	0.00222592	5.94023	-0.829862
153625180	chr1:153625180:A:G	4.39552e-06	-1.17931e-10	-1.11698
153625191	chr1:153625191:T:C	4.32124e-06	-1.17931e-10	-1.13402
153625640	chr1:153625640:G:A	5.04507e-05	1.32343	-2.84266e-10
153626910	chr1:153626910:T:C	3.76655e-06	-1.2714	-2.84266e-10
153626914	chr1:153626914:T:C	4.40513e-06	-1.17931e-10	-1.11479
153627027	chr1:153627027:C:T	4.62406e-06	-1.17931e-10	-1.06629
153627648	chr1:153627648:T:C	0.00379671	6.25093	-0.606608
153627803	chr1:153627803:T:C	4.29446e-06	-1.17931e-10	-1.14024
153628119	chr1:153628119:A:AC	3.83106e-06	-1.17931e-10	-1.25442
153628302	chr1:153628302:G:A	8.79294e-05	3.09345	-1.21448
153628723	chr1:153628723:A:G	9.24525e-06	-1.17931e-10	-0.373454
153628937	chr1:153628937:C:T	3.93262e-06	-1.17931e-10	-1.22826
153629352	chr1:153629352:G:T	2.7937e-06	-1.5702	-2.84266e-10
153629661	chr1:153629661:T:C	4.06886e-06	-1.17931e-10	-1.1942
153629959	chr1:153629959:G:T	0.000264486	4.09598	-1.11576
153629972	chr1:153629972:T:C	6.55239e-06	-1.17931e-10	-0.717733
153629980	chr1:153629980:C:T	4.0593e-06	-1.17931e-10	-1.19655
153630077	chr1:153630077:C:T	7.40238e-06	0.61457	-1.21033
153630385	chr1:153630385:G:C	0.000335991	4.15425	-0.934726
153631013	chr1:153631013:G:A	4.90111e-06	-1.17931e-10	-1.0081
153631254	chr1:153631254:T:G	4.44827e-06	-1.17931e-10	-1.10505
153631553	chr1:153631553:C:T	0.000305032	2.4935	0.629351
153631636	chr1:153631636:G:A	0.0181245	8.03616	-0.828704
153631864	chr1:153631864:G:A	4.66701e-06	-1.17931e-10	-1.05705
153632043	chr1:153632043:G:A	0.0349569	7.91065	-0.0463441
153632380	chr1:153632380:A:T	0.0323168	9.03116	-1.24538
153632507	chr1:153632507:G:A	4.5765e-06	-1.17931e-10	-1.07663
153632730	chr1:153632730:C:T	3.82482e-06	-1.17931e-10	-1.25605
153632784	chr1:153632784:G:A	0.0618518	8.98064	-0.545707
153633767	chr1:153633767:G:A	2.10551e-05	-1.17931e-10	0.449577
153633818	chr1:153633818:AC:A	0.0422028	8.58409	-0.531413
153634003	chr1:153634003:G:A	4.16668e-06	-1.17044	-2.84266e-10
153634528	chr1:153634528:G:A	1.22241e-05	0.725564	-0.81972
153634941	chr1:153634941:C:T	1.021e-06	-1.4503	-1.12648
153635400	chr1:153635400:C:T	4.5776e-06	-1.17931e-10	-1.07639
153635431	chr1:153635431:C:T	4.61933e-06	-1.17931e-10	-1.06731
153635640	chr1:153635640:G:C	0.000201387	3.11867	-0.411006
153635657	chr1:153635657:C:G	1.96519e-05	-1.17931e-10	0.380611
153635712	chr1:153635712:A:G	1.99858e-05	-1.17931e-10	0.397459
153636357	chr1:153636357:G:A	4.45238e-06	-1.17931e-10	-1.10413
153637410	chr1:153637410:C:G	0.0182635	8.45705	-1.24195
153637743	chr1:153637743:G:A	3.84813e-06	-1.17931e-10	-1.24998
153638950	chr1:153638950:G:A	1.52795e-05	0.592797	-0.46385
153638967	chr1:153638967:G:A	5.25173e-06	-1.17931e-10	-0.939005
153639026	chr1:153639026:G:A	0.00105593	4.36461	-2.84266e-10
153639087	chr1:153639087:T:C	0.124911	8.9254	0.21239
153639124	chr1:153639124:A:G	3.48083e-06	-1.45212	0.101833
153639577	chr1:153639577:A:G	0.106874	8.78179	0.200059
153639657	chr1:153639657:G:A	0.099568	8.7316	0.179429
153639934	chr1:153639934:C:T	5.93139e-06	-0.817305	-2.84266e-10
153639949	chr1:153639949:T:G	0.109773	8.81374	0.194865
153639963	chr1:153639963:G:A	4.45478e-06	-1.17931e-10	-1.10359
153640027	chr1:153640027:G:T	4.57901e-06	-1.17931e-10	-1.07608
153640087	chr1:153640087:A:G	1.62215e-05	-1.17931e-10	0.188771
153640739	chr1:153640739:T:C	0.0203516	8.54882	-1.22547
153641307	chr1:153641307:A:G	0.0572368	8.62578	-0.268386
153642236	chr1:153642236:C:T	1.27116e-05	0.505935	-0.560986
153643053	chr1:153643053:T:C	1.26614e-05	-1.17931e-10	-0.0590095
153643114	chr1:153643114:C:T	3.906e-06	-1.17931e-10	-1.23505
153643482	chr1:153643482:T:C	2.88028e-06	-1.53968	-2.84266e-10
153644656	chr1:153644656:C:A	0.0938194	8.71495	0.136608
153645273	chr1:153645273:C:T	3.00773e-06	-1.49638	-2.84266e-10
153645650	chr1:153645650:C:T	4.44021e-06	-1.17931e-10	-1.10686
153646749	chr1:153646749:TCTTA:T	7.58713e-06	-1.17931e-10	-0.57111
153647127	chr1:153647127:C:T	3.82422e-06	-1.17931e-10	-1.25621
153647610	chr1:153647610:A:G	3.37202e-06	-1.48691	0.104858
153647684	chr1:153647684:G:C	4.6974e-06	-1.17931e-10	-1.05055
153647747	chr1:153647747:T:C	0.0768629	9.04748	-0.395263
153647804	chr1:153647804:G:C	5.83036e-06	-1.17931e-10	-0.834484
153648126	chr1:153648126:T:A	3.8253e-06	-1.17931e-10	-1.25593
153649186	chr1:153649186:G:C	1.66231e-05	-1.17931e-10	0.213227
153649203	chr1:153649203:C:T	7.88783e-06	-1.17931e-10	-0.532242
153649573	chr1:153649573:A:G	4.07505e-06	-1.17931e-10	-1.19268
153650936	chr1:153650936:G:C	3.8013e-05	2.27319	-1.23282
153650938	chr1:153650938:G:A	3.82219e-06	-1.17931e-10	-1.25674
153651130	chr1:153651130:G:A	1.97337e-05	-1.17931e-10	0.384763
153651775	chr1:153651775:G:A	3.8223e-06	-1.17931e-10	-1.25671
153652315	chr1:153652315:G:A	0.0089887	7.75892	-1.25276
153652631	chr1:153652631:A:G	1.29303e-05	-1.17931e-10	-0.0379869
153653167	chr1:153653167:G:A	1.86312e-05	-1.17931e-10	0.327272
153654153	chr1:153654153:C:CT	2.87326e-05	-1.17931e-10	0.760468
153654318	chr1:153654318:T:C	3.57055e-06	-1.32484	-2.84266e-10
153654900	chr1:153654900:G:A	1.25318e-05	-1.17931e-10	-0.0692953
153655517	chr1:153655517:C:T	2.87136e-05	-1.17931e-10	0.759807
153655765	chr1:153655765:T:C	6.37852e-06	-1.17931e-10	-0.744627
153655877	chr1:153655877:C:A	5.36563e-06	-0.917551	-2.84266e-10
153656169	chr1:153656169:C:T	0.000111477	3.27839	-1.16214
153656232	chr1:153656232:A:T	4.08256e-06	-1.17931e-10	-1.19084
153656550	chr1:153656550:G:A	0.0002589	3.0212	-0.062323
153656643	chr1:153656643:A:T	1.77578e-05	-1.17931e-10	0.279263
153656690	chr1:153656690:T:C	3.82392e-06	-1.17931e-10	-1.25629
153657644	chr1:153657644:C:T	0.000218773	2.97969	-0.189224
153657848	chr1:153657848:T:C	1.17761e-05	-1.17931e-10	-0.131488
153658387	chr1:153658387:T:C	5.13921e-06	-1.17931e-10	-0.960665
153658595	chr1:153658595:G:A	0.000454741	3.87978	-0.357613
153658722	chr1:153658722:T:C	5.15558e-05	-1.17931e-10	1.3451
153659280	chr1:153659280:C:A	3.8455e-06	-1.17931e-10	-1.25066
153659408	chr1:153659408:A:G	4.78881e-05	-1.17931e-10	1.2713
153659467	chr1:153659467:G:A	2.24851e-06	-1.06923	-0.718066
153659663	chr1:153659663:G:C	1.08902e-05	1.02024	-1.22994
153659995	chr1:153659995:G:A	1.15795e-05	-1.17931e-10	-0.148324
153660125	chr1:153660125:C:T	3.82276e-06	-1.17931e-10	-1.25659
153660509	chr1:153660509:G:A	4.15747e-06	-1.17931e-10	-1.17266
153661343	chr1:153661343:A:G	2.85381e-05	-1.17931e-10	0.753678
153662949	chr1:153662949:G:A	0.00724184	7.54299	-1.25292
153663433	chr1:153663433:A:G	5.60047e-06	-1.17931e-10	-0.874713
153663925	chr1:153663925:A:G	9.55099e-06	0.797494	-1.13841
153664919	chr1:153664919:T:C	1.18719e-05	-1.17931e-10	-0.123392
153665141	chr1:153665141:G:A	0.000203079	2.93056	-0.214525
153665413	chr1:153665413:A:T	5.55776e-06	-1.17931e-10	-0.882368
153666218	chr1:153666218:C:T	1.1873e-05	-1.17931e-10	-0.123295
153666386	chr1:153666386:G:A	5.42559e-05	-1.17931e-10	1.39615
153666759	chr1:153666759:G:A	4.12137e-06	-1.17931e-10	-1.18138
153667061	chr1:153667061:G:C	3.82405e-06	-1.17931e-10	-1.25625
153667078	chr1:153667078:C:T	1.14975e-05	-1.17931e-10	-0.155435
153667254	chr1:153667254:G:A	4.93756e-06	-1.17931e-10	-1.00069
153667264	chr1:153667264:G:A	3.88961e-06	-1.17931e-10	-1.23926
153667325	chr1:153667325:A:G	1.56554e-05	-1.17931e-10	0.153253
153667384	chr1:153667384:G:A	5.77943e-06	-1.17931e-10	-0.843258
153667959	chr1:153667959:C:T	3.82432e-06	-1.17931e-10	-1.25618
153668351	chr1:153668351:C:T	9.02614e-06	0.831729	-1.22917
153668492	chr1:153668492:C:T	5.27086e-06	-1.17931e-10	-0.935371
153668569	chr1:153668569:G:A	4.94906e-06	-1.17931e-10	-0.998366
153668582	chr1:153668582:T:C	1.97769e-05	0.386953	-2.84266e-10
153669322	chr1:153669322:A:G	1.86734e-05	-1.17931e-10	0.329536
153669536	chr1:153669536:C:T	0.000319543	2.88578	0.283552
153669931	chr1:153669931:GTAAA:G	1.14352e-05	-1.17931e-10	-0.160867
153670347	chr1:153670347:A:G	1.2188e-05	-1.17931e-10	-0.0971154
153670433	chr1:153670433:A:G	0.000275822	2.82003	0.202164
153670697	chr1:153670697:G:A	4.94876e-06	-1.17931e-10	-0.998427
153670945	chr1:153670945:G:A	5.62515e-06	-1.17931e-10	-0.870317
153671094	chr1:153671094:A:G	3.82219e-06	-1.17931e-10	-1.25674
153671490	chr1:153671490:C:A	3.93102e-06	-1.22866	-2.84266e-10
153671723	chr1:153671723:A:G	3.95747e-06	-1.17931e-10	-1.22196
153671759	chr1:153671759:C:T	3.1535e-06	-1.44905	-2.84266e-10
153671882	chr1:153671882:A:T	1.44165e-05	-1.17931e-10	0.0708091
153672590	chr1:153672590:T:C	0.000107003	2.60887	-0.533578
153672737	chr1:153672737:G:T	9.70411e-06	-1.17931e-10	-0.325014
153672886	chr1:153672886:G:T	3.94579e-06	-1.17931e-10	-1.22491
153672987	chr1:153672987:T:C	1.54186e-05	0.827859	-0.689849
153673124	chr1:153673124:G:A	3.05076e-06	-1.48217	-2.84266e-10
153673364	chr1:153673364:C:T	8.57594e-06	-0.448603	-2.84266e-10
153673404	chr1:153673404:T:A	0.000224558	2.82542	-0.00885328
153674189	chr1:153674189:G:A	3.85584e-06	-1.17931e-10	-1.24797
153674224	chr1:153674224:A:G	0.00488548	7.15319	-1.25673
153674230	chr1:153674230:C:T	1.91572e-05	-1.17931e-10	0.355116
153674615	chr1:153674615:G:A	2.91617e-05	-1.17931e-10	0.775293
153674626	chr1:153674626:C:T	4.1487e-06	-1.17931e-10	-1.17477
153674679	chr1:153674679:G:A	1.63842e-05	-1.17931e-10	0.198752
153674717	chr1:153674717:C:T	2.0702e-05	-1.17931e-10	0.432665
153674738	chr1:153674738:T:G	1.089e-05	0.999845	-1.20956
153674846	chr1:153674846:C:T	7.65153e-06	0.420453	-0.983112
153674971	chr1:153674971:C:T	8.97696e-06	0.839058	-1.24196
153675881	chr1:153675881:C:T	3.70304e-06	-1.28841	-2.84266e-10
153675915	chr1:153675915:T:C	4.28573e-06	-1.14227	-2.84266e-10
153676185	chr1:153676185:A:G	0.000129322	2.69294	-0.428199
153676671	chr1:153676671:G:A	1.07158e-05	0.954639	-1.18048
153677156	chr1:153677156:G:A	3.27682e-06	-1.41069	-2.84266e-10
153677271	chr1:153677271:C:T	3.05314e-05	0.821191	-2.84266e-10
153677314	chr1:153677314:AC:A	4.18197e-06	-1.17931e-10	-1.16678
153677483	chr1:153677483:G:A	1.46827e-05	-1.17931e-10	0.0891053
153677532	chr1:153677532:C:T	3.82329e-06	-1.17931e-10	-1.25645
153678240	chr1:153678240:C:T	1.21438e-05	-1.17931e-10	-0.100741
153678264	chr1:153678264:AAC:A	1.17286e-05	-1.17931e-10	-0.135529
153678582	chr1:153678582:C:A	3.12719e-05	0.845157	-2.84266e-10
153678921	chr1:153678921:C:T	4.08363e-06	-1.17931e-10	-1.19058
153679032	chr1:153679032:G:A	3.8738e-06	-1.17931e-10	-1.24333
153679033	chr1:153679033:G:C	3.86981e-06	-1.17931e-10	-1.24436
153679124	chr1:153679124:C:A	3.84498e-06	-1.17931e-10	-1.2508
153680126	chr1:153680126:T:C	4.16468e-06	-1.17931e-10	-1.17092
153680486	chr1:153680486:T:C	6.73951e-06	-1.17931e-10	-0.689576
153680787	chr1:153680787:C:A	9.09718e-06	-1.17931e-10	-0.3896
153682185	chr1:153682185:G:A	3.93996e-06	-1.17931e-10	-1.22639
153682428	chr1:153682428:G:A	1.40081e-05	-1.17931e-10	0.042071
153682843	chr1:153682843:C:T	4.23041e-06	-1.15527	-2.84266e-10
153682844	chr1:153682844:G:A	7.16957e-06	-1.17931e-10	-0.627718
153682932	chr1:153682932:A:G	6.14089e-06	-1.17931e-10	-0.782594
153683592	chr1:153683592:T:C	1.49334e-05	-1.17931e-10	0.106035
153683839	chr1:153683839:G:A	7.2692e-06	-1.17931e-10	-0.613917
153683876	chr1:153683876:T:G	0.00014245	2.55471	-0.193283
153683929	chr1:153683929:C:G	0.00480713	7.13692	-1.25663
153684088	chr1:153684088:T:C	4.64449e-06	-1.17931e-10	-1.06188
153684174	chr1:153684174:C:T	1.44745e-05	1.00665	-0.931826
153684284	chr1:153684284:G:A	6.22145e-06	-1.17931e-10	-0.76956
153684696	chr1:153684696:T:A	2.0316e-05	1.57547	-1.16163
153685400	chr1:153685400:A:T	5.92272e-06	-1.17931e-10	-0.818767
153685533	chr1:153685533:G:A	4.21035e-06	-1.17931e-10	-1.16002
153685711	chr1:153685711:A:T	1.0772e-05	0.997405	-1.21802
153685814	chr1:153685814:C:T	5.18196e-06	-1.17931e-10	-0.95238
153686004	chr1:153686004:G:A	0.000280872	1.92327	1.11706
153686291	chr1:153686291:A:AG	9.92541e-06	0.917735	-1.2202
153686741	chr1:153686741:G:A	4.03622e-06	-1.17931e-10	-1.20225
153687384	chr1:153687384:C:G	4.30402e-06	-1.13801	-2.84266e-10
153687924	chr1:153687924:G:A	4.28329e-06	-1.17931e-10	-1.14284
153687980	chr1:153687980:A:T	4.23153e-06	-1.17931e-10	-1.155
153688210	chr1:153688210:C:T	4.05621e-06	-1.17931e-10	-1.19731
153688513	chr1:153688513:A:G	1.02341e-05	0.934434	-1.20627
153689369	chr1:153689369:C:T	2.0263e-06	-1.17004	-0.721308
153689864	chr1:153689864:G:A	1.11894e-05	1.05236	-1.23496
153689947	chr1:153689947:G:A	6.20057e-06	-0.772923	-2.84266e-10
153690728	chr1:153690728:G:A	1.69987e-06	-1.47705	-0.589961
153690801	chr1:153690801:G:A	6.03688e-05	-1.17931e-10	1.50291
153691199	chr1:153691199:G:A	8.29433e-06	-0.481991	-2.84266e-10
153691340	chr1:153691340:T:C	3.88826e-06	-1.17931e-10	-1.2396
153691926	chr1:153691926:A:G	8.28294e-06	-1.17931e-10	-0.483366
153691956	chr1:153691956:T:C	8.43885e-06	-1.17931e-10	-0.464718
153693247	chr1:153693247:G:A	4.4111e-06	-1.17931e-10	-1.11344
153693443	chr1:153693443:T:TC	0.00264247	6.46881	-1.1869
153694115	chr1:153694115:C:T	5.46117e-06	-1.17931e-10	-0.899901
153695029	chr1:153695029:T:C	5.6463e-06	-1.17931e-10	-0.866564
153695189	chr1:153695189:G:C	5.23308e-06	-1.17931e-10	-0.942564
153697500	chr1:153697500:C:T	3.81699e-05	-1.17931e-10	1.04448
153697837	chr1:153697837:C:T	1.22126e-06	-1.14706	-1.25062
153697874	chr1:153697874:C:G	8.98483e-06	-1.17931e-10	-0.402026
153698486	chr1:153698486:T:C	3.41293e-05	-1.17931e-10	0.932594
153699135	chr1:153699135:A:G	2.73989e-06	-1.58965	-2.84266e-10
153699771	chr1:153699771:G:T	0.0122747	8.07448	-1.25674
153699804	chr1:153699804:T:A	3.21084e-05	-1.17931e-10	0.871554
153699887	chr1:153699887:C:T	1.78429e-05	0.284042	-2.84266e-10
153700591	chr1:153700591:T:A	6.44305e-06	-1.17931e-10	-0.734561
153700744	chr1:153700744:T:C	0.00023601	4.11409	-1.24778
153700822	chr1:153700822:A:T	1.16115e-06	-1.24856	-1.19959
153701225	chr1:153701225:A:T	1.02453e-06	-1.4886	-1.08473
153701601	chr1:153701601:T:C	4.8787e-06	-1.17931e-10	-1.01268
153702029	chr1:153702029:T:C	9.63757e-07	-1.51059	-1.12389
153702070	chr1:153702070:G:A	9.66225e-07	-1.51102	-1.12091
153702087	chr1:153702087:G:C	1.06424e-06	-1.58663	-0.948679
153702228	chr1:153702228:A:C	3.23256e-05	-1.17931e-10	0.878297
153702754	chr1:153702754:T:C	4.09244e-06	-1.17931e-10	-1.18842
153702847	chr1:153702847:G:A	1.69975e-05	-1.17931e-10	0.2355
153702957	chr1:153702957:T:A	0.0135521	8.16331	-1.24657
153703053	chr1:153703053:G:A	2.83717e-06	-0.399209	-1.15555
153703080	chr1:153703080:G:A	0.00072175	5.19372	-1.2096
153709836	chr1:153709836:G:A	5.12281e-06	-1.17931e-10	-0.963861
153721767	chr1:153721767:C:T	1.21213e-05	-1.17931e-10	-0.102596
153721996	chr1:153721996:T:C	2.52753e-06	-0.64358	-1.02674
153722031	chr1:153722031:C:T	4.49442e-06	-1.17931e-10	-1.09473
153722464	chr1:153722464:C:A	7.08966e-06	-1.17931e-10	-0.638926
153722704	chr1:153722704:T:G	3.82678e-06	-1.17931e-10	-1.25554
153722724	chr1:153722724:T:C	1.10311e-06	-1.55361	-0.94582
153722859	chr1:153722859:C:T	7.10791e-06	-1.17931e-10	-0.636355
153722920	chr1:153722920:C:T	7.12428e-06	-1.17931e-10	-0.634055
153723092	chr1:153723092:C:T	0.000298736	4.3582	-1.2562
153723118	chr1:153723118:G:A	5.01688e-06	-0.984756	-2.84266e-10
153723505	chr1:153723505:C:T	2.06316e-05	1.57	-1.14074
153723588	chr1:153723588:C:T	9.68574e-06	-1.17931e-10	-0.326909
153723671	chr1:153723671:T:C	2.76124e-06	-0.556818	-1.02506
153723728	chr1:153723728:G:A	1.51515e-05	-1.17931e-10	0.120537
153723851	chr1:153723851:T:G	3.9295e-06	-1.17931e-10	-1.22905
153723895	chr1:153723895:C:T	3.80419e-06	-0.686119	-0.575341
153724186	chr1:153724186:T:C	1.46007e-05	-1.17931e-10	0.0835075
153724630	chr1:153724630:A:G	3.30628e-06	-0.761656	-0.640083
153725139	chr1:153725139:T:G	1.41191e-05	-1.17931e-10	0.0499631
153725435	chr1:153725435:G:A	1.50609e-05	-1.17931e-10	0.114536
153725593	chr1:153725593:A:G	4.67385e-06	-0.676105	-0.379475
153725698	chr1:153725698:T:A	1.53692e-05	-1.17931e-10	0.134802
153725757	chr1:153725757:G:A	4.24239e-06	-1.15244	-2.84266e-10
153726227	chr1:153726227:A:C	3.83289e-06	-0.649102	-0.604843
153726398	chr1:153726398:A:G	2.79619e-06	-1.56931	-2.84266e-10
153726413	chr1:153726413:A:G	1.08708e-05	-1.17931e-10	-0.211482
153726555	chr1:153726555:A:G	1.46291e-05	-1.17931e-10	0.0854474
153726725	chr1:153726725:G:A	2.50138e-06	-0.628013	-1.05271
153726759	chr1:153726759:A:G	3.31125e-06	-0.297733	-1.10251
153727079	chr1:153727079:T:C	7.12986e-06	-1.17931e-10	-0.633272
153727592	chr1:153727592:C:T	1.50591e-05	-1.17931e-10	0.114419
153727852	chr1:153727852:C:T	4.66011e-06	-1.17931e-10	-1.05853
153727987	chr1:153727987:A:G	1.48222e-05	-1.17931e-10	0.0985614
153728365	chr1:153728365:A:G	4.97908e-06	-1.17931e-10	-0.992319
153729103	chr1:153729103:T:C	7.27002e-06	-1.17931e-10	-0.613804
153729289	chr1:153729289:A:C	7.27002e-06	-1.17931e-10	-0.613804
153730203	chr1:153730203:G:A	1.74989e-05	-1.17931e-10	0.264573
153730362	chr1:153730362:T:C	1.50233e-05	-1.17931e-10	0.112041
153730503	chr1:153730503:C:T	3.89454e-06	-1.17931e-10	-1.23799
153730537	chr1:153730537:C:T	0.000215275	4.03092	-1.25656
153730648	chr1:153730648:G:A	3.26688e-06	-0.769371	-0.644356
153731414	chr1:153731414:C:G	1.03413e-05	-1.17931e-10	-0.261418
153731558	chr1:153731558:T:C	1.07928e-06	-1.56466	-0.956611
153731614	chr1:153731614:A:G	1.52902e-05	-1.17931e-10	0.129651
153732625	chr1:153732625:T:G	1.51017e-05	-1.17931e-10	0.117243
153732671	chr1:153732671:T:C	1.46551e-05	-1.17931e-10	0.0872263
153733622	chr1:153733622:T:G	1.05086e-05	-1.17931e-10	-0.245371
153733666	chr1:153733666:G:A	1.59959e-05	-1.17931e-10	0.174771
153734113	chr1:153734113:G:T	3.31587e-06	-1.39884	-2.84266e-10
153734228	chr1:153734228:T:G	1.49883e-05	-1.17931e-10	0.109709
153734375	chr1:153734375:T:C	3.90252e-06	-1.17931e-10	-1.23594
153734413	chr1:153734413:ACTT:A	1.07501e-05	-0.222652	-2.84266e-10
153734616	chr1:153734616:G:T	3.86593e-06	-1.17931e-10	-1.24536
153734622	chr1:153734622:T:G	1.50997e-05	-1.17931e-10	0.117113
153734884	chr1:153734884:A:G	1.49155e-05	-1.17931e-10	0.104834
153735284	chr1:153735284:G:GA	1.50455e-05	-1.17931e-10	0.113518
153735285	chr1:153735285:G:T	1.50435e-05	-1.17931e-10	0.113381
153735366	chr1:153735366:G:A	7.2682e-06	-1.17931e-10	-0.614054
153736071	chr1:153736071:G:A	1.50602e-05	-1.17931e-10	0.114491
153736157	chr1:153736157:A:G	2.67198e-06	-0.592696	-1.02205
153736430	chr1:153736430:G:A	4.1487e-06	-0.772723	-0.402046
153736508	chr1:153736508:G:A	2.79373e-06	-1.57019	-2.84266e-10
153736692	chr1:153736692:T:G	1.57337e-05	-1.17931e-10	0.158243
153737394	chr1:153737394:C:CT	1.50591e-05	-1.17931e-10	0.114419
153737495	chr1:153737495:G:A	2.74226e-06	-0.568245	-1.02054
153737820	chr1:153737820:T:C	1.09001e-05	-1.17931e-10	-0.208792
153738220	chr1:153738220:T:C	3.75424e-06	-1.356	0.0813209
153738677	chr1:153738677:T:A	1.51123e-05	-1.17931e-10	0.117943
153738792	chr1:153738792:T:C	7.43464e-05	2.96775	-1.25658
153739435	chr1:153739435:T:C	2.42457e-06	-0.559014	-1.1529
153739486	chr1:153739486:A:G	1.59143e-06	-1.56825	-0.56468
153739866	chr1:153739866:C:T	1.55848e-05	-1.17931e-10	0.148732
153739907	chr1:153739907:G:T	2.31015e-06	-0.702177	-1.05807
153740204	chr1:153740204:A:C	3.89951e-06	-1.17931e-10	-1.23671
153740315	chr1:153740315:G:A	3.66918e-06	-0.720194	-0.5774
153740948	chr1:153740948:G:A	1.50494e-05	-1.17931e-10	0.113776
153741184	chr1:153741184:T:A	1.50591e-05	-1.17931e-10	0.114419
153741407	chr1:153741407:A:G	4.7735e-06	-1.17931e-10	-1.03448
153741703	chr1:153741703:T:C	3.96893e-06	-1.17931e-10	-1.21907
153741776	chr1:153741776:G:A	0.000215639	4.02289	-1.24685
153741942	chr1:153741942:C:T	2.69821e-05	1.83728	-1.13967
153743605	chr1:153743605:CCTT:C	0.000184107	3.87141	-1.25346
153744007	chr1:153744007:T:G	1.53538e-05	-1.17931e-10	0.133802
153744649	chr1:153744649:G:A	2.75939e-06	-1.58255	-2.84266e-10
153744706	chr1:153744706:G:A	3.70348e-06	-0.710401	-0.57789
153745408	chr1:153745408:C:T	8.24688e-06	-1.17931e-10	-0.487729
153745484	chr1:153745484:T:G	3.06401e-05	1.85366	-1.02892
153745547	chr1:153745547:C:T	6.22586e-06	-1.17931e-10	-0.768853
153745567	chr1:153745567:G:A	6.0797e-06	-1.17931e-10	-0.792608
153745832	chr1:153745832:A:G	3.94449e-06	-1.53686	0.311615
153745862	chr1:153745862:T:C	1.48079e-06	-1.18646	-1.01853
153745864	chr1:153745864:A:G	1.49942e-06	-1.00044	-1.19204
153745966	chr1:153745966:G:A	3.91076e-06	-1.17931e-10	-1.23383
153746270	chr1:153746270:G:A	2.86991e-05	0.66537	0.0939322
153746652	chr1:153746652:T:C	4.79793e-06	-1.02938	-2.84266e-10
153746692	chr1:153746692:C:T	7.07891e-06	-1.17931e-10	-0.640444
153747169	chr1:153747169:T:C	3.02112e-06	-1.49194	-2.84266e-10
153747582	chr1:153747582:T:C	3.94155e-06	-1.17931e-10	-1.22599
153748214	chr1:153748214:G:A	4.35023e-05	1.28694	-0.11169
153748574	chr1:153748574:G:A	3.8423e-06	-1.17931e-10	-1.25149
153749129	chr1:153749129:G:A	4.8747e-06	-1.0135	-2.84266e-10
153749543	chr1:153749543:G:A	7.97184e-06	-1.17931e-10	-0.521649
153749706	chr1:153749706:T:C	4.06277e-06	-1.1957	-2.84266e-10
153750059	chr1:153750059:G:A	4.16478e-06	-1.17931e-10	-1.1709
153750561	chr1:153750561:T:C	1.40754e-06	-1.09185	-1.16387
153750994	chr1:153750994:C:T	7.61605e-06	-1.17931e-10	-0.567306
153752252	chr1:153752252:G:A	9.21001e-06	-1.17931e-10	-0.377272
153752828	chr1:153752828:G:A	2.92279e-06	-1.52503	-2.84266e-10
153752834	chr1:153752834:T:A	3.82735e-06	-1.17931e-10	-1.25539
153753138	chr1:153753138:C:G	3.82242e-06	-1.17931e-10	-1.25668
153753402	chr1:153753402:C:T	5.61907e-06	-1.17931e-10	-0.871398
153753758	chr1:153753758:C:T	0.000146694	-1.17931e-10	2.39078
153753929	chr1:153753929:A:G	3.00763e-06	-1.49641	-2.84266e-10
153753939	chr1:153753939:G:A	2.99466e-06	-1.50073	-2.84266e-10
153753940	chr1:153753940:C:T	2.97619e-06	-1.50692	-2.84266e-10
153755086	chr1:153755086:G:A	5.37803e-06	-1.52318	0.607941
153755156	chr1:153755156:T:C	2.07264e-06	-1.0335	-0.835242
153755332	chr1:153755332:C:T	0.000242329	-1.17931e-10	2.89273
153755441	chr1:153755441:A:G	2.7731e-06	-1.5776	-2.84266e-10
153755616	chr1:153755616:G:A	3.89918e-06	-1.17931e-10	-1.2368
153755763	chr1:153755763:A:G	1.58392e-05	0.809871	-0.644945
153756274	chr1:153756274:A:G	3.55251e-06	-1.32991	-2.84266e-10
153756476	chr1:153756476:C:T	5.17294e-06	-1.17931e-10	-0.954122
153756544	chr1:153756544:G:A	3.97736e-06	-1.17931e-10	-1.21694
153756644	chr1:153756644:C:T	2.40765e-06	-0.897032	-0.821878
153756994	chr1:153756994:G:A	4.13413e-06	-1.17931e-10	-1.17829
153757186	chr1:153757186:T:G	4.75391e-06	-1.0386	-2.84266e-10
153757245	chr1:153757245:C:T	7.36183e-06	-1.17931e-10	-0.601255
153757847	chr1:153757847:C:G	0.000140514	-1.17931e-10	2.34774
153757855	chr1:153757855:C:T	5.09404e-06	-1.17931e-10	-0.969493
153758257	chr1:153758257:T:C	3.84738e-06	-1.17931e-10	-1.25017
153758412	chr1:153758412:T:C	3.84788e-06	-1.17931e-10	-1.25004
153758535	chr1:153758535:C:T	4.20974e-06	-1.17931e-10	-1.16016
153759432	chr1:153759432:C:T	3.84738e-06	-1.17931e-10	-1.25017
153760164	chr1:153760164:A:G	1.51726e-05	1.33998	-1.21805
153760497	chr1:153760497:G:A	2.12995e-06	-0.955365	-0.886099
153760538	chr1:153760538:C:A	2.35745e-05	-1.17931e-10	0.562601
153760778	chr1:153760778:C:T	3.98553e-06	-1.21489	-2.84266e-10
153762064	chr1:153762064:T:C	5.05134e-06	-1.17931e-10	-0.97791
153762278	chr1:153762278:G:A	3.82327e-06	-1.17931e-10	-1.25646
153763595	chr1:153763595:G:C	5.35308e-06	-1.17931e-10	-0.919892
153763804	chr1:153763804:G:A	3.24745e-06	-1.41969	-2.84266e-10
153764235	chr1:153764235:T:TCC	1.38048e-05	-1.17931e-10	0.0274513
153764285	chr1:153764285:C:T	2.72697e-06	-1.59437	-2.84266e-10
153764520	chr1:153764520:G:A	3.98151e-06	-1.17931e-10	-1.2159
153766339	chr1:153766339:C:T	1.21208e-05	-1.17931e-10	-0.102643
153766423	chr1:153766423:G:A	4.61163e-06	-1.06898	-2.84266e-10
153766883	chr1:153766883:G:A	3.88887e-06	-1.17931e-10	-1.23945
153767479	chr1:153767479:G:A	2.26393e-06	-0.878704	-0.901759
153767552	chr1:153767552:G:A	4.98548e-06	-1.17931e-10	-0.991034
153767809	chr1:153767809:G:A	5.39306e-06	-1.17931e-10	-0.91245
153768018	chr1:153768018:C:T	4.19771e-06	-0.560637	-0.602389
153768661	chr1:153768661:A:G	3.8314e-06	-1.17931e-10	-1.25433
153768817	chr1:153768817:TAAGG:T	5.59141e-06	-1.17931e-10	-0.876332
153768836	chr1:153768836:A:G	5.43111e-06	-1.17931e-10	-0.905421
153769036	chr1:153769036:C:A	4.69159e-06	-0.741024	-0.310768
153769961	chr1:153769961:T:C	3.24506e-06	-0.783915	-0.636516
153769979	chr1:153769979:C:T	4.02921e-06	-1.17931e-10	-1.20399
153769993	chr1:153769993:A:G	3.53057e-06	-0.690216	-0.645888
153770779	chr1:153770779:C:T	0.000115645	-1.17931e-10	2.15296
153770813	chr1:153770813:C:G	1.22198e-06	-1.54982	-0.847268
153771147	chr1:153771147:C:T	5.40865e-06	-1.57287	0.663303
153771185	chr1:153771185:G:A	3.88055e-06	-1.17931e-10	-1.24159
153771461	chr1:153771461:T:C	2.86898e-06	-1.54361	-2.84266e-10
153771473	chr1:153771473:T:C	1.81979e-06	-0.915911	-1.08293
153771582	chr1:153771582:T:C	3.88104e-06	-1.17931e-10	-1.24146
153771768	chr1:153771768:A:G	3.30648e-06	-1.40168	-2.84266e-10
153771895	chr1:153771895:C:T	5.44551e-06	-1.17931e-10	-0.902771
153772725	chr1:153772725:C:T	5.36526e-06	-1.17931e-10	-0.917619
153772904	chr1:153772904:G:A	4.52881e-06	-1.0871	-2.84266e-10
153773802	chr1:153773802:C:G	1.05246e-05	-1.17931e-10	-0.243848
153774134	chr1:153774134:G:A	2.13236e-06	-1.10268	-0.737657
153775140	chr1:153775140:C:T	1.51982e-06	-0.947522	-1.23145
153775182	chr1:153775182:C:A	5.90829e-06	-1.17931e-10	-0.821208
153775743	chr1:153775743:C:T	1.63103e-06	-0.93806	-1.17029
153778174	chr1:153778174:G:A	4.00866e-06	-1.17931e-10	-1.20911
153778262	chr1:153778262:G:C	1.72903e-06	-0.846386	-1.20362
153778928	chr1:153778928:CTG:C	4.12047e-06	-1.17931e-10	-1.1816
153779329	chr1:153779329:C:G	1.8524e-05	-1.17931e-10	0.321506
153779589	chr1:153779589:A:G	1.83475e-06	-0.930606	-1.06005
153779676	chr1:153779676:GCT:G	1.18282e-06	-1.19725	-1.23241
153781364	chr1:153781364:T:C	1.26419e-06	-1.58881	-0.774323
153782859	chr1:153782859:C:A	3.48596e-06	-1.34882	-2.84266e-10
153783237	chr1:153783237:G:T	2.9346e-06	-1.52099	-2.84266e-10
153783426	chr1:153783426:G:C	4.09561e-06	-1.17931e-10	-1.18765
153783607	chr1:153783607:G:A	2.20877e-06	-0.552624	-1.25251
153783669	chr1:153783669:C:A	3.0685e-06	-1.53082	0.0544412
153784231	chr1:153784231:T:C	4.72574e-06	-1.17931e-10	-1.04454
153784412	chr1:153784412:C:T	4.8233e-06	-1.17931e-10	-1.0241
153785561	chr1:153785561:T:C	8.50695e-06	-1.17931e-10	-0.45668
153787262	chr1:153787262:G:A	3.16421e-05	1.7241	-0.867178
153787291	chr1:153787291:G:A	2.28218e-05	1.64094	-1.11079
153787412	chr1:153787412:T:C	3.90472e-06	-1.17931e-10	-1.23538
153787569	chr1:153787569:ATACT:A	1.75541e-06	-1.59307	-0.441796
153787628	chr1:153787628:T:A	9.23294e-06	0.777433	-1.15222
153788438	chr1:153788438:C:G	3.82246e-06	-1.17931e-10	-1.25667
153789274	chr1:153789274:A:T	1.44932e-05	0.54545	-0.469331
153792224	chr1:153792224:G:A	1.08571e-06	-1.41214	-1.10319
153792560	chr1:153792560:G:A	3.92441e-06	-1.17931e-10	-1.23035
153793205	chr1:153793205:G:A	1.51846e-06	-1.32462	-0.85525
153794401	chr1:153794401:G:A	3.8222e-06	-1.17931e-10	-1.25674
153794854	chr1:153794854:A:G	3.93428e-06	-1.17931e-10	-1.22784
153795497	chr1:153795497:GCTGCC:G	2.80244e-06	-0.48494	-1.08213
153795703	chr1:153795703:A:G	1.49577e-06	-1.16851	-1.02642
153795975	chr1:153795975:C:T	1.22491e-06	-1.28108	-1.11361
153796077	chr1:153796077:A:C	4.56951e-06	-1.17931e-10	-1.07816
153796506	chr1:153796506:G:A	1.84545e-06	-0.732072	-1.25277
153796856	chr1:153796856:G:A	8.26566e-06	0.636266	-1.12172
153797885	chr1:153797885:G:A	2.95329e-06	-1.51464	-2.84266e-10
153798313	chr1:153798313:C:T	3.99602e-06	-1.17931e-10	-1.21227
153798410	chr1:153798410:T:C	3.83166e-06	-1.17931e-10	-1.25427
153798460	chr1:153798460:A:G	3.47805e-06	-1.35109	-2.84266e-10
153798465	chr1:153798465:G:A	4.4921e-06	-1.17931e-10	-1.09524
153799029	chr1:153799029:A:C	4.49809e-06	-1.17931e-10	-1.09391
153799624	chr1:153799624:C:T	8.33877e-07	-1.59316	-1.18608
153800110	chr1:153800110:G:A	3.82262e-06	-1.17931e-10	-1.25663
153800479	chr1:153800479:A:G	5.07228e-06	-1.17931e-10	-0.973774
153800764	chr1:153800764:C:A	4.17161e-06	0.0266896	-1.19595
153800876	chr1:153800876:C:T	3.85785e-06	-1.17931e-10	-1.24745
153800919	chr1:153800919:G:C	3.82315e-06	-1.17931e-10	-1.25649
153800953	chr1:153800953:T:C	1.02544e-06	-1.51966	-1.05279
153801800	chr1:153801800:T:C	1.0366e-06	-1.36756	-1.19405
153802207	chr1:153802207:A:T	1.17399e-06	-1.18961	-1.24755
153802469	chr1:153802469:G:C	3.8247e-06	-1.17931e-10	-1.25608
153802541	chr1:153802541:A:T	2.23132e-06	-0.608817	-1.18615
153802973	chr1:153802973:C:T	2.73049e-06	-1.59308	-2.84266e-10
153804190	chr1:153804190:C:T	7.47006e-06	0.561809	-1.14847
153804377	chr1:153804377:T:A	0.000274373	3.64773	-0.630808
153804941	chr1:153804941:C:T	5.9345e-06	-0.816781	-2.84266e-10
153805193	chr1:153805193:G:T	7.48928e-06	0.570579	-1.15467
153805372	chr1:153805372:C:T	7.1912e-06	0.520778	-1.14548
153805639	chr1:153805639:A:G	5.02115e-06	-1.17931e-10	-0.983906
153805779	chr1:153805779:T:C	3.84955e-06	-1.17931e-10	-1.24961
153805917	chr1:153805917:C:T	6.14057e-06	-0.782646	-2.84266e-10
153806033	chr1:153806033:C:T	3.99952e-06	-1.17931e-10	-1.21139
153806936	chr1:153806936:A:G	4.46348e-06	0.0756825	-1.17732
153807355	chr1:153807355:C:T	4.93174e-06	-1.17931e-10	-1.00187
153807822	chr1:153807822:C:T	7.22893e-06	0.531002	-1.15047
153807957	chr1:153807957:A:T	5.64249e-06	-1.17931e-10	-0.867239
153809051	chr1:153809051:G:A	3.82486e-06	-1.17931e-10	-1.25604
153809412	chr1:153809412:G:A	3.89296e-06	0.0132754	-1.25167
153809535	chr1:153809535:C:T	1.04869e-06	-1.2933	-1.25672
153809781	chr1:153809781:G:A	3.97567e-06	-1.17931e-10	-1.21737
153810601	chr1:153810601:C:T	3.84386e-06	-1.17931e-10	-1.25109
153810967	chr1:153810967:G:A	5.57096e-06	-1.17931e-10	-0.879997
153811553	chr1:153811553:G:C	0.000288992	3.74059	-0.671751
153811618	chr1:153811618:C:T	4.41218e-06	-1.17931e-10	-1.11319
153812385	chr1:153812385:G:C	8.92541e-06	-1.17931e-10	-0.408661
153813706	chr1:153813706:G:A	9.69128e-06	0.823678	-1.15002
153813838	chr1:153813838:C:T	9.49248e-06	0.804649	-1.15171
153814803	chr1:153814803:C:T	2.48495e-06	-0.503136	-1.18418
153814804	chr1:153814804:C:T	3.82651e-06	-1.17931e-10	-1.25561
153815556	chr1:153815556:G:A	4.09936e-06	-1.17931e-10	-1.18673
153815924	chr1:153815924:G:A	1.03044e-06	-1.5217	-1.04588
153815966	chr1:153815966:T:C	1.73788e-06	-1.01443	-1.03046
153816451	chr1:153816451:G:A	4.46331e-06	-1.17931e-10	-1.10167
153817085	chr1:153817085:T:A	3.82428e-06	-1.17931e-10	-1.25619
153817578	chr1:153817578:G:A	4.78434e-06	-1.03222	-2.84266e-10
153818001	chr1:153818001:C:T	3.82231e-06	-1.17931e-10	-1.25671
153818025	chr1:153818025:C:T	1.88642e-06	-0.716161	-1.24672
153818365	chr1:153818365:AG:A	3.82394e-06	-1.17931e-10	-1.25628
153818683	chr1:153818683:G:A	4.36722e-06	-1.17931e-10	-1.12344
153818688	chr1:153818688:C:A	5.03522e-06	-1.17931e-10	-0.981107
153819573	chr1:153819573:A:C	4.29994e-06	-1.17931e-10	-1.13896
153820482	chr1:153820482:G:A	9.11257e-06	0.76181	-1.14972
153820708	chr1:153820708:C:A	2.739e-06	-1.58997	-2.84266e-10
153820716	chr1:153820716:A:C	9.28963e-06	0.76511	-1.13377
153820782	chr1:153820782:G:A	1.50376e-06	-1.09827	-1.09133
153821315	chr1:153821315:G:A	1.33196e-06	-1.53082	-0.780092
153821908	chr1:153821908:T:A	0.000107036	2.22013	-0.14453
153822038	chr1:153822038:G:A	1.53608e-06	-0.917187	-1.25114
153822475	chr1:153822475:G:A	4.55188e-06	-1.08202	-2.84266e-10
153822495	chr1:153822495:G:A	7.98948e-06	-1.17931e-10	-0.519438
153823093	chr1:153823093:T:C	1.64075e-06	-0.89889	-1.20352
153824014	chr1:153824014:G:A	4.95634e-06	-1.17931e-10	-0.996896
153824249	chr1:153824249:C:CA	5.72182e-06	-0.0545135	-0.798764
153824254	chr1:153824254:T:C	1.19825e-06	-1.16121	-1.2555
153824760	chr1:153824760:A:G	9.22869e-07	-1.59422	-1.08362
153824770	chr1:153824770:G:A	1.50084e-06	-1.19083	-1.00071
153824904	chr1:153824904:C:T	4.21053e-06	-1.17931e-10	-1.15998
153824931	chr1:153824931:A:G	5.25808e-06	-1.17931e-10	-0.937798
153825037	chr1:153825037:C:G	6.48784e-06	-1.17931e-10	-0.727634
153825652	chr1:153825652:C:T	1.99153e-06	-0.679725	-1.22893
153826117	chr1:153826117:C:T	2.93979e-06	-1.36529	-0.153935
153826652	chr1:153826652:G:A	3.90153e-06	-1.17931e-10	-1.23619
153827508	chr1:153827508:G:C	4.83491e-06	-1.17931e-10	-1.0217
153828622	chr1:153828622:C:T	1.48487e-06	-1.33585	-0.866388
153829986	chr1:153829986:C:G	1.02773e-06	-1.5144	-1.05582
153830569	chr1:153830569:G:A	1.00313e-06	-1.40254	-1.1919
153830685	chr1:153830685:C:T	2.72607e-06	-1.5947	-2.84266e-10
153831224	chr1:153831224:C:A	2.7626e-06	-1.58139	-2.84266e-10
153831600	chr1:153831600:G:C	4.64531e-06	-1.17931e-10	-1.06171
153832254	chr1:153832254:A:G	3.61998e-06	-1.3111	-2.84266e-10
153833067	chr1:153833067:C:T	4.06176e-06	-1.17931e-10	-1.19595
153833259	chr1:153833259:C:T	9.52952e-07	-1.45041	-1.19535
153833380	chr1:153833380:T:C	5.53922e-06	-1.17931e-10	-0.88571
153833817	chr1:153833817:AAAAAAAAAAAAAAAG:A	4.28588e-06	-1.17931e-10	-1.14224
153834573	chr1:153834573:A:G	3.82949e-06	-1.17931e-10	-1.25483
153834580	chr1:153834580:G:A	3.89336e-06	-1.17931e-10	-1.23829
153834681	chr1:153834681:C:T	5.81984e-06	-1.17931e-10	-0.836291
153835132	chr1:153835132:A:G	0.000233783	3.22397	-0.367142
153835380	chr1:153835380:T:C	3.84415e-06	-1.17931e-10	-1.25101
153835611	chr1:153835611:A:AC	8.78544e-06	-0.424467	-2.84266e-10
153837558	chr1:153837558:G:A	4.13645e-06	-1.17931e-10	-1.17773
153838477	chr1:153838477:G:T	5.84717e-06	-1.17931e-10	-0.831606
153838891	chr1:153838891:T:C	1.46416e-06	-1.34547	-0.870812
153840282	chr1:153840282:G:C	4.16812e-06	-1.17931e-10	-1.1701
153840565	chr1:153840565:G:A	3.46906e-06	-1.35368	-2.84266e-10
153840853	chr1:153840853:C:T	8.57134e-07	-1.50042	-1.2513
153840909	chr1:153840909:T:A	1.25829e-06	-1.11803	-1.24977
153842067	chr1:153842067:G:A	8.0979e-06	0.605665	-1.11162
153842220	chr1:153842220:G:A	5.0629e-06	-1.17931e-10	-0.975623
153842414	chr1:153842414:A:G	4.09152e-06	-1.17931e-10	-1.18865
153842541	chr1:153842541:TTAA:T	7.67326e-06	0.558316	-1.11814
153842750	chr1:153842750:T:C	4.6249e-06	-1.17931e-10	-1.06611
153843294	chr1:153843294:T:C	1.933e-06	-0.915216	-1.02327
153844276	chr1:153844276:T:C	1.63281e-06	-0.851985	-1.25527
153844304	chr1:153844304:A:G	1.25005e-06	-1.38357	-0.990802
153844422	chr1:153844422:A:T	5.96052e-06	-0.812405	-2.84266e-10
153844679	chr1:153844679:G:A	7.52574e-06	0.599693	-1.17893
153844734	chr1:153844734:A:G	1.39379e-05	-1.17931e-10	0.0370466
153844806	chr1:153844806:A:C	4.4868e-06	-1.17931e-10	-1.09642
153844862	chr1:153844862:T:C	7.13924e-06	0.520939	-1.1529
153845279	chr1:153845279:G:A	7.04135e-06	0.472442	-1.1182
153845405	chr1:153845405:AT:A	5.66838e-06	-1.17931e-10	-0.86266
153845550	chr1:153845550:A:G	4.3498e-06	-1.17931e-10	-1.12743
153845739	chr1:153845739:C:T	4.36955e-06	-1.17931e-10	-1.1229
153846054	chr1:153846054:T:G	3.96487e-06	-1.17931e-10	-1.22009
153846253	chr1:153846253:G:T	4.52214e-06	-1.08858	-2.84266e-10
153846481	chr1:153846481:T:G	1.12877e-06	-1.47035	-1.00609
153846876	chr1:153846876:C:T	4.31049e-06	-1.17931e-10	-1.13651
153847284	chr1:153847284:A:C	1.30544e-06	-1.37499	-0.956038
153847876	chr1:153847876:T:C	3.19002e-06	-1.43754	-2.84266e-10
153848167	chr1:153848167:G:A	1.19686e-06	-1.46453	-0.953338
153848215	chr1:153848215:C:T	4.70379e-06	-1.17931e-10	-1.0492
153848498	chr1:153848498:C:T	3.86529e-06	-1.17931e-10	-1.24553
153848510	chr1:153848510:C:T	5.15685e-06	-1.17931e-10	-0.957238
153848868	chr1:153848868:G:A	4.00393e-06	-1.17931e-10	-1.21029
153849468	chr1:153849468:T:A	1.63685e-05	1.45386	-1.25607
153849940	chr1:153849940:T:C	3.91029e-06	-1.17931e-10	-1.23395
153850177	chr1:153850177:C:T	1.42566e-05	-1.17931e-10	0.0596564
153850197	chr1:153850197:T:C	1.51196e-06	-0.999463	-1.18469
153851089	chr1:153851089:T:C	3.50778e-06	-1.34258	-2.84266e-10
153851252	chr1:153851252:C:A	4.39598e-06	-1.11687	-2.84266e-10
153851336	chr1:153851336:A:G	5.21729e-06	-0.945585	-2.84266e-10
153851405	chr1:153851405:C:T	7.2198e-05	-1.17931e-10	1.68185
153851442	chr1:153851442:T:G	1.60077e-06	-1.05491	-1.07217
153852376	chr1:153852376:T:C	2.72625e-06	-1.59464	-2.84266e-10
153852748	chr1:153852748:T:C	5.60542e-06	-1.17931e-10	-0.87383
153852928	chr1:153852928:C:T	2.16048e-06	-0.736162	-1.09107
153853084	chr1:153853084:C:G	3.87717e-06	-1.17931e-10	-1.24246
153855076	chr1:153855076:A:G	7.40605e-06	0.542694	-1.13796
153855143	chr1:153855143:T:C	1.87867e-06	-0.937074	-1.02993
153855233	chr1:153855233:T:C	3.89394e-06	-1.17931e-10	-1.23814
153855604	chr1:153855604:T:C	2.32337e-06	-0.639086	-1.11546
153855685	chr1:153855685:T:A	2.45665e-06	-1.59469	-0.104072
153855903	chr1:153855903:G:A	3.87959e-06	-1.17931e-10	-1.24183
153856172	chr1:153856172:C:A	5.13772e-06	-1.17931e-10	-0.960955
153856835	chr1:153856835:T:C	3.55642e-06	-1.32881	-2.84266e-10
153856913	chr1:153856913:T:C	3.50996e-06	-0.208223	-1.13374
153857148	chr1:153857148:AT:A	4.3015e-06	-1.17931e-10	-1.1386
153857150	chr1:153857150:ATATATAT:A	4.34653e-06	-1.17931e-10	-1.12819
153857517	chr1:153857517:G:A	3.45004e-06	-0.220113	-1.13906
153857598	chr1:153857598:T:C	3.86591e-06	-1.17931e-10	-1.24537
153858681	chr1:153858681:T:C	2.42212e-06	-0.494819	-1.2181
153858770	chr1:153858770:T:C	2.43085e-06	-0.487532	-1.22179
153859401	chr1:153859401:G:A	2.73634e-06	-1.59094	-2.84266e-10
153859419	chr1:153859419:C:T	3.77569e-06	-1.26898	-2.84266e-10
153860292	chr1:153860292:T:A	0.000209624	3.11232	-0.364564
153861115	chr1:153861115:C:T	3.76136e-06	-0.134733	-1.13805
153861918	chr1:153861918:G:A	9.08162e-07	-1.45017	-1.24373
153862972	chr1:153862972:C:A	4.27628e-06	-1.17931e-10	-1.14448
153863907	chr1:153863907:G:A	6.44277e-06	0.521046	-1.25565
153864317	chr1:153864317:T:C	5.33499e-06	-1.17931e-10	-0.923276
153864459	chr1:153864459:AT:A	5.52541e-06	-1.17931e-10	-0.888207
153866437	chr1:153866437:G:A	4.1556e-06	-1.17931e-10	-1.17311
153867283	chr1:153867283:C:A	4.06339e-06	-1.17931e-10	-1.19555
153867539	chr1:153867539:C:T	5.31997e-06	-1.17931e-10	-0.926096
153867726	chr1:153867726:G:A	3.33879e-05	-1.17931e-10	0.910631
153868029	chr1:153868029:T:C	2.00392e-06	-0.646472	-1.25599
153868291	chr1:153868291:T:G	3.9869e-06	-1.17931e-10	-1.21455
153869556	chr1:153869556:C:T	3.08849e-06	-1.46988	-2.84266e-10
153869812	chr1:153869812:A:G	3.17015e-06	-0.207933	-1.23585
153869963	chr1:153869963:A:AT	3.30813e-06	-0.259937	-1.14124
153870014	chr1:153870014:G:A	4.04277e-06	-1.17931e-10	-1.20063
153870166	chr1:153870166:G:C	5.29125e-06	-1.17931e-10	-0.931509
153870352	chr1:153870352:A:T	4.13085e-06	-1.17931e-10	-1.17908
153870633	chr1:153870633:T:C	4.20684e-06	-1.17931e-10	-1.16085
153870767	chr1:153870767:T:C	3.59195e-06	-0.176088	-1.14278
153871013	chr1:153871013:C:A	4.67208e-06	-1.05596	-2.84266e-10
153871212	chr1:153871212:G:T	5.37578e-06	-1.17931e-10	-0.915661
153871340	chr1:153871340:C:T	1.92499e-05	-1.17931e-10	0.359943
153871351	chr1:153871351:G:A	4.15482e-06	-1.17931e-10	-1.1733
153873010	chr1:153873010:TAAAG:T	5.89537e-06	0.433041	-1.25644
153873058	chr1:153873058:C:T	1.04253e-06	-1.52069	-1.03522
153873059	chr1:153873059:C:G	5.19643e-06	-1.17931e-10	-0.949591
153873306	chr1:153873306:ATC:A	3.78949e-06	-1.26533	-2.84266e-10
153873415	chr1:153873415:G:A	2.79039e-06	-1.37825	-0.193131
153873589	chr1:153873589:G:A	2.76005e-06	-1.37989	-0.202425
153873648	chr1:153873648:A:C	9.43815e-06	0.903542	-1.25635
153873838	chr1:153873838:A:G	4.48693e-06	-1.17931e-10	-1.0964
153873865	chr1:153873865:C:A	4.11164e-06	-1.18374	-2.84266e-10
153874201	chr1:153874201:G:A	4.34481e-06	-1.12858	-2.84266e-10
153874252	chr1:153874252:A:G	4.07989e-06	-1.17931e-10	-1.19149
153874256	chr1:153874256:C:T	3.53248e-06	-1.41038	0.0748108
153875146	chr1:153875146:G:A	4.95223e-05	1.30486	-2.84266e-10
153876003	chr1:153876003:C:T	4.36522e-06	-1.17931e-10	-1.12389
153876503	chr1:153876503:T:C	3.86543e-06	-1.17931e-10	-1.24549
153876520	chr1:153876520:G:A	8.77009e-06	0.706295	-1.13251
153876536	chr1:153876536:G:C	5.11167e-06	-1.17931e-10	-0.966038
153876693	chr1:153876693:G:A	0.000233583	3.50701	-0.651034
153876705	chr1:153876705:G:C	5.52592e-06	-1.17931e-10	-0.888115
153877155	chr1:153877155:T:C	1.90447e-05	-1.17931e-10	0.349227
153878182	chr1:153878182:T:C	8.26527e-07	-1.5382	-1.24989
153878287	chr1:153878287:G:A	6.83561e-06	-1.17931e-10	-0.675419
153878648	chr1:153878648:G:A	3.86942e-06	-1.17931e-10	-1.24446
153879385	chr1:153879385:T:C	4.23187e-06	-1.17931e-10	-1.15492
153880266	chr1:153880266:A:G	0.00033552	4.07059	-0.852472
153880830	chr1:153880830:A:G	2.98583e-06	-1.50369	-2.84266e-10
153881594	chr1:153881594:G:A	3.43538e-06	-0.261073	-1.10236
153882753	chr1:153882753:C:CATTCTATAGACAAATCCAG	4.0433e-06	-1.17931e-10	-1.2005
153882828	chr1:153882828:G:A	4.38717e-06	-1.17931e-10	-1.11888
153883318	chr1:153883318:T:C	3.9137e-06	-1.17931e-10	-1.23308
153883888	chr1:153883888:G:C	2.52284e-06	-0.550385	-1.1218
153884022	chr1:153884022:C:T	4.0731e-06	0.0571096	-1.25027
153885657	chr1:153885657:T:C	5.85137e-06	-1.17931e-10	-0.830888
153886244	chr1:153886244:C:T	3.00341e-06	-0.261288	-1.23653
153886859	chr1:153886859:G:A	6.21776e-06	0.484143	-1.2543
153887435	chr1:153887435:A:G	4.34486e-06	-1.17931e-10	-1.12857
153887540	chr1:153887540:G:C	3.05886e-06	-1.38187	-0.0976494
153887765	chr1:153887765:T:C	1.14731e-05	1.00602	-1.16358
153887829	chr1:153887829:G:A	3.46605e-06	-0.21858	-1.13597
153887977	chr1:153887977:A:T	3.39695e-06	-0.142495	-1.23219
153888281	chr1:153888281:C:A	1.07518e-06	-1.49603	-1.02905
153889276	chr1:153889276:G:A	3.3793e-06	-1.37989	-2.84266e-10
153889360	chr1:153889360:C:T	3.91778e-06	-1.17931e-10	-1.23204
153889681	chr1:153889681:T:G	2.73956e-06	-1.58977	-2.84266e-10
153889964	chr1:153889964:G:A	4.83939e-06	-1.17931e-10	-1.02077
153890126	chr1:153890126:C:T	0.000124951	-1.17931e-10	2.23036
153890884	chr1:153890884:T:C	4.12834e-06	-1.17931e-10	-1.17969
153891132	chr1:153891132:T:C	3.10324e-06	-1.46512	-2.84266e-10
153891932	chr1:153891932:G:A	0.000515038	3.64668	-2.84266e-10
153892944	chr1:153892944:C:T	5.62818e-06	-1.17931e-10	-0.869777
153892985	chr1:153892985:G:A	7.8759e-06	0.612043	-1.1458
153893060	chr1:153893060:G:A	3.28457e-06	-0.243219	-1.16511
153893965	chr1:153893965:A:AT	3.94628e-06	-1.17931e-10	-1.22479
153894733	chr1:153894733:G:A	5.65214e-06	-1.17931e-10	-0.865529
153894787	chr1:153894787:G:A	5.56396e-06	-1.17931e-10	-0.881254
153895282	chr1:153895282:C:A	4.12739e-06	-1.17931e-10	-1.17992
153895329	chr1:153895329:A:G	3.19021e-06	-0.239043	-1.19843
153895432	chr1:153895432:C:T	4.22308e-06	-1.17931e-10	-1.157
153895684	chr1:153895684:T:G	5.20209e-06	-1.17931e-10	-0.948504
153896467	chr1:153896467:G:A	3.9912e-06	-1.17931e-10	-1.21347
153896490	chr1:153896490:G:A	2.02368e-06	-0.651752	-1.24089
153896905	chr1:153896905:A:C	3.82217e-06	-1.17931e-10	-1.25675
153896975	chr1:153896975:C:T	5.07087e-06	-1.17931e-10	-0.974051
153897470	chr1:153897470:G:A	3.4997e-06	-0.188221	-1.15667
153897627	chr1:153897627:A:G	2.72606e-06	-1.59471	-2.84266e-10
153897638	chr1:153897638:T:C	4.07601e-06	-1.17931e-10	-1.19245
153898173	chr1:153898173:A:G	3.65442e-06	-0.139165	-1.16246
153898997	chr1:153898997:T:C	6.92842e-06	-0.661932	-2.84266e-10
153899116	chr1:153899116:G:A	2.44026e-06	-0.474924	-1.23053
153899151	chr1:153899151:GA:G	1.39442e-05	0.0374996	-2.84266e-10
153899696	chr1:153899696:T:C	1.25844e-05	-1.17931e-10	-0.0651094
153899807	chr1:153899807:C:T	4.02102e-06	-1.20603	-2.84266e-10
153899944	chr1:153899944:A:G	3.82218e-06	-1.17931e-10	-1.25674
153900312	chr1:153900312:A:C	2.73226e-06	-1.59243	-2.84266e-10
153900376	chr1:153900376:T:C	4.09001e-06	-1.17931e-10	-1.18902
153900518	chr1:153900518:TTTTC:T	3.18958e-06	-1.43767	-2.84266e-10
153900567	chr1:153900567:G:A	2.9351e-06	-1.35865	-0.16217
153902112	chr1:153902112:C:G	4.85215e-06	-1.17931e-10	-1.01814
153902212	chr1:153902212:C:T	2.14031e-06	-0.598686	-1.23793
153902228	chr1:153902228:C:A	5.1736e-06	-0.953994	-2.84266e-10
153902246	chr1:153902246:G:A	2.7659e-06	-1.5802	-2.84266e-10
153903213	chr1:153903213:A:G	2.41724e-06	-0.463403	-1.25153
153903622	chr1:153903622:T:C	6.5297e-06	-1.17931e-10	-0.721202
153903801	chr1:153903801:T:C	5.87096e-06	-1.17931e-10	-0.827546
153904009	chr1:153904009:G:A	8.34869e-07	-1.53379	-1.24426
153904499	chr1:153904499:A:G	6.68767e-06	0.512172	-1.20947
153904784	chr1:153904784:G:A	3.99822e-06	-1.17931e-10	-1.21172
153905248	chr1:153905248:G:A	2.30822e-06	-0.530911	-1.23018
153905334	chr1:153905334:G:A	4.89208e-06	-1.17931e-10	-1.00995
153905903	chr1:153905903:C:A	3.97369e-06	-1.17931e-10	-1.21787
153906347	chr1:153906347:A:G	4.76675e-06	-1.0359	-2.84266e-10
153906554	chr1:153906554:CA:C	3.97159e-06	-1.17931e-10	-1.2184
153907268	chr1:153907268:C:T	2.32625e-06	-0.52775	-1.22555
153907700	chr1:153907700:G:A	5.00596e-06	-1.17931e-10	-0.986934
153908556	chr1:153908556:C:T	4.27594e-06	-1.17931e-10	-1.14456
153908784	chr1:153908784:A:G	4.01572e-06	-1.20735	-2.84266e-10
153909972	chr1:153909972:G:A	4.76128e-06	-1.17931e-10	-1.03705
153910025	chr1:153910025:G:A	7.14971e-06	-1.17931e-10	-0.630492
153910050	chr1:153910050:G:A	4.73218e-06	-1.17931e-10	-1.04318
153910068	chr1:153910068:A:C	1.70774e-05	1.33135	-1.09116
153910137	chr1:153910137:T:G	4.442e-06	-1.17931e-10	-1.10646
153910466	chr1:153910466:G:A	4.3094e-06	-1.17931e-10	-1.13676
153910693	chr1:153910693:C:T	1.45139e-05	1.2074	-1.12985
153910807	chr1:153910807:C:T	2.2558e-06	-0.55794	-1.22612
153911274	chr1:153911274:GAA:G	5.39072e-06	-0.912885	-2.84266e-10
153911405	chr1:153911405:C:T	2.35295e-06	-0.516655	-1.22524
153911501	chr1:153911501:G:A	3.10931e-06	-1.32894	-0.134218
153911692	chr1:153911692:C:T	4.10516e-06	-1.17931e-10	-1.18532
153911735	chr1:153911735:T:G	5.04978e-06	-1.17931e-10	-0.978219
153912396	chr1:153912396:G:GAATT	2.40961e-06	-0.491324	-1.22677
153913869	chr1:153913869:G:A	3.57063e-06	-1.32482	-2.84266e-10
153913943	chr1:153913943:T:C	8.1335e-07	-1.5589	-1.24525
153914041	chr1:153914041:G:A	7.55019e-06	-1.17931e-10	-0.575991
153914125	chr1:153914125:C:T	5.8917e-06	-0.82402	-2.84266e-10
153914286	chr1:153914286:A:G	1.94478e-06	-0.675966	-1.25645
153914397	chr1:153914397:T:C	2.41901e-06	-0.461306	-1.2529
153915219	chr1:153915219:G:A	1.08367e-06	-1.40169	-1.11552
153916566	chr1:153916566:C:T	9.14972e-07	-1.52033	-1.16609
153916964	chr1:153916964:T:C	3.67161e-05	-1.17931e-10	1.00565
153917742	chr1:153917742:A:G	1.00254e-06	-1.53353	-1.06149
153917951	chr1:153917951:T:C	4.00496e-06	-1.17931e-10	-1.21003
153918512	chr1:153918512:A:G	2.85296e-06	-0.321854	-1.22735
153919132	chr1:153919132:G:C	4.12186e-06	-1.17931e-10	-1.18126
153919179	chr1:153919179:G:C	5.62553e-06	-1.17931e-10	-0.870249
153919660	chr1:153919660:A:G	1.05864e-06	-1.47494	-1.06564
153920049	chr1:153920049:C:T	4.12097e-06	-1.17931e-10	-1.18147
153920207	chr1:153920207:A:G	5.50999e-06	-1.17931e-10	-0.891
153920547	chr1:153920547:G:A	6.96166e-06	0.599331	-1.25648
153921413	chr1:153921413:G:A	4.2115e-06	-1.17931e-10	-1.15975
153921786	chr1:153921786:C:A	4.13641e-06	-1.17931e-10	-1.17773
153922235	chr1:153922235:T:C	3.8819e-06	-1.17931e-10	-1.24124
153923460	chr1:153923460:A:G	7.93896e-07	-1.58894	-1.23943
153923551	chr1:153923551:G:A	4.11894e-06	-1.17931e-10	-1.18197
153923736	chr1:153923736:A:G	2.57855e-06	-0.560039	-1.0903
153923894	chr1:153923894:T:C	2.36218e-06	-0.485904	-1.25207
153923949	chr1:153923949:C:T	2.39499e-06	-0.493693	-1.23049
153925619	chr1:153925619:T:C	5.6293e-05	-1.17931e-10	1.43301
153925675	chr1:153925675:A:T	4.07712e-06	-1.17931e-10	-1.19217
153926078	chr1:153926078:C:T	8.12322e-07	-1.55077	-1.25466
153926221	chr1:153926221:A:G	8.92133e-06	-0.409119	-2.84266e-10
153926471	chr1:153926471:A:G	4.34921e-06	-1.17931e-10	-1.12757
153926854	chr1:153926854:A:C	2.21774e-06	-0.551398	-1.24968
153928014	chr1:153928014:C:A	2.46905e-06	-0.448742	-1.24499
153928504	chr1:153928504:A:G	6.39159e-06	0.503804	-1.24639
153928673	chr1:153928673:A:G	2.2734e-06	-0.542848	-1.23344
153928826	chr1:153928826:A:G	2.23802e-06	-0.554244	-1.23773
153928887	chr1:153928887:T:C	7.31451e-06	-1.17931e-10	-0.607703
153929318	chr1:153929318:T:C	8.5505e-06	-0.451574	-2.84266e-10
153930653	chr1:153930653:C:T	1.57585e-05	0.159817	-2.84266e-10
153931407	chr1:153931407:T:C	2.22971e-06	-0.549957	-1.24574
153931738	chr1:153931738:T:C	2.35116e-06	-0.507509	-1.23515
153931862	chr1:153931862:G:A	1.95795e-06	-0.670683	-1.25498
153932098	chr1:153932098:T:C	3.77287e-06	-0.159465	-1.11026
153932116	chr1:153932116:T:C	4.39475e-06	-1.17931e-10	-1.11715
153935432	chr1:153935432:T:C	2.4132e-06	-0.476669	-1.23994
153935829	chr1:153935829:G:A	4.01757e-06	-1.17931e-10	-1.20689
153935833	chr1:153935833:G:A	4.07671e-06	-0.228439	-0.963835
153937273	chr1:153937273:G:T	3.82224e-06	-1.17931e-10	-1.25673
153938024	chr1:153938024:G:A	4.74322e-06	-1.17931e-10	-1.04085
153938845	chr1:153938845:A:T	8.89179e-07	-1.46598	-1.24904
153939972	chr1:153939972:C:T	5.8889e-05	-1.17931e-10	1.47809
153940147	chr1:153940147:G:A	2.74988e-06	-1.58601	-2.84266e-10
153941208	chr1:153941208:C:A	3.91012e-06	-1.39746	0.163463
153941223	chr1:153941223:T:G	2.39729e-06	-0.47633	-1.2469
153941294	chr1:153941294:A:G	1.21751e-05	1.01983	-1.118
153942024	chr1:153942024:G:A	4.99894e-06	-1.17931e-10	-0.988338
153942081	chr1:153942081:C:T	4.00569e-06	-1.17931e-10	-1.20985
153943405	chr1:153943405:C:T	2.7186e-06	-1.42373	-0.173718
153943701	chr1:153943701:AT:A	3.82222e-06	-1.17931e-10	-1.25673
153944380	chr1:153944380:C:G	6.25824e-06	-1.17931e-10	-0.763664
153944638	chr1:153944638:C:T	9.38536e-07	-1.40457	-1.25643
153944893	chr1:153944893:C:T	2.81463e-06	-0.330811	-1.23192
153947382	chr1:153947382:A:AC	7.31732e-06	0.568657	-1.17598
153947520	chr1:153947520:A:G	4.28122e-06	-1.17931e-10	-1.14333
153948088	chr1:153948088:A:G	2.76775e-06	-0.344284	-1.23524
153949007	chr1:153949007:AC:A	2.51527e-06	-0.419146	-1.25604
153949793	chr1:153949793:T:C	3.83816e-06	-1.17931e-10	-1.25257
153949813	chr1:153949813:G:C	5.87486e-06	-0.826882	-2.84266e-10
153950800	chr1:153950800:C:T	4.78052e-06	-0.103845	-0.92917
153951696	chr1:153951696:C:T	8.74625e-06	-1.17931e-10	-0.428938
153953602	chr1:153953602:T:C	2.72795e-06	-0.350592	-1.24342
153954576	chr1:153954576:C:G	4.44948e-06	-0.0605416	-1.04424
153954794	chr1:153954794:T:C	2.51004e-06	-0.426061	-1.2512
153954807	chr1:153954807:T:C	4.79523e-05	-1.17931e-10	1.27264
153955342	chr1:153955342:C:T	3.87804e-06	-1.17931e-10	-1.24223
153955670	chr1:153955670:GA:G	3.93875e-06	-1.17931e-10	-1.2267
153956489	chr1:153956489:T:C	4.59709e-05	-1.17931e-10	1.23044
153956958	chr1:153956958:G:T	5.30596e-06	-1.17931e-10	-0.928733
153957562	chr1:153957562:C:T	4.95213e-06	-1.17931e-10	-0.997747
153957591	chr1:153957591:G:A	3.8335e-06	-1.17931e-10	-1.25379
153958075	chr1:153958075:G:T	4.32384e-06	-1.17931e-10	-1.13342
153959203	chr1:153959203:C:A	9.56118e-06	-0.339852	-2.84266e-10
153959359	chr1:153959359:G:T	3.32599e-06	-1.3958	-2.84266e-10
153959599	chr1:153959599:G:A	4.16968e-06	-1.16973	-2.84266e-10
153959736	chr1:153959736:G:C	8.87932e-06	0.784601	-1.19844
153959794	chr1:153959794:C:T	8.24243e-07	-1.58448	-1.20637
153959994	chr1:153959994:AG:A	7.44717e-06	-1.17931e-10	-0.589729
153961727	chr1:153961727:T:C	2.45438e-06	-0.443819	-1.25587
153961827	chr1:153961827:T:C	5.09301e-06	0.28162	-1.25132
153962337	chr1:153962337:T:C	3.89099e-06	-1.17931e-10	-1.2389
153962464	chr1:153962464:C:T	3.92189e-06	-1.17931e-10	-1.23099
153963067	chr1:153963067:G:A	8.93444e-07	-1.48281	-1.22742
153963525	chr1:153963525:G:A	2.72603e-06	-1.59472	-2.84266e-10
153964113	chr1:153964113:T:C	1.7813e-05	0.282364	-2.84266e-10
153964814	chr1:153964814:C:T	4.93632e-06	-1.17931e-10	-1.00094
153965090	chr1:153965090:T:G	9.19068e-07	-1.49152	-1.19044
153965270	chr1:153965270:T:C	4.45797e-06	0.153213	-1.25608
153965388	chr1:153965388:C:T	4.36255e-06	0.132067	-1.25657
153966654	chr1:153966654:C:T	2.67468e-05	1.69571	-1.00686
153966779	chr1:153966779:C:A	7.43352e-06	-0.591564	-2.84266e-10
153968879	chr1:153968879:G:A	2.41662e-05	-1.17931e-10	0.587391
153969126	chr1:153969126:G:A	3.83895e-06	-1.17931e-10	-1.25237
153969609	chr1:153969609:T:G	8.661e-06	-0.438734	-2.84266e-10
153969680	chr1:153969680:G:A	5.54815e-06	0.372143	-1.25624
153969871	chr1:153969871:C:T	5.36252e-06	-1.17931e-10	-0.91813
153970117	chr1:153970117:C:T	3.44733e-06	-1.35996	-2.84266e-10
153970603	chr1:153970603:A:G	9.55681e-06	0.914544	-1.25485
153972119	chr1:153972119:G:A	3.01137e-05	-1.17931e-10	0.807418
153972422	chr1:153972422:C:A	2.69441e-05	-1.17931e-10	0.696201
153973974	chr1:153973974:A:G	5.98964e-06	-1.17931e-10	-0.807532
153974629	chr1:153974629:ACTGT:A	3.98678e-06	-1.17931e-10	-1.21458
153974823	chr1:153974823:A:C	5.37374e-06	-1.17931e-10	-0.916039
153976013	chr1:153976013:T:C	4.72327e-06	-1.17931e-10	-1.04506
153976064	chr1:153976064:G:A	9.94673e-07	-1.47682	-1.12608
153976086	chr1:153976086:G:A	4.50773e-06	-1.17931e-10	-1.09177
153976229	chr1:153976229:C:T	8.03618e-06	0.712584	-1.22619
153977103	chr1:153977103:G:A	2.17791e-05	-1.17931e-10	0.483387
153977450	chr1:153977450:T:C	2.33712e-05	-1.17931e-10	0.553939
153978550	chr1:153978550:T:C	2.36432e-05	-1.17931e-10	0.56551
153979275	chr1:153979275:G:A	1.45927e-05	-1.17931e-10	0.0829564
153979420	chr1:153979420:T:C	3.90831e-06	-1.17931e-10	-1.23446
153979544	chr1:153979544:A:G	5.80525e-06	-1.2741	0.435296
153979729	chr1:153979729:A:C	6.98255e-06	0.592999	-1.24715
153979744	chr1:153979744:T:C	6.27207e-06	0.484977	-1.24643
153979817	chr1:153979817:A:T	1.55261e-05	-1.17931e-10	0.144957
153979870	chr1:153979870:CAT:C	1.60423e-05	-1.17931e-10	0.177666
153979894	chr1:153979894:C:A	1.5913e-05	-1.17931e-10	0.169571
153980122	chr1:153980122:T:G	5.39891e-06	0.329524	-1.24089
153980421	chr1:153980421:T:C	1.50229e-05	-1.17931e-10	0.112011
153980561	chr1:153980561:G:A	6.26799e-06	0.489282	-1.25139
153980642	chr1:153980642:G:A	1.54667e-05	-1.17931e-10	0.141128
153980945	chr1:153980945:A:C	1.44583e-05	-1.17931e-10	0.0737074
153981025	chr1:153981025:C:T	1.40631e-05	-1.17931e-10	0.0459895
153982170	chr1:153982170:C:T	1.24218e-05	-0.078108	-2.84266e-10
153982198	chr1:153982198:T:C	2.80681e-05	1.89289	-1.15582
153982844	chr1:153982844:C:T	1.50474e-05	-1.17931e-10	0.113639
153983049	chr1:153983049:T:C	1.50564e-05	-1.17931e-10	0.114242
153983975	chr1:153983975:A:G	1.63541e-05	-1.17931e-10	0.196912
153985125	chr1:153985125:T:G	1.6424e-05	-1.17931e-10	0.201182
153985618	chr1:153985618:G:A	5.55468e-06	-1.17931e-10	-0.882924
153986884	chr1:153986884:G:C	2.72616e-06	-1.59467	-2.84266e-10
153987032	chr1:153987032:T:C	6.92536e-05	-1.17931e-10	1.64021
153989308	chr1:153989308:G:A	3.82598e-06	-1.17931e-10	-1.25575
153989823	chr1:153989823:C:T	4.21263e-06	-1.17931e-10	-1.15948
153989851	chr1:153989851:C:T	6.36293e-06	-0.747075	-2.84266e-10
153990739	chr1:153990739:G:A	4.01403e-06	-1.17931e-10	-1.20777
153991273	chr1:153991273:G:T	2.92837e-06	-1.52312	-2.84266e-10
153991332	chr1:153991332:C:T	6.12975e-06	-0.784409	-2.84266e-10
153991402	chr1:153991402:T:A	3.83261e-06	-1.17931e-10	-1.25402
153992605	chr1:153992605:C:T	4.28076e-06	-1.17931e-10	-1.14343
153992846	chr1:153992846:T:C	3.98758e-06	-1.17931e-10	-1.21438
153993133	chr1:153993133:G:T	8.48473e-06	-1.17931e-10	-0.459296
153993421	chr1:153993421:C:A	3.89652e-06	-1.17931e-10	-1.23748
153994558	chr1:153994558:C:T	0.000264999	3.78962	-0.807461
153994884	chr1:153994884:C:T	4.2888e-06	-1.17931e-10	-1.14156
153995904	chr1:153995904:G:A	3.92628e-06	-1.17931e-10	-1.22987
153995965	chr1:153995965:T:C	2.74024e-06	-1.58952	-2.84266e-10
153996938	chr1:153996938:A:G	4.39317e-06	-1.11751	-2.84266e-10
153997265	chr1:153997265:T:C	4.41495e-06	-1.11257	-2.84266e-10
153997852	chr1:153997852:G:C	9.29517e-07	-1.45041	-1.22025
153998355	chr1:153998355:G:A	4.31594e-06	-1.17931e-10	-1.13525
153998533	chr1:153998533:G:A	3.91823e-06	-1.17931e-10	-1.23192
154002145	chr1:154002145:C:T	1.76462e-05	1.49523	-1.22227
154004129	chr1:154004129:C:T	5.08625e-06	-0.971023	-2.84266e-10
154004680	chr1:154004680:T:C	3.61968e-06	-1.24454	-0.0666374
154004765	chr1:154004765:G:T	4.2737e-06	-1.17931e-10	-1.14508
154005632	chr1:154005632:G:A	4.54632e-06	-1.17931e-10	-1.08325
154005946	chr1:154005946:T:A	4.28187e-06	-1.17931e-10	-1.14317
154006194	chr1:154006194:A:G	8.77109e-07	-1.47333	-1.25536
154006681	chr1:154006681:G:T	4.20717e-06	-1.17931e-10	-1.16077
154006971	chr1:154006971:T:A	2.78935e-06	-1.57175	-2.84266e-10
154007112	chr1:154007112:G:A	3.88317e-06	-1.17931e-10	-1.24091
154007603	chr1:154007603:C:T	4.13226e-06	-1.17931e-10	-1.17874
154007865	chr1:154007865:C:T	1.84051e-05	1.57106	-1.256
154008319	chr1:154008319:G:A	4.59451e-06	-1.17931e-10	-1.0727
154008428	chr1:154008428:T:G	9.46413e-05	2.99213	-1.0396
154008921	chr1:154008921:T:G	5.3693e-06	-1.17931e-10	-0.916866
154008966	chr1:154008966:G:A	5.11589e-06	-1.17931e-10	-0.965213
154009066	chr1:154009066:C:T	4.59169e-06	-1.17931e-10	-1.07332
154009163	chr1:154009163:G:A	1.26946e-05	1.19668	-1.25307
154009758	chr1:154009758:C:T	5.08613e-06	-1.17931e-10	-0.971046
154010449	chr1:154010449:C:T	1.50599e-05	1.31612	-1.20164
154010957	chr1:154010957:T:C	3.82484e-06	-1.17931e-10	-1.25605
154011158	chr1:154011158:A:G	4.64311e-06	-1.17931e-10	-1.06218
154011772	chr1:154011772:C:T	3.41197e-06	-1.15057	-0.219706
154012000	chr1:154012000:G:A	3.94188e-06	-1.17931e-10	-1.22591
154012727	chr1:154012727:C:T	3.89669e-06	-1.17931e-10	-1.23744
154012728	chr1:154012728:G:A	4.05914e-06	-1.17931e-10	-1.19659
154013643	chr1:154013643:C:T	1.43998e-05	1.27067	-1.20102
154013865	chr1:154013865:A:G	4.14102e-06	-1.22679	0.0501736
154014161	chr1:154014161:C:G	1.70582e-05	1.49451	-1.25544
154014574	chr1:154014574:G:A	1.64076e-05	1.42493	-1.22475
154014936	chr1:154014936:G:A	1.90855e-05	1.60537	-1.25401
154015518	chr1:154015518:C:T	4.92756e-06	-1.17931e-10	-1.00272
154016418	chr1:154016418:A:T	1.89992e-05	0.346833	-2.84266e-10
154016662	chr1:154016662:G:C	3.04538e-06	-1.48394	-2.84266e-10
154017065	chr1:154017065:G:C	3.88364e-06	-1.17931e-10	-1.24079
154017079	chr1:154017079:G:A	4.5407e-06	-1.17931e-10	-1.08448
154017260	chr1:154017260:A:G	1.58169e-05	1.33245	-1.16894
154017391	chr1:154017391:CA:C	1.59305e-05	1.42512	-1.25445
154018168	chr1:154018168:C:T	2.49071e-05	-1.17931e-10	0.617589
154018414	chr1:154018414:A:C	1.02305e-05	0.952113	-1.2243
154018470	chr1:154018470:C:T	2.16715e-05	1.70427	-1.22583
154019401	chr1:154019401:G:T	3.84923e-06	-1.17931e-10	-1.24969
154020029	chr1:154020029:A:G	4.67186e-06	-1.17931e-10	-1.05601
154020258	chr1:154020258:T:G	2.30708e-05	1.73275	-1.19175
154020433	chr1:154020433:C:T	1.01268e-06	-1.35431	-1.23065
154021527	chr1:154021527:C:T	4.28767e-06	-1.17931e-10	-1.14182
154021552	chr1:154021552:AATG:A	4.20711e-06	-1.17931e-10	-1.16079
154021734	chr1:154021734:A:G	2.64504e-05	1.93221	-1.2545
154021841	chr1:154021841:A:G	4.43766e-06	-1.17931e-10	-1.10744
154022171	chr1:154022171:C:T	2.71756e-05	1.95489	-1.25014
154022739	chr1:154022739:G:A	5.39167e-06	-1.17931e-10	-0.912708
154023635	chr1:154023635:G:A	4.23794e-06	-1.17931e-10	-1.15349
154024870	chr1:154024870:G:A	1.23846e-05	1.02961	-1.11071
154024907	chr1:154024907:A:C	7.77797e-06	-1.17931e-10	-0.546269
154025188	chr1:154025188:A:G	4.03149e-06	-1.20343	-2.84266e-10
154025234	chr1:154025234:A:G	4.27567e-06	-1.17931e-10	-1.14462
154025328	chr1:154025328:A:G	2.42458e-05	1.84733	-1.25665
154026110	chr1:154026110:C:T	4.10361e-06	-1.17931e-10	-1.1857
154026559	chr1:154026559:A:G	1.19101e-05	0.976868	-1.09705
154026825	chr1:154026825:A:G	1.81195e-05	1.38485	-1.08543
154027849	chr1:154027849:G:T	5.24296e-06	-0.940677	-2.84266e-10
154028312	chr1:154028312:C:T	3.83828e-06	-1.17931e-10	-1.25254
154028585	chr1:154028585:T:C	5.88155e-06	-0.825744	-2.84266e-10
154029019	chr1:154029019:G:A	6.24305e-06	-1.17931e-10	-0.766095
154029213	chr1:154029213:C:T	2.37176e-05	1.45903	-0.89038
154029611	chr1:154029611:A:G	5.97942e-06	-1.17931e-10	-0.80924
154030147	chr1:154030147:A:T	3.8874e-06	-1.17931e-10	-1.23982
154030950	chr1:154030950:G:A	4.21937e-06	-1.17931e-10	-1.15788
154031900	chr1:154031900:T:A	8.16513e-06	-0.497691	-2.84266e-10
154032265	chr1:154032265:T:C	3.9047e-06	-1.17931e-10	-1.23538
154032880	chr1:154032880:T:C	4.13141e-06	-1.17931e-10	-1.17895
154032895	chr1:154032895:G:A	6.41518e-06	-1.17931e-10	-0.738896
154033316	chr1:154033316:T:G	8.64424e-06	-1.17931e-10	-0.440671
154033727	chr1:154033727:T:C	2.83404e-06	-1.55586	-2.84266e-10
154035852	chr1:154035852:G:A	4.01156e-06	-1.17931e-10	-1.20838
154035969	chr1:154035969:G:A	2.65999e-05	1.68893	-1.00558
154038070	chr1:154038070:T:C	3.91217e-06	-1.17931e-10	-1.23347
154038950	chr1:154038950:A:C	4.58594e-06	-1.07457	-2.84266e-10
154039057	chr1:154039057:G:A	2.82989e-06	-1.55732	-2.84266e-10
154039129	chr1:154039129:T:C	2.42088e-05	1.52893	-0.939774
154039525	chr1:154039525:C:T	2.56837e-05	1.57075	-0.922462
154040212	chr1:154040212:A:G	4.53787e-06	-1.08511	-2.84266e-10
154040744	chr1:154040744:T:G	0.000103421	2.82063	-0.779393
154040947	chr1:154040947:T:C	5.44499e-06	-1.17931e-10	-0.902868
154041782	chr1:154041782:C:T	9.21157e-06	-0.377103	-2.84266e-10
154043206	chr1:154043206:G:A	7.8117e-07	-1.59067	-1.25386
154043442	chr1:154043442:G:A	4.15868e-06	-1.17931e-10	-1.17237
154043797	chr1:154043797:T:A	4.10187e-06	-1.17931e-10	-1.18612
154044555	chr1:154044555:TAA:T	4.05745e-06	-1.17931e-10	-1.19701
154044614	chr1:154044614:A:G	4.29275e-06	-1.17931e-10	-1.14064
154045025	chr1:154045025:T:C	7.75667e-05	2.55525	-0.801674
154045140	chr1:154045140:C:T	3.82301e-06	-1.17931e-10	-1.25653
154045516	chr1:154045516:G:T	2.67128e-05	1.92586	-1.23828
154045878	chr1:154045878:G:A	3.95227e-06	-1.17931e-10	-1.22327
154046706	chr1:154046706:C:A	6.76375e-05	2.54075	-0.924155
154047446	chr1:154047446:C:T	6.64689e-05	2.54223	-0.943063
154047449	chr1:154047449:T:G	6.29961e-05	2.479	-0.933492
154047457	chr1:154047457:T:C	0.000226392	4.05985	-1.23515
154047467	chr1:154047467:G:A	6.84498e-05	2.56495	-0.936417
154047541	chr1:154047541:G:A	2.99299e-05	1.72289	-0.921596
154047902	chr1:154047902:C:T	3.03445e-06	-1.22945	-0.258084
154048470	chr1:154048470:G:A	3.96288e-06	-1.17931e-10	-1.22059
154048692	chr1:154048692:T:C	7.18212e-06	-1.17931e-10	-0.625969
154048753	chr1:154048753:A:G	3.8978e-06	-1.17931e-10	-1.23715
154050293	chr1:154050293:T:G	6.90397e-06	-1.17931e-10	-0.665467
154050531	chr1:154050531:T:TC	3.09774e-05	1.70274	-0.867046
154051357	chr1:154051357:C:T	2.41885e-05	-1.17931e-10	0.588312
154052035	chr1:154052035:C:T	2.73308e-06	-1.59213	-2.84266e-10
154052717	chr1:154052717:T:C	7.16886e-05	2.52183	-0.847063
154053190	chr1:154053190:T:C	3.6475e-05	1.6372	-0.638141
154053227	chr1:154053227:T:C	2.43706e-05	-1.17931e-10	0.595815
154053415	chr1:154053415:A:G	8.70484e-05	2.77126	-0.90236
154053556	chr1:154053556:G:A	3.958e-06	-1.17931e-10	-1.22183
154053564	chr1:154053564:C:T	4.50062e-06	-1.11855	0.0251997
154053611	chr1:154053611:A:G	2.74549e-06	-1.2195	-0.3681
154053908	chr1:154053908:G:C	0.000129982	-1.17931e-10	2.26983
154054166	chr1:154054166:A:G	2.78851e-06	-1.23557	-0.336486
154055413	chr1:154055413:G:A	3.00989e-06	-1.49566	-2.84266e-10
154057004	chr1:154057004:G:A	4.28207e-06	-1.17931e-10	-1.14313
154058741	chr1:154058741:A:G	7.94877e-07	-1.5805	-1.24663
154059929	chr1:154059929:T:C	2.69302e-05	-1.17931e-10	0.695683
154062077	chr1:154062077:C:T	4.07676e-06	-1.17931e-10	-1.19226
154062237	chr1:154062237:A:C	4.02802e-06	-1.17931e-10	-1.20429
154062509	chr1:154062509:C:T	5.76378e-06	-0.84597	-2.84266e-10
154063657	chr1:154063657:A:T	2.61279e-05	1.59221	-0.926768
154065237	chr1:154065237:T:C	3.92049e-05	1.07124	-2.84266e-10
154065721	chr1:154065721:G:A	6.2931e-06	-1.17931e-10	-0.758109
154066331	chr1:154066331:C:T	4.20574e-06	-1.17931e-10	-1.16111
154066338	chr1:154066338:C:T	5.68687e-06	-0.859404	-2.84266e-10
154066519	chr1:154066519:G:A	4.22918e-06	-1.17931e-10	-1.15556
154067802	chr1:154067802:C:T	2.29773e-05	1.6302	-1.09326
154070062	chr1:154070062:G:T	4.08193e-06	-1.17931e-10	-1.19099
154070127	chr1:154070127:C:A	9.52583e-07	-1.5794	-1.06674
154070175	chr1:154070175:A:T	2.96074e-06	-1.51213	-2.84266e-10
154070188	chr1:154070188:C:T	3.16733e-06	-1.44468	-2.84266e-10
154070548	chr1:154070548:T:A	6.2494e-06	-1.17931e-10	-0.765079
154071080	chr1:154071080:G:T	5.05985e-05	2.16797	-0.841609
154071217	chr1:154071217:C:T	0.00010112	2.85171	-0.832963
154071436	chr1:154071436:T:A	5.13183e-06	-0.962101	-2.84266e-10
154071739	chr1:154071739:G:A	6.34897e-06	-0.749272	-2.84266e-10
154071972	chr1:154071972:T:TCG	3.27531e-06	-1.41115	-2.84266e-10
154072067	chr1:154072067:T:G	3.09544e-05	1.75183	-0.916881
154072139	chr1:154072139:A:G	2.78575e-06	-1.57304	-2.84266e-10
154072239	chr1:154072239:G:C	2.69019e-05	1.71712	-1.02249
154072876	chr1:154072876:T:C	2.48422e-05	1.70707	-1.09209
154073040	chr1:154073040:T:C	3.87526e-06	-1.17931e-10	-1.24295
154074465	chr1:154074465:T:C	4.28375e-06	-1.17931e-10	-1.14273
154074940	chr1:154074940:T:G	5.2673e-06	-0.936046	-2.84266e-10
154075276	chr1:154075276:T:C	4.13251e-06	-1.17931e-10	-1.17868
154076643	chr1:154076643:G:C	4.29263e-06	-1.17931e-10	-1.14066
154077123	chr1:154077123:T:C	2.43537e-05	1.7481	-1.15298
154077178	chr1:154077178:C:T	2.77861e-05	1.8761	-1.14913
154077299	chr1:154077299:C:A	4.4125e-06	-1.17931e-10	-1.11312
154077769	chr1:154077769:G:C	3.3763e-06	-1.38078	-2.84266e-10
154078049	chr1:154078049:A:G	9.98717e-07	-1.46758	-1.13127
154078284	chr1:154078284:C:T	3.22222e-05	1.94751	-1.07242
154078712	chr1:154078712:G:A	3.91719e-06	-1.17931e-10	-1.23219
154079325	chr1:154079325:T:C	3.88905e-06	-1.17931e-10	-1.2394
154080527	chr1:154080527:C:G	2.66157e-05	-1.17931e-10	0.683938
154080954	chr1:154080954:A:T	4.53214e-06	-1.17931e-10	-1.08637
154081950	chr1:154081950:C:T	3.37764e-05	1.9415	-1.0193
154082284	chr1:154082284:G:A	5.06335e-06	-1.17931e-10	-0.975535
154082674	chr1:154082674:C:T	4.02287e-06	-1.17931e-10	-1.20557
154082889	chr1:154082889:G:A	1.79765e-05	0.2915	-2.84266e-10
154083103	chr1:154083103:G:A	3.30282e-05	2.15521	-1.25541
154084358	chr1:154084358:A:T	2.63889e-05	1.66896	-0.993577
154085326	chr1:154085326:A:G	5.20125e-05	1.8003	-0.446374
154085702	chr1:154085702:T:C	4.03336e-06	-1.17931e-10	-1.20296
154086312	chr1:154086312:C:T	2.87275e-06	-1.54229	-2.84266e-10
154086900	chr1:154086900:C:A	6.67612e-05	2.06626	-0.462705
154087382	chr1:154087382:C:T	1.05133e-05	-1.17931e-10	-0.244923
154087468	chr1:154087468:G:A	3.03843e-05	1.85294	-1.03658
154087792	chr1:154087792:A:G	2.87342e-06	-1.40142	-0.140645
154087811	chr1:154087811:T:C	4.30364e-06	-1.17931e-10	-1.1381
154088059	chr1:154088059:T:G	1.08322e-05	-0.215041	-2.84266e-10
154088231	chr1:154088231:G:A	4.60488e-06	-1.17931e-10	-1.07045
154088641	chr1:154088641:T:C	4.46347e-06	-1.17931e-10	-1.10164
154089866	chr1:154089866:C:T	3.06084e-05	1.91578	-1.09207
154090498	chr1:154090498:T:C	3.89649e-06	-1.17931e-10	-1.23749
154090539	chr1:154090539:G:A	3.96033e-06	-1.17931e-10	-1.22124
154092557	chr1:154092557:T:G	9.68703e-07	-1.37832	-1.25104
154093827	chr1:154093827:A:G	0.00011871	-1.17931e-10	2.17912
154094014	chr1:154094014:T:C	2.99166e-06	-1.50174	-2.84266e-10
154094394	chr1:154094394:G:A	2.66094e-05	1.85264	-1.16894
154095720	chr1:154095720:C:T	8.01866e-07	-1.56691	-1.25147
154097452	chr1:154097452:C:A	4.64841e-06	-1.17931e-10	-1.06104
154098231	chr1:154098231:C:A	3.04221e-05	1.79414	-0.976529
154098647	chr1:154098647:C:G	3.82218e-06	-1.17931e-10	-1.25674
154100125	chr1:154100125:G:A	4.29419e-06	-1.1403	-2.84266e-10
154100621	chr1:154100621:C:T	2.15037e-05	-1.17931e-10	0.47066
154101025	chr1:154101025:A:T	3.82884e-06	-1.17931e-10	-1.255
154101823	chr1:154101823:G:A	2.92767e-05	1.92168	-1.14245
154102600	chr1:154102600:A:G	3.17877e-05	1.92116	-1.05964
154102751	chr1:154102751:C:A	3.50643e-06	-1.34297	-2.84266e-10
154103890	chr1:154103890:T:C	8.12638e-05	2.26566	-0.46552
154104961	chr1:154104961:T:A	4.1525e-06	-1.17931e-10	-1.17385
154104996	chr1:154104996:G:A	7.85527e-07	-1.59146	-1.2475
154105016	chr1:154105016:G:C	4.58873e-06	-1.17931e-10	-1.07396
154105417	chr1:154105417:G:A	3.16377e-05	1.85035	-0.993569
154106014	chr1:154106014:A:G	8.29072e-05	2.07199	-0.251835
154108243	chr1:154108243:G:A	8.11895e-06	-0.503363	-2.84266e-10
154108436	chr1:154108436:G:A	1.10217e-05	-1.17931e-10	-0.1977
154108463	chr1:154108463:C:T	8.58869e-06	-1.17931e-10	-0.447118
154108481	chr1:154108481:A:G	2.42108e-05	1.71782	-1.12859
154108514	chr1:154108514:T:C	7.15899e-06	-0.629194	-2.84266e-10
154109173	chr1:154109173:T:C	2.53733e-05	1.76631	-1.13017
154109551	chr1:154109551:A:AT	9.99795e-06	-1.17931e-10	-0.295183
154111630	chr1:154111630:T:A	3.95445e-06	-1.17931e-10	-1.22272
154111805	chr1:154111805:C:T	4.54363e-06	-1.17931e-10	-1.08384
154111923	chr1:154111923:T:A	3.98317e-06	-1.17931e-10	-1.21548
154111965	chr1:154111965:T:C	2.5359e-05	1.71478	-1.07921
154112162	chr1:154112162:T:TAG	1.0479e-05	-1.17931e-10	-0.248188
154112169	chr1:154112169:T:TAA	6.8954e-06	-1.17931e-10	-0.666708
154112620	chr1:154112620:C:T	2.86156e-06	-1.5462	-2.84266e-10
154113130	chr1:154113130:C:T	7.85284e-07	-1.59055	-1.24872
154114036	chr1:154114036:G:A	0.000241343	3.53955	-0.650898
154114363	chr1:154114363:G:T	1.01693e-06	-1.34002	-1.24076
154114557	chr1:154114557:C:T	5.98026e-05	2.3802	-0.886718
154114940	chr1:154114940:C:T	5.01675e-06	-1.17931e-10	-0.984781
154115782	chr1:154115782:T:C	2.03432e-06	-0.630753	-1.25665
154115983	chr1:154115983:C:T	5.6347e-06	-1.17931e-10	-0.868619
154116962	chr1:154116962:T:C	3.30383e-05	2.10265	-1.20255
154117241	chr1:154117241:T:C	4.3256e-06	-1.17931e-10	-1.13301
154118541	chr1:154118541:G:C	3.9395e-05	2.25457	-1.17849
154119099	chr1:154119099:A:C	4.47538e-06	-1.17931e-10	-1.09897
154119254	chr1:154119254:G:A	3.59872e-05	2.11611	-1.13051
154119580	chr1:154119580:C:A	2.1049e-05	1.59417	-1.14488
154119594	chr1:154119594:A:G	2.94164e-06	-1.5186	-2.84266e-10
154121349	chr1:154121349:G:A	4.48058e-05	2.42446	-1.21968
154121374	chr1:154121374:C:T	9.38342e-07	-1.42434	-1.23686
154122540	chr1:154122540:C:T	4.52876e-05	1.44409	-0.228618
154122650	chr1:154122650:G:A	6.37106e-06	-1.17931e-10	-0.745798
154122720	chr1:154122720:A:T	3.63271e-05	2.11248	-1.11747
154122731	chr1:154122731:A:G	4.1919e-05	2.33978	-1.2016
154122904	chr1:154122904:A:T	3.81486e-05	2.246	-1.20208
154123621	chr1:154123621:C:T	3.67099e-05	2.21528	-1.2098
154124551	chr1:154124551:T:G	5.78273e-05	2.34316	-0.883263
154124632	chr1:154124632:G:T	3.75888e-05	2.27292	-1.24378
154125500	chr1:154125500:C:T	2.46848e-05	1.81768	-1.20905
154126068	chr1:154126068:A:G	7.85864e-07	-1.58881	-1.24972
154126407	chr1:154126407:G:A	1.79812e-05	-1.17931e-10	0.291762
154126764	chr1:154126764:C:T	6.83092e-06	-1.17931e-10	-0.676105
154127658	chr1:154127658:C:A	2.88888e-05	1.10176	-0.33587
154127912	chr1:154127912:G:A	3.94718e-06	-1.17931e-10	-1.22456
154128217	chr1:154128217:G:A	8.2631e-06	-0.0928018	-0.392963
154128581	chr1:154128581:T:C	4.05875e-05	1.38647	-0.280577
154128742	chr1:154128742:A:G	3.30073e-05	2.11301	-1.21385
154128783	chr1:154128783:G:A	4.37083e-06	-1.17931e-10	-1.12261
154129695	chr1:154129695:T:C	1.51649e-06	-1.59407	-0.587094
154130618	chr1:154130618:T:C	3.83258e-06	-1.17931e-10	-1.25403
154131783	chr1:154131783:T:G	2.80198e-06	-1.56724	-2.84266e-10
154132540	chr1:154132540:T:C	3.51505e-05	2.17432	-1.21225
154133218	chr1:154133218:C:G	4.04177e-05	2.28706	-1.18536
154134160	chr1:154134160:AT:A	4.38419e-06	-1.17931e-10	-1.11956
154135460	chr1:154135460:C:T	4.24333e-06	-1.17931e-10	-1.15222
154135655	chr1:154135655:T:C	6.32959e-06	-1.17931e-10	-0.752329
154136025	chr1:154136025:T:C	2.80674e-06	-1.56554	-2.84266e-10
154136777	chr1:154136777:G:A	4.78732e-06	-1.17931e-10	-1.03159
154136990	chr1:154136990:A:G	5.3529e-06	-1.17931e-10	-0.919925
154138355	chr1:154138355:T:C	3.35212e-06	-1.38797	-2.84266e-10
154138544	chr1:154138544:AAC:A	2.79536e-06	-1.5696	-2.84266e-10
154138936	chr1:154138936:T:C	4.27001e-06	-1.17931e-10	-1.14595
154139395	chr1:154139395:T:C	3.47946e-06	-1.35069	-2.84266e-10
154139634	chr1:154139634:G:A	5.62044e-06	-1.17931e-10	-0.871154
154139695	chr1:154139695:A:C	6.71257e-06	-1.17931e-10	-0.693581
154140798	chr1:154140798:G:C	8.0072e-07	-1.5848	-1.235
154140929	chr1:154140929:G:A	4.05035e-06	-1.17931e-10	-1.19876
154141036	chr1:154141036:T:C	9.00771e-07	-1.46321	-1.23886
154142023	chr1:154142023:G:A	3.84546e-06	-1.17931e-10	-1.25067
154142229	chr1:154142229:C:T	7.36298e-05	2.53169	-0.8302
154142470	chr1:154142470:C:T	3.87427e-06	-1.17931e-10	-1.24321
154142689	chr1:154142689:G:A	4.04633e-05	1.57749	-0.47466
154143159	chr1:154143159:G:C	6.89779e-05	2.42055	-0.784323
154143936	chr1:154143936:C:T	5.25519e-06	-0.938348	-2.84266e-10
154143997	chr1:154143997:C:T	5.66102e-06	-1.17931e-10	-0.863959
154144489	chr1:154144489:C:T	4.69373e-06	-1.17931e-10	-1.05134
154144543	chr1:154144543:T:C	5.08721e-06	-1.17931e-10	-0.970834
154145413	chr1:154145413:G:A	5.00208e-06	-1.17931e-10	-0.98771
154145742	chr1:154145742:A:G	1.69024e-05	-1.17931e-10	0.22989
154145938	chr1:154145938:T:C	6.97655e-06	-1.17931e-10	-0.655009
154146021	chr1:154146021:G:A	3.74598e-06	-1.55458	0.277705
154146503	chr1:154146503:C:A	7.90998e-05	2.54639	-0.773244
154146748	chr1:154146748:C:A	4.90747e-06	-1.17931e-10	-1.0068
154146761	chr1:154146761:A:G	9.8443e-05	2.96518	-0.973269
154146904	chr1:154146904:G:A	8.8922e-06	-0.412389	-2.84266e-10
154146978	chr1:154146978:C:T	1.41272e-05	-1.17931e-10	0.050538
154146998	chr1:154146998:T:C	6.57469e-06	-1.17931e-10	-0.714336
154147848	chr1:154147848:G:C	2.39194e-05	-1.17931e-10	0.577125
154149000	chr1:154149000:C:G	4.21458e-06	-1.17931e-10	-1.15901
154149034	chr1:154149034:T:C	6.17685e-05	2.53984	-1.01401
154149179	chr1:154149179:G:A	7.93571e-07	-1.57948	-1.24929
154149230	chr1:154149230:T:C	4.36203e-06	-1.17931e-10	-1.12463
154149548	chr1:154149548:A:G	6.09148e-06	-1.17931e-10	-0.790673
154150009	chr1:154150009:C:G	4.39264e-06	-1.17931e-10	-1.11763
154150311	chr1:154150311:T:C	7.2849e-05	2.4826	-0.791778
154150498	chr1:154150498:C:T	6.16581e-05	2.56716	-1.04312
154150681	chr1:154150681:TCG:T	0.000184083	3.27501	-0.657189
154151047	chr1:154151047:G:A	0.000100966	3.0156	-0.998386
154151666	chr1:154151666:T:A	5.72557e-06	-1.17931e-10	-0.852621
154153908	chr1:154153908:C:T	5.46956e-06	-1.17931e-10	-0.898366
154154191	chr1:154154191:C:T	3.88256e-06	-1.17931e-10	-1.24107
154154624	chr1:154154624:T:C	0.000225546	3.22251	-0.40155
154154759	chr1:154154759:T:C	4.39661e-06	-1.17931e-10	-1.11673
154155073	chr1:154155073:C:G	7.34144e-06	-0.604029	-2.84266e-10
154155260	chr1:154155260:A:G	1.01605e-06	-1.4431	-1.13855
154155344	chr1:154155344:T:C	9.08662e-07	-1.44497	-1.24837
154155852	chr1:154155852:GTTCT:G	7.88808e-07	-1.58943	-1.24537
154155864	chr1:154155864:C:G	7.90613e-07	-1.58818	-1.24433
154156095	chr1:154156095:G:T	1.05013e-06	-1.51627	-1.03238
154156196	chr1:154156196:G:A	0.000231895	3.42567	-0.576952
154156306	chr1:154156306:G:C	3.87635e-06	-1.17931e-10	-1.24267
154156789	chr1:154156789:A:G	6.46205e-05	2.78342	-1.21245
154157029	chr1:154157029:A:G	4.334e-06	-1.17931e-10	-1.13107
154158721	chr1:154158721:G:A	2.75868e-06	-1.58281	-2.84266e-10
154159394	chr1:154159394:G:A	1.00466e-06	-1.52421	-1.06871
154160236	chr1:154160236:CA:C	0.000213775	2.76736	-2.84266e-10
154160840	chr1:154160840:T:C	1.05922e-06	-1.44747	-1.09256
154161260	chr1:154161260:A:G	3.95339e-06	-1.17931e-10	-1.22299
154161480	chr1:154161480:G:T	3.97036e-06	-1.17931e-10	-1.21871
154161546	chr1:154161546:T:C	1.10326e-06	-1.58014	-0.91916
154162081	chr1:154162081:A:C	4.08462e-05	2.30755	-1.1953
154162788	chr1:154162788:C:T	5.45693e-06	-1.17931e-10	-0.900677
154162791	chr1:154162791:C:T	0.000200799	2.70474	-2.84266e-10
154162969	chr1:154162969:T:C	1.03758e-06	-1.49958	-1.06109
154163604	chr1:154163604:T:C	4.62011e-06	-1.06714	-2.84266e-10
154165153	chr1:154165153:G:A	7.76192e-07	-1.59431	-1.25661
154165218	chr1:154165218:C:T	7.76129e-07	-1.59452	-1.25648
154165372	chr1:154165372:C:T	7.75921e-07	-1.59468	-1.25659
154165528	chr1:154165528:C:G	3.95773e-06	-1.17931e-10	-1.22189
154165726	chr1:154165726:T:G	8.16269e-07	-1.58799	-1.21258
154167059	chr1:154167059:T:C	3.95104e-06	-1.17931e-10	-1.22359
154167548	chr1:154167548:C:T	6.53838e-06	-1.17931e-10	-0.719875
154168784	chr1:154168784:C:A	1.01476e-06	-1.49163	-1.09128
154168818	chr1:154168818:G:A	3.90063e-06	-1.17931e-10	-1.23643
154172205	chr1:154172205:A:T	1.98e-06	-1.47568	-0.438789
154172725	chr1:154172725:C:T	5.22563e-06	-1.17931e-10	-0.943989
154172798	chr1:154172798:A:C	3.8909e-06	-1.17931e-10	-1.23892
154172890	chr1:154172890:G:C	4.51612e-06	-1.17931e-10	-1.08991
154173403	chr1:154173403:G:A	3.86416e-06	-1.17931e-10	-1.24582
154173619	chr1:154173619:G:A	8.41382e-05	2.83608	-1.00118
154173706	chr1:154173706:C:T	4.1581e-06	-1.17931e-10	-1.1725
154173907	chr1:154173907:G:A	3.88958e-06	-1.17931e-10	-1.23926
154174070	chr1:154174070:C:T	5.35746e-06	-1.17931e-10	-0.919074
154174098	chr1:154174098:C:T	8.21232e-07	-1.59152	-1.203
154174158	chr1:154174158:C:A	6.71384e-06	-1.17931e-10	-0.693392
154176808	chr1:154176808:A:T	1.07349e-06	-1.58779	-0.938866
154177488	chr1:154177488:A:G	4.50589e-06	-1.17931e-10	-1.09218
154177972	chr1:154177972:C:A	8.75653e-07	-1.49806	-1.23229
154178190	chr1:154178190:TA:T	4.01036e-06	-1.17931e-10	-1.20868
154178294	chr1:154178294:T:C	3.8669e-06	-1.17931e-10	-1.24511
154178498	chr1:154178498:C:G	4.63423e-06	-1.17931e-10	-1.06409
154179030	chr1:154179030:C:G	4.73814e-06	-1.04192	-2.84266e-10
154180630	chr1:154180630:A:G	9.33617e-05	2.38213	-0.443214
154180792	chr1:154180792:G:GT	4.63899e-06	-1.17931e-10	-1.06307
154181465	chr1:154181465:T:C	3.82221e-06	-1.17931e-10	-1.25674
154181718	chr1:154181718:G:A	2.05803e-06	-1.46955	-0.406268
154182025	chr1:154182025:AATTC:A	1.38314e-06	-1.37615	-0.897061
154182111	chr1:154182111:T:C	1.68671e-06	-0.818194	-1.25659
154183192	chr1:154183192:T:C	3.87124e-06	-1.17931e-10	-1.24399
154183654	chr1:154183654:C:G	5.22509e-06	-1.17931e-10	-0.944092
154184347	chr1:154184347:A:G	6.1652e-06	-0.778644	-2.84266e-10
154184606	chr1:154184606:A:G	1.9948e-05	-1.17931e-10	0.395563
154184658	chr1:154184658:T:C	4.89857e-06	-1.17931e-10	-1.00862
154185279	chr1:154185279:A:AAG	5.13056e-06	-0.962349	-2.84266e-10
154185420	chr1:154185420:A:G	8.98786e-06	0.844052	-1.24574
154185582	chr1:154185582:C:T	3.06726e-05	-1.17931e-10	0.825807
154185659	chr1:154185659:G:A	3.88443e-06	-1.17931e-10	-1.24059
154185912	chr1:154185912:G:A	5.37187e-06	-1.17931e-10	-0.916388
154186142	chr1:154186142:G:C	2.10159e-05	-1.17931e-10	0.447717
154186405	chr1:154186405:T:G	3.60469e-06	-1.2567	-0.0586294
154186406	chr1:154186406:C:G	3.60114e-06	-1.25649	-0.059826
154187329	chr1:154187329:A:T	4.7546e-06	-1.17931e-10	-1.03845
154188179	chr1:154188179:T:C	9.844e-05	2.53897	-0.547087
154188409	chr1:154188409:C:T	1.34874e-05	1.25987	-1.25567
154189623	chr1:154189623:G:A	6.86237e-06	-1.17931e-10	-0.671511
154189873	chr1:154189873:G:A	4.65702e-06	-1.17931e-10	-1.05919
154190017	chr1:154190017:A:G	0.00012387	2.73574	-0.514072
154190027	chr1:154190027:C:T	1.78843e-06	-1.4617	-0.554525
154190517	chr1:154190517:C:CG	5.13264e-06	-1.17931e-10	-0.961943
154191050	chr1:154191050:G:C	9.33852e-07	-1.44292	-1.22308
154191587	chr1:154191587:A:G	7.85862e-06	-0.535952	-2.84266e-10
154191606	chr1:154191606:C:T	1.06718e-06	-1.47586	-1.05667
154191663	chr1:154191663:A:C	9.42799e-07	-1.48595	-1.17051
154191927	chr1:154191927:T:G	1.73116e-05	-1.17931e-10	0.253811
154192677	chr1:154192677:C:T	3.0987e-06	-1.46658	-2.84266e-10
154193422	chr1:154193422:A:G	3.93526e-06	-1.17931e-10	-1.22759
154194158	chr1:154194158:G:A	4.03134e-06	-1.17931e-10	-1.20346
154194427	chr1:154194427:G:A	3.33728e-06	-1.39241	-2.84266e-10
154194653	chr1:154194653:G:A	3.95291e-06	-1.17931e-10	-1.22311
154194704	chr1:154194704:A:C	2.75784e-06	-1.58312	-2.84266e-10
154195724	chr1:154195724:G:T	4.35082e-06	-1.17931e-10	-1.1272
154197138	chr1:154197138:C:T	1.35473e-05	-1.17931e-10	0.00862279
154197709	chr1:154197709:C:T	4.20649e-06	-1.16093	-2.84266e-10
154198296	chr1:154198296:C:T	2.34439e-05	-1.17931e-10	0.557048
154198630	chr1:154198630:T:G	9.92266e-06	-1.17931e-10	-0.302742
154198932	chr1:154198932:C:T	3.50416e-05	-1.17931e-10	0.958971
154199074	chr1:154199074:A:G	2.7388e-06	-1.59004	-2.84266e-10
154199304	chr1:154199304:T:A	5.14185e-05	-1.17931e-10	1.34243
154200171	chr1:154200171:G:A	5.23611e-06	-1.17931e-10	-0.941985
154200886	chr1:154200886:A:G	1.07014e-06	-1.58488	-0.944891
154201080	chr1:154201080:A:G	5.19352e-06	-1.17931e-10	-0.950152
154201129	chr1:154201129:T:C	4.79522e-06	-1.17931e-10	-1.02994
154202093	chr1:154202093:C:T	1.4975e-05	1.33411	-1.22529
154202523	chr1:154202523:G:A	4.17591e-06	-1.17931e-10	-1.16823
154202589	chr1:154202589:A:G	5.14452e-06	-1.17931e-10	-0.959631
154202596	chr1:154202596:C:T	5.08258e-06	-1.17931e-10	-0.971745
154204511	chr1:154204511:G:A	4.0433e-06	-1.17931e-10	-1.2005
154204689	chr1:154204689:G:A	4.144e-06	-1.17931e-10	-1.1759
154204987	chr1:154204987:T:G	5.16929e-06	-1.17931e-10	-0.954829
154205179	chr1:154205179:C:T	4.26325e-06	-1.17931e-10	-1.14753
154206050	chr1:154206050:G:A	5.33224e-06	-1.17931e-10	-0.923793
154206248	chr1:154206248:C:A	1.25989e-05	-0.0639537	-2.84266e-10
154207203	chr1:154207203:T:C	1.23684e-05	1.06896	-1.15138
154207350	chr1:154207350:CT:C	3.93354e-06	-1.17931e-10	-1.22802
154208181	chr1:154208181:C:T	5.50251e-06	-1.17931e-10	-0.89236
154208294	chr1:154208294:G:T	4.06693e-06	-1.17931e-10	-1.19468
154208732	chr1:154208732:T:C	4.40098e-06	-1.17931e-10	-1.11574
154209305	chr1:154209305:AATC:A	4.90833e-06	-1.17931e-10	-1.00663
154209478	chr1:154209478:G:T	3.17756e-05	1.38069	-0.519557
154209732	chr1:154209732:A:T	5.55137e-06	-1.17931e-10	-0.883519
154210452	chr1:154210452:C:G	6.04011e-06	-0.799142	-2.84266e-10
154210827	chr1:154210827:TA:T	3.92016e-06	-1.17931e-10	-1.23143
154211171	chr1:154211171:A:T	3.94631e-06	-1.17931e-10	-1.22478
154211193	chr1:154211193:C:T	4.6633e-06	-1.17931e-10	-1.05784
154211631	chr1:154211631:G:A	4.13861e-06	-1.17931e-10	-1.1772
154211843	chr1:154211843:C:G	5.37318e-06	-1.17931e-10	-0.916143
154212067	chr1:154212067:G:C	4.15712e-06	-1.17931e-10	-1.17274
154212208	chr1:154212208:C:T	5.36699e-06	-0.917297	-2.84266e-10
154212222	chr1:154212222:T:C	5.74247e-06	-1.17931e-10	-0.849673
154212759	chr1:154212759:T:C	3.94388e-06	-1.17931e-10	-1.2254
154212835	chr1:154212835:TA:T	4.01057e-06	-1.17931e-10	-1.20863
154213038	chr1:154213038:G:T	5.76521e-06	-0.845722	-2.84266e-10
154213445	chr1:154213445:T:C	4.15153e-06	-1.17931e-10	-1.17409
154213661	chr1:154213661:G:T	5.76829e-06	-0.845188	-2.84266e-10
154213824	chr1:154213824:G:A	5.20852e-06	-1.17931e-10	-0.947267
154213999	chr1:154213999:TG:T	5.02838e-06	-1.17931e-10	-0.982465
154214337	chr1:154214337:C:T	5.02766e-06	-1.17931e-10	-0.98261
154214442	chr1:154214442:G:C	1.01408e-05	0.859488	-1.14048
154214620	chr1:154214620:GC:G	4.05798e-06	-1.17931e-10	-1.19688
154214829	chr1:154214829:C:T	3.22498e-05	1.33682	-0.460877
154215835	chr1:154215835:ACTTT:A	8.35614e-06	-1.17931e-10	-0.474567
154216068	chr1:154216068:A:T	7.04979e-06	-1.17931e-10	-0.644566
154216132	chr1:154216132:C:T	4.01239e-06	-1.17931e-10	-1.20818
154216488	chr1:154216488:C:T	7.3283e-06	-0.60582	-2.84266e-10
154216916	chr1:154216916:T:C	5.8354e-06	-1.17931e-10	-0.83362
154217644	chr1:154217644:T:C	0.000101186	-1.17931e-10	2.01939
154218045	chr1:154218045:T:G	2.22887e-05	0.506515	-2.84266e-10
154218105	chr1:154218105:T:C	4.10847e-06	-1.17931e-10	-1.18451
154218791	chr1:154218791:G:A	6.21414e-06	-0.770737	-2.84266e-10
154218858	chr1:154218858:A:C	4.45046e-06	-1.17931e-10	-1.10456
154219043	chr1:154219043:T:A	6.10085e-06	-1.17931e-10	-0.789136
154219215	chr1:154219215:A:G	4.00866e-05	1.51133	-0.417854
154219315	chr1:154219315:G:A	1.32179e-05	1.2364	-1.25239
154220121	chr1:154220121:C:T	3.96319e-06	-1.17931e-10	-1.22051
154220384	chr1:154220384:G:A	4.18779e-06	-1.17931e-10	-1.16539
154222103	chr1:154222103:G:A	1.01429e-06	-1.53765	-1.04572
154223765	chr1:154223765:C:T	4.17081e-06	-1.17931e-10	-1.16945
154224299	chr1:154224299:C:T	4.05674e-06	-1.17931e-10	-1.19718
154224585	chr1:154224585:A:G	2.77375e-06	-1.57736	-2.84266e-10
154224650	chr1:154224650:T:C	8.49063e-07	-1.56409	-1.19709
154226350	chr1:154226350:G:C	5.84456e-06	-1.17931e-10	-0.832052
154226573	chr1:154226573:A:G	2.84334e-06	-1.55258	-2.84266e-10
154226688	chr1:154226688:TA:T	5.38571e-06	-1.17931e-10	-0.913815
154226716	chr1:154226716:C:T	6.44462e-06	-1.17931e-10	-0.734318
154227740	chr1:154227740:GT:G	3.82573e-06	-1.17931e-10	-1.25581
154227849	chr1:154227849:A:G	3.83668e-06	-1.17931e-10	-1.25296
154228228	chr1:154228228:T:C	4.66836e-05	1.58329	-0.337465
154228523	chr1:154228523:T:C	4.05798e-06	-1.17931e-10	-1.19688
154229010	chr1:154229010:C:T	4.01834e-06	-1.17931e-10	-1.20669
154229179	chr1:154229179:C:T	0.000244531	2.79126	0.110521
154230259	chr1:154230259:G:A	1.79171e-05	1.25027	-0.962076
154230610	chr1:154230610:C:G	7.72649e-06	-1.17931e-10	-0.552909
154230825	chr1:154230825:C:T	4.09942e-06	-1.17931e-10	-1.18672
154231420	chr1:154231420:C:T	3.84098e-06	-1.25184	-2.84266e-10
154231834	chr1:154231834:A:T	1.90975e-05	1.33414	-0.982149
154232217	chr1:154232217:G:A	0.00156342	4.41046	0.346611
154232278	chr1:154232278:C:T	1.63479e-06	-1.47096	-0.635087
154232336	chr1:154232336:AG:A	1.10624e-05	-0.194009	-2.84266e-10
154232337	chr1:154232337:G:A	1.89924e-05	0.701543	-0.355069
154232952	chr1:154232952:T:C	4.5802e-05	1.54134	-0.314572
154233080	chr1:154233080:C:G	1.60604e-05	1.4257	-1.2469
154233116	chr1:154233116:C:T	6.18067e-06	-1.17931e-10	-0.776138
154233288	chr1:154233288:T:TA	4.09642e-06	-1.17931e-10	-1.18745
154233347	chr1:154233347:C:T	3.9907e-05	1.45515	-0.366166
154233404	chr1:154233404:A:AACCTCC	5.36044e-05	-1.17931e-10	1.38407
154233882	chr1:154233882:T:C	1.11058e-06	-1.5887	-0.903978
154234507	chr1:154234507:GTCAA:G	4.09942e-06	-1.17931e-10	-1.18672
154235392	chr1:154235392:ACCCAGG:A	4.10051e-06	-1.17931e-10	-1.18645
154236277	chr1:154236277:T:C	3.56934e-05	1.38075	-0.40335
154236315	chr1:154236315:C:T	2.93996e-06	-1.51917	-2.84266e-10
154236401	chr1:154236401:A:G	1.4288e-05	1.31578	-1.25392
154236679	chr1:154236679:A:G	5.07533e-06	-1.17931e-10	-0.973173
154236693	chr1:154236693:A:T	8.30831e-07	-1.55408	-1.22881
154236805	chr1:154236805:C:T	2.7295e-06	-1.59345	-2.84266e-10
154237014	chr1:154237014:T:C	1.12568e-06	-1.58731	-0.891859
154237734	chr1:154237734:T:C	1.20723e-06	-1.58882	-0.82042
154238010	chr1:154238010:A:G	5.99173e-06	-1.17931e-10	-0.807183
154238195	chr1:154238195:C:A	1.25308e-06	-1.5934	-0.778562
154238465	chr1:154238465:T:C	3.92468e-06	-1.17931e-10	-1.23028
154238520	chr1:154238520:C:T	3.91587e-06	-1.17931e-10	-1.23253
154238632	chr1:154238632:G:A	3.41606e-06	-1.36907	-2.84266e-10
154239623	chr1:154239623:G:A	4.13031e-06	-1.17931e-10	-1.17921
154239982	chr1:154239982:C:T	3.60641e-06	-1.31485	-2.84266e-10
154240065	chr1:154240065:G:A	2.74472e-06	-1.58788	-2.84266e-10
154240184	chr1:154240184:G:A	2.94384e-06	-1.51785	-2.84266e-10
154241215	chr1:154241215:C:A	2.1182e-06	-1.41147	-0.435532
154241397	chr1:154241397:C:G	5.46557e-06	-1.17931e-10	-0.899096
154242120	chr1:154242120:C:T	8.51344e-06	-0.455918	-2.84266e-10
154243175	chr1:154243175:G:A	4.04743e-06	-1.17931e-10	-1.19948
154243605	chr1:154243605:C:T	3.89486e-06	-1.17931e-10	-1.23791
154244966	chr1:154244966:CTG:C	3.97612e-06	-1.17931e-10	-1.21726
154245080	chr1:154245080:C:T	6.21008e-06	-1.17931e-10	-0.771391
154245287	chr1:154245287:C:T	1.37117e-05	1.18883	-1.16814
154245426	chr1:154245426:CTT:C	4.02867e-06	-1.17931e-10	-1.20413
154245476	chr1:154245476:C:G	4.505e-06	-1.17931e-10	-1.09238
154245848	chr1:154245848:G:A	1.64165e-05	-1.17931e-10	0.200721
154246074	chr1:154246074:CT:C	4.44628e-05	1.55908	-0.361994
154246163	chr1:154246163:TTCAG:T	1.42155e-05	1.30711	-1.25034
154246701	chr1:154246701:G:C	1.20111e-06	-1.59344	-0.820878
154246861	chr1:154246861:TG:T	4.15249e-06	-1.17931e-10	-1.17385
154246863	chr1:154246863:T:A	4.15388e-06	-1.17931e-10	-1.17352
154246958	chr1:154246958:T:C	4.13153e-06	-1.17931e-10	-1.17892
154247091	chr1:154247091:C:T	3.38203e-06	-1.37909	-2.84266e-10
154247183	chr1:154247183:T:C	6.95817e-06	-1.17931e-10	-0.657647
154247242	chr1:154247242:C:T	1.45796e-05	1.3299	-1.24785
154248108	chr1:154248108:C:T	4.10101e-06	-1.17931e-10	-1.18633
154248256	chr1:154248256:C:T	5.28585e-06	-1.17931e-10	-0.93253
154248402	chr1:154248402:G:A	4.10027e-06	-1.17931e-10	-1.18651
154248644	chr1:154248644:G:A	5.96069e-06	-1.17931e-10	-0.812378
154248672	chr1:154248672:C:T	3.85265e-06	-1.17931e-10	-1.2488
154248740	chr1:154248740:T:C	4.38181e-05	1.49251	-0.310024
154248741	chr1:154248741:G:A	3.94276e-06	-1.17931e-10	-1.22568
154248748	chr1:154248748:G:A	1.37168e-05	1.27105	-1.24999
154249128	chr1:154249128:A:G	3.90976e-06	-1.17931e-10	-1.23409
154249801	chr1:154249801:G:A	4.2618e-06	-1.17931e-10	-1.14787
154249824	chr1:154249824:GC:G	3.92237e-06	-1.17931e-10	-1.23087
154250072	chr1:154250072:T:C	5.99979e-06	-1.17931e-10	-0.805839
154250624	chr1:154250624:C:T	3.94875e-06	-1.17931e-10	-1.22416
154250625	chr1:154250625:G:A	1.77678e-05	1.26975	-0.989929
154250811	chr1:154250811:C:T	5.1213e-06	-1.17931e-10	-0.964155
154251941	chr1:154251941:A:T	3.00402e-06	-1.49761	-2.84266e-10
154252036	chr1:154252036:C:T	1.78735e-05	1.25677	-0.971013
154252868	chr1:154252868:T:C	2.15568e-05	1.38901	-0.915882
154254105	chr1:154254105:A:C	3.99481e-06	-1.17931e-10	-1.21257
154254643	chr1:154254643:TTTG:T	1.67473e-05	1.19549	-0.974817
154254763	chr1:154254763:C:A	3.96552e-05	1.45676	-0.374105
154254897	chr1:154254897:G:A	6.03557e-06	-1.17931e-10	-0.799893
154255811	chr1:154255811:T:C	4.13337e-05	1.17484	-0.0507275
154256130	chr1:154256130:A:G	4.23421e-06	-1.15437	-2.84266e-10
154256239	chr1:154256239:G:T	5.75713e-06	-1.17931e-10	-0.847125
154256815	chr1:154256815:T:G	5.9752e-06	-1.17931e-10	-0.809946
154258792	chr1:154258792:A:C	5.45581e-06	-0.900882	-2.84266e-10
154259467	chr1:154259467:T:C	2.41575e-05	1.41377	-0.826738
154260134	chr1:154260134:A:G	1.21079e-06	-1.58541	-0.820878
154260292	chr1:154260292:G:A	1.2039e-06	-1.59227	-0.819726
154261645	chr1:154261645:G:A	4.42698e-06	-1.17931e-10	-1.10985
154261729	chr1:154261729:T:C	3.89351e-06	-1.17931e-10	-1.23825
154262779	chr1:154262779:A:G	5.75259e-06	-1.17931e-10	-0.847914
154263533	chr1:154263533:G:C	3.95692e-05	1.40256	-0.322071
154264094	chr1:154264094:T:C	3.88808e-06	-1.17931e-10	-1.23965
154264148	chr1:154264148:A:G	4.02719e-06	-1.17931e-10	-1.2045
154264856	chr1:154264856:C:G	4.20445e-06	-1.17931e-10	-1.16142
154265012	chr1:154265012:C:T	4.18445e-06	-1.17931e-10	-1.16619
154265162	chr1:154265162:G:T	8.67899e-06	0.717858	-1.15452
154265587	chr1:154265587:C:T	0.000144182	2.97192	-0.598412
154265907	chr1:154265907:A:G	1.18459e-05	1.03508	-1.16066
154266780	chr1:154266780:G:C	3.16899e-06	-1.44415	-2.84266e-10
154266793	chr1:154266793:TG:T	5.57817e-06	-1.17931e-10	-0.878703
154266807	chr1:154266807:T:A	4.02341e-06	0.0113064	-1.21674
154266858	chr1:154266858:T:TC	1.05053e-06	-1.53984	-1.00843
154267451	chr1:154267451:C:T	9.07134e-06	0.74024	-1.13268
154267577	chr1:154267577:TTCTGA:T	2.56262e-05	-1.17931e-10	0.646053
154267714	chr1:154267714:G:A	4.95729e-06	-1.17931e-10	-0.996705
154268299	chr1:154268299:C:G	1.06822e-05	-1.17931e-10	-0.228983
154269873	chr1:154269873:G:A	3.85645e-06	-1.24782	-2.84266e-10
154270621	chr1:154270621:G:A	1.09188e-06	-1.29001	-1.21965
154270639	chr1:154270639:C:T	9.11671e-06	0.784934	-1.17239
154270981	chr1:154270981:A:T	1.134e-06	-1.23157	-1.24024
154272185	chr1:154272185:T:G	4.22734e-06	-1.17931e-10	-1.15599
154272359	chr1:154272359:G:C	4.21046e-06	-1.17931e-10	-1.15999
154272378	chr1:154272378:A:G	4.07095e-06	-1.17931e-10	-1.19369
154272790	chr1:154272790:C:T	4.66285e-06	-1.17931e-10	-1.05794
154273036	chr1:154273036:A:G	9.13902e-06	0.788298	-1.17331
154273067	chr1:154273067:G:A	6.04855e-06	-1.17931e-10	-0.797746
154273092	chr1:154273092:G:A	4.46344e-06	-1.17931e-10	-1.10164
154274126	chr1:154274126:G:A	4.69281e-06	-1.17931e-10	-1.05153
154274778	chr1:154274778:G:C	3.87861e-06	-1.17931e-10	-1.24209
154276030	chr1:154276030:A:G	3.8881e-06	-1.17931e-10	-1.23964
154276151	chr1:154276151:A:G	4.20455e-06	-1.17931e-10	-1.1614
154276438	chr1:154276438:A:G	6.51903e-06	-1.17931e-10	-0.722838
154276566	chr1:154276566:CTTACTTTACTGGCCTTAAAAAG:C	1.61315e-06	-1.20724	-0.912138
154278422	chr1:154278422:C:T	5.07656e-06	-1.17931e-10	-0.972931
154278952	chr1:154278952:T:C	8.64619e-06	0.681291	-1.12174
154279712	chr1:154279712:A:G	3.34301e-06	-1.39069	-2.84266e-10
154279732	chr1:154279732:G:A	2.79864e-06	-0.329132	-1.2393
154280384	chr1:154280384:T:C	4.12384e-06	0.0286801	-1.20946
154280701	chr1:154280701:T:C	3.59245e-06	-1.31873	-2.84266e-10
154281185	chr1:154281185:A:C	4.83718e-06	0.0476017	-1.06883
154281841	chr1:154281841:G:A	1.17731e-06	-1.21018	-1.22414
154281947	chr1:154281947:A:G	3.78558e-06	-1.26636	-2.84266e-10
154282217	chr1:154282217:T:A	3.82231e-06	-1.17931e-10	-1.25671
154282382	chr1:154282382:T:C	4.91099e-06	-1.17931e-10	-1.00609
154282900	chr1:154282900:G:A	4.9221e-06	-1.17931e-10	-1.00383
154283444	chr1:154283444:G:A	9.57487e-05	-1.17931e-10	1.96416
154283497	chr1:154283497:T:C	3.21834e-06	-0.180408	-1.24829
154283574	chr1:154283574:A:T	6.67637e-06	-1.17931e-10	-0.698989
154284712	chr1:154284712:A:T	1.1014e-06	-1.27799	-1.22299
154285100	chr1:154285100:C:T	6.37325e-06	-1.17931e-10	-0.745454
154285529	chr1:154285529:G:A	3.99846e-06	-1.17931e-10	-1.21165
154285768	chr1:154285768:C:T	1.02076e-05	-1.17931e-10	-0.274431
154285795	chr1:154285795:G:A	3.89333e-06	-1.17931e-10	-1.2383
154286054	chr1:154286054:T:C	3.84144e-06	-1.17931e-10	-1.25172
154286073	chr1:154286073:C:T	3.33875e-06	-0.162856	-1.22911
154286388	chr1:154286388:C:T	1.22744e-06	-1.1797	-1.21293
154286922	chr1:154286922:C:G	4.275e-06	-1.17931e-10	-1.14478
154287054	chr1:154287054:T:C	6.784e-06	-1.17931e-10	-0.682996
154287067	chr1:154287067:A:G	6.42868e-06	-1.17931e-10	-0.736795
154287174	chr1:154287174:G:A	1.07216e-06	-1.31619	-1.21169
154287885	chr1:154287885:C:G	1.08197e-06	-1.29601	-1.22276
154287912	chr1:154287912:A:G	4.49632e-06	-1.0943	-2.84266e-10
154287913	chr1:154287913:C:G	4.2819e-06	-1.17931e-10	-1.14317
154288245	chr1:154288245:A:G	3.82531e-06	-1.17931e-10	-1.25592
154288291	chr1:154288291:C:A	7.39611e-06	-0.596609	-2.84266e-10
154288402	chr1:154288402:G:T	3.82459e-06	-1.17931e-10	-1.25611
154289394	chr1:154289394:TA:T	3.94176e-06	-1.17931e-10	-1.22594
154289683	chr1:154289683:T:C	5.55519e-06	-1.17931e-10	-0.88283
154289686	chr1:154289686:C:T	4.28995e-06	-1.17931e-10	-1.14129
154290381	chr1:154290381:A:C	8.0341e-07	-1.56733	-1.24913
154291320	chr1:154291320:G:A	2.05366e-06	-1.55247	-0.32547
154291753	chr1:154291753:G:A	1.37861e-06	-1.14441	-1.13208
154291756	chr1:154291756:A:G	2.89907e-05	1.43923	-0.669822
154291980	chr1:154291980:C:A	3.07327e-05	1.97187	-1.1441
154292102	chr1:154292102:C:T	4.11127e-06	-1.18383	-2.84266e-10
154292260	chr1:154292260:C:T	7.95855e-07	-1.57076	-1.25514
154292394	chr1:154292394:G:A	4.64133e-06	-1.17931e-10	-1.06256
154292600	chr1:154292600:C:T	3.83625e-06	-1.17931e-10	-1.25307
154293252	chr1:154293252:A:G	1.29142e-06	-1.09525	-1.24657
154293261	chr1:154293261:G:A	3.86051e-06	-1.17931e-10	-1.24676
154293300	chr1:154293300:AAAACAAAACAAAAC:A	3.82507e-06	-1.17931e-10	-1.25599
154293485	chr1:154293485:C:T	4.38235e-06	-1.11998	-2.84266e-10
154293564	chr1:154293564:C:T	3.82218e-06	-1.17931e-10	-1.25674
154293659	chr1:154293659:GA:G	1.1816e-06	-1.21391	-1.21678
154293722	chr1:154293722:GTC:G	3.98606e-06	-1.17931e-10	-1.21476
154293851	chr1:154293851:T:C	3.88162e-06	-1.17931e-10	-1.24131
154293984	chr1:154293984:T:C	3.17866e-05	1.98787	-1.12639
154294178	chr1:154294178:C:T	5.79953e-05	1.77751	-0.314714
154294179	chr1:154294179:G:A	3.83074e-06	-1.17931e-10	-1.25451
154294701	chr1:154294701:A:G	1.17376e-06	-1.23853	-1.19882
154295097	chr1:154295097:C:G	3.82474e-06	-1.17931e-10	-1.25607
154295196	chr1:154295196:A:G	1.82311e-06	-1.23499	-0.76203
154295358	chr1:154295358:G:A	3.57039e-05	2.07821	-1.10052
154295477	chr1:154295477:A:G	3.45112e-05	2.02154	-1.07782
154295527	chr1:154295527:C:T	3.52797e-05	2.04309	-1.07734
154295605	chr1:154295605:T:C	4.58506e-06	-1.17931e-10	-1.07476
154295915	chr1:154295915:C:T	3.23958e-06	-1.42212	-2.84266e-10
154295976	chr1:154295976:A:G	1.20332e-06	-1.20209	-1.21039
154296266	chr1:154296266:G:A	2.84572e-06	-1.55175	-2.84266e-10
154297086	chr1:154297086:C:T	4.25276e-06	-1.17931e-10	-1.14999
154297532	chr1:154297532:CA:C	9.40074e-07	-1.53929	-1.12008
154297539	chr1:154297539:A:AT	9.2711e-07	-1.55529	-1.11796
154297542	chr1:154297542:A:T	9.27047e-07	-1.55309	-1.12023
154297812	chr1:154297812:A:C	1.15091e-06	-1.20143	-1.25558
154298401	chr1:154298401:C:T	1.39749e-06	-1.44362	-0.819267
154299123	chr1:154299123:C:T	3.86759e-06	-1.17931e-10	-1.24493
154299744	chr1:154299744:T:C	2.90591e-06	-1.53082	-2.84266e-10
154299779	chr1:154299779:C:T	3.84196e-06	-1.17931e-10	-1.25158
154300446	chr1:154300446:T:A	4.18624e-06	-1.17931e-10	-1.16576
154300466	chr1:154300466:G:A	4.07505e-05	-1.17931e-10	1.10991
154300534	chr1:154300534:C:T	4.00813e-06	-1.17931e-10	-1.20924
154300953	chr1:154300953:C:A	4.74187e-06	-1.04113	-2.84266e-10
154300993	chr1:154300993:C:T	3.84787e-06	-1.17931e-10	-1.25005
154301165	chr1:154301165:C:T	2.74012e-06	-1.58956	-2.84266e-10
154301669	chr1:154301669:T:A	1.85845e-05	1.5766	-1.25183
154301756	chr1:154301756:A:G	4.25564e-06	-1.17931e-10	-1.14932
154301762	chr1:154301762:C:T	4.19036e-06	-1.17931e-10	-1.16478
154301804	chr1:154301804:A:G	4.04635e-06	-1.17931e-10	-1.19975
154301870	chr1:154301870:G:C	4.2324e-06	-1.17931e-10	-1.15479
154301876	chr1:154301876:A:C	4.22905e-06	-1.17931e-10	-1.15559
154302162	chr1:154302162:A:G	8.72061e-07	-1.51676	-1.2177
154302195	chr1:154302195:C:T	3.83033e-06	-1.17931e-10	-1.25461
154303534	chr1:154303534:G:A	3.45351e-05	2.19923	-1.25482
154304739	chr1:154304739:G:A	9.24518e-07	-1.44448	-1.23156
154304885	chr1:154304885:C:T	5.7241e-06	-1.17931e-10	-0.852878
154304952	chr1:154304952:A:C	3.90243e-06	-1.17931e-10	-1.23596
154305080	chr1:154305080:A:C	4.53008e-06	-1.17931e-10	-1.08682
154305358	chr1:154305358:T:C	3.525e-06	-1.33768	-2.84266e-10
154306091	chr1:154306091:G:A	4.34566e-06	-1.17931e-10	-1.12839
154306323	chr1:154306323:A:G	9.11149e-07	-1.43682	-1.2538
154306467	chr1:154306467:T:C	3.92195e-05	2.30277	-1.23115
154307195	chr1:154307195:C:T	4.61998e-06	-1.17931e-10	-1.06717
154307576	chr1:154307576:C:A	4.87488e-06	-1.17931e-10	-1.01347
154307579	chr1:154307579:T:C	4.84019e-06	-1.17931e-10	-1.02061
154308033	chr1:154308033:C:T	4.11164e-06	-1.17931e-10	-1.18374
154308138	chr1:154308138:C:T	4.71244e-06	-1.17931e-10	-1.04736
154308146	chr1:154308146:C:T	1.45293e-05	1.33492	-1.25631
154309320	chr1:154309320:A:G	3.83412e-06	-1.17931e-10	-1.25362
154309670	chr1:154309670:C:T	4.51721e-05	2.46927	-1.25635
154309735	chr1:154309735:T:C	3.93223e-06	-1.17931e-10	-1.22836
154309746	chr1:154309746:C:T	1.3553e-06	-1.44516	-0.848377
154310150	chr1:154310150:A:C	3.95481e-06	-1.17931e-10	-1.22263
154310281	chr1:154310281:C:T	1.20269e-05	1.13938	-1.2498
154310396	chr1:154310396:G:A	3.89896e-06	-1.17931e-10	-1.23685
154310410	chr1:154310410:C:T	5.10981e-06	-0.966401	-2.84266e-10
154310441	chr1:154310441:C:A	8.68364e-07	-1.4825	-1.25621
154310664	chr1:154310664:G:A	4.68597e-06	-1.17931e-10	-1.05299
154310773	chr1:154310773:A:T	1.61876e-05	1.42889	-1.24221
154310956	chr1:154310956:G:A	5.31416e-06	-1.17931e-10	-0.927188
154311020	chr1:154311020:G:A	2.03203e-05	-1.17931e-10	0.414057
154311420	chr1:154311420:C:T	1.01075e-06	-1.46603	-1.12083
154311432	chr1:154311432:C:T	1.39857e-06	-1.55635	-0.705763
154312418	chr1:154312418:A:G	3.46751e-05	2.2	-1.25155
154312505	chr1:154312505:G:A	7.77102e-06	-1.17931e-10	-0.547162
154312510	chr1:154312510:T:C	3.82245e-06	-1.17931e-10	-1.25667
154312576	chr1:154312576:G:A	8.70364e-07	-1.5882	-1.14821
154312652	chr1:154312652:C:T	4.60849e-06	-1.17931e-10	-1.06966
154312914	chr1:154312914:A:T	9.59618e-06	0.919057	-1.25526
154313018	chr1:154313018:C:T	5.2047e-06	0.23314	-1.18114
154313845	chr1:154313845:T:G	4.01484e-06	-1.17931e-10	-1.20757
154313885	chr1:154313885:C:T	1.02482e-05	0.918676	-1.18914
154314129	chr1:154314129:C:T	9.40088e-07	-1.43848	-1.22086
154314172	chr1:154314172:T:C	4.07133e-06	-1.17931e-10	-1.19359
154314377	chr1:154314377:C:T	1.00182e-05	0.857363	-1.15052
154314792	chr1:154314792:G:A	1.12481e-05	0.991324	-1.16868
154314825	chr1:154314825:G:A	1.84793e-05	-1.17931e-10	0.31909
154315211	chr1:154315211:A:G	3.78606e-05	2.28001	-1.24367
154315875	chr1:154315875:C:T	4.46232e-05	2.42394	-1.22325
154316204	chr1:154316204:T:C	3.68209e-05	2.24848	-1.23997
154316535	chr1:154316535:A:G	3.05543e-05	0.67552	0.146422
154316620	chr1:154316620:G:A	3.43164e-06	-1.36453	-2.84266e-10
154316872	chr1:154316872:C:T	2.82041e-06	-1.56068	-2.84266e-10
154317381	chr1:154317381:C:T	5.31392e-06	-1.17931e-10	-0.927233
154317386	chr1:154317386:A:C	5.10646e-06	-1.17931e-10	-0.967058
154317490	chr1:154317490:G:A	9.32446e-07	-1.58134	-1.08617
154317980	chr1:154317980:T:A	2.13822e-05	0.464996	-2.84266e-10
154318059	chr1:154318059:G:A	9.59994e-07	-1.5765	-1.06189
154318376	chr1:154318376:C:G	9.70962e-07	-1.58368	-1.04335
154318779	chr1:154318779:G:C	3.10147e-06	-0.439018	-1.02667
154318896	chr1:154318896:C:T	3.76296e-06	-0.38411	-0.888248
154318905	chr1:154318905:G:A	5.19141e-06	-1.17931e-10	-0.950558
154318910	chr1:154318910:C:T	9.6273e-07	-1.4859	-1.14964
154318940	chr1:154318940:C:T	1.07599e-05	1.01156	-1.23329
154318962	chr1:154318962:C:T	3.99952e-06	-1.17931e-10	-1.21139
154319033	chr1:154319033:G:A	1.50254e-05	-1.17931e-10	0.112181
154319242	chr1:154319242:A:G	3.92465e-06	-1.23871	0.00842361
154319502	chr1:154319502:C:T	7.45638e-06	-1.17931e-10	-0.588494
154319685	chr1:154319685:C:T	9.79667e-06	0.816588	-1.13211
154319716	chr1:154319716:G:A	1.89005e-05	1.25559	-0.913964
154319844	chr1:154319844:G:A	2.06192e-05	1.1621	-0.733444
154320023	chr1:154320023:T:C	1.37096e-06	-1.51476	-0.767299
154320036	chr1:154320036:A:G	4.31564e-06	-1.17931e-10	-1.13532
154320069	chr1:154320069:T:A	2.21955e-05	1.30235	-0.800027
154320176	chr1:154320176:G:A	4.00933e-06	-1.17931e-10	-1.20894
154320620	chr1:154320620:G:A	3.12754e-06	-1.45732	-2.84266e-10
154321199	chr1:154321199:G:A	9.73696e-06	0.874149	-1.19578
154321270	chr1:154321270:A:G	3.4016e-06	-1.37332	-2.84266e-10
154321288	chr1:154321288:G:T	3.86212e-06	-1.17931e-10	-1.24635
154321439	chr1:154321439:T:C	4.37891e-06	-1.17931e-10	-1.12076
154321447	chr1:154321447:T:G	2.76906e-06	-1.57906	-2.84266e-10
154321449	chr1:154321449:T:A	1.68724e-05	1.4845	-1.25638
154321784	chr1:154321784:T:C	1.2502e-06	-1.52967	-0.844593
154322084	chr1:154322084:C:T	1.6785e-06	-1.16094	-0.918716
154322180	chr1:154322180:T:C	1.82622e-05	1.07749	-0.770218
154322304	chr1:154322304:C:G	9.90526e-06	-1.17931e-10	-0.304498
154322327	chr1:154322327:C:G	7.48393e-06	-1.17931e-10	-0.584806
154323116	chr1:154323116:C:T	8.17622e-06	0.66963	-1.16596
154323118	chr1:154323118:T:C	2.07614e-05	-1.17931e-10	0.43553
154323829	chr1:154323829:G:A	3.82445e-06	-1.17931e-10	-1.25615
154324085	chr1:154324085:A:C	3.84676e-06	-1.17931e-10	-1.25033
154324336	chr1:154324336:C:T	2.78404e-06	-1.57366	-2.84266e-10
154325370	chr1:154325370:T:G	3.84905e-06	-1.17931e-10	-1.24974
154325898	chr1:154325898:T:G	3.551e-06	-1.24643	-0.0839047
154326569	chr1:154326569:T:C	3.82241e-06	-1.17931e-10	-1.25668
154326811	chr1:154326811:T:C	3.82551e-06	-1.17931e-10	-1.25587
154328153	chr1:154328153:T:C	4.00208e-06	-1.17931e-10	-1.21075
154329605	chr1:154329605:C:G	4.31129e-06	-1.17931e-10	-1.13633
154329880	chr1:154329880:G:C	3.86116e-06	-1.17931e-10	-1.2466
154329929	chr1:154329929:T:C	3.88479e-06	-1.17931e-10	-1.24049
154330350	chr1:154330350:C:T	7.95649e-07	-1.56944	-1.25672
154330377	chr1:154330377:C:CA	4.73259e-06	-1.17931e-10	-1.04309
154330692	chr1:154330692:C:T	3.82434e-06	-1.17931e-10	-1.25618
154330752	chr1:154330752:G:A	7.10335e-06	-0.636998	-2.84266e-10
154330768	chr1:154330768:G:C	4.21855e-06	-1.17931e-10	-1.15807
154331268	chr1:154331268:G:A	4.08158e-06	-1.17931e-10	-1.19108
154331307	chr1:154331307:G:A	2.7275e-06	-1.59418	-2.84266e-10
154331500	chr1:154331500:T:C	9.48648e-06	0.657209	-1.0049
154332168	chr1:154332168:G:A	4.12939e-06	-1.17931e-10	-1.17944
154332414	chr1:154332414:G:A	4.76098e-06	-1.17931e-10	-1.03711
154332534	chr1:154332534:A:G	5.47206e-06	-1.22787	0.329963
154332592	chr1:154332592:G:A	4.62851e-06	-1.17931e-10	-1.06533
154332712	chr1:154332712:AG:A	4.80915e-06	-1.17931e-10	-1.02704
154333084	chr1:154333084:C:T	8.14695e-07	-1.54577	-1.25673
154333367	chr1:154333367:C:T	1.74599e-05	1.00104	-0.738701
154333514	chr1:154333514:AAG:A	1.3973e-05	1.18583	-1.14627
154333704	chr1:154333704:G:A	2.4939e-05	0.895711	-0.276843
154333854	chr1:154333854:C:CA	1.62996e-05	1.00661	-0.813032
154334162	chr1:154334162:C:G	4.08261e-06	-1.17931e-10	-1.19083
154334393	chr1:154334393:CT:C	4.74672e-06	-1.17931e-10	-1.04011
154334786	chr1:154334786:C:T	2.76488e-06	-1.58057	-2.84266e-10
154335154	chr1:154335154:C:T	8.56311e-07	-1.58395	-1.16873
154335188	chr1:154335188:A:G	3.56003e-05	1.44173	-0.466939
154335613	chr1:154335613:C:T	1.49907e-05	1.36653	-1.25667
154336032	chr1:154336032:G:A	3.08983e-05	1.32528	-0.492147
154336049	chr1:154336049:A:G	3.84845e-06	-1.17931e-10	-1.24989
154336123	chr1:154336123:A:G	4.19214e-05	-1.17931e-10	1.13823
154336204	chr1:154336204:G:A	1.19507e-05	1.05611	-1.17289
154336300	chr1:154336300:T:G	1.11433e-05	-1.17931e-10	-0.186723
154336313	chr1:154336313:G:A	4.77393e-06	-1.17931e-10	-1.03439
154336640	chr1:154336640:A:G	1.62594e-05	1.00111	-0.809997
154336898	chr1:154336898:A:G	3.88793e-06	-1.17931e-10	-1.23969
154336948	chr1:154336948:C:T	8.83234e-07	-1.58248	-1.13925
154336961	chr1:154336961:A:AT	1.09154e-05	0.995284	-1.20267
154336998	chr1:154336998:G:A	3.15442e-05	1.38141	-0.527584
154337323	chr1:154337323:G:A	7.4595e-06	-1.17931e-10	-0.588075
154337819	chr1:154337819:C:T	3.8611e-06	-1.17931e-10	-1.24661
154338201	chr1:154338201:C:A	4.10814e-05	1.55453	-0.436534
154338357	chr1:154338357:TA:T	1.96927e-05	1.133	-0.750318
154338511	chr1:154338511:T:C	8.65786e-07	-1.58374	-1.15795
154338668	chr1:154338668:C:T	4.28409e-05	1.58164	-0.42171
154339220	chr1:154339220:T:A	1.84581e-05	1.08769	-0.769753
154339435	chr1:154339435:G:A	5.9525e-06	-1.23662	0.422871
154339508	chr1:154339508:T:A	4.00002e-06	-1.17931e-10	-1.21126
154340212	chr1:154340212:G:A	5.6596e-06	-1.17931e-10	-0.864211
154340756	chr1:154340756:T:C	1.2564e-06	-1.58117	-0.788142
154340959	chr1:154340959:C:T	4.4479e-06	-1.17931e-10	-1.10513
154341213	chr1:154341213:G:A	1.1513e-05	1.01841	-1.1725
154341288	chr1:154341288:C:A	4.3709e-05	2.42115	-1.24116
154341749	chr1:154341749:C:T	9.5833e-07	-1.48548	-1.15465
154341843	chr1:154341843:A:T	3.90686e-06	-1.17931e-10	-1.23483
154341932	chr1:154341932:C:T	1.34242e-05	1.25461	-1.25512
154342299	chr1:154342299:C:T	5.74137e-06	-1.17931e-10	-0.849866
154343547	chr1:154343547:C:T	1.33336e-05	-1.17931e-10	-0.00727647
154343958	chr1:154343958:C:T	4.86413e-05	2.53469	-1.24778
154344677	chr1:154344677:C:T	1.77052e-05	1.07518	-0.798886
154344942	chr1:154344942:T:C	1.6535e-05	1.08551	-0.877594
154345696	chr1:154345696:A:G	1.04577e-06	-1.50234	-1.05048
154347213	chr1:154347213:G:A	3.92916e-05	2.30661	-1.23316
154347280	chr1:154347280:G:T	0.000106937	1.01854	1.05613
154347411	chr1:154347411:T:C	3.27654e-05	-1.17931e-10	0.891809
154347720	chr1:154347720:T:C	2.48525e-06	-1.4107	-0.276493
154348466	chr1:154348466:A:G	4.58084e-05	2.47237	-1.24547
154348651	chr1:154348651:T:C	3.83967e-06	-1.17931e-10	-1.25218
154349123	chr1:154349123:C:T	4.29112e-06	-1.17931e-10	-1.14102
154349147	chr1:154349147:G:A	3.11641e-06	-1.46088	-2.84266e-10
154349187	chr1:154349187:C:T	1.79763e-05	1.5331	-1.24161
154349997	chr1:154349997:A:G	9.11305e-07	-1.49086	-1.19958
154351296	chr1:154351296:A:G	2.22024e-06	-1.50088	-0.299067
154351757	chr1:154351757:T:G	3.90453e-06	-1.17931e-10	-1.23543
154351908	chr1:154351908:C:G	1.1718e-05	0.604871	-0.741305
154352422	chr1:154352422:G:A	1.17125e-06	-1.57496	-0.864528
154352673	chr1:154352673:A:C	1.12495e-05	0.727165	-0.904409
154353145	chr1:154353145:A:T	3.94143e-06	-1.17931e-10	-1.22602
154353997	chr1:154353997:G:A	6.25237e-06	0.270599	-1.0352
154354769	chr1:154354769:G:A	0.000194454	-1.17931e-10	2.67263
154354944	chr1:154354944:C:T	1.06582e-06	-1.28914	-1.24468
154355177	chr1:154355177:T:C	3.87731e-06	-1.17931e-10	-1.24242
154355321	chr1:154355321:T:C	1.19203e-05	-1.17931e-10	-0.11932
154355988	chr1:154355988:T:C	2.49084e-06	-0.492407	-1.19254
154356032	chr1:154356032:G:A	3.0245e-05	1.90867	-1.09691
154356067	chr1:154356067:C:T	3.47245e-05	1.69571	-0.745824
154356077	chr1:154356077:G:T	3.93536e-06	-1.17931e-10	-1.22756
154356619	chr1:154356619:G:A	1.07604e-06	-1.31484	-1.20944
154357119	chr1:154357119:A:G	2.58372e-06	-0.435819	-1.21251
154357707	chr1:154357707:T:C	2.41982e-06	-0.573465	-1.1404
154358183	chr1:154358183:T:G	2.25632e-06	-0.558206	-1.22562
154358249	chr1:154358249:C:G	2.17497e-06	-0.948418	-0.87213
154358518	chr1:154358518:A:T	4.44715e-06	-1.1053	-2.84266e-10
154358710	chr1:154358710:A:G	3.01457e-05	2.05399	-1.24551
154358844	chr1:154358844:C:T	3.01228e-06	-1.49487	-2.84266e-10
154358984	chr1:154358984:T:A	5.25262e-06	-1.17931e-10	-0.938838
154359480	chr1:154359480:G:A	2.41916e-05	-1.17931e-10	0.58844
154359638	chr1:154359638:A:G	3.92175e-06	-1.17931e-10	-1.23103
154359839	chr1:154359839:T:G	4.22021e-06	-1.17931e-10	-1.15768
154360044	chr1:154360044:C:T	2.94572e-06	-0.471724	-1.04549
154360196	chr1:154360196:T:A	1.23367e-06	-1.36153	-1.02603
154360394	chr1:154360394:A:G	3.13694e-06	-0.442051	-1.01226
154360551	chr1:154360551:G:T	2.79323e-06	-1.57037	-2.84266e-10
154360740	chr1:154360740:A:G	2.88506e-06	-0.503466	-1.03455
154360806	chr1:154360806:C:T	0.000235578	-1.17931e-10	2.86448
154361120	chr1:154361120:T:C	5.48362e-06	-0.895799	-2.84266e-10
154361152	chr1:154361152:G:GCATGGT	2.87292e-06	-0.505614	-1.03662
154361487	chr1:154361487:T:C	3.94437e-06	-1.17931e-10	-1.22528
154361700	chr1:154361700:G:A	2.00036e-06	-0.730893	-1.17335
154362207	chr1:154362207:G:A	1.25866e-06	-1.35909	-1.00843
154362670	chr1:154362670:C:T	2.34575e-06	-1.01771	-0.727248
154362941	chr1:154362941:A:G	2.82157e-06	-0.595762	-0.964509
154363133	chr1:154363133:T:A	1.4579e-06	-1.23937	-0.981194
154363531	chr1:154363531:T:C	1.44684e-05	-1.17931e-10	0.0744059
154363650	chr1:154363650:A:G	3.2927e-06	-0.471827	-0.93403
154364398	chr1:154364398:T:C	6.47541e-06	-1.17931e-10	-0.729551
154364446	chr1:154364446:A:C	1.65339e-05	-1.17931e-10	0.207846
154364684	chr1:154364684:G:A	4.14657e-06	-1.17931e-10	-1.17528
154364701	chr1:154364701:G:A	3.0223e-06	-0.497569	-0.993976
154364751	chr1:154364751:C:T	1.04923e-05	-1.17931e-10	-0.246924
154364762	chr1:154364762:A:G	1.37036e-06	-1.4009	-0.881587
154365028	chr1:154365028:GTTA:G	4.16694e-06	-1.17931e-10	-1.17038
154365348	chr1:154365348:C:T	4.96205e-05	2.5234	-1.21656
154365481	chr1:154365481:C:T	4.33191e-06	-1.13156	-2.84266e-10
154365679	chr1:154365679:T:A	3.36894e-05	2.17266	-1.25304
154366023	chr1:154366023:C:T	3.67812e-05	2.25004	-1.24262
154366342	chr1:154366342:T:C	3.9107e-06	-1.17931e-10	-1.23385
154366823	chr1:154366823:A:G	1.06711e-06	-1.34357	-1.18904
154367416	chr1:154367416:C:T	3.15103e-05	2.10879	-1.25604
154367451	chr1:154367451:T:C	1.63607e-05	-1.17931e-10	0.19732
154367608	chr1:154367608:G:A	2.67033e-05	1.94204	-1.25482
154367720	chr1:154367720:C:T	3.48575e-05	-1.17931e-10	0.953705
154367754	chr1:154367754:C:T	1.21784e-06	-1.25126	-1.14923
154367845	chr1:154367845:C:T	4.67789e-05	2.50199	-1.25412
154367962	chr1:154367962:T:C	2.80626e-06	-1.56571	-2.84266e-10
154368285	chr1:154368285:T:A	2.22795e-06	-0.712911	-1.08357
154368313	chr1:154368313:A:C	2.90447e-06	-0.39577	-1.13554
154368452	chr1:154368452:C:T	7.52192e-06	-1.17931e-10	-0.579743
154368453	chr1:154368453:G:A	8.98478e-05	-1.17931e-10	1.90055
154368930	chr1:154368930:G:A	4.10097e-05	2.36913	-1.25288
154369003	chr1:154369003:A:G	3.2533e-06	-0.354414	-1.06348
154369123	chr1:154369123:C:G	3.82439e-06	-1.17931e-10	-1.25616
154369347	chr1:154369347:C:G	1.62172e-05	-1.17931e-10	0.188506
154370844	chr1:154370844:A:G	7.94543e-06	-1.17931e-10	-0.524967
154371010	chr1:154371010:C:T	2.5798e-06	-0.555016	-1.09483
154371101	chr1:154371101:A:G	4.29618e-05	2.2174	-1.05465
154371112	chr1:154371112:C:T	5.38736e-05	2.64512	-1.25604
154371465	chr1:154371465:A:C	5.00799e-05	2.48846	-1.1724
154371502	chr1:154371502:C:A	4.80614e-06	-1.17931e-10	-1.02767
154371659	chr1:154371659:G:T	2.49487e-06	-0.496818	-1.18651
154372367	chr1:154372367:G:A	6.95379e-06	-1.17931e-10	-0.658277
154372385	chr1:154372385:C:T	3.82223e-06	-1.17931e-10	-1.25673
154372388	chr1:154372388:G:A	3.82489e-06	-1.17931e-10	-1.25603
154372408	chr1:154372408:T:C	5.47668e-05	-1.17931e-10	1.40552
154372444	chr1:154372444:G:A	4.84945e-06	-1.17931e-10	-1.0187
154372613	chr1:154372613:A:G	2.67039e-06	-0.577354	-1.03798
154372799	chr1:154372799:C:G	4.31338e-05	2.35105	-1.1843
154372868	chr1:154372868:G:A	2.76798e-06	-0.403441	-1.17601
154372895	chr1:154372895:T:C	4.71213e-05	2.44683	-1.19167
154373043	chr1:154373043:G:A	2.83337e-06	-0.325209	-1.23089
154373180	chr1:154373180:CAGTATA:C	2.50479e-06	-0.456337	-1.22302
154373210	chr1:154373210:T:C	0.000117666	1.15807	1.01221
154373281	chr1:154373281:G:A	3.82331e-06	-1.17931e-10	-1.25645
154373486	chr1:154373486:C:A	1.4745e-06	-1.0372	-1.17204
154373601	chr1:154373601:A:C	2.68338e-06	-0.485938	-1.12455
154373677	chr1:154373677:C:T	1.70449e-05	1.02535	-0.787064
154373914	chr1:154373914:CTT:C	1.95208e-06	-1.17199	-0.756681
154373940	chr1:154373940:A:G	5.00993e-05	2.50083	-1.18439
154374974	chr1:154374974:G:A	1.15215e-06	-1.4122	-1.04373
154374991	chr1:154374991:C:T	4.57823e-05	2.36348	-1.13715
154375186	chr1:154375186:C:T	2.1967e-05	1.66764	-1.17566
154375308	chr1:154375308:G:A	1.37031e-06	-1.06121	-1.22131
154375619	chr1:154375619:A:G	8.17223e-06	-1.17931e-10	-0.496822
154375774	chr1:154375774:T:C	3.82274e-06	-1.17931e-10	-1.2566
154375860	chr1:154375860:C:T	2.97288e-05	1.97388	-1.17933
154376403	chr1:154376403:C:T	1.06545e-06	-1.48042	-1.05375
154376683	chr1:154376683:A:G	8.67746e-07	-1.51207	-1.22735
154376700	chr1:154376700:C:T	3.89404e-06	-1.17931e-10	-1.23812
154376810	chr1:154376810:C:T	5.09356e-06	-1.17931e-10	-0.969587
154376905	chr1:154376905:C:T	3.22187e-06	-0.651638	-0.775964
154377096	chr1:154377096:G:A	3.91553e-06	-1.17931e-10	-1.23261
154377129	chr1:154377129:C:T	8.64104e-07	-1.52069	-1.22293
154377163	chr1:154377163:T:A	2.73639e-05	1.94047	-1.22881
154377282	chr1:154377282:C:T	3.84383e-06	-1.17931e-10	-1.2511
154377664	chr1:154377664:CTCTT:C	3.21506e-05	1.87826	-1.00539
154377762	chr1:154377762:C:G	2.99762e-05	1.98506	-1.18222
154378024	chr1:154378024:G:C	4.08892e-06	-1.17931e-10	-1.18928
154378113	chr1:154378113:T:C	2.9925e-05	1.9829	-1.18177
154378597	chr1:154378597:T:C	3.08283e-05	2.00368	-1.17281
154378723	chr1:154378723:G:A	3.98184e-06	-0.13135	-1.08447
154378771	chr1:154378771:C:G	9.00938e-07	-1.51205	-1.18983
154378801	chr1:154378801:G:T	9.01478e-07	-1.51793	-1.18335
154379241	chr1:154379241:C:A	8.94888e-07	-1.53133	-1.17729
154379288	chr1:154379288:A:T	4.11056e-06	-1.17931e-10	-1.184
154379476	chr1:154379476:C:A	2.34373e-06	-1.40278	-0.343043
154379541	chr1:154379541:C:T	3.48313e-05	2.16149	-1.20854
154380045	chr1:154380045:G:A	2.378e-05	1.2937	-0.722417
154380056	chr1:154380056:C:T	3.82234e-06	-1.17931e-10	-1.2567
154380165	chr1:154380165:C:T	1.10904e-05	0.985835	-1.17732
154380189	chr1:154380189:G:A	3.82278e-06	-1.17931e-10	-1.25659
154380235	chr1:154380235:G:A	4.52991e-06	-1.17931e-10	-1.08686
154380514	chr1:154380514:A:G	3.82218e-06	-1.17931e-10	-1.25674
154380534	chr1:154380534:T:C	3.8334e-06	-1.17931e-10	-1.25381
154380786	chr1:154380786:T:A	3.87634e-06	-0.181843	-1.06083
154380882	chr1:154380882:A:G	8.93074e-07	-1.51983	-1.19082
154380923	chr1:154380923:A:G	1.22399e-05	-1.17931e-10	-0.0928618
154381653	chr1:154381653:G:A	2.78195e-05	1.87867	-1.1505
154381733	chr1:154381733:G:T	4.00769e-06	-1.17931e-10	-1.20935
154381781	chr1:154381781:G:A	3.94616e-05	2.02445	-0.946683
154381874	chr1:154381874:C:T	8.83204e-07	-1.54798	-1.17378
154381894	chr1:154381894:A:G	2.90386e-05	1.94906	-1.178
154382012	chr1:154382012:C:T	4.19442e-06	-1.17931e-10	-1.16381
154382532	chr1:154382532:C:T	3.63798e-06	-0.197107	-1.10903
154382775	chr1:154382775:G:T	8.26875e-05	1.34197	0.475537
154382958	chr1:154382958:G:C	3.93403e-06	-1.17931e-10	-1.2279
154383901	chr1:154383901:T:A	6.00732e-05	1.53134	-0.0333366
154383983	chr1:154383983:C:T	5.15026e-06	0.262624	-1.22114
154384005	chr1:154384005:A:G	3.19272e-05	2.12017	-1.25427
154385121	chr1:154385121:G:A	1.65208e-06	-1.4967	-0.598834
154385202	chr1:154385202:A:G	5.44803e-06	0.323869	-1.22618
154386107	chr1:154386107:T:C	3.30302e-05	1.95124	-1.05138
154386113	chr1:154386113:G:A	3.82222e-06	-1.17931e-10	-1.25673
154386459	chr1:154386459:TC:T	5.87161e-05	-1.17931e-10	1.47515
154386512	chr1:154386512:A:G	9.9387e-06	-1.17931e-10	-0.301128
154386703	chr1:154386703:T:C	2.68455e-05	1.94862	-1.25609
154386935	chr1:154386935:G:A	2.10064e-06	-0.625751	-1.22957
154387711	chr1:154387711:T:C	2.80104e-06	-1.56757	-2.84266e-10
154388016	chr1:154388016:C:A	2.07846e-06	-0.665874	-1.20006
154388161	chr1:154388161:A:T	2.84308e-05	2.00407	-1.25417
154388208	chr1:154388208:A:G	2.08589e-06	-0.651349	-1.21102
154388224	chr1:154388224:G:A	3.70696e-05	2.01008	-0.994842
154388362	chr1:154388362:T:C	7.85839e-07	-1.59362	-1.24495
154388601	chr1:154388601:A:G	7.05882e-06	-1.17931e-10	-0.643285
154388750	chr1:154388750:C:T	1.8987e-06	-0.754367	-1.20203
154388930	chr1:154388930:A:G	3.90087e-06	-1.23636	-2.84266e-10
154389275	chr1:154389275:T:G	4.08195e-06	-1.17931e-10	-1.19099
154389312	chr1:154389312:G:A	1.95366e-06	-0.705882	-1.22198
154389617	chr1:154389617:A:T	2.00672e-05	1.54068	-1.13916
154390210	chr1:154390210:G:A	2.0067e-06	-1.46739	-0.433682
154390661	chr1:154390661:A:T	1.86944e-06	-0.83136	-1.14057
154390829	chr1:154390829:C:T	5.27644e-05	2.61638	-1.2481
154390965	chr1:154390965:C:T	2.88732e-05	2.02184	-1.25649
154391073	chr1:154391073:G:A	4.07415e-06	-1.17931e-10	-1.1929
154391181	chr1:154391181:T:C	1.95421e-05	-1.17931e-10	0.375008
154391664	chr1:154391664:G:A	2.23099e-06	-0.677181	-1.11794
154391841	chr1:154391841:G:T	7.79757e-07	-1.59444	-1.2519
154391899	chr1:154391899:G:A	1.94286e-05	-1.17931e-10	0.369182
154392286	chr1:154392286:A:T	6.0434e-06	0.456461	-1.25506
154392501	chr1:154392501:T:A	3.99396e-06	-1.17931e-10	-1.21278
154392759	chr1:154392759:T:A	5.09436e-06	0.287312	-1.25674
154393410	chr1:154393410:C:T	2.45965e-06	-0.561701	-1.13585
154393571	chr1:154393571:C:T	4.06025e-06	-1.17931e-10	-1.19632
154393603	chr1:154393603:G:A	4.26872e-06	-1.17931e-10	-1.14625
154394112	chr1:154394112:A:G	5.50057e-06	-1.17931e-10	-0.892711
154394435	chr1:154394435:T:G	1.75789e-06	-1.32531	-0.708134
154394544	chr1:154394544:C:T	5.68479e-06	-1.17931e-10	-0.859769
154394553	chr1:154394553:T:C	5.68439e-06	-1.17931e-10	-0.85984
154394771	chr1:154394771:T:C	1.89302e-06	-1.34436	-0.615027
154394835	chr1:154394835:G:A	5.79155e-06	-1.17931e-10	-0.841163
154394865	chr1:154394865:T:C	5.98606e-06	-1.17931e-10	-0.80813
154395110	chr1:154395110:G:A	1.91576e-05	1.51781	-1.16268
154395169	chr1:154395169:C:T	3.83674e-06	-1.17931e-10	-1.25294
154395278	chr1:154395278:C:T	1.49279e-06	-1.04671	-1.1502
154395381	chr1:154395381:C:T	3.87919e-06	-1.17931e-10	-1.24194
154395422	chr1:154395422:C:T	2.17166e-06	-1.02574	-0.796334
154395496	chr1:154395496:C:CT	5.56626e-06	-1.17931e-10	-0.880841
154395578	chr1:154395578:C:T	5.93664e-06	-1.17931e-10	-0.816421
154395619	chr1:154395619:A:G	2.68911e-06	-0.458477	-1.14988
154395622	chr1:154395622:T:C	2.12344e-06	-0.661894	-1.18263
154395635	chr1:154395635:G:A	1.67276e-06	-1.36064	-0.722449
154395686	chr1:154395686:C:T	4.42919e-06	-1.17931e-10	-1.10935
154395747	chr1:154395747:G:A	4.8259e-06	-1.02357	-2.84266e-10
154395807	chr1:154395807:G:A	4.36144e-06	-1.17931e-10	-1.12476
154396452	chr1:154396452:A:G	2.44825e-05	1.84785	-1.24746
154396776	chr1:154396776:A:G	5.28282e-05	2.34589	-0.976407
154396838	chr1:154396838:T:TC	5.98066e-06	-1.17931e-10	-0.809033
154396843	chr1:154396843:G:A	5.98688e-06	-1.17931e-10	-0.807994
154397207	chr1:154397207:C:G	2.07607e-06	-0.787097	-1.07999
154397375	chr1:154397375:A:G	5.84428e-06	-1.17931e-10	-0.832101
154397505	chr1:154397505:C:T	2.1924e-06	-0.67309	-1.13948
154397544	chr1:154397544:T:C	5.68882e-06	0.394353	-1.25341
154397744	chr1:154397744:C:T	5.99154e-06	-1.17931e-10	-0.807215
154398462	chr1:154398462:C:T	1.66935e-06	-1.17288	-0.912254
154398747	chr1:154398747:C:T	3.87797e-06	-1.17931e-10	-1.24225
154398767	chr1:154398767:G:A	3.18533e-06	-1.43901	-2.84266e-10
154399011	chr1:154399011:C:T	1.59483e-06	-0.882042	-1.24875
154399800	chr1:154399800:C:T	3.87693e-06	-1.17931e-10	-1.24252
154400079	chr1:154400079:G:A	3.91285e-06	-1.17931e-10	-1.2333
154400362	chr1:154400362:A:G	5.01669e-06	-0.984793	-2.84266e-10
154400568	chr1:154400568:G:T	3.86749e-06	-1.17931e-10	-1.24496
154400755	chr1:154400755:T:C	1.14721e-05	-0.109118	-0.0485281
154401135	chr1:154401135:C:G	4.39964e-05	-1.17931e-10	1.18654
154401308	chr1:154401308:C:T	3.87305e-06	-1.17931e-10	-1.24352
154401686	chr1:154401686:G:A	2.87633e-06	-1.54105	-2.84266e-10
154401848	chr1:154401848:C:T	3.8629e-06	-1.17931e-10	-1.24614
154402374	chr1:154402374:C:T	3.9639e-06	-1.22034	-2.84266e-10
154402801	chr1:154402801:A:G	7.98426e-05	-1.17931e-10	1.78249
154403762	chr1:154403762:C:T	4.84641e-06	-1.17931e-10	-1.01932
154403877	chr1:154403877:C:T	4.28692e-05	-1.17931e-10	1.16059
154403883	chr1:154403883:C:G	6.24637e-06	-1.17931e-10	-0.765563
154404195	chr1:154404195:C:T	7.90522e-07	-1.592	-1.24062
154404339	chr1:154404339:A:G	3.98968e-06	-1.17931e-10	-1.21385
154404420	chr1:154404420:G:A	2.88119e-06	-1.53936	-2.84266e-10
154404545	chr1:154404545:G:A	3.95628e-06	-1.17931e-10	-1.22226
154405422	chr1:154405422:G:A	3.57254e-06	-0.0755747	-1.24871
154405860	chr1:154405860:T:C	3.82616e-06	-1.17931e-10	-1.2557
154406535	chr1:154406535:T:C	3.84737e-06	-1.17931e-10	-1.25017
154406893	chr1:154406893:A:C	1.51491e-06	-1.10577	-1.07644
154407092	chr1:154407092:G:A	5.25431e-06	-1.17931e-10	-0.938514
154407273	chr1:154407273:G:A	4.51016e-06	-1.17931e-10	-1.09123
154407411	chr1:154407411:AT:A	4.08242e-06	-1.17931e-10	-1.19087
154407885	chr1:154407885:T:C	3.82285e-06	-1.17931e-10	-1.25657
154407943	chr1:154407943:C:A	9.86081e-07	-1.38116	-1.23042
154408010	chr1:154408010:G:A	0.000146623	-1.35913	3.74943
154408111	chr1:154408111:A:G	4.45481e-06	-1.17931e-10	-1.10358
154408308	chr1:154408308:T:C	1.1075e-05	-1.17931e-10	-0.192874
154408458	chr1:154408458:A:G	4.6109e-06	-0.0770068	-0.992134
154408545	chr1:154408545:T:C	3.8327e-06	-1.17931e-10	-1.25399
154408627	chr1:154408627:A:G	1.18227e-06	-1.18568	-1.24445
154409080	chr1:154409080:T:C	4.25709e-06	-1.17931e-10	-1.14898
154409305	chr1:154409305:T:C	2.28156e-06	-0.732879	-1.03982
154409573	chr1:154409573:T:G	2.11442e-06	-0.691638	-1.15715
154409669	chr1:154409669:A:ACAC	4.06143e-06	-1.17931e-10	-1.19603
154409712	chr1:154409712:T:C	3.83481e-06	-1.17931e-10	-1.25344
154410785	chr1:154410785:C:T	2.87841e-06	-0.331826	-1.2085
154411111	chr1:154411111:T:G	3.87585e-06	-1.17931e-10	-1.2428
154411261	chr1:154411261:G:A	3.93769e-06	-1.17931e-10	-1.22697
154411803	chr1:154411803:G:C	4.30147e-06	-1.17931e-10	-1.13861
154411817	chr1:154411817:G:A	2.92707e-06	-1.52356	-2.84266e-10
154412260	chr1:154412260:T:C	4.43599e-06	-1.17931e-10	-1.10781
154412446	chr1:154412446:C:T	3.89288e-06	-1.17931e-10	-1.23841
154413426	chr1:154413426:G:A	3.96817e-06	-1.17931e-10	-1.21926
154414521	chr1:154414521:A:T	3.82228e-06	-1.17931e-10	-1.25672
154414549	chr1:154414549:T:C	2.987e-06	-0.25522	-1.24808
154414874	chr1:154414874:T:C	4.54229e-06	-1.17931e-10	-1.08413
154414924	chr1:154414924:G:A	4.43378e-06	-1.17931e-10	-1.10831
154415199	chr1:154415199:T:G	3.88786e-06	-1.17931e-10	-1.23971
154415460	chr1:154415460:C:T	2.38446e-05	0.573993	-2.84266e-10
154415843	chr1:154415843:G:A	3.83701e-06	-1.17931e-10	-1.25287
154415882	chr1:154415882:G:A	3.93941e-06	-1.17931e-10	-1.22653
154416192	chr1:154416192:T:C	3.64354e-06	-0.812502	-0.492105
154416210	chr1:154416210:A:G	3.47489e-06	-0.104426	-1.24758
154416314	chr1:154416314:T:C	4.1309e-06	-1.17931e-10	-1.17907
154416589	chr1:154416589:G:A	3.82677e-06	-1.17931e-10	-1.25554
154416720	chr1:154416720:A:T	1.02958e-05	-0.403216	0.137392
154417346	chr1:154417346:G:A	3.82479e-06	-1.17931e-10	-1.25606
154417602	chr1:154417602:C:T	0.000305569	-1.17931e-10	3.12461
154418456	chr1:154418456:C:T	1.54281e-06	-1.03545	-1.1285
154419028	chr1:154419028:T:C	2.83558e-06	-1.55532	-2.84266e-10
154419144	chr1:154419144:T:C	3.96294e-06	-1.17931e-10	-1.22058
154419343	chr1:154419343:G:A	5.62909e-06	-0.226221	-0.643395
154419406	chr1:154419406:G:A	8.57145e-07	-1.49572	-1.25599
154419790	chr1:154419790:C:T	4.12348e-06	-1.17931e-10	-1.18087
154420198	chr1:154420198:T:TA	1.53319e-06	-0.972041	-1.19817
154420375	chr1:154420375:G:A	2.88928e-06	-1.53655	-2.84266e-10
154420383	chr1:154420383:C:T	3.82725e-06	-1.17931e-10	-1.25542
154420849	chr1:154420849:T:C	3.8296e-06	-1.17931e-10	-1.2548
154421176	chr1:154421176:C:T	4.71117e-06	-1.17931e-10	-1.04763
154421198	chr1:154421198:C:T	2.37461e-05	-1.17931e-10	0.569853
154421596	chr1:154421596:A:T	1.49531e-06	-1.55628	-0.638947
154421820	chr1:154421820:C:T	1.08822e-05	0.38906	-0.599496
154421821	chr1:154421821:G:A	1.0223e-06	-1.44812	-1.12739
154422222	chr1:154422222:G:A	3.83184e-06	-1.17931e-10	-1.25422
154422290	chr1:154422290:A:G	2.12734e-06	-0.751763	-1.09093
154422609	chr1:154422609:C:A	6.14134e-06	-1.17931e-10	-0.782521
154422649	chr1:154422649:G:A	7.49819e-06	0.29031	-0.873212
154422736	chr1:154422736:C:A	4.27521e-05	2.40829	-1.25043
154422947	chr1:154422947:C:T	3.99944e-06	-1.17931e-10	-1.21141
154423162	chr1:154423162:C:T	2.3334e-06	-0.568212	-1.18202
154423363	chr1:154423363:C:T	0.000129851	2.95871	-0.689892
154423470	chr1:154423470:A:G	5.50515e-06	0.209875	-1.10176
154423727	chr1:154423727:A:G	1.89789e-06	-0.703953	-1.25287
154424940	chr1:154424940:T:C	1.4179e-05	1.06136	-1.00716
154424963	chr1:154424963:G:T	3.94066e-05	-1.17931e-10	1.07637
154425134	chr1:154425134:A:G	1.02139e-05	0.915099	-1.18891
154425456	chr1:154425456:C:T	5.48295e-06	0.217571	-1.11349
154425457	chr1:154425457:G:A	1.05113e-05	0.912909	-1.15802
154425508	chr1:154425508:T:G	5.995e-06	0.29423	-1.10087
154425950	chr1:154425950:T:C	1.09906e-05	-1.17931e-10	-0.200519
154426485	chr1:154426485:C:T	2.29462e-06	-0.610204	-1.15679
154426639	chr1:154426639:T:C	4.30118e-06	-1.17931e-10	-1.13868
154426670	chr1:154426670:G:A	4.43198e-06	-1.17931e-10	-1.10872
154426877	chr1:154426877:C:G	2.0018e-06	-0.71875	-1.18477
154427076	chr1:154427076:G:A	4.3649e-06	-1.17931e-10	-1.12397
154427173	chr1:154427173:C:T	1.33209e-06	-1.13688	-1.17394
154427241	chr1:154427241:GT:G	4.20354e-06	-1.17931e-10	-1.16164
154427354	chr1:154427354:C:T	4.41519e-06	-1.17931e-10	-1.11251
154427539	chr1:154427539:G:T	1.22667e-05	1.08446	-1.17513
154427844	chr1:154427844:A:G	1.42469e-05	1.1119	-1.05292
154427919	chr1:154427919:T:C	3.83416e-06	-1.17931e-10	-1.25361
154428045	chr1:154428045:A:G	2.0228e-06	-0.673692	-1.21939
154428124	chr1:154428124:G:A	4.19518e-06	-1.17931e-10	-1.16363
154428323	chr1:154428323:T:C	9.09599e-06	0.403177	-0.792907
154428417	chr1:154428417:C:T	1.54854e-06	-0.903806	-1.25644
154428529	chr1:154428529:C:T	7.10519e-06	-1.17931e-10	-0.636739
154428617	chr1:154428617:G:A	2.04959e-06	-0.675449	-1.20448
154428726	chr1:154428726:C:T	4.26313e-06	-1.17931e-10	-1.14756
154428751	chr1:154428751:G:A	7.36132e-06	-1.17931e-10	-0.601325
154428931	chr1:154428931:G:A	3.83869e-06	-1.17931e-10	-1.25243
154429028	chr1:154429028:C:T	3.89671e-06	-1.17931e-10	-1.23743
154429203	chr1:154429203:G:A	1.32354e-06	-1.13349	-1.18376
154429236	chr1:154429236:C:T	4.42631e-06	-1.17931e-10	-1.11
154429320	chr1:154429320:C:T	1.4695e-06	-0.972897	-1.23974
154430762	chr1:154430762:T:G	4.1025e-06	-1.17931e-10	-1.18597
154430938	chr1:154430938:T:C	1.53225e-06	-0.914097	-1.25673
154431312	chr1:154431312:C:T	4.11951e-06	-1.17931e-10	-1.18183
154431860	chr1:154431860:C:T	1.17098e-05	0.938888	-1.07602
154431904	chr1:154431904:C:G	7.15049e-06	0.499063	-1.12945
154431930	chr1:154431930:A:C	6.71804e-06	0.441277	-1.13404
154431978	chr1:154431978:C:T	5.98705e-06	-0.807965	-2.84266e-10
154432548	chr1:154432548:A:G	4.89835e-05	2.53281	-1.23889
154432568	chr1:154432568:G:T	5.79594e-06	-1.17931e-10	-0.840406
154432653	chr1:154432653:C:T	4.11486e-06	-1.17931e-10	-1.18296
154433019	chr1:154433019:G:A	3.0345e-06	-1.48752	-2.84266e-10
154433047	chr1:154433047:C:T	4.17524e-06	-1.17931e-10	-1.16839
154434062	chr1:154434062:A:G	8.14014e-06	-1.17931e-10	-0.500757
154434064	chr1:154434064:T:G	7.64117e-06	0.495551	-1.05956
154434180	chr1:154434180:A:G	4.84404e-05	2.53908	-1.25631
154434943	chr1:154434943:A:C	5.36675e-05	2.56096	-1.17572
154435237	chr1:154435237:T:C	0.000115304	3.12093	-0.970917
154435832	chr1:154435832:C:A	3.88461e-06	-1.17931e-10	-1.24054
154435840	chr1:154435840:G:T	4.24419e-06	-1.17931e-10	-1.15201
154435864	chr1:154435864:T:C	6.23758e-06	0.368222	-1.13519
154436440	chr1:154436440:T:A	1.38266e-06	-1.36583	-0.907726
154436624	chr1:154436624:A:G	6.26131e-06	0.376347	-1.13952
154436784	chr1:154436784:G:A	2.73428e-06	-1.5917	-2.84266e-10
154437044	chr1:154437044:C:G	1.20672e-06	-1.23029	-1.17938
154437254	chr1:154437254:G:A	6.12287e-05	2.44549	-0.92844
154437338	chr1:154437338:C:T	6.40334e-06	-1.17931e-10	-0.740744
154438005	chr1:154438005:C:T	6.331e-06	-1.17931e-10	-0.752105
154438006	chr1:154438006:G:A	1.46144e-06	-1.32772	-0.890419
154438014	chr1:154438014:T:C	1.45928e-06	-1.32185	-0.89777
154438377	chr1:154438377:C:T	6.28822e-06	-1.17931e-10	-0.758886
154438451	chr1:154438451:T:C	4.43181e-06	-1.17931e-10	-1.10875
154438479	chr1:154438479:C:T	1.46278e-05	1.10552	-1.02016
154438834	chr1:154438834:G:T	3.05294e-05	-1.17931e-10	0.821127
154438997	chr1:154438997:C:T	3.20975e-06	-1.43137	-2.84266e-10
154439152	chr1:154439152:A:G	9.42369e-07	-1.41822	-1.2387
154439188	chr1:154439188:C:G	1.0256e-05	-1.17931e-10	-0.269702
154439292	chr1:154439292:G:A	2.99311e-06	-1.50125	-2.84266e-10
154439376	chr1:154439376:G:A	7.76866e-07	-1.59414	-1.25591
154439604	chr1:154439604:C:T	2.60371e-06	-0.385951	-1.25468
154439900	chr1:154439900:T:G	3.83792e-06	-1.17931e-10	-1.25263
154440048	chr1:154440048:G:A	3.27585e-06	-1.41099	-2.84266e-10
154440766	chr1:154440766:G:A	2.83153e-06	-1.55675	-2.84266e-10
154441561	chr1:154441561:C:T	5.90322e-05	2.38892	-0.9084
154441820	chr1:154441820:C:T	6.57501e-05	2.48947	-0.90117
154442480	chr1:154442480:G:A	3.15444e-05	-1.17931e-10	0.853833
154442679	chr1:154442679:C:T	3.95291e-06	-1.17931e-10	-1.22311
154442800	chr1:154442800:T:C	8.18627e-06	-1.17931e-10	-0.495106
154443199	chr1:154443199:G:T	7.40309e-06	-0.595667	-2.84266e-10
154443301	chr1:154443301:A:G	3.0818e-05	1.72339	-0.892854
154443344	chr1:154443344:C:T	3.85646e-06	-1.17931e-10	-1.24781
154443372	chr1:154443372:C:G	6.02091e-06	-0.802326	-2.84266e-10
154443487	chr1:154443487:G:A	4.01841e-06	-1.17931e-10	-1.20668
154443593	chr1:154443593:G:A	1.5542e-05	0.145981	-2.84266e-10
154444329	chr1:154444329:C:T	4.62453e-06	-1.06619	-2.84266e-10
154444396	chr1:154444396:C:T	3.85492e-06	-1.17931e-10	-1.24821
154444459	chr1:154444459:G:A	6.20217e-05	2.41105	-0.881129
154444493	chr1:154444493:C:T	5.74557e-05	2.35188	-0.898425
154444662	chr1:154444662:C:T	3.85479e-06	-1.17931e-10	-1.24825
154444711	chr1:154444711:C:T	1.05773e-06	-1.32196	-1.21947
154444768	chr1:154444768:C:T	4.45577e-06	-1.17931e-10	-1.10336
154445022	chr1:154445022:C:T	3.83776e-06	-1.17931e-10	-1.25267
154445309	chr1:154445309:T:C	1.72395e-05	-1.17931e-10	0.24964
154445353	chr1:154445353:C:T	5.03521e-05	2.1838	-0.86232
154445612	chr1:154445612:T:C	7.72939e-06	0.283803	-0.836337
154445618	chr1:154445618:T:C	1.36176e-05	-1.17931e-10	0.0138029
154445622	chr1:154445622:C:T	3.99043e-06	0.0262981	-1.23996
154445680	chr1:154445680:G:A	4.01388e-06	-1.17931e-10	-1.20781
154445724	chr1:154445724:C:T	1.32131e-05	-0.0163556	-2.84266e-10
154445725	chr1:154445725:A:G	1.42928e-05	0.0621952	-2.84266e-10
154446403	chr1:154446403:C:T	2.92169e-05	1.93538	-1.15819
154447108	chr1:154447108:C:A	1.24595e-06	-1.13145	-1.24621
154447367	chr1:154447367:A:G	6.3011e-06	0.419906	-1.17675
154447611	chr1:154447611:G:A	0.000280586	3.03932	-2.84266e-10
154447857	chr1:154447857:G:A	3.05553e-06	-1.48061	-2.84266e-10
154447926	chr1:154447926:G:C	4.26652e-05	2.27296	-1.11714
154448292	chr1:154448292:G:A	6.01717e-06	-1.17931e-10	-0.802946
154448302	chr1:154448302:T:C	4.6324e-05	2.34099	-1.1029
154448729	chr1:154448729:A:T	3.68088e-05	-1.17931e-10	1.00817
154449078	chr1:154449078:G:A	1.13866e-06	-1.23206	-1.23565
154449591	chr1:154449591:T:C	6.80551e-06	0.477595	-1.15743
154449592	chr1:154449592:G:A	3.90287e-06	-1.17931e-10	-1.23585
154449770	chr1:154449770:T:C	4.06643e-06	-1.17931e-10	-1.1948
154450257	chr1:154450257:C:T	1.90587e-06	-0.712877	-1.23975
154450305	chr1:154450305:T:A	3.90432e-06	-1.17931e-10	-1.23548
154450384	chr1:154450384:A:G	3.97535e-06	-1.17931e-10	-1.21745
154451255	chr1:154451255:C:T	3.82737e-06	-1.17931e-10	-1.25538
154451994	chr1:154451994:G:T	3.93184e-06	-1.17931e-10	-1.22846
154452021	chr1:154452021:C:T	1.31355e-06	-1.07302	-1.25181
154452470	chr1:154452470:T:C	3.83661e-06	-1.17931e-10	-1.25297
154452535	chr1:154452535:T:A	4.89133e-06	-1.17931e-10	-1.0101
154452576	chr1:154452576:T:C	4.1234e-06	-1.17931e-10	-1.18089
154452659	chr1:154452659:G:A	7.67111e-06	0.585592	-1.14569
154452828	chr1:154452828:A:G	3.87089e-06	-1.17931e-10	-1.24408
154452980	chr1:154452980:G:A	0.000128352	3.09065	-0.83344
154453621	chr1:154453621:A:G	8.36157e-06	0.617969	-1.09189
154453714	chr1:154453714:G:A	2.65152e-05	0.680156	-2.84266e-10
154453788	chr1:154453788:C:T	0.000135031	3.06415	-0.756208
154454042	chr1:154454042:C:T	4.06116e-06	-1.17931e-10	-1.19609
154454471	chr1:154454471:T:A	2.06819e-06	-1.22726	-0.643629
154454574	chr1:154454574:G:A	7.30492e-06	-1.17931e-10	-0.609015
154454823	chr1:154454823:C:T	1.59548e-05	-1.17931e-10	0.172195
154454881	chr1:154454881:T:C	8.73175e-06	-1.17931e-10	-0.430597
154455286	chr1:154455286:G:A	9.86332e-06	-1.17931e-10	-0.308741
154455807	chr1:154455807:A:G	0.000317314	3.85823	-0.695907
154455833	chr1:154455833:G:T	3.19783e-06	-1.43509	-2.84266e-10
154456003	chr1:154456003:G:A	1.61585e-05	-1.17931e-10	0.184881
154456029	chr1:154456029:C:A	7.10408e-06	0.452654	-1.08955
154456470	chr1:154456470:G:A	3.922e-06	-1.17931e-10	-1.23096
154456499	chr1:154456499:A:G	1.38289e-05	-1.17931e-10	0.0292002
154456745	chr1:154456745:C:T	3.9501e-06	-1.17931e-10	-1.22382
154456964	chr1:154456964:T:C	3.86865e-06	-1.17931e-10	-1.24466
154457504	chr1:154457504:A:G	3.86851e-06	-1.17931e-10	-1.2447
154457616	chr1:154457616:C:T	3.03535e-06	-0.511643	-0.975592
154458171	chr1:154458171:C:T	1.30837e-05	-0.0262003	-2.84266e-10
154458643	chr1:154458643:G:A	4.91477e-06	-1.17931e-10	-1.00532
154458647	chr1:154458647:T:A	1.52777e-06	-1.10079	-1.07296
154458652	chr1:154458652:G:A	1.5204e-06	-1.10805	-1.07054
154458850	chr1:154458850:G:A	3.93181e-06	-1.17931e-10	-1.22846
154459303	chr1:154459303:T:G	4.3167e-06	-1.17931e-10	-1.13507
154459468	chr1:154459468:T:C	3.96188e-06	-1.17931e-10	-1.22085
154459566	chr1:154459566:G:C	1.75147e-06	-1.06124	-0.975873
154460146	chr1:154460146:T:C	4.20592e-06	-1.21508	0.0540101
154460428	chr1:154460428:T:C	1.19821e-06	-1.25872	-1.15801
154460472	chr1:154460472:T:C	1.2072e-06	-1.25236	-1.15691
154460931	chr1:154460931:G:A	1.10861e-06	-1.2901	-1.20436
154460990	chr1:154460990:G:A	1.15593e-06	-1.28078	-1.17188
154461085	chr1:154461085:G:A	1.92474e-05	-1.17931e-10	0.359815
154461421	chr1:154461421:G:A	1.57819e-05	0.161298	-2.84266e-10
154461429	chr1:154461429:C:A	1.16622e-06	-1.2473	-1.1965
154461435	chr1:154461435:C:T	1.13878e-06	-1.26321	-1.20439
154462166	chr1:154462166:T:C	2.03288e-06	-1.23937	-0.648738
154462360	chr1:154462360:T:C	3.27534e-05	0.891444	-2.84266e-10
154462444	chr1:154462444:G:C	4.1477e-06	-1.17931e-10	-1.17501
154462460	chr1:154462460:G:A	1.17073e-06	-1.24234	-1.1976
154462817	chr1:154462817:T:A	5.88935e-06	-1.22946	0.405045
154462870	chr1:154462870:C:T	1.2244e-06	-1.21563	-1.17949
154463719	chr1:154463719:C:T	1.17673e-06	-1.24434	-1.19049
154463928	chr1:154463928:C:G	1.18876e-06	-1.22782	-1.19682
154463960	chr1:154463960:G:A	1.35152e-06	-1.11264	-1.18369
154464054	chr1:154464054:C:T	3.97389e-06	-1.17931e-10	-1.21782
154464274	chr1:154464274:C:T	1.31246e-06	-1.10453	-1.22113
154464285	chr1:154464285:T:G	5.8965e-06	-1.17931e-10	-0.823205
154464444	chr1:154464444:T:C	1.02529e-06	-1.33033	-1.24225
154464831	chr1:154464831:C:T	4.02308e-06	-1.17931e-10	-1.20552
154464927	chr1:154464927:T:A	3.99945e-06	-1.17931e-10	-1.21141
154465000	chr1:154465000:G:A	3.83676e-06	-1.17931e-10	-1.25293
154465420	chr1:154465420:T:C	1.10415e-06	-1.58746	-0.911024
154465519	chr1:154465519:G:A	5.65779e-06	-1.17931e-10	-0.86453
154465608	chr1:154465608:C:T	1.11771e-06	-1.59449	-0.891795
154465667	chr1:154465667:C:T	4.00419e-06	-1.21022	-2.84266e-10
154466404	chr1:154466404:T:C	7.86694e-07	-1.59287	-1.24461
154466791	chr1:154466791:T:G	3.97377e-06	-1.17931e-10	-1.21785
154466862	chr1:154466862:A:G	2.86054e-06	-0.716653	-0.829899
154467389	chr1:154467389:T:A	1.04018e-06	-1.59196	-0.966204
154467586	chr1:154467586:G:A	2.70888e-06	-0.934881	-0.666146
154467627	chr1:154467627:G:A	3.90906e-06	-1.17931e-10	-1.23427
154468450	chr1:154468450:A:G	4.31388e-06	-1.17931e-10	-1.13573
154469290	chr1:154469290:TTTTG:T	2.75469e-05	-1.17931e-10	0.718327
154469956	chr1:154469956:CTT:C	3.93476e-06	-1.17931e-10	-1.22771
154470001	chr1:154470001:G:T	4.36033e-06	-1.17931e-10	-1.12502
154470384	chr1:154470384:A:G	6.94428e-06	-1.17931e-10	-0.659645
154470793	chr1:154470793:T:C	6.26498e-06	-0.762588	-2.84266e-10
154471126	chr1:154471126:G:A	1.75216e-05	-1.17931e-10	0.26587
154471733	chr1:154471733:T:C	1.00342e-06	-1.50186	-1.09229
154472092	chr1:154472092:G:A	1.88243e-05	-1.17931e-10	0.337582
154472115	chr1:154472115:A:G	9.86222e-07	-1.5495	-1.06194
154472628	chr1:154472628:G:A	3.393e-06	-1.37585	-2.84266e-10
154472886	chr1:154472886:G:T	2.90549e-06	-1.53096	-2.84266e-10
154473027	chr1:154473027:T:C	1.0595e-06	-1.43609	-1.10368
154473159	chr1:154473159:C:T	2.82181e-05	0.742398	-2.84266e-10
154473268	chr1:154473268:G:A	3.8092e-06	-1.26014	-2.84266e-10
154474836	chr1:154474836:T:G	3.90114e-06	-1.17931e-10	-1.2363
154474864	chr1:154474864:G:A	3.82247e-06	-1.17931e-10	-1.25667
154475336	chr1:154475336:G:A	4.78019e-06	-1.17931e-10	-1.03308
154475502	chr1:154475502:T:A	5.9799e-06	-1.17931e-10	-0.80916
154476286	chr1:154476286:T:C	3.8907e-06	-1.17931e-10	-1.23897
154476373	chr1:154476373:G:A	5.66983e-06	-1.17931e-10	-0.862404
154477471	chr1:154477471:C:T	3.93042e-06	-1.17931e-10	-1.22882
154477759	chr1:154477759:C:T	1.46496e-05	-1.17931e-10	0.0868473
154477924	chr1:154477924:G:C	5.08159e-06	-1.17931e-10	-0.97194
154478034	chr1:154478034:A:C	4.06546e-06	-1.19504	-2.84266e-10
154478254	chr1:154478254:A:C	2.801e-06	-1.56759	-2.84266e-10
154478597	chr1:154478597:T:C	3.87126e-06	-1.17931e-10	-1.24398
154478944	chr1:154478944:A:G	1.27835e-06	-1.1409	-1.21109
154479072	chr1:154479072:A:T	4.05337e-06	-1.17931e-10	-1.19801
154479247	chr1:154479247:G:A	3.88587e-06	-1.17931e-10	-1.24022
154479624	chr1:154479624:A:G	5.94628e-06	-1.17931e-10	-0.814798
154479728	chr1:154479728:T:C	1.21562e-06	-1.22958	-1.17273
154479742	chr1:154479742:C:T	3.85164e-06	-1.17931e-10	-1.24907
154480052	chr1:154480052:G:A	4.54722e-06	-1.17931e-10	-1.08305
154480490	chr1:154480490:T:C	3.89682e-06	-1.17931e-10	-1.2374
154481833	chr1:154481833:A:C	4.4008e-06	-1.11578	-2.84266e-10
154482773	chr1:154482773:T:C	4.28138e-06	-1.14329	-2.84266e-10
154483129	chr1:154483129:T:C	5.97669e-06	-1.17931e-10	-0.809698
154483259	chr1:154483259:A:G	4.09975e-06	-1.18664	-2.84266e-10
154483473	chr1:154483473:T:C	1.42252e-06	-1.02239	-1.22275
154483992	chr1:154483992:C:T	4.99697e-06	-1.17931e-10	-0.988731
154484130	chr1:154484130:G:A	3.89001e-06	-1.17931e-10	-1.23915
154485228	chr1:154485228:C:G	4.2166e-06	-1.17931e-10	-1.15853
154485379	chr1:154485379:A:C	1.08306e-06	-1.26716	-1.25061
154486456	chr1:154486456:A:G	3.85164e-06	-1.17931e-10	-1.24907
154487421	chr1:154487421:G:A	5.57711e-06	-1.17931e-10	-0.878893
154487991	chr1:154487991:G:C	4.43876e-06	-1.17931e-10	-1.10719
154488187	chr1:154488187:T:C	3.82247e-06	-1.17931e-10	-1.25667
154489004	chr1:154489004:C:T	6.18012e-06	-0.776227	-2.84266e-10
154489884	chr1:154489884:C:T	1.33843e-06	-1.04941	-1.25666
154489962	chr1:154489962:C:T	4.81186e-06	-1.17931e-10	-1.02648
154490301	chr1:154490301:T:G	5.97689e-06	-1.17931e-10	-0.809663
154490717	chr1:154490717:G:A	5.67402e-06	-1.17931e-10	-0.861667
154490856	chr1:154490856:A:G	8.47745e-06	-1.17931e-10	-0.460154
154491391	chr1:154491391:T:C	3.91608e-06	-1.17931e-10	-1.23247
154491684	chr1:154491684:G:A	1.14061e-06	-1.20927	-1.25674
154491955	chr1:154491955:G:A	1.07604e-05	-1.17931e-10	-0.221695
154492096	chr1:154492096:G:A	1.54531e-06	-0.945082	-1.21726
154492236	chr1:154492236:T:TCA	3.93128e-06	-1.17931e-10	-1.2286
154492469	chr1:154492469:A:C	1.41496e-06	-1.0141	-1.23636
154492589	chr1:154492589:T:C	3.87798e-06	-1.17931e-10	-1.24225
154493018	chr1:154493018:TG:T	3.8622e-06	-1.17931e-10	-1.24633
154493336	chr1:154493336:G:A	4.20275e-06	-1.17931e-10	-1.16182
154493448	chr1:154493448:T:C	2.77465e-06	-1.57704	-2.84266e-10
154493624	chr1:154493624:A:C	3.82333e-06	-1.17931e-10	-1.25644
154493645	chr1:154493645:C:T	3.95063e-06	-1.17931e-10	-1.22369
154493825	chr1:154493825:C:T	1.00038e-06	-1.38055	-1.21664
154494081	chr1:154494081:C:G	4.11875e-06	-1.17931e-10	-1.18201
154494147	chr1:154494147:C:T	1.23265e-05	-1.17931e-10	-0.0858093
154494151	chr1:154494151:A:T	4.11913e-06	-1.17931e-10	-1.18192
154494534	chr1:154494534:T:G	3.88422e-06	-1.17931e-10	-1.24064
154494849	chr1:154494849:C:T	6.01783e-06	-1.17931e-10	-0.802837
154494881	chr1:154494881:G:A	5.99077e-06	-1.17931e-10	-0.807344
154495340	chr1:154495340:A:T	1.19939e-06	-1.159	-1.25675
154495495	chr1:154495495:T:A	3.97112e-06	-1.17931e-10	-1.21851
154496147	chr1:154496147:G:A	7.02587e-06	-1.17931e-10	-0.647965
154496561	chr1:154496561:G:A	3.95711e-06	-1.17931e-10	-1.22205
154497349	chr1:154497349:T:C	2.72639e-06	-1.59458	-2.84266e-10
154497880	chr1:154497880:T:C	1.00104e-06	-1.34078	-1.25574
154498081	chr1:154498081:C:A	3.82825e-06	-1.17931e-10	-1.25516
154498130	chr1:154498130:T:A	1.34945e-06	-1.08693	-1.21094
154498199	chr1:154498199:TCTC:T	1.32778e-06	-1.10594	-1.20812
154498895	chr1:154498895:A:G	1.16665e-06	-1.18686	-1.25656
154499439	chr1:154499439:A:T	4.00293e-06	-1.17931e-10	-1.21054
154500272	chr1:154500272:C:T	5.97438e-06	-1.17931e-10	-0.810083
154500613	chr1:154500613:A:G	3.92708e-06	-1.17931e-10	-1.22967
154501184	chr1:154501184:T:C	1.3516e-06	-1.0608	-1.23548
154501250	chr1:154501250:G:A	3.82646e-06	-1.17931e-10	-1.25562
154501655	chr1:154501655:C:G	1.06238e-06	-1.28157	-1.25549
154502081	chr1:154502081:T:C	1.17801e-06	-1.1794	-1.25433
154502104	chr1:154502104:C:T	6.29194e-06	-1.17931e-10	-0.758295
154502399	chr1:154502399:G:A	1.35074e-06	-1.06392	-1.23299
154502424	chr1:154502424:G:A	1.33743e-06	-1.06694	-1.23987
154502525	chr1:154502525:A:G	2.12275e-05	-1.17931e-10	0.457733
154502854	chr1:154502854:T:A	1.55663e-06	-0.926497	-1.22854
154502871	chr1:154502871:T:C	1.61838e-05	-1.17931e-10	0.186446
154502989	chr1:154502989:C:T	4.97163e-06	-1.17931e-10	-0.993817
154503676	chr1:154503676:G:A	5.92391e-06	-1.17931e-10	-0.818567
154504046	chr1:154504046:C:T	3.38374e-06	-1.37858	-2.84266e-10
154504787	chr1:154504787:G:A	1.34489e-06	-1.0827	-1.21854
154504964	chr1:154504964:G:A	1.31013e-06	-1.08911	-1.23833
154505109	chr1:154505109:G:A	1.27943e-06	-1.14084	-1.21031
154505638	chr1:154505638:A:T	6.68924e-06	-0.697064	-2.84266e-10
154505816	chr1:154505816:T:A	1.29085e-06	-1.1131	-1.22917
154506248	chr1:154506248:T:C	5.80373e-06	-1.17931e-10	-0.839063
154506287	chr1:154506287:C:T	4.90931e-06	-1.00643	-2.84266e-10
154506628	chr1:154506628:G:A	5.34185e-06	-1.17931e-10	-0.921992
154506800	chr1:154506800:C:T	4.05135e-06	-1.17931e-10	-1.19851
154507010	chr1:154507010:G:A	3.28458e-06	-1.40832	-2.84266e-10
154507194	chr1:154507194:C:T	1.26593e-06	-1.1235	-1.23826
154507458	chr1:154507458:A:G	3.89188e-06	-1.17931e-10	-1.23867
154507681	chr1:154507681:G:A	1.35567e-06	-1.05671	-1.23656
154507842	chr1:154507842:T:C	1.55938e-06	-0.94461	-1.20867
154508009	chr1:154508009:C:T	4.95307e-06	-0.997555	-2.84266e-10
154508677	chr1:154508677:C:G	3.81339e-05	1.04354	-2.84266e-10
154508868	chr1:154508868:T:G	3.89775e-06	-1.17931e-10	-1.23717
154509038	chr1:154509038:G:A	3.88643e-06	-1.17931e-10	-1.24007
154509148	chr1:154509148:C:T	1.31156e-06	-1.11228	-1.21407
154510017	chr1:154510017:G:A	2.73879e-06	-1.59005	-2.84266e-10
154510193	chr1:154510193:C:T	1.49609e-06	-1.42663	-0.768082
154510291	chr1:154510291:C:A	1.49057e-06	-1.40427	-0.794138
154510373	chr1:154510373:A:G	5.66093e-06	-1.17931e-10	-0.863976
154510420	chr1:154510420:G:A	3.96153e-06	-1.17931e-10	-1.22093
154510559	chr1:154510559:T:A	5.9047e-06	-1.17931e-10	-0.821815
154510769	chr1:154510769:A:C	3.85483e-06	-1.17931e-10	-1.24824
154511179	chr1:154511179:A:G	3.22854e-06	-1.42553	-2.84266e-10
154511332	chr1:154511332:G:A	4.60411e-06	-1.17931e-10	-1.07061
154511347	chr1:154511347:A:G	4.39575e-06	-1.17931e-10	-1.11692
154511392	chr1:154511392:G:A	1.3182e-06	-1.06663	-1.25467
154511541	chr1:154511541:A:T	1.66944e-06	-0.862782	-1.22229
154512289	chr1:154512289:T:G	4.7214e-06	-1.17931e-10	-1.04546
154512312	chr1:154512312:C:G	1.60568e-06	-0.891585	-1.23243
154512563	chr1:154512563:T:C	1.23491e-06	-1.19562	-1.19094
154513164	chr1:154513164:A:G	1.43843e-06	-1.42722	-0.806783
154513203	chr1:154513203:A:G	5.9005e-06	-1.17931e-10	-0.822527
154513744	chr1:154513744:G:T	6.2574e-06	-1.17931e-10	-0.763798
154513894	chr1:154513894:A:G	1.27653e-06	-1.16723	-1.18618
154514460	chr1:154514460:A:G	5.26792e-06	-1.17931e-10	-0.935927
154515094	chr1:154515094:C:T	9.43778e-06	-1.17931e-10	-0.352843
154515250	chr1:154515250:G:A	1.35296e-06	-1.37456	-0.920714
154515254	chr1:154515254:T:C	4.73264e-06	-1.17931e-10	-1.04308
154515287	chr1:154515287:C:T	1.30231e-06	-1.07672	-1.25671
154515422	chr1:154515422:C:T	5.24755e-06	-0.939802	-2.84266e-10
154516057	chr1:154516057:A:G	1.37297e-06	-1.05336	-1.22723
154516373	chr1:154516373:GA:G	4.19497e-06	-1.17931e-10	-1.16368
154516518	chr1:154516518:G:C	3.93656e-06	-1.17931e-10	-1.22726
154516778	chr1:154516778:C:T	5.93481e-06	-1.17931e-10	-0.816729
154517702	chr1:154517702:A:G	1.43596e-06	-1.00142	-1.23431
154517711	chr1:154517711:C:T	4.18776e-06	-1.17931e-10	-1.1654
154517793	chr1:154517793:T:A	1.42206e-06	-1.01212	-1.23334
154517848	chr1:154517848:G:A	9.40724e-06	-1.17931e-10	-0.356084
154517876	chr1:154517876:C:T	1.72208e-06	-0.820598	-1.23343
154518159	chr1:154518159:G:A	6.55659e-06	-1.17931e-10	-0.717092
154519207	chr1:154519207:A:G	1.4205e-06	-1.41536	-0.831191
154519553	chr1:154519553:G:A	4.55699e-06	-1.17931e-10	-1.0809
154519631	chr1:154519631:G:T	8.8893e-07	-1.55982	-1.15548
154519764	chr1:154519764:CTG:C	1.44137e-06	-1.09587	-1.13609
154519837	chr1:154519837:G:A	4.56793e-06	-1.17931e-10	-1.0785
154519881	chr1:154519881:A:T	1.33838e-06	-1.18156	-1.12455
154519956	chr1:154519956:T:C	1.36695e-06	-1.16242	-1.12256
154520057	chr1:154520057:A:G	1.4271e-06	-1.37067	-0.871251
154520197	chr1:154520197:G:A	3.82218e-06	-1.17931e-10	-1.25674
154521532	chr1:154521532:C:T	4.48799e-06	-1.17931e-10	-1.09616
154522471	chr1:154522471:G:A	1.19977e-06	-1.23382	-1.18161
154522693	chr1:154522693:ACT:A	1.24465e-06	-1.21282	-1.16589
154523199	chr1:154523199:C:T	1.87362e-06	-0.733369	-1.23632
154523221	chr1:154523221:T:C	1.84715e-06	-0.752663	-1.23126
154523810	chr1:154523810:C:A	1.24233e-06	-1.21266	-1.16792
154523997	chr1:154523997:G:A	1.41046e-05	0.0489339	-2.84266e-10
154524013	chr1:154524013:C:T	1.56348e-06	-0.917498	-1.23315
154524037	chr1:154524037:A:G	8.25678e-06	-1.17931e-10	-0.486529
154524349	chr1:154524349:T:C	5.32356e-06	-0.925421	-2.84266e-10
154524529	chr1:154524529:A:G	1.219e-06	-1.23053	-1.169
154524670	chr1:154524670:C:T	1.26653e-06	-1.20544	-1.15585
154525326	chr1:154525326:C:T	1.21665e-06	-1.2319	-1.16956
154525397	chr1:154525397:AAAG:A	1.24023e-06	-1.2135	-1.16877
154525454	chr1:154525454:C:G	1.25951e-06	-1.1986	-1.16824
154525460	chr1:154525460:C:T	3.85165e-06	-1.17931e-10	-1.24906
154525552	chr1:154525552:G:A	1.85529e-06	-0.742315	-1.23721
154525595	chr1:154525595:A:G	5.95858e-06	-1.17931e-10	-0.812731
154525677	chr1:154525677:T:C	1.42029e-05	0.0558826	-2.84266e-10
154525696	chr1:154525696:C:A	3.96776e-06	-1.17931e-10	-1.21936
154526098	chr1:154526098:G:A	1.24957e-06	-1.23494	-1.13982
154526256	chr1:154526256:CCAGGCCTA:C	3.62762e-06	-1.30899	-2.84266e-10
154526461	chr1:154526461:G:A	3.97101e-06	-1.17931e-10	-1.21854
154526481	chr1:154526481:C:T	1.35543e-06	-1.20775	-1.0857
154526732	chr1:154526732:T:C	4.80796e-06	-1.17931e-10	-1.02729
154526741	chr1:154526741:C:T	4.45791e-06	-1.17931e-10	-1.10288
154526770	chr1:154526770:G:A	1.38551e-06	-1.18784	-1.08365
154526771	chr1:154526771:G:T	5.75374e-06	-1.17931e-10	-0.847714
154526869	chr1:154526869:G:A	1.30648e-06	-1.16331	-1.16691
154527008	chr1:154527008:C:T	1.29693e-06	-1.33119	-1.00637
154527135	chr1:154527135:A:T	1.23486e-06	-1.26678	-1.11982
154527450	chr1:154527450:C:T	1.22991e-06	-1.21829	-1.17234
154527471	chr1:154527471:C:T	1.2197e-06	-1.23063	-1.16833
154527540	chr1:154527540:T:C	1.21119e-06	-1.23731	-1.16865
154527613	chr1:154527613:A:G	1.19736e-06	-1.24483	-1.17262
154528270	chr1:154528270:TG:T	1.23131e-06	-1.23957	-1.14991
154528422	chr1:154528422:C:T	2.13423e-06	-0.610249	-1.22921
154528614	chr1:154528614:G:A	3.8827e-06	-1.17931e-10	-1.24103
154528687	chr1:154528687:A:G	3.86634e-06	-1.17931e-10	-1.24525
154528728	chr1:154528728:C:A	1.14402e-06	-1.29596	-1.16706
154528888	chr1:154528888:C:A	1.2099e-06	-1.1902	-1.21683
154529100	chr1:154529100:A:G	1.16939e-06	-1.20725	-1.23383
154529294	chr1:154529294:A:G	1.24854e-06	-1.21933	-1.15626
154529647	chr1:154529647:G:C	1.24528e-06	-1.22664	-1.15156
154529836	chr1:154529836:C:T	1.12648e-05	-0.175879	-2.84266e-10
154530041	chr1:154530041:G:A	1.11867e-06	-1.24538	-1.24004
154530140	chr1:154530140:G:A	4.49614e-06	-1.17931e-10	-1.09434
154530433	chr1:154530433:T:A	1.24352e-06	-1.16255	-1.21707
154530434	chr1:154530434:T:A	4.66884e-06	-1.17931e-10	-1.05665
154530439	chr1:154530439:T:A	4.55896e-06	-1.17931e-10	-1.08047
154530546	chr1:154530546:C:T	1.36427e-06	-1.0376	-1.24934
154531125	chr1:154531125:G:A	1.15287e-06	-1.28614	-1.16917
154532125	chr1:154532125:T:C	1.45472e-06	-1.3069	-0.915844
154532367	chr1:154532367:T:C	4.06695e-06	-1.17931e-10	-1.19467
154532373	chr1:154532373:C:T	1.48149e-06	-1.30549	-0.899024
154532378	chr1:154532378:C:T	1.48451e-06	-1.25911	-0.943376
154532411	chr1:154532411:T:G	1.52312e-06	-1.28446	-0.892338
154532451	chr1:154532451:T:C	1.53445e-06	-1.29368	-0.875718
154532478	chr1:154532478:G:A	1.56475e-06	-0.922677	-1.22716
154532534	chr1:154532534:C:T	1.45347e-06	-1.29001	-0.933604
154532630	chr1:154532630:C:T	1.74839e-06	-0.962044	-1.07683
154532741	chr1:154532741:A:G	3.83082e-06	-1.17931e-10	-1.25448
154532794	chr1:154532794:C:T	1.61943e-06	-0.88947	-1.22602
154532805	chr1:154532805:C:T	4.02219e-06	-1.17931e-10	-1.20574
154532915	chr1:154532915:G:A	6.07508e-06	-1.17931e-10	-0.793368
154533066	chr1:154533066:G:A	4.45598e-06	-1.17931e-10	-1.10332
154533228	chr1:154533228:C:T	1.55146e-06	-0.930819	-1.22755
154533410	chr1:154533410:A:G	1.49144e-06	-1.28851	-0.909312
154533898	chr1:154533898:T:A	4.76497e-06	-1.17931e-10	-1.03627
154534330	chr1:154534330:GC:G	3.82369e-06	-1.17931e-10	-1.25635
154534714	chr1:154534714:T:C	2.90631e-06	-1.53068	-2.84266e-10
154534721	chr1:154534721:T:C	1.26857e-06	-1.30996	-1.04971
154534813	chr1:154534813:G:A	4.62295e-06	-1.17931e-10	-1.06653
154534842	chr1:154534842:AG:A	1.18471e-06	-1.19727	-1.2308
154535291	chr1:154535291:T:C	1.4667e-06	-1.31854	-0.896008
154535412	chr1:154535412:G:A	1.62932e-06	-0.870383	-1.23902
154535423	chr1:154535423:T:C	1.41732e-06	-1.31636	-0.932437
154535734	chr1:154535734:G:A	1.54269e-06	-1.29533	-0.868708
154536288	chr1:154536288:T:A	1.50533e-06	-1.31455	-0.874006
154536316	chr1:154536316:C:T	1.56213e-06	-1.28229	-0.86922
154536336	chr1:154536336:G:A	1.49891e-06	-1.32898	-0.863838
154536498	chr1:154536498:T:A	1.52393e-06	-1.30493	-0.87134
154536585	chr1:154536585:G:A	3.25128e-06	-1.41852	-2.84266e-10
154536620	chr1:154536620:A:G	1.26281e-06	-1.37634	-0.987882
154537248	chr1:154537248:G:A	4.08652e-06	-1.17931e-10	-1.18987
154537679	chr1:154537679:A:C	2.86077e-06	-1.54647	-2.84266e-10
154537737	chr1:154537737:C:T	1.71261e-05	-1.17931e-10	0.243037
154538016	chr1:154538016:G:A	5.98978e-06	-1.17931e-10	-0.80751
154538090	chr1:154538090:G:T	3.82224e-06	-1.17931e-10	-1.25673
154538327	chr1:154538327:T:C	4.47643e-06	-1.17931e-10	-1.09874
154538376	chr1:154538376:C:T	1.26427e-06	-1.34066	-1.02241
154538715	chr1:154538715:T:C	5.99422e-06	-1.17931e-10	-0.806768
154539026	chr1:154539026:T:C	1.64632e-06	-0.872893	-1.22613
154539233	chr1:154539233:A:G	1.42079e-06	-1.22742	-1.01893
154539421	chr1:154539421:G:C	4.95799e-06	-1.17931e-10	-0.996563
154539532	chr1:154539532:T:C	1.62108e-06	-1.19686	-0.917615
154539601	chr1:154539601:C:T	1.42422e-06	-1.22468	-1.01925
154540019	chr1:154540019:G:A	1.35664e-06	-1.06356	-1.229
154540234	chr1:154540234:T:C	1.38692e-06	-1.24869	-1.02179
154540283	chr1:154540283:C:T	1.36635e-05	-1.17931e-10	0.0171672
154540942	chr1:154540942:G:A	1.41962e-06	-1.2435	-1.00368
154540964	chr1:154540964:T:C	1.42565e-06	-1.22224	-1.02069
154541255	chr1:154541255:G:A	3.91526e-06	-1.17931e-10	-1.23268
154541591	chr1:154541591:G:A	1.69257e-06	-0.842261	-1.22906
154541791	chr1:154541791:C:T	3.51896e-06	-1.3394	-2.84266e-10
154541862	chr1:154541862:A:T	1.19807e-06	-1.17181	-1.24504
154542026	chr1:154542026:G:A	3.87904e-06	-1.17931e-10	-1.24198
154542241	chr1:154542241:T:C	3.87767e-06	-1.17931e-10	-1.24233
154542442	chr1:154542442:G:T	3.92671e-06	-1.17931e-10	-1.22976
154542927	chr1:154542927:G:A	5.97899e-06	-1.17931e-10	-0.809312
154542935	chr1:154542935:C:T	3.85795e-06	-1.17931e-10	-1.24743
154543002	chr1:154543002:G:A	2.14632e-05	-1.17931e-10	0.468775
154543815	chr1:154543815:C:T	5.03482e-06	-1.17931e-10	-0.981187
154543928	chr1:154543928:C:T	4.3118e-05	1.16638	-2.84266e-10
154544001	chr1:154544001:G:A	1.785e-06	-0.836807	-1.18134
154544095	chr1:154544095:T:C	4.12287e-06	-1.17931e-10	-1.18102
154544102	chr1:154544102:G:A	1.48121e-06	-1.18402	-1.02069
154544190	chr1:154544190:G:A	3.8687e-06	-1.17931e-10	-1.24465
154544314	chr1:154544314:G:A	5.17175e-06	-1.17931e-10	-0.954353
154544741	chr1:154544741:T:C	1.12762e-06	-1.31654	-1.16091
154545028	chr1:154545028:G:A	1.40974e-06	-1.26823	-0.985933
154545213	chr1:154545213:G:A	3.03189e-06	-1.48838	-2.84266e-10
154545679	chr1:154545679:A:G	5.93841e-06	-1.17931e-10	-0.816122
154545810	chr1:154545810:A:G	1.3676e-06	-1.2517	-1.03281
154545900	chr1:154545900:AC:A	3.85809e-06	-1.17931e-10	-1.24739
154545907	chr1:154545907:C:T	2.0008e-05	-1.17931e-10	0.398567
154546134	chr1:154546134:C:T	1.5927e-06	-0.890071	-1.24206
154546166	chr1:154546166:T:C	1.09522e-06	-1.31444	-1.19217
154546198	chr1:154546198:TG:T	4.45206e-06	-1.17931e-10	-1.1042
154546912	chr1:154546912:C:T	6.78295e-06	-1.17931e-10	-0.683151
154547324	chr1:154547324:C:CA	1.04268e-06	-1.35259	-1.20318
154547930	chr1:154547930:A:G	4.42607e-06	-1.17931e-10	-1.11005
154548783	chr1:154548783:G:A	4.42826e-06	-1.17931e-10	-1.10956
154549108	chr1:154549108:T:A	1.23637e-06	-1.34664	-1.03874
154549585	chr1:154549585:CTG:C	3.99187e-06	-1.17931e-10	-1.2133
154549772	chr1:154549772:A:G	1.80813e-06	-0.768072	-1.2372
154549918	chr1:154549918:C:A	8.14961e-06	-0.499594	-2.84266e-10
154550739	chr1:154550739:C:T	4.00416e-06	-1.17931e-10	-1.21023
154552332	chr1:154552332:G:A	4.60206e-06	-0.281172	-0.789888
154552497	chr1:154552497:A:G	2.16383e-06	-0.951807	-0.873875
154552555	chr1:154552555:G:A	4.73369e-06	-0.251903	-0.790956
154553523	chr1:154553523:C:T	1.18685e-06	-1.1696	-1.25667
154553726	chr1:154553726:T:G	3.82222e-06	-1.17931e-10	-1.25673
154553833	chr1:154553833:G:C	4.33369e-06	-1.17931e-10	-1.13114
154553847	chr1:154553847:G:C	4.15923e-06	-1.17931e-10	-1.17223
154553938	chr1:154553938:C:G	1.24193e-06	-1.24209	-1.13881
154553988	chr1:154553988:A:G	5.55581e-06	-1.17931e-10	-0.88272
154554301	chr1:154554301:GAT:G	6.26056e-06	-0.260766	-0.502527
154555610	chr1:154555610:T:C	4.39233e-06	-0.908489	-0.209216
154556233	chr1:154556233:A:C	1.3948e-06	-1.24681	-1.018
154556357	chr1:154556357:C:G	5.03059e-06	-1.17931e-10	-0.982026
154556488	chr1:154556488:G:C	6.01677e-06	-1.17931e-10	-0.803013
154556555	chr1:154556555:C:A	3.8269e-06	-1.17931e-10	-1.25551
154557450	chr1:154557450:G:T	3.95967e-06	-1.17931e-10	-1.2214
154558041	chr1:154558041:A:G	3.8713e-06	-1.17931e-10	-1.24397
154559073	chr1:154559073:C:T	3.73635e-05	-1.17931e-10	1.02313
154559336	chr1:154559336:C:T	7.77307e-06	-1.17931e-10	-0.546898
154559434	chr1:154559434:G:A	7.88191e-07	-1.58527	-1.25031
154560987	chr1:154560987:G:C	4.3514e-06	-1.17931e-10	-1.12707
154561141	chr1:154561141:C:A	8.20139e-07	-1.56805	-1.2278
154561387	chr1:154561387:G:C	7.99361e-07	-1.59446	-1.22704
154561580	chr1:154561580:T:C	6.8594e-06	-1.17931e-10	-0.671944
154561766	chr1:154561766:T:C	7.28724e-06	-1.17931e-10	-0.611439
154562004	chr1:154562004:C:T	3.71858e-06	-1.28422	-2.84266e-10
154562141	chr1:154562141:G:C	3.93018e-06	-1.17931e-10	-1.22888
154562259	chr1:154562259:A:G	4.3514e-06	-1.17931e-10	-1.12707
154562290	chr1:154562290:G:A	9.59088e-07	-1.41628	-1.22306
154562900	chr1:154562900:C:T	6.36713e-06	-1.17931e-10	-0.746415
154563026	chr1:154563026:A:G	3.85587e-06	-1.17931e-10	-1.24797
154563051	chr1:154563051:C:T	1.13254e-06	-1.3197	-1.15341
154563139	chr1:154563139:TCTCA:T	1.17281e-05	-1.17931e-10	-0.135576
154563157	chr1:154563157:TA:T	8.41305e-07	-1.59103	-1.17934
154563450	chr1:154563450:T:G	3.8289e-06	-1.17931e-10	-1.25499
154563484	chr1:154563484:C:A	4.02846e-06	-1.17931e-10	-1.20418
154563721	chr1:154563721:A:G	2.90149e-06	-1.53234	-2.84266e-10
154563750	chr1:154563750:C:T	3.85406e-06	-1.17931e-10	-1.24844
154563821	chr1:154563821:C:T	2.72635e-06	-1.5946	-2.84266e-10
154563895	chr1:154563895:G:A	2.13245e-06	-0.707543	-1.13275
154563933	chr1:154563933:T:A	5.4826e-06	-1.17931e-10	-0.895985
154564046	chr1:154564046:A:G	3.8479e-06	-1.17931e-10	-1.25004
154564386	chr1:154564386:G:A	3.90906e-06	-1.17931e-10	-1.23427
154564541	chr1:154564541:T:C	8.25429e-06	-1.17931e-10	-0.486831
154565026	chr1:154565026:T:A	7.81976e-07	-1.59374	-1.24976
154565029	chr1:154565029:T:C	7.81806e-07	-1.594	-1.24972
154565729	chr1:154565729:C:T	7.7987e-07	-1.58997	-1.25622
154566289	chr1:154566289:G:A	3.82699e-06	-1.17931e-10	-1.25548
154566441	chr1:154566441:G:C	2.0377e-06	-0.631739	-1.254
154566489	chr1:154566489:GAAA:G	3.85372e-06	-1.17931e-10	-1.24852
154566505	chr1:154566505:C:T	4.04622e-06	-1.17931e-10	-1.19978
154566680	chr1:154566680:G:T	3.18282e-06	-1.4398	-2.84266e-10
154567216	chr1:154567216:TA:T	3.92313e-06	-1.17931e-10	-1.23067
154567591	chr1:154567591:C:A	1.67695e-05	-1.17931e-10	0.222
154567749	chr1:154567749:G:A	2.72778e-05	0.70851	-2.84266e-10
154567831	chr1:154567831:A:G	3.83683e-06	-1.17931e-10	-1.25292
154567990	chr1:154567990:C:T	1.63726e-05	-1.17931e-10	0.198046
154568241	chr1:154568241:A:G	3.8569e-06	-1.17931e-10	-1.2477
154568293	chr1:154568293:G:A	5.16307e-06	-1.17931e-10	-0.956033
154568389	chr1:154568389:G:T	3.03808e-06	-1.48634	-2.84266e-10
154568509	chr1:154568509:C:A	8.29763e-06	-1.17931e-10	-0.481593
154569241	chr1:154569241:G:A	2.72689e-06	-1.5944	-2.84266e-10
154569363	chr1:154569363:A:T	4.57688e-06	-1.07655	-2.84266e-10
154569616	chr1:154569616:A:G	3.8328e-06	-1.17931e-10	-1.25397
154570217	chr1:154570217:C:T	1.20955e-05	-1.17931e-10	-0.104727
154570739	chr1:154570739:T:C	8.73736e-07	-1.5851	-1.14744
154571030	chr1:154571030:A:G	3.83316e-06	-1.17931e-10	-1.25387
154572175	chr1:154572175:G:T	8.61914e-07	-1.56391	-1.18226
154572406	chr1:154572406:A:G	1.00875e-05	-1.17931e-10	-0.286269
154572637	chr1:154572637:G:A	0.000179944	-1.17931e-10	2.59508
154572764	chr1:154572764:C:T	1.10452e-05	-0.195564	-2.84266e-10
154572988	chr1:154572988:C:T	4.00518e-06	-1.17931e-10	-1.20997
154574576	chr1:154574576:TCA:T	3.82749e-06	-1.17931e-10	-1.25536
154574816	chr1:154574816:A:C	9.61221e-07	-1.42085	-1.21627
154575739	chr1:154575739:C:A	1.66566e-05	-1.17931e-10	0.215241
154576045	chr1:154576045:C:G	2.53511e-06	-1.57213	-0.0951968
154576163	chr1:154576163:G:A	6.29733e-06	-1.17931e-10	-0.757439
154576204	chr1:154576204:T:C	5.14084e-06	-1.17931e-10	-0.960347
154576404	chr1:154576404:G:A	2.05822e-06	-1.21504	-0.660685
154576420	chr1:154576420:C:T	5.2113e-06	-1.17931e-10	-0.946733
154576516	chr1:154576516:C:T	1.79181e-06	-0.774178	-1.24016
154576994	chr1:154576994:T:C	6.82819e-06	0.195578	-0.872081
154576995	chr1:154576995:G:A	9.85565e-06	-0.309519	-2.84266e-10
154577015	chr1:154577015:G:C	3.6167e-06	-1.312	-2.84266e-10
154577586	chr1:154577586:GCA:G	1.8132e-06	-0.759285	-1.24318
154577694	chr1:154577694:C:G	4.30128e-06	-1.17931e-10	-1.13865
154577871	chr1:154577871:G:C	4.01997e-05	-1.17931e-10	1.0963
154578242	chr1:154578242:G:A	5.50975e-06	-1.17931e-10	-0.891044
154578248	chr1:154578248:C:T	1.85953e-06	-0.736113	-1.24113
154578467	chr1:154578467:CAG:C	1.97328e-06	-0.813916	-1.10395
154578892	chr1:154578892:G:A	8.62073e-07	-1.52408	-1.2219
154579208	chr1:154579208:G:A	6.50333e-05	-1.17931e-10	1.57734
154579241	chr1:154579241:C:T	4.11264e-06	-1.17931e-10	-1.1835
154580040	chr1:154580040:CTG:C	1.95118e-06	-0.950178	-0.978953
154580361	chr1:154580361:C:T	8.54693e-06	-1.17931e-10	-0.451992
154580780	chr1:154580780:C:T	2.72147e-05	-1.17931e-10	0.706193
154580880	chr1:154580880:C:T	6.26719e-05	-1.17931e-10	1.54035
154580954	chr1:154580954:C:A	3.32892e-06	-1.39492	-2.84266e-10
154580961	chr1:154580961:C:T	3.96679e-06	-1.17931e-10	-1.21961
154580963	chr1:154580963:T:G	7.27856e-06	-1.17931e-10	-0.612631
154581070	chr1:154581070:C:T	6.95501e-05	-1.17931e-10	1.64448
154581122	chr1:154581122:G:A	2.727e-05	-1.17931e-10	0.708223
154581246	chr1:154581246:T:C	1.26992e-06	-1.1755	-1.18311
154581460	chr1:154581460:C:T	9.72922e-05	-1.17931e-10	1.98016
154581729	chr1:154581729:C:T	7.38973e-06	0.261142	-0.858615
154581743	chr1:154581743:T:C	7.42759e-06	0.255582	-0.847943
154581881	chr1:154581881:C:T	9.5668e-06	0.0631444	-0.402409
154583016	chr1:154583016:T:C	7.79604e-06	-0.0748434	-0.469105
154583790	chr1:154583790:G:A	8.92466e-06	-0.00872143	-0.400024
154583868	chr1:154583868:T:G	3.8244e-06	-1.17931e-10	-1.25616
154583949	chr1:154583949:G:A	6.62692e-06	-0.37753	-0.328894
154584187	chr1:154584187:G:A	7.2985e-06	-0.313602	-0.296292
154584285	chr1:154584285:CCT:C	5.45845e-06	0.0416187	-0.942018
154584393	chr1:154584393:T:A	9.11528e-05	-1.17931e-10	1.91497
154584497	chr1:154584497:A:C	3.94518e-06	-1.17931e-10	-1.22507
154585209	chr1:154585209:C:T	6.39894e-06	-0.205647	-0.535783
154586500	chr1:154586500:G:A	9.11528e-05	-1.17931e-10	1.91497
154586560	chr1:154586560:G:C	4.1044e-06	-1.17931e-10	-1.1855
154587122	chr1:154587122:T:C	7.85017e-06	0.431443	-0.968471
154587366	chr1:154587366:T:C	4.57326e-06	-1.17931e-10	-1.07734
154587400	chr1:154587400:T:C	9.14599e-07	-1.52275	-1.16408
154588466	chr1:154588466:G:A	4.31312e-06	-1.17931e-10	-1.1359
154588725	chr1:154588725:G:C	6.74312e-06	-1.17931e-10	-0.689042
154588752	chr1:154588752:G:A	4.04409e-06	-1.17931e-10	-1.20031
154588785	chr1:154588785:G:C	4.03805e-06	-1.17931e-10	-1.2018
154588886	chr1:154588886:C:T	1.86119e-05	-1.17931e-10	0.326238
154589336	chr1:154589336:G:A	3.91372e-06	-1.17931e-10	-1.23308
154589449	chr1:154589449:C:T	8.88992e-06	0.00722939	-0.419875
154589710	chr1:154589710:C:T	3.95097e-06	-1.17931e-10	-1.2236
154590681	chr1:154590681:A:G	3.88902e-06	-1.17931e-10	-1.23941
154591259	chr1:154591259:AG:A	7.37458e-06	0.368201	-0.967726
154591659	chr1:154591659:C:T	7.16722e-06	-1.17931e-10	-0.628046
154591665	chr1:154591665:T:C	5.84731e-06	0.308202	-1.13978
154591941	chr1:154591941:T:C	7.83472e-07	-1.59246	-1.24913
154592236	chr1:154592236:T:A	2.07701e-06	-0.909206	-0.957427
154592460	chr1:154592460:T:G	8.71546e-06	-1.17931e-10	-0.432465
154592808	chr1:154592808:A:T	4.92789e-06	-1.17931e-10	-1.00265
154592849	chr1:154592849:G:A	6.00223e-06	-1.17931e-10	-0.805433
154592854	chr1:154592854:T:C	3.84104e-06	-1.17931e-10	-1.25182
154593405	chr1:154593405:T:C	7.52938e-06	-1.17931e-10	-0.578751
154593438	chr1:154593438:G:A	7.83125e-07	-1.59398	-1.24805
154593621	chr1:154593621:AGG:A	6.72972e-06	-1.17931e-10	-0.69103
154593749	chr1:154593749:T:C	3.69525e-06	-0.812349	-0.478168
154594456	chr1:154594456:T:C	4.36749e-06	-1.12338	-2.84266e-10
154594477	chr1:154594477:G:T	8.31212e-06	-1.17931e-10	-0.479849
154594866	chr1:154594866:CAG:C	6.71578e-06	-1.17931e-10	-0.693104
154594877	chr1:154594877:C:T	8.31212e-06	-1.17931e-10	-0.479849
154594973	chr1:154594973:G:A	9.64946e-07	-1.46563	-1.16761
154595223	chr1:154595223:G:A	2.71651e-06	-0.343279	-1.25494
154595671	chr1:154595671:TA:T	7.2021e-06	-1.17931e-10	-0.623191
154596035	chr1:154596035:T:C	6.26295e-06	-1.17931e-10	-0.762912
154596189	chr1:154596189:A:G	5.83484e-06	0.319364	-1.15308
154596305	chr1:154596305:C:T	4.94966e-05	-1.17931e-10	1.30434
154596467	chr1:154596467:C:T	6.04609e-06	-1.17931e-10	-0.798152
154596703	chr1:154596703:G:A	4.08001e-06	-1.17931e-10	-1.19146
154597419	chr1:154597419:G:C	3.95688e-06	-0.865343	-0.356766
154598216	chr1:154598216:G:A	2.71328e-05	-1.17931e-10	0.703179
154598878	chr1:154598878:T:A	7.26536e-06	-1.17931e-10	-0.614445
154598954	chr1:154598954:TA:T	7.18736e-06	-1.17931e-10	-0.62524
154599350	chr1:154599350:C:T	7.87616e-07	-1.59457	-1.24173
154599752	chr1:154599752:C:T	2.89931e-06	-0.304516	-1.22858
154599962	chr1:154599962:T:C	4.50032e-06	-1.17931e-10	-1.09341
154599979	chr1:154599979:C:T	6.82588e-06	-0.676843	-2.84266e-10
154600082	chr1:154600082:G:A	6.72823e-06	-1.17931e-10	-0.691252
154600630	chr1:154600630:C:T	2.7839e-06	-1.57371	-2.84266e-10
154600724	chr1:154600724:G:A	3.38575e-06	-1.37799	-2.84266e-10
154600943	chr1:154600943:C:T	1.92547e-06	-0.94122	-1.00117
154601491	chr1:154601491:T:C	5.39822e-06	0.223382	-1.13488
154602344	chr1:154602344:T:C	3.41228e-05	-1.17931e-10	0.932401
154602564	chr1:154602564:C:T	7.34841e-06	-1.17931e-10	-0.603079
154602756	chr1:154602756:G:A	3.65607e-06	-1.30117	-2.84266e-10
154602839	chr1:154602839:A:C	1.18636e-06	-1.46931	-0.957369
154602845	chr1:154602845:G:A	5.36547e-06	0.00863189	-0.926212
154602860	chr1:154602860:A:G	3.52993e-05	-1.17931e-10	0.9663
154602949	chr1:154602949:T:C	4.54649e-06	-1.17931e-10	-1.08321
154603137	chr1:154603137:T:C	6.87232e-06	0.179	-0.849061
154603209	chr1:154603209:A:T	1.71993e-06	-0.876346	-1.17893
154603887	chr1:154603887:C:T	4.91015e-06	-1.17931e-10	-1.00626
154604088	chr1:154604088:G:A	3.82276e-06	-1.17931e-10	-1.25659
154604151	chr1:154604151:C:T	5.72718e-06	-1.17931e-10	-0.852341
154604532	chr1:154604532:T:G	8.2841e-06	0.535164	-1.01839
154605039	chr1:154605039:C:T	7.70965e-06	0.471098	-1.02619
154605266	chr1:154605266:C:A	4.55816e-06	-1.17931e-10	-1.08064
154605702	chr1:154605702:A:C	5.77976e-06	-1.17931e-10	-0.843202
154605881	chr1:154605881:G:A	1.68263e-05	-1.17931e-10	0.225378
154605915	chr1:154605915:T:C	6.6705e-06	0.249806	-0.949676
154606324	chr1:154606324:G:A	4.42195e-06	-1.17931e-10	-1.11098
154607058	chr1:154607058:T:C	6.59972e-06	-0.710537	-2.84266e-10
154607109	chr1:154607109:T:C	2.15066e-06	-1.59337	-0.238421
154607133	chr1:154607133:G:C	4.97791e-06	-1.17931e-10	-0.992554
154607518	chr1:154607518:G:A	1.63612e-05	0.197347	-2.84266e-10
154607539	chr1:154607539:TC:T	3.02788e-06	-0.255628	-1.23407
154608358	chr1:154608358:C:T	8.06234e-07	-1.57075	-1.24219
154608755	chr1:154608755:G:C	2.7408e-06	-0.340277	-1.24904
154609334	chr1:154609334:C:T	1.46933e-05	-1.17931e-10	0.0898253
154609411	chr1:154609411:A:G	1.45139e-05	-1.17931e-10	0.0775399
154609653	chr1:154609653:C:T	3.4187e-06	-0.142213	-1.22609
154610010	chr1:154610010:T:A	9.21331e-06	-1.17931e-10	-0.376915
154610420	chr1:154610420:A:T	3.21719e-06	-0.208811	-1.22024
154610626	chr1:154610626:T:C	3.65798e-06	-0.284839	-1.01581
154611286	chr1:154611286:G:A	3.9309e-06	-0.0022126	-1.22648
154611939	chr1:154611939:C:T	6.78659e-06	-1.17931e-10	-0.682615
154612237	chr1:154612237:T:C	5.24023e-06	-1.17931e-10	-0.941199
154613118	chr1:154613118:T:A	1.92757e-06	-0.753128	-1.18818
154613512	chr1:154613512:T:C	1.63535e-05	-1.17931e-10	0.196881
154613536	chr1:154613536:C:T	6.37984e-06	0.196637	-0.941059
154613630	chr1:154613630:C:T	2.41211e-05	-1.17931e-10	0.585522
154614283	chr1:154614283:C:G	1.94386e-06	-0.735021	-1.19787
154614395	chr1:154614395:ATCT:A	3.86832e-06	-1.17931e-10	-1.24474
154614481	chr1:154614481:A:G	3.01571e-06	-0.24221	-1.25152
154614548	chr1:154614548:C:T	3.82329e-06	-1.17931e-10	-1.25645
154614883	chr1:154614883:C:T	3.1081e-06	-1.46355	-2.84266e-10
154615042	chr1:154615042:C:G	1.6625e-05	-1.17931e-10	0.213344
154615193	chr1:154615193:A:G	1.53329e-05	0.2355	-0.103062
154615341	chr1:154615341:A:G	1.09407e-06	-1.30527	-1.20239
154615414	chr1:154615414:CCTTTA:C	3.82361e-06	-1.17931e-10	-1.25637
154615518	chr1:154615518:T:C	5.80706e-06	0.179542	-1.01803
154616070	chr1:154616070:G:A	2.54426e-05	-1.17931e-10	0.638861
154616334	chr1:154616334:T:C	6.37886e-06	-1.17931e-10	-0.744574
154616756	chr1:154616756:C:T	2.81248e-06	-0.321637	-1.24186
154616993	chr1:154616993:G:A	6.11994e-06	-1.17931e-10	-0.786011
154617066	chr1:154617066:G:A	9.39849e-06	-1.17931e-10	-0.357015
154617152	chr1:154617152:A:C	8.46963e-07	-1.53854	-1.22512
154617172	chr1:154617172:C:A	6.14865e-06	0.250849	-1.03218
154617206	chr1:154617206:C:G	2.27639e-06	-0.644678	-1.13029
154617489	chr1:154617489:T:C	2.41872e-06	-0.468236	-1.24609
154618176	chr1:154618176:C:T	2.78512e-06	-1.57327	-2.84266e-10
154618786	chr1:154618786:C:A	6.95003e-06	-1.17931e-10	-0.658818
154619013	chr1:154619013:G:A	2.92483e-06	-0.310994	-1.21333
154619118	chr1:154619118:A:G	6.11349e-06	-1.17931e-10	-0.787065
```
