## Supplementary material for "Characterization of shared and ancestry-specific signals driving complex traits using multi-ancestry fine-mapping": susiex_nc3.cs80.cs

```
CS_ID	SNP	BP	REF_ALLELE	ALT_ALLELE	REF_FRQ	BETA	SE	-LOG10P	CS_PIP	OVRL_PIP
1	chr1:153639087:T:C	153639087	C,C	T,T	1,1	-inf,inf	inf,inf	5.79576,1.13243	0.124494	0.124494
1	chr1:153639949:T:G	153639949	G,G	T,T	1,1	-inf,inf	inf,inf	5.74192,1.12225	0.109442	0.109442
1	chr1:153639577:A:G	153639577	G,G	A,A	1,1	-inf,inf	inf,inf	5.72648,1.12532	0.106566	0.106566
1	chr1:153639657:G:A	153639657	A,A	G,G	1,1	-inf,inf	inf,inf	5.7022,1.11327	0.0993284	0.0993284
1	chr1:153644656:C:A	153644656	A,A	C,C	1,1	-inf,inf	inf,inf	5.6944,1.08847	0.0936055	0.0936055
1	chr1:153647747:T:C	153647747	C,C	T,T	1,1	-inf,inf	inf,inf	5.85165,0.765007	0.077085	0.077085
1	chr1:153632784:G:A	153632784	A,A	G,G	1,1	-inf,inf	inf,inf	5.8228,0.668992	0.0619445	0.0619445
1	chr1:153641307:A:G	153641307	G,G	A,A	1,1	-inf,inf	inf,inf	5.64942,0.841315	0.0579847	0.0579847
1	chr1:153633818:AC:A	153633818	A,A	AC,AC	1,1	-inf,inf	inf,inf	5.62871,0.676017	0.0426864	0.0426864
1	chr1:153632043:G:A	153632043	A,A	G,G	1,1	-inf,inf	inf,inf	5.2988,0.978306	0.0354883	0.0354883
```
