## Supplementary material for "Characterization of shared and ancestry-specific signals driving complex traits using multi-ancestry fine-mapping": susiex_nc3.cs80.snp

```
BP	SNP	PIP(CS1)	LogBF(CS1,Pop1)	LogBF(CS1,Pop2)
153619722	chr1:153619722:T:C	3.57664e-06	-1.45583	-2.84266e-10
153620057	chr1:153620057:T:C	0.00073088	4.90037	-1.03637
153620100	chr1:153620100:A:G	6.64237e-06	-1.17931e-10	-0.83678
153620572	chr1:153620572:T:C	4.71422e-06	-1.17931e-10	-1.17966
153620920	chr1:153620920:A:C	6.4799e-06	-1.17931e-10	-0.861544
153621208	chr1:153621208:G:A	5.68037e-06	-1.17931e-10	-0.993232
153621412	chr1:153621412:C:T	1.01393e-05	-1.17931e-10	-0.413834
153621692	chr1:153621692:AG:A	5.11523e-06	-1.17931e-10	-1.09803
153621795	chr1:153621795:T:G	4.82884e-06	-1.17931e-10	-1.15564
153621805	chr1:153621805:C:G	4.40853e-06	-1.17931e-10	-1.24671
153621888	chr1:153621888:G:T	0.000472377	4.33274	-0.905211
153622067	chr1:153622067:A:ATAT	5.53424e-06	-1.17931e-10	-1.01929
153622168	chr1:153622168:G:A	9.0403e-06	0.456432	-0.984989
153622191	chr1:153622191:G:A	7.79685e-06	-1.17931e-10	-0.676529
153622473	chr1:153622473:G:A	4.43424e-06	-1.17931e-10	-1.24089
153622580	chr1:153622580:G:A	1.10164e-05	0.758277	-1.08914
153622905	chr1:153622905:G:A	0.000875452	5.03808	-0.993586
153622972	chr1:153622972:C:A	6.64102e-06	-0.836984	-2.84266e-10
153623015	chr1:153623015:A:G	5.6998e-06	-1.17931e-10	-0.989819
153623020	chr1:153623020:G:A	4.76652e-06	-1.17931e-10	-1.16863
153623224	chr1:153623224:C:T	5.03927e-06	-1.17931e-10	-1.11299
153623583	chr1:153623583:G:A	4.63004e-06	-1.17931e-10	-1.19768
153623902	chr1:153623902:G:C	1.08499e-05	-1.17931e-10	-0.346093
153623934	chr1:153623934:G:A	8.07554e-06	-1.17931e-10	-0.641409
153624127	chr1:153624127:G:A	8.12393e-05	2.92169	-1.25454
153624617	chr1:153624617:C:T	4.61835e-06	-1.17931e-10	-1.20021
153624641	chr1:153624641:GAA:G	0.00224092	5.82473	-0.840337
153625180	chr1:153625180:A:G	4.98222e-06	-1.17931e-10	-1.12437
153625191	chr1:153625191:T:C	4.91611e-06	-1.17931e-10	-1.13773
153625640	chr1:153625640:G:A	5.5703e-05	1.28979	-2.84266e-10
153626910	chr1:153626910:T:C	4.42968e-06	-1.24192	-2.84266e-10
153626914	chr1:153626914:T:C	4.9645e-06	-1.17931e-10	-1.12794
153627027	chr1:153627027:C:T	5.27315e-06	-1.17931e-10	-1.06762
153627648	chr1:153627648:T:C	0.00378655	6.13164	-0.622683
153627803	chr1:153627803:T:C	4.86705e-06	-1.17931e-10	-1.14776
153628119	chr1:153628119:A:AC	4.37398e-06	-1.17931e-10	-1.25458
153628302	chr1:153628302:G:A	9.19852e-05	3.00591	-1.21453
153628723	chr1:153628723:A:G	1.02758e-05	-1.17931e-10	-0.400462
153628937	chr1:153628937:C:T	4.47023e-06	-1.17931e-10	-1.23281
153629352	chr1:153629352:G:T	3.18201e-06	-1.57274	-2.84266e-10
153629661	chr1:153629661:T:C	4.63192e-06	-1.17931e-10	-1.19728
153629959	chr1:153629959:G:T	0.000267103	3.97895	-1.12157
153629972	chr1:153629972:T:C	7.37748e-06	-1.17931e-10	-0.731817
153629980	chr1:153629980:C:T	4.64557e-06	-1.17931e-10	-1.19433
153630077	chr1:153630077:C:T	7.67616e-06	0.516969	-1.2091
153630385	chr1:153630385:G:C	0.000342593	4.0387	-0.9324
153631013	chr1:153631013:G:A	5.46047e-06	-1.17931e-10	-1.03271
153631254	chr1:153631254:T:G	5.03372e-06	-1.17931e-10	-1.11409
153631553	chr1:153631553:C:T	0.000340839	2.48807	0.613089
153631636	chr1:153631636:G:A	0.0185291	7.91345	-0.816601
153631864	chr1:153631864:G:A	5.27288e-06	-1.17931e-10	-1.06767
153632043	chr1:153632043:G:A	0.0354883	7.78965	-0.0429383
153632380	chr1:153632380:A:T	0.0324908	8.89987	-1.24141
153632507	chr1:153632507:G:A	5.17343e-06	-1.17931e-10	-1.08671
153632730	chr1:153632730:C:T	4.36874e-06	-1.17931e-10	-1.25577
153632784	chr1:153632784:G:A	0.0619445	8.84701	-0.543264
153633767	chr1:153633767:G:A	2.27473e-05	-1.17931e-10	0.394198
153633818	chr1:153633818:AC:A	0.0426864	8.45339	-0.522005
153634003	chr1:153634003:G:A	4.73871e-06	-1.17448	-2.84266e-10
153634528	chr1:153634528:G:A	1.39652e-05	0.733065	-0.826746
153634941	chr1:153634941:C:T	1.1596e-06	-1.45738	-1.12479
153635400	chr1:153635400:C:T	5.17466e-06	-1.17931e-10	-1.08647
153635431	chr1:153635431:C:T	5.22028e-06	-1.17931e-10	-1.0777
153635640	chr1:153635640:G:C	0.000214067	3.03105	-0.395009
153635657	chr1:153635657:C:G	2.12623e-05	-1.17931e-10	0.326687
153635712	chr1:153635712:A:G	2.16175e-05	-1.17931e-10	0.343256
153636357	chr1:153636357:G:A	5.01538e-06	-1.17931e-10	-1.11774
153637410	chr1:153637410:C:G	0.0184273	8.32881	-1.23747
153637743	chr1:153637743:G:A	4.39933e-06	-1.17931e-10	-1.2488
153638950	chr1:153638950:G:A	1.72675e-05	0.599189	-0.480611
153638967	chr1:153638967:G:A	6.00169e-06	-1.17931e-10	-0.938207
153639026	chr1:153639026:G:A	0.000906602	4.07945	-2.84266e-10
153639087	chr1:153639087:T:C	0.124494	8.79258	0.209178
153639124	chr1:153639124:A:G	3.90252e-06	-1.45587	0.0872481
153639577	chr1:153639577:A:G	0.106566	8.64941	0.196853
153639657	chr1:153639657:G:A	0.0993284	8.59954	0.176397
153639934	chr1:153639934:C:T	6.90169e-06	-0.798482	-2.84266e-10
153639949	chr1:153639949:T:G	0.109442	8.68115	0.191744
153639963	chr1:153639963:G:A	5.08619e-06	-1.17931e-10	-1.10372
153640027	chr1:153640027:G:T	5.17622e-06	-1.17931e-10	-1.08617
153640087	chr1:153640087:A:G	1.76112e-05	-1.17931e-10	0.138287
153640739	chr1:153640739:T:C	0.0205597	8.4199	-1.21906
153641307	chr1:153641307:A:G	0.0579847	8.49465	-0.256967
153642236	chr1:153642236:C:T	1.43787e-05	0.512179	-0.57668
153643053	chr1:153643053:T:C	1.4326e-05	-1.17931e-10	-0.0681725
153643114	chr1:153643114:C:T	4.44808e-06	-1.17931e-10	-1.23778
153643482	chr1:153643482:T:C	3.28141e-06	-1.54197	-2.84266e-10
153644656	chr1:153644656:C:A	0.0936055	8.58315	0.133449
153645273	chr1:153645273:C:T	3.4095e-06	-1.50368	-2.84266e-10
153645650	chr1:153645650:C:T	5.00207e-06	-1.17931e-10	-1.1204
153646749	chr1:153646749:TCTTA:T	8.35907e-06	-1.17931e-10	-0.606902
153647127	chr1:153647127:C:T	4.36594e-06	-1.17931e-10	-1.25641
153647610	chr1:153647610:A:G	3.78229e-06	-1.49016	0.0902424
153647684	chr1:153647684:G:C	5.39584e-06	-1.17931e-10	-1.04462
153647747	chr1:153647747:T:C	0.077085	8.91494	-0.392529
153647804	chr1:153647804:G:C	6.51779e-06	-1.17931e-10	-0.855714
153648126	chr1:153648126:T:A	4.36942e-06	-1.17931e-10	-1.25562
153649186	chr1:153649186:G:C	1.61556e-05	-1.17931e-10	0.0520163
153649203	chr1:153649203:C:T	9.17857e-06	-1.17931e-10	-0.513378
153649573	chr1:153649573:A:G	4.61828e-06	-1.17931e-10	-1.20023
153650936	chr1:153650936:G:C	3.88114e-05	2.1595	-1.23103
153650938	chr1:153650938:G:A	4.36464e-06	-1.17931e-10	-1.25671
153651130	chr1:153651130:G:A	1.88847e-05	-1.17931e-10	0.208101
153651775	chr1:153651775:G:A	4.36484e-06	-1.17931e-10	-1.25667
153652315	chr1:153652315:G:A	0.00907945	7.63834	-1.25482
153652631	chr1:153652631:A:G	1.40955e-05	-1.17931e-10	-0.0843916
153653167	chr1:153653167:G:A	1.78847e-05	-1.17931e-10	0.153698
153654153	chr1:153654153:C:CT	2.68806e-05	-1.17931e-10	0.561156
153654318	chr1:153654318:T:C	4.05236e-06	-1.33095	-2.84266e-10
153654900	chr1:153654900:G:A	1.43554e-05	-1.17931e-10	-0.0661239
153655517	chr1:153655517:C:T	2.68638e-05	-1.17931e-10	0.56053
153655765	chr1:153655765:T:C	7.11299e-06	-1.17931e-10	-0.768326
153655877	chr1:153655877:C:A	6.13648e-06	-0.915997	-2.84266e-10
153656169	chr1:153656169:C:T	0.000116155	3.18738	-1.16271
153656232	chr1:153656232:A:T	4.60508e-06	-1.17931e-10	-1.20309
153656550	chr1:153656550:G:A	0.000265142	2.93449	-0.0844751
153656643	chr1:153656643:A:T	1.7096e-05	-1.17931e-10	0.108598
153656690	chr1:153656690:T:C	4.36639e-06	-1.17931e-10	-1.25631
153657644	chr1:153657644:C:T	0.000224506	2.89358	-0.209926
153657848	chr1:153657848:T:C	1.28447e-05	-1.17931e-10	-0.177318
153658387	chr1:153658387:T:C	5.74707e-06	-1.17931e-10	-0.981559
153658595	chr1:153658595:G:A	0.000469032	3.79834	-0.377919
153658722	chr1:153658722:T:C	4.88292e-05	-1.17931e-10	1.15808
153659280	chr1:153659280:C:A	4.389e-06	-1.17931e-10	-1.25115
153659408	chr1:153659408:A:G	4.54769e-05	-1.17931e-10	1.08696
153659467	chr1:153659467:G:A	2.56868e-06	-1.06406	-0.722796
153659663	chr1:153659663:G:C	1.24951e-05	1.02774	-1.23265
153659995	chr1:153659995:G:A	1.2641e-05	-1.17931e-10	-0.193302
153660125	chr1:153660125:C:T	4.36475e-06	-1.17931e-10	-1.25669
153660509	chr1:153660509:G:A	4.74765e-06	-1.17931e-10	-1.1726
153661343	chr1:153661343:A:G	2.67125e-05	-1.17931e-10	0.554885
153662949	chr1:153662949:G:A	0.00739521	7.4284	-1.25006
153663433	chr1:153663433:A:G	6.29841e-06	-1.17931e-10	-0.889952
153663925	chr1:153663925:A:G	1.01346e-05	0.728753	-1.14305
153664919	chr1:153664919:T:C	1.29535e-05	-1.17931e-10	-0.168881
153665141	chr1:153665141:G:A	0.000208678	2.84431	-0.233768
153665413	chr1:153665413:A:T	6.24869e-06	-1.17931e-10	-0.897877
153666218	chr1:153666218:C:T	1.29546e-05	-1.17931e-10	-0.168794
153666386	chr1:153666386:G:A	4.92552e-05	-1.17931e-10	1.16677
153666759	chr1:153666759:G:A	4.69673e-06	-1.17931e-10	-1.18338
153667061	chr1:153667061:G:C	4.36665e-06	-1.17931e-10	-1.25625
153667078	chr1:153667078:C:T	1.25538e-05	-1.17931e-10	-0.200222
153667254	chr1:153667254:G:A	5.56979e-06	-1.17931e-10	-1.01289
153667264	chr1:153667264:G:A	4.43605e-06	-1.17931e-10	-1.24049
153667325	chr1:153667325:A:G	1.51876e-05	-1.17931e-10	-0.00977105
153667384	chr1:153667384:G:A	6.49728e-06	-1.17931e-10	-0.858866
153667959	chr1:153667959:C:T	4.36775e-06	-1.17931e-10	-1.256
153668351	chr1:153668351:C:T	1.0354e-05	0.839039	-1.23191
153668492	chr1:153668492:C:T	5.89052e-06	-1.17931e-10	-0.956905
153668569	chr1:153668569:G:A	5.58246e-06	-1.17931e-10	-1.01062
153668582	chr1:153668582:T:C	2.19355e-05	0.357857	-2.84266e-10
153669322	chr1:153669322:A:G	1.79324e-05	-1.17931e-10	0.156363
153669536	chr1:153669536:C:T	0.000322653	2.79975	0.246577
153669931	chr1:153669931:GTAAA:G	1.24863e-05	-1.17931e-10	-0.205617
153670347	chr1:153670347:A:G	1.32913e-05	-1.17931e-10	-0.143141
153670433	chr1:153670433:A:G	0.000278747	2.73422	0.165829
153670697	chr1:153670697:G:A	5.58212e-06	-1.17931e-10	-1.01068
153670945	chr1:153670945:G:A	6.39047e-06	-1.17931e-10	-0.875442
153671094	chr1:153671094:A:G	4.3645e-06	-1.17931e-10	-1.25675
153671490	chr1:153671490:C:A	4.46191e-06	-1.23467	-2.84266e-10
153671723	chr1:153671723:A:G	4.51332e-06	-1.17931e-10	-1.22322
153671759	chr1:153671759:C:T	3.6066e-06	-1.44748	-2.84266e-10
153671882	chr1:153671882:A:T	1.40441e-05	-1.17931e-10	-0.0880454
153672590	chr1:153672590:T:C	0.000110544	2.52497	-0.5498
153672737	chr1:153672737:G:T	1.12733e-05	-1.17931e-10	-0.307809
153672886	chr1:153672886:G:T	4.49969e-06	-1.17931e-10	-1.22624
153672987	chr1:153672987:T:C	1.70492e-05	0.836721	-0.730865
153673124	chr1:153673124:G:A	3.47166e-06	-1.48562	-2.84266e-10
153673364	chr1:153673364:C:T	1.00179e-05	-0.42588	-2.84266e-10
153673404	chr1:153673404:T:A	0.000227443	2.73922	-0.0425655
153674189	chr1:153674189:G:A	4.40042e-06	-1.17931e-10	-1.24855
153674224	chr1:153674224:A:G	0.00498796	7.04108	-1.25654
153674230	chr1:153674230:C:T	1.83567e-05	-1.17931e-10	0.179745
153674615	chr1:153674615:G:A	2.72405e-05	-1.17931e-10	0.574455
153674626	chr1:153674626:C:T	4.75136e-06	-1.17931e-10	-1.17182
153674679	chr1:153674679:G:A	1.91796e-05	-1.17931e-10	0.223601
153674717	chr1:153674717:C:T	1.97795e-05	-1.17931e-10	0.254399
153674738	chr1:153674738:T:G	1.24859e-05	1.00737	-1.21301
153674846	chr1:153674846:C:T	8.73922e-06	0.427513	-0.98994
153674971	chr1:153674971:C:T	1.0305e-05	0.846285	-1.2439
153675881	chr1:153675881:C:T	4.19554e-06	-1.29623	-2.84266e-10
153675915	chr1:153675915:T:C	4.93399e-06	-1.1341	-2.84266e-10
153676185	chr1:153676185:A:G	0.00013332	2.60809	-0.445588
153676671	chr1:153676671:G:A	1.22677e-05	0.962242	-1.18552
153677156	chr1:153677156:G:A	3.72294e-06	-1.41574	-2.84266e-10
153677271	chr1:153677271:C:T	3.37966e-05	0.79011	-2.84266e-10
153677314	chr1:153677314:AC:A	4.79012e-06	-1.17931e-10	-1.16369
153677483	chr1:153677483:G:A	1.43305e-05	-1.17931e-10	-0.0678562
153677532	chr1:153677532:C:T	4.36699e-06	-1.17931e-10	-1.25617
153678240	chr1:153678240:C:T	1.32506e-05	-1.17931e-10	-0.146204
153678264	chr1:153678264:AAC:A	1.20513e-05	-1.17931e-10	-0.241074
153678582	chr1:153678582:C:A	3.3374e-05	0.777529	-2.84266e-10
153678921	chr1:153678921:C:T	4.67533e-06	-1.17931e-10	-1.18795
153679032	chr1:153679032:G:A	4.40804e-06	-1.17931e-10	-1.24682
153679033	chr1:153679033:G:C	4.41712e-06	-1.17931e-10	-1.24476
153679124	chr1:153679124:C:A	4.38068e-06	-1.17931e-10	-1.25304
153680126	chr1:153680126:T:C	4.73208e-06	-1.17931e-10	-1.17588
153680486	chr1:153680486:T:C	7.45912e-06	-1.17931e-10	-0.720812
153680787	chr1:153680787:C:A	9.95226e-06	-1.17931e-10	-0.432449
153682185	chr1:153682185:G:A	4.48813e-06	-1.17931e-10	-1.22881
153682428	chr1:153682428:G:A	1.35113e-05	-1.17931e-10	-0.126722
153682843	chr1:153682843:C:T	4.85444e-06	-1.15035	-2.84266e-10
153682844	chr1:153682844:G:A	7.92367e-06	-1.17931e-10	-0.660394
153682932	chr1:153682932:A:G	6.90921e-06	-1.17931e-10	-0.797393
153683592	chr1:153683592:T:C	1.51092e-05	-1.17931e-10	-0.0149454
153683839	chr1:153683839:G:A	8.02965e-06	-1.17931e-10	-0.647109
153683876	chr1:153683876:T:G	0.000145607	2.46923	-0.218566
153683929	chr1:153683929:C:G	0.00486804	7.01594	-1.25574
153684088	chr1:153684088:T:C	5.25217e-06	-1.17931e-10	-1.07161
153684174	chr1:153684174:C:T	1.60442e-05	1.00996	-0.964867
153684284	chr1:153684284:G:A	6.92204e-06	-1.17931e-10	-0.795538
153684696	chr1:153684696:T:A	2.31557e-05	1.57767	-1.16568
153685400	chr1:153685400:A:T	6.65659e-06	-1.17931e-10	-0.834641
153685533	chr1:153685533:G:A	4.75553e-06	-1.17931e-10	-1.17094
153685711	chr1:153685711:A:T	1.23918e-05	1.00561	-1.21882
153685814	chr1:153685814:C:T	5.83335e-06	-1.17931e-10	-0.966658
153686004	chr1:153686004:G:A	0.000313573	1.91914	1.09864
153686291	chr1:153686291:A:AG	1.14163e-05	0.925776	-1.22098
153686741	chr1:153686741:G:A	4.60485e-06	-1.17931e-10	-1.20314
153687384	chr1:153687384:C:G	4.93733e-06	-1.13342	-2.84266e-10
153687924	chr1:153687924:G:A	4.83331e-06	-1.17931e-10	-1.15472
153687980	chr1:153687980:A:T	4.83594e-06	-1.17931e-10	-1.15417
153688210	chr1:153688210:C:T	4.6274e-06	-1.17931e-10	-1.19825
153688513	chr1:153688513:A:G	1.17652e-05	0.942236	-1.20734
153689369	chr1:153689369:C:T	2.30823e-06	-1.16503	-0.728744
153689864	chr1:153689864:G:A	1.28769e-05	1.06117	-1.23599
153689947	chr1:153689947:G:A	7.02314e-06	-0.781039	-2.84266e-10
153690728	chr1:153690728:G:A	1.9335e-06	-1.47686	-0.594062
153690801	chr1:153690801:G:A	5.38286e-05	-1.17931e-10	1.25556
153691199	chr1:153691199:G:A	9.41143e-06	-0.488324	-2.84266e-10
153691340	chr1:153691340:T:C	4.43747e-06	-1.17931e-10	-1.24016
153691926	chr1:153691926:A:G	9.43027e-06	-1.17931e-10	-0.486324
153691956	chr1:153691956:T:C	9.35849e-06	-1.17931e-10	-0.493965
153693247	chr1:153693247:G:A	5.05369e-06	-1.17931e-10	-1.11013
153693443	chr1:153693443:T:TC	0.00271568	6.35566	-1.17911
153694115	chr1:153694115:C:T	6.22378e-06	-1.17931e-10	-0.901871
153695029	chr1:153695029:T:C	6.43419e-06	-1.17931e-10	-0.868623
153695189	chr1:153695189:G:C	5.9944e-06	-1.17931e-10	-0.939424
153697500	chr1:153697500:C:T	4.12089e-05	-1.17931e-10	0.988405
153697837	chr1:153697837:C:T	1.40982e-06	-1.1379	-1.24889
153697874	chr1:153697874:C:G	1.02347e-05	-1.17931e-10	-0.404465
153698486	chr1:153698486:T:C	3.68307e-05	-1.17931e-10	0.876082
153699135	chr1:153699135:A:G	3.12709e-06	-1.59015	-2.84266e-10
153699771	chr1:153699771:G:T	0.0121054	7.92768	-1.25653
153699804	chr1:153699804:T:A	3.55869e-05	-1.17931e-10	0.841729
153699887	chr1:153699887:C:T	1.97788e-05	0.254359	-2.84266e-10
153700591	chr1:153700591:T:A	7.35786e-06	-1.17931e-10	-0.73448
153700744	chr1:153700744:T:C	0.000249167	4.03954	-1.25166
153700822	chr1:153700822:A:T	1.35195e-06	-1.2273	-1.2014
153701225	chr1:153701225:A:T	1.14855e-06	-1.48653	-1.10522
153701601	chr1:153701601:T:C	5.46174e-06	-1.17931e-10	-1.03248
153702029	chr1:153702029:T:C	1.08431e-06	-1.50922	-1.14008
153702070	chr1:153702070:G:A	1.08688e-06	-1.50962	-1.13732
153702087	chr1:153702087:G:C	1.19014e-06	-1.58677	-0.969416
153702228	chr1:153702228:A:C	3.4904e-05	-1.17931e-10	0.822353
153702754	chr1:153702754:T:C	4.68398e-06	-1.17931e-10	-1.1861
153702847	chr1:153702847:G:A	1.93711e-05	-1.17931e-10	0.233531
153702957	chr1:153702957:T:A	0.0131519	8.00334	-1.24926
153703053	chr1:153703053:G:A	3.27702e-06	-0.381904	-1.16141
153703080	chr1:153703080:G:A	0.000708324	5.04346	-1.21081
153709836	chr1:153709836:G:A	5.73966e-06	-1.17931e-10	-0.98285
153721767	chr1:153721767:C:T	1.38182e-05	-1.17931e-10	-0.104266
153721996	chr1:153721996:T:C	2.8946e-06	-0.630595	-1.03681
153722031	chr1:153722031:C:T	5.12521e-06	-1.17931e-10	-1.09608
153722464	chr1:153722464:C:A	7.89987e-06	-1.17931e-10	-0.663402
153722704	chr1:153722704:T:G	4.36806e-06	-1.17931e-10	-1.25593
153722724	chr1:153722724:T:C	1.26046e-06	-1.54636	-0.952405
153722859	chr1:153722859:C:T	7.91974e-06	-1.17931e-10	-0.660891
153722920	chr1:153722920:C:T	7.93762e-06	-1.17931e-10	-0.658635
153723092	chr1:153723092:C:T	0.000289127	4.19192	-1.2553
153723118	chr1:153723118:G:A	5.70617e-06	-0.988701	-2.84266e-10
153723505	chr1:153723505:C:T	2.05499e-05	1.43677	-1.14416
153723588	chr1:153723588:C:T	1.08845e-05	-1.17931e-10	-0.342909
153723671	chr1:153723671:T:C	3.16497e-06	-0.542816	-1.03529
153723728	chr1:153723728:G:A	1.64741e-05	-1.17931e-10	0.0715416
153723851	chr1:153723851:T:G	4.48459e-06	-1.17931e-10	-1.2296
153723895	chr1:153723895:C:T	4.28635e-06	-0.673015	-0.601799
153724186	chr1:153724186:T:C	1.58676e-05	-1.17931e-10	0.0340322
153724630	chr1:153724630:A:G	3.72514e-06	-0.749136	-0.666007
153725139	chr1:153725139:T:G	1.53611e-05	-1.17931e-10	0.00158902
153725435	chr1:153725435:G:A	1.66144e-05	-1.17931e-10	0.0800203
153725593	chr1:153725593:A:G	5.22004e-06	-0.663542	-0.414201
153725698	chr1:153725698:T:A	1.69231e-05	-1.17931e-10	0.0984336
153725757	chr1:153725757:G:A	4.97906e-06	-1.12501	-2.84266e-10
153726227	chr1:153726227:A:C	4.31882e-06	-0.635769	-0.631499
153726398	chr1:153726398:A:G	3.19324e-06	-1.56921	-2.84266e-10
153726413	chr1:153726413:A:G	1.20157e-05	-1.17931e-10	-0.244032
153726555	chr1:153726555:A:G	1.58977e-05	-1.17931e-10	0.0359271
153726725	chr1:153726725:G:A	2.87197e-06	-0.616592	-1.05866
153726759	chr1:153726759:A:G	3.87785e-06	-0.281753	-1.09321
153727079	chr1:153727079:T:C	7.94375e-06	-1.17931e-10	-0.657864
153727592	chr1:153727592:C:T	1.63552e-05	-1.17931e-10	0.0642993
153727852	chr1:153727852:C:T	5.29506e-06	-1.17931e-10	-1.06347
153727987	chr1:153727987:A:G	1.61024e-05	-1.17931e-10	0.0487217
153728365	chr1:153728365:A:G	5.65475e-06	-1.17931e-10	-0.997753
153729103	chr1:153729103:T:C	8.09632e-06	-1.17931e-10	-0.638839
153729289	chr1:153729289:A:C	8.09632e-06	-1.17931e-10	-0.638839
153730203	chr1:153730203:G:A	1.8955e-05	-1.17931e-10	0.211819
153730362	chr1:153730362:T:C	1.63171e-05	-1.17931e-10	0.0619642
153730503	chr1:153730503:C:T	4.43715e-06	-1.17931e-10	-1.24024
153730537	chr1:153730537:C:T	0.000209283	3.86939	-1.25595
153730648	chr1:153730648:G:A	3.68116e-06	-0.756888	-0.670134
153731414	chr1:153731414:C:G	1.16419e-05	-1.17931e-10	-0.275638
153731558	chr1:153731558:T:C	1.23224e-06	-1.55841	-0.963006
153731614	chr1:153731614:A:G	1.66072e-05	-1.17931e-10	0.0795897
153732625	chr1:153732625:T:G	1.64007e-05	-1.17931e-10	0.0670747
153732671	chr1:153732671:T:C	1.59156e-05	-1.17931e-10	0.0370539
153733622	chr1:153733622:T:G	1.16217e-05	-1.17931e-10	-0.277377
153733666	chr1:153733666:G:A	1.7632e-05	-1.17931e-10	0.139469
153734113	chr1:153734113:G:T	3.80203e-06	-1.39471	-2.84266e-10
153734228	chr1:153734228:T:G	1.62799e-05	-1.17931e-10	0.059682
153734375	chr1:153734375:T:C	4.45423e-06	-1.17931e-10	-1.2364
153734413	chr1:153734413:ACTT:A	1.19241e-05	-0.251688	-2.84266e-10
153734616	chr1:153734616:G:T	4.41299e-06	-1.17931e-10	-1.2457
153734622	chr1:153734622:T:G	1.63985e-05	-1.17931e-10	0.0669439
153734884	chr1:153734884:A:G	1.69983e-05	-1.17931e-10	0.102865
153735284	chr1:153735284:G:GA	1.63408e-05	-1.17931e-10	0.0634181
153735285	chr1:153735285:G:T	1.63386e-05	-1.17931e-10	0.0632824
153735366	chr1:153735366:G:A	8.09434e-06	-1.17931e-10	-0.639083
153736071	chr1:153736071:G:A	1.63563e-05	-1.17931e-10	0.0643667
153736157	chr1:153736157:A:G	3.06213e-06	-0.578844	-1.0323
153736430	chr1:153736430:G:A	4.65737e-06	-0.759948	-0.431849
153736508	chr1:153736508:G:A	3.20904e-06	-1.56428	-2.84266e-10
153736692	chr1:153736692:T:G	1.70719e-05	-1.17931e-10	0.107183
153737394	chr1:153737394:C:CT	1.63552e-05	-1.17931e-10	0.0642993
153737495	chr1:153737495:G:A	3.14307e-06	-0.554227	-1.03082
153737820	chr1:153737820:T:C	1.20472e-05	-1.17931e-10	-0.241417
153738220	chr1:153738220:T:C	4.22421e-06	-1.35736	0.0679422
153738677	chr1:153738677:T:A	1.6412e-05	-1.17931e-10	0.0677612
153738792	chr1:153738792:T:C	7.5361e-05	2.84878	-1.25674
153739435	chr1:153739435:T:C	2.79033e-06	-0.544411	-1.15968
153739486	chr1:153739486:A:G	1.81159e-06	-1.56242	-0.573624
153739866	chr1:153739866:C:T	1.69154e-05	-1.17931e-10	0.0979782
153739907	chr1:153739907:G:T	2.65127e-06	-0.691135	-1.06407
153740204	chr1:153740204:A:C	4.45083e-06	-1.17931e-10	-1.23716
153740315	chr1:153740315:G:A	4.13359e-06	-0.70727	-0.603832
153740948	chr1:153740948:G:A	1.6345e-05	-1.17931e-10	0.0636747
153741184	chr1:153741184:T:A	1.63552e-05	-1.17931e-10	0.0642993
153741407	chr1:153741407:A:G	5.45353e-06	-1.17931e-10	-1.03399
153741703	chr1:153741703:T:C	4.5365e-06	-1.17931e-10	-1.21809
153741776	chr1:153741776:G:A	0.000212683	3.87136	-1.2418
153741942	chr1:153741942:C:T	2.67682e-05	1.69936	-1.1424
153743605	chr1:153743605:CCTT:C	0.000179666	3.71239	-1.25154
153744007	chr1:153744007:T:G	1.61852e-05	-1.17931e-10	0.0538453
153744649	chr1:153744649:G:A	3.14821e-06	-1.58341	-2.84266e-10
153744706	chr1:153744706:G:A	4.17279e-06	-0.697381	-0.604283
153745408	chr1:153745408:C:T	9.1844e-06	-1.17931e-10	-0.512742
153745484	chr1:153745484:T:G	3.31903e-05	1.80811	-1.03611
153745547	chr1:153745547:C:T	6.96109e-06	-1.17931e-10	-0.789913
153745567	chr1:153745567:G:A	6.91387e-06	-1.17931e-10	-0.796719
153745832	chr1:153745832:A:G	4.35723e-06	-1.53768	0.279264
153745862	chr1:153745862:T:C	1.71122e-06	-1.17725	-1.01579
153745864	chr1:153745864:A:G	1.73448e-06	-0.989428	-1.19011
153745966	chr1:153745966:G:A	4.45846e-06	-1.17931e-10	-1.23545
153746270	chr1:153746270:G:A	2.69738e-05	0.569925	-0.00530906
153746652	chr1:153746652:T:C	5.61072e-06	-1.00557	-2.84266e-10
153746692	chr1:153746692:C:T	7.93496e-06	-1.17931e-10	-0.65897
153747169	chr1:153747169:T:C	3.48978e-06	-1.48041	-2.84266e-10
153747582	chr1:153747582:T:C	4.5019e-06	-1.17931e-10	-1.22575
153748214	chr1:153748214:G:A	4.20612e-05	1.16102	-0.15214
153748574	chr1:153748574:G:A	4.38337e-06	-1.17931e-10	-1.25243
153749129	chr1:153749129:G:A	5.75087e-06	-0.980898	-2.84266e-10
153749543	chr1:153749543:G:A	8.76195e-06	-1.17931e-10	-0.55983
153749706	chr1:153749706:T:C	4.43422e-06	-1.2409	-2.84266e-10
153750059	chr1:153750059:G:A	4.76062e-06	-1.17931e-10	-1.16987
153750561	chr1:153750561:T:C	1.6191e-06	-1.08084	-1.16754
153750994	chr1:153750994:C:T	8.42489e-06	-1.17931e-10	-0.599059
153752252	chr1:153752252:G:A	9.92722e-06	-1.17931e-10	-0.434968
153752828	chr1:153752828:G:A	3.35785e-06	-1.51895	-2.84266e-10
153752834	chr1:153752834:T:A	4.36936e-06	-1.17931e-10	-1.25563
153753138	chr1:153753138:C:G	4.36496e-06	-1.17931e-10	-1.25664
153753402	chr1:153753402:C:T	6.31885e-06	-1.17931e-10	-0.886712
153753758	chr1:153753758:C:T	0.000116993	-1.17931e-10	2.03187
153753929	chr1:153753929:A:G	3.49469e-06	-1.479	-2.84266e-10
153753939	chr1:153753939:G:A	3.47809e-06	-1.48377	-2.84266e-10
153753940	chr1:153753940:C:T	3.45467e-06	-1.49052	-2.84266e-10
153755086	chr1:153755086:G:A	5.95448e-06	-1.53014	0.584031
153755156	chr1:153755156:T:C	2.34948e-06	-1.02035	-0.855707
153755332	chr1:153755332:C:T	0.000196249	-1.17931e-10	2.54914
153755441	chr1:153755441:A:G	3.16693e-06	-1.57749	-2.84266e-10
153755616	chr1:153755616:G:A	4.45038e-06	-1.17931e-10	-1.23726
153755763	chr1:153755763:A:G	1.58275e-05	0.714143	-0.682641
153756274	chr1:153756274:A:G	4.13286e-06	-1.31128	-2.84266e-10
153756476	chr1:153756476:C:T	5.91273e-06	-1.17931e-10	-0.953141
153756544	chr1:153756544:G:A	4.54299e-06	-1.17931e-10	-1.21666
153756644	chr1:153756644:C:T	2.72504e-06	-0.88524	-0.842527
153756994	chr1:153756994:G:A	4.72256e-06	-1.17931e-10	-1.1779
153757186	chr1:153757186:T:G	5.17075e-06	-1.08723	-2.84266e-10
153757245	chr1:153757245:C:T	8.1501e-06	-1.17931e-10	-0.632218
153757847	chr1:153757847:C:G	0.000112347	-1.17931e-10	1.99135
153757855	chr1:153757855:C:T	5.78534e-06	-1.17931e-10	-0.974922
153758257	chr1:153758257:T:C	4.39216e-06	-1.17931e-10	-1.25043
153758412	chr1:153758412:T:C	4.39271e-06	-1.17931e-10	-1.2503
153758535	chr1:153758535:C:T	4.79847e-06	-1.17931e-10	-1.16195
153759432	chr1:153759432:C:T	4.39216e-06	-1.17931e-10	-1.25043
153760164	chr1:153760164:A:G	1.52854e-05	1.21633	-1.21968
153760497	chr1:153760497:G:A	2.41233e-06	-0.944004	-0.905653
153760538	chr1:153760538:C:A	2.56144e-05	-1.17931e-10	0.512907
153760778	chr1:153760778:C:T	4.51381e-06	-1.22311	-2.84266e-10
153762064	chr1:153762064:T:C	5.74058e-06	-1.17931e-10	-0.982689
153762278	chr1:153762278:G:A	4.36505e-06	-1.17931e-10	-1.25662
153763595	chr1:153763595:G:C	6.08074e-06	-1.17931e-10	-0.925122
153763804	chr1:153763804:G:A	3.68901e-06	-1.42489	-2.84266e-10
153764235	chr1:153764235:T:TCC	1.52474e-05	-1.17931e-10	-0.00583774
153764285	chr1:153764285:C:T	3.11382e-06	-1.5944	-2.84266e-10
153764520	chr1:153764520:G:A	4.54772e-06	-1.17931e-10	-1.21562
153766339	chr1:153766339:C:T	1.39546e-05	-1.17931e-10	-0.0944362
153766423	chr1:153766423:G:A	5.43291e-06	-1.03777	-2.84266e-10
153766883	chr1:153766883:G:A	4.4386e-06	-1.17931e-10	-1.23991
153767479	chr1:153767479:G:A	2.57137e-06	-0.866636	-0.919172
153767552	chr1:153767552:G:A	5.66619e-06	-1.17931e-10	-0.995732
153767809	chr1:153767809:G:A	6.22711e-06	-1.17931e-10	-0.901336
153768018	chr1:153768018:C:T	4.77293e-06	-0.546233	-0.621056
153768661	chr1:153768661:A:G	4.37823e-06	-1.17931e-10	-1.2536
153768817	chr1:153768817:TAAGG:T	6.3526e-06	-1.17931e-10	-0.881384
153768836	chr1:153768836:A:G	6.17173e-06	-1.17931e-10	-0.91027
153769036	chr1:153769036:C:A	5.29401e-06	-0.727981	-0.335691
153769961	chr1:153769961:T:C	3.68404e-06	-0.771126	-0.655114
153769979	chr1:153769979:C:T	4.5947e-06	-1.17931e-10	-1.20534
153769993	chr1:153769993:A:G	4.01074e-06	-0.677297	-0.663977
153770779	chr1:153770779:C:T	9.35215e-05	-1.17931e-10	1.80794
153770813	chr1:153770813:C:G	1.41072e-06	-1.54954	-0.836607
153771147	chr1:153771147:C:T	6.00818e-06	-1.57662	0.639488
153771185	chr1:153771185:G:A	4.43526e-06	-1.17931e-10	-1.24066
153771461	chr1:153771461:T:C	3.27836e-06	-1.54291	-2.84266e-10
153771473	chr1:153771473:T:C	2.12026e-06	-0.901146	-1.07757
153771582	chr1:153771582:T:C	4.4263e-06	-1.17931e-10	-1.24268
153771768	chr1:153771768:A:G	3.75016e-06	-1.40845	-2.84266e-10
153771895	chr1:153771895:C:T	6.13816e-06	-1.17931e-10	-0.915724
153772725	chr1:153772725:C:T	6.0484e-06	-1.17931e-10	-0.930455
153772904	chr1:153772904:G:A	5.176e-06	-1.08622	-2.84266e-10
153773802	chr1:153773802:C:G	1.16046e-05	-1.17931e-10	-0.278848
153774134	chr1:153774134:G:A	2.40088e-06	-1.09057	-0.763847
153775140	chr1:153775140:C:T	1.75456e-06	-0.933624	-1.23441
153775182	chr1:153775182:C:A	6.79627e-06	-1.17931e-10	-0.813875
153775743	chr1:153775743:C:T	1.87191e-06	-0.924128	-1.17916
153778174	chr1:153778174:G:A	4.61052e-06	-1.17931e-10	-1.20191
153778262	chr1:153778262:G:C	1.98848e-06	-0.83817	-1.20471
153778928	chr1:153778928:CTG:C	4.70748e-06	-1.17931e-10	-1.1811
153779329	chr1:153779329:C:G	2.12692e-05	-1.17931e-10	0.327013
153779589	chr1:153779589:A:G	2.00722e-06	-0.96184	-1.07166
153779676	chr1:153779676:GCT:G	1.30687e-06	-1.23408	-1.22853
153781364	chr1:153781364:T:C	1.41915e-06	-1.58945	-0.790741
153782859	chr1:153782859:C:A	3.81675e-06	-1.39085	-2.84266e-10
153783237	chr1:153783237:G:T	3.34476e-06	-1.52286	-2.84266e-10
153783426	chr1:153783426:G:C	4.68142e-06	-1.17931e-10	-1.18665
153783607	chr1:153783607:G:A	2.26739e-06	-0.657808	-1.25381
153783669	chr1:153783669:C:A	3.44096e-06	-1.52941	0.0349124
153784231	chr1:153784231:T:C	5.38958e-06	-1.17931e-10	-1.04578
153784412	chr1:153784412:C:T	5.501e-06	-1.17931e-10	-1.02532
153785561	chr1:153785561:T:C	9.3489e-06	-1.17931e-10	-0.49499
153787262	chr1:153787262:G:A	2.77435e-05	1.48	-0.887253
153787291	chr1:153787291:G:A	2.02748e-05	1.40009	-1.12096
153787412	chr1:153787412:T:C	4.46438e-06	-1.17931e-10	-1.23412
153787569	chr1:153787569:ATACT:A	1.94656e-06	-1.59048	-0.473711
153787628	chr1:153787628:T:A	8.07242e-06	0.521605	-1.1634
153788438	chr1:153788438:C:G	4.36491e-06	-1.17931e-10	-1.25665
153789274	chr1:153789274:A:T	1.34609e-05	0.36422	-0.494679
153792224	chr1:153792224:G:A	1.23804e-06	-1.41828	-1.09844
153792560	chr1:153792560:G:A	4.4735e-06	-1.17931e-10	-1.23208
153793205	chr1:153793205:G:A	1.71907e-06	-1.33194	-0.856529
153794401	chr1:153794401:G:A	4.36461e-06	-1.17931e-10	-1.25672
153794854	chr1:153794854:A:G	4.49024e-06	-1.17931e-10	-1.22834
153795497	chr1:153795497:GCTGCC:G	2.84799e-06	-0.599661	-1.08397
153795703	chr1:153795703:A:G	1.77636e-06	-1.13047	-1.02521
153795975	chr1:153795975:C:T	1.4295e-06	-1.2596	-1.11332
153796077	chr1:153796077:A:C	5.21009e-06	-1.17931e-10	-1.07965
153796506	chr1:153796506:G:A	1.79686e-06	-0.894507	-1.2497
153796856	chr1:153796856:G:A	7.62875e-06	0.432787	-1.13111
153797885	chr1:153797885:G:A	3.37967e-06	-1.51247	-2.84266e-10
153798313	chr1:153798313:C:T	4.55552e-06	-1.17931e-10	-1.21391
153798410	chr1:153798410:T:C	4.37342e-06	-1.17931e-10	-1.2547
153798460	chr1:153798460:A:G	3.96174e-06	-1.35356	-2.84266e-10
153798465	chr1:153798465:G:A	5.14404e-06	-1.17931e-10	-1.09241
153799029	chr1:153799029:A:C	5.10243e-06	-1.17931e-10	-1.10053
153799624	chr1:153799624:C:T	9.46135e-07	-1.59273	-1.19289
153800110	chr1:153800110:G:A	4.36467e-06	-1.17931e-10	-1.25671
153800479	chr1:153800479:A:G	5.69181e-06	-1.17931e-10	-0.99122
153800764	chr1:153800764:C:A	4.02986e-06	-0.134515	-1.202
153800876	chr1:153800876:C:T	4.40125e-06	-1.17931e-10	-1.24836
153800919	chr1:153800919:G:C	4.36578e-06	-1.17931e-10	-1.25645
153800953	chr1:153800953:T:C	1.17395e-06	-1.52363	-1.04625
153801800	chr1:153801800:T:C	1.21627e-06	-1.34045	-1.19401
153802207	chr1:153802207:A:T	1.39215e-06	-1.15367	-1.24574
153802469	chr1:153802469:G:C	4.36645e-06	-1.17931e-10	-1.2563
153802541	chr1:153802541:A:T	2.16062e-06	-0.783474	-1.17638
153802973	chr1:153802973:C:T	3.11591e-06	-1.59373	-2.84266e-10
153804190	chr1:153804190:C:T	6.92315e-06	0.361322	-1.1567
153804377	chr1:153804377:T:A	0.000225745	3.35039	-0.661238
153804941	chr1:153804941:C:T	6.73142e-06	-0.823462	-2.84266e-10
153805193	chr1:153805193:G:T	6.94013e-06	0.369731	-1.16266
153805372	chr1:153805372:C:T	6.67691e-06	0.322256	-1.15385
153805639	chr1:153805639:A:G	5.68898e-06	-1.17931e-10	-0.991718
153805779	chr1:153805779:T:C	4.39244e-06	-1.17931e-10	-1.25036
153805917	chr1:153805917:C:T	6.82126e-06	-0.810204	-2.84266e-10
153806033	chr1:153806033:C:T	4.57409e-06	-1.17931e-10	-1.20984
153806936	chr1:153806936:A:G	4.29839e-06	-0.0877444	-1.18426
153807355	chr1:153807355:C:T	5.52173e-06	-1.17931e-10	-1.02156
153807822	chr1:153807822:C:T	6.7103e-06	0.332036	-1.15864
153807957	chr1:153807957:A:T	6.30133e-06	-1.17931e-10	-0.889488
153809051	chr1:153809051:G:A	4.3666e-06	-1.17931e-10	-1.25626
153809412	chr1:153809412:G:A	3.78194e-06	-0.147024	-1.25299
153809535	chr1:153809535:C:T	1.23703e-06	-1.26081	-1.25673
153809781	chr1:153809781:G:A	4.5371e-06	-1.17931e-10	-1.21796
153810601	chr1:153810601:C:T	4.37744e-06	-1.17931e-10	-1.25378
153810967	chr1:153810967:G:A	6.22399e-06	-1.17931e-10	-0.901837
153811553	chr1:153811553:G:C	0.000237384	3.44062	-0.701189
153811618	chr1:153811618:C:T	4.98434e-06	-1.17931e-10	-1.12395
153812385	chr1:153812385:G:C	1.00051e-05	-1.17931e-10	-0.42715
153813706	chr1:153813706:G:A	8.87254e-06	0.610882	-1.15817
153813838	chr1:153813838:C:T	8.69767e-06	0.592628	-1.15982
153814803	chr1:153814803:C:T	2.38303e-06	-0.687591	-1.17429
153814804	chr1:153814804:C:T	4.37092e-06	-1.17931e-10	-1.25528
153815556	chr1:153815556:G:A	4.65909e-06	-1.17931e-10	-1.19143
153815924	chr1:153815924:G:A	1.17155e-06	-1.52638	-1.04554
153815966	chr1:153815966:T:C	2.046e-06	-0.98459	-1.02977
153816451	chr1:153816451:G:A	5.14635e-06	-1.17931e-10	-1.09196
153817085	chr1:153817085:T:A	4.36606e-06	-1.17931e-10	-1.25639
153817578	chr1:153817578:G:A	5.46145e-06	-1.03253	-2.84266e-10
153818001	chr1:153818001:C:T	4.36451e-06	-1.17931e-10	-1.25674
153818025	chr1:153818025:C:T	1.83525e-06	-0.880988	-1.24208
153818365	chr1:153818365:AG:A	4.36673e-06	-1.17931e-10	-1.25624
153818683	chr1:153818683:G:A	4.95891e-06	-1.17931e-10	-1.12906
153818688	chr1:153818688:C:A	5.73469e-06	-1.17931e-10	-0.983715
153819573	chr1:153819573:A:C	4.86282e-06	-1.17931e-10	-1.14863
153820482	chr1:153820482:G:A	8.36316e-06	0.551518	-1.15793
153820708	chr1:153820708:C:A	3.12307e-06	-1.59143	-2.84266e-10
153820716	chr1:153820716:A:C	8.51974e-06	0.554692	-1.14256
153820782	chr1:153820782:G:A	1.76542e-06	-1.07104	-1.09082
153821315	chr1:153821315:G:A	1.49576e-06	-1.53418	-0.793434
153821908	chr1:153821908:T:A	0.000103161	2.07427	-0.168229
153822038	chr1:153822038:G:A	1.81462e-06	-0.884627	-1.24975
153822475	chr1:153822475:G:A	4.96836e-06	-1.12716	-2.84266e-10
153822495	chr1:153822495:G:A	8.9676e-06	-1.17931e-10	-0.53663
153823093	chr1:153823093:T:C	1.6002e-06	-1.04423	-1.21589
153824014	chr1:153824014:G:A	5.56073e-06	-1.17931e-10	-1.01452
153824249	chr1:153824249:C:CA	5.37753e-06	-0.209276	-0.838744
153824254	chr1:153824254:T:C	1.42181e-06	-1.12198	-1.25635
153824760	chr1:153824760:A:G	1.06003e-06	-1.59431	-1.07764
153824770	chr1:153824770:G:A	1.7931e-06	-1.15597	-0.990331
153824904	chr1:153824904:C:T	4.81767e-06	-1.17931e-10	-1.15796
153824931	chr1:153824931:A:G	5.98747e-06	-1.17931e-10	-0.94058
153825037	chr1:153825037:C:G	7.16956e-06	-1.17931e-10	-0.760404
153825652	chr1:153825652:C:T	1.9332e-06	-0.848428	-1.22264
153826117	chr1:153826117:C:T	3.32398e-06	-1.33804	-0.191045
153826652	chr1:153826652:G:A	4.4516e-06	-1.17931e-10	-1.23699
153827508	chr1:153827508:G:C	5.48102e-06	-1.17931e-10	-1.02896
153828622	chr1:153828622:C:T	1.71174e-06	-1.31608	-0.876658
153829986	chr1:153829986:C:G	1.17621e-06	-1.51869	-1.04926
153830569	chr1:153830569:G:A	1.14788e-06	-1.40034	-1.19199
153830685	chr1:153830685:C:T	3.11452e-06	-1.59417	-2.84266e-10
153831224	chr1:153831224:C:A	3.14789e-06	-1.58352	-2.84266e-10
153831600	chr1:153831600:G:C	5.26957e-06	-1.17931e-10	-1.0683
153832254	chr1:153832254:A:G	4.13136e-06	-1.31164	-2.84266e-10
153833067	chr1:153833067:C:T	4.63227e-06	-1.17931e-10	-1.1972
153833259	chr1:153833259:C:T	1.07561e-06	-1.45561	-1.20175
153833380	chr1:153833380:T:C	6.13608e-06	-1.17931e-10	-0.916063
153833817	chr1:153833817:AAAAAAAAAAAAAAAG:A	4.86397e-06	-1.17931e-10	-1.14839
153834573	chr1:153834573:A:G	4.37326e-06	-1.17931e-10	-1.25474
153834580	chr1:153834580:G:A	4.42875e-06	-1.17931e-10	-1.24213
153834681	chr1:153834681:C:T	6.56235e-06	-1.17931e-10	-0.8489
153835132	chr1:153835132:A:G	0.000194136	2.9368	-0.398492
153835380	chr1:153835380:T:C	4.39039e-06	-1.17931e-10	-1.25083
153835611	chr1:153835611:A:AC	9.3574e-06	-0.494081	-2.84266e-10
153837558	chr1:153837558:G:A	4.69958e-06	-1.17931e-10	-1.18278
153838477	chr1:153838477:G:T	6.60397e-06	-1.17931e-10	-0.842578
153838891	chr1:153838891:T:C	1.68749e-06	-1.32609	-0.880915
153840282	chr1:153840282:G:C	4.76737e-06	-1.17931e-10	-1.16845
153840565	chr1:153840565:G:A	3.93932e-06	-1.35924	-2.84266e-10
153840853	chr1:153840853:C:T	9.73556e-07	-1.50583	-1.25121
153840909	chr1:153840909:T:A	1.42324e-06	-1.12702	-1.25029
153842067	chr1:153842067:G:A	7.46868e-06	0.401769	-1.1213
153842220	chr1:153842220:G:A	5.79057e-06	-1.17931e-10	-0.974019
153842414	chr1:153842414:A:G	4.65028e-06	-1.17931e-10	-1.19332
153842541	chr1:153842541:TTAA:T	7.09524e-06	0.356701	-1.12753
153842750	chr1:153842750:T:C	5.29732e-06	-1.17931e-10	-1.06305
153843294	chr1:153843294:T:C	2.27597e-06	-0.885146	-1.0227
153844276	chr1:153844276:T:C	1.60587e-06	-1.00338	-1.2532
153844304	chr1:153844304:A:G	1.42909e-06	-1.38178	-0.991431
153844422	chr1:153844422:A:T	5.81949e-06	-0.969036	-2.84266e-10
153844679	chr1:153844679:G:A	6.9627e-06	0.396345	-1.18603
153844734	chr1:153844734:A:G	1.49158e-05	-1.17931e-10	-0.027829
153844806	chr1:153844806:A:C	5.04174e-06	-1.17931e-10	-1.1125
153844862	chr1:153844862:T:C	6.62119e-06	0.321087	-1.16106
153845279	chr1:153845279:G:A	6.53793e-06	0.275002	-1.12763
153845405	chr1:153845405:AT:A	6.40349e-06	-1.17931e-10	-0.873406
153845550	chr1:153845550:A:G	5.01078e-06	-1.17931e-10	-1.11866
153845739	chr1:153845739:C:T	5.03418e-06	-1.17931e-10	-1.114
153846054	chr1:153846054:T:G	4.52262e-06	-1.17931e-10	-1.22116
153846253	chr1:153846253:G:T	5.14598e-06	-1.09203	-2.84266e-10
153846481	chr1:153846481:T:G	1.32227e-06	-1.44957	-1.00133
153846876	chr1:153846876:C:T	4.89599e-06	-1.17931e-10	-1.14183
153847284	chr1:153847284:A:C	1.49226e-06	-1.37321	-0.956748
153847876	chr1:153847876:T:C	3.64022e-06	-1.43821	-2.84266e-10
153848167	chr1:153848167:G:A	1.35744e-06	-1.45018	-0.974475
153848215	chr1:153848215:C:T	5.33495e-06	-1.17931e-10	-1.05597
153848498	chr1:153848498:C:T	4.40929e-06	-1.17931e-10	-1.24654
153848510	chr1:153848510:C:T	5.74505e-06	-1.17931e-10	-0.98191
153848868	chr1:153848868:G:A	4.56649e-06	-1.17931e-10	-1.2115
153849468	chr1:153849468:T:A	1.51442e-05	1.2435	-1.25613
153849940	chr1:153849940:T:C	4.46136e-06	-1.17931e-10	-1.23479
153850177	chr1:153850177:C:T	1.52037e-05	-1.17931e-10	-0.00871313
153850197	chr1:153850197:T:C	1.48744e-06	-1.13385	-1.19935
153851089	chr1:153851089:T:C	3.98242e-06	-1.34836	-2.84266e-10
153851252	chr1:153851252:C:A	4.90707e-06	-1.13957	-2.84266e-10
153851336	chr1:153851336:A:G	5.87623e-06	-0.959334	-2.84266e-10
153851405	chr1:153851405:C:T	7.98584e-05	-1.17931e-10	1.65001
153851442	chr1:153851442:T:G	1.56652e-06	-1.18251	-1.09888
153852376	chr1:153852376:T:C	3.11392e-06	-1.59437	-2.84266e-10
153852748	chr1:153852748:T:C	6.38815e-06	-1.17931e-10	-0.875804
153852928	chr1:153852928:C:T	2.11002e-06	-0.899181	-1.08437
153853084	chr1:153853084:C:G	4.42269e-06	-1.17931e-10	-1.2435
153855076	chr1:153855076:A:G	6.85798e-06	0.341855	-1.14669
153855143	chr1:153855143:T:C	1.80882e-06	-1.07866	-1.05891
153855233	chr1:153855233:T:C	4.45148e-06	-1.17931e-10	-1.23701
153855604	chr1:153855604:T:C	2.24801e-06	-0.811618	-1.10858
153855685	chr1:153855685:T:A	2.70678e-06	-1.59403	-0.140457
153855903	chr1:153855903:G:A	4.43516e-06	-1.17931e-10	-1.24068
153856172	chr1:153856172:C:A	5.83963e-06	-1.17931e-10	-0.965581
153856835	chr1:153856835:T:C	4.11977e-06	-1.31445	-2.84266e-10
153856913	chr1:153856913:T:C	3.27132e-06	-0.417815	-1.12724
153857148	chr1:153857148:AT:A	4.88446e-06	-1.17931e-10	-1.14419
153857150	chr1:153857150:ATATATAT:A	4.93436e-06	-1.17931e-10	-1.13403
153857517	chr1:153857517:G:A	3.21812e-06	-0.42875	-1.1327
153857598	chr1:153857598:T:C	4.41787e-06	-1.17931e-10	-1.24459
153858681	chr1:153858681:T:C	2.31284e-06	-0.681047	-1.21072
153858770	chr1:153858770:T:C	2.31887e-06	-0.674406	-1.21476
153859401	chr1:153859401:G:A	3.12695e-06	-1.59019	-2.84266e-10
153859419	chr1:153859419:C:T	4.22208e-06	-1.28992	-2.84266e-10
153860292	chr1:153860292:T:A	0.000198053	2.94612	-0.387837
153861115	chr1:153861115:C:T	3.47338e-06	-0.3498	-1.13532
153861918	chr1:153861918:G:A	1.04012e-06	-1.44718	-1.24373
153862972	chr1:153862972:C:A	4.83695e-06	-1.17931e-10	-1.15396
153863907	chr1:153863907:G:A	6.02324e-06	0.320505	-1.25513
153864317	chr1:153864317:T:C	5.95116e-06	-1.17931e-10	-0.946663
153864459	chr1:153864459:AT:A	6.12141e-06	-1.17931e-10	-0.918456
153866437	chr1:153866437:G:A	4.72058e-06	-1.17931e-10	-1.17832
153867283	chr1:153867283:C:A	4.61952e-06	-1.17931e-10	-1.19996
153867539	chr1:153867539:C:T	6.04541e-06	-1.17931e-10	-0.930949
153867726	chr1:153867726:G:A	3.42751e-05	-1.17931e-10	0.80417
153868029	chr1:153868029:T:C	1.92915e-06	-0.818803	-1.25437
153868291	chr1:153868291:T:G	4.54436e-06	-1.17931e-10	-1.21636
153869556	chr1:153869556:C:T	3.60268e-06	-1.44857	-2.84266e-10
153869812	chr1:153869812:A:G	2.94593e-06	-0.417522	-1.2323
153869963	chr1:153869963:A:AT	3.08477e-06	-0.465197	-1.13858
153870014	chr1:153870014:G:A	4.61937e-06	-1.17931e-10	-1.19999
153870166	chr1:153870166:G:C	5.90156e-06	-1.17931e-10	-0.955032
153870352	chr1:153870352:A:T	4.6935e-06	-1.17931e-10	-1.18407
153870633	chr1:153870633:T:C	4.74761e-06	-1.17931e-10	-1.17261
153870767	chr1:153870767:T:C	3.32719e-06	-0.387989	-1.14013
153871013	chr1:153871013:C:A	5.43005e-06	-1.0383	-2.84266e-10
153871212	chr1:153871212:G:T	5.99487e-06	-1.17931e-10	-0.939344
153871340	chr1:153871340:C:T	2.18266e-05	-1.17931e-10	0.352882
153871351	chr1:153871351:G:A	4.71977e-06	-1.17931e-10	-1.17849
153873010	chr1:153873010:TAAAG:T	5.53342e-06	0.236698	-1.25614
153873058	chr1:153873058:C:T	1.21526e-06	-1.50442	-1.03087
153873059	chr1:153873059:C:G	5.78724e-06	-1.17931e-10	-0.974594
153873306	chr1:153873306:ATC:A	4.32373e-06	-1.26613	-2.84266e-10
153873415	chr1:153873415:G:A	3.15423e-06	-1.35175	-0.229754
153873589	chr1:153873589:G:A	3.12015e-06	-1.35349	-0.238883
153873648	chr1:153873648:A:C	8.64054e-06	0.682226	-1.25601
153873838	chr1:153873838:A:G	5.09318e-06	-1.17931e-10	-1.10235
153873865	chr1:153873865:C:A	4.65945e-06	-1.19135	-2.84266e-10
153874201	chr1:153874201:G:A	4.94497e-06	-1.13188	-2.84266e-10
153874252	chr1:153874252:A:G	4.63761e-06	-1.17931e-10	-1.19605
153874256	chr1:153874256:C:T	3.94385e-06	-1.39079	0.0326959
153875146	chr1:153875146:G:A	5.39329e-05	1.25749	-2.84266e-10
153876003	chr1:153876003:C:T	4.95993e-06	-1.17931e-10	-1.12886
153876503	chr1:153876503:T:C	4.4179e-06	-1.17931e-10	-1.24458
153876520	chr1:153876520:G:A	8.05601e-06	0.497612	-1.14144
153876536	chr1:153876536:G:C	5.72154e-06	-1.17931e-10	-0.986011
153876693	chr1:153876693:G:A	0.000192587	3.21142	-0.681123
153876705	chr1:153876705:G:C	6.12195e-06	-1.17931e-10	-0.918369
153877155	chr1:153877155:T:C	2.15945e-05	-1.17931e-10	0.342191
153878182	chr1:153878182:T:C	9.39977e-07	-1.54237	-1.24978
153878287	chr1:153878287:G:A	7.59887e-06	-1.17931e-10	-0.702249
153878648	chr1:153878648:G:A	4.41549e-06	-1.17931e-10	-1.24513
153879385	chr1:153879385:T:C	4.774e-06	-1.17931e-10	-1.16706
153880266	chr1:153880266:A:G	0.000282911	3.78354	-0.868654
153880830	chr1:153880830:A:G	3.43349e-06	-1.49667	-2.84266e-10
153881594	chr1:153881594:G:A	3.20512e-06	-0.466253	-1.09925
153882753	chr1:153882753:C:CATTCTATAGACAAATCCAG	4.60555e-06	-1.17931e-10	-1.20299
153882828	chr1:153882828:G:A	5.05736e-06	-1.17931e-10	-1.1094
153883318	chr1:153883318:T:C	4.4783e-06	-1.17931e-10	-1.23101
153883888	chr1:153883888:G:C	2.4184e-06	-0.731348	-1.1158
153884022	chr1:153884022:C:T	3.9279e-06	-0.111933	-1.25021
153885657	chr1:153885657:T:C	6.55354e-06	-1.17931e-10	-0.850244
153886244	chr1:153886244:C:T	2.80286e-06	-0.466581	-1.23303
153886859	chr1:153886859:G:A	5.82344e-06	0.285189	-1.25355
153887435	chr1:153887435:A:G	4.89393e-06	-1.17931e-10	-1.14225
153887540	chr1:153887540:G:C	3.4513e-06	-1.35565	-0.135843
153887765	chr1:153887765:T:C	1.03819e-05	0.781077	-1.17127
153887829	chr1:153887829:G:A	3.23298e-06	-0.427333	-1.12951
153887977	chr1:153887977:A:T	3.14183e-06	-0.357088	-1.22836
153888281	chr1:153888281:C:A	1.25632e-06	-1.47744	-1.02462
153889276	chr1:153889276:G:A	3.84986e-06	-1.38221	-2.84266e-10
153889360	chr1:153889360:C:T	4.46918e-06	-1.17931e-10	-1.23304
153889681	chr1:153889681:T:G	3.13505e-06	-1.5876	-2.84266e-10
153889964	chr1:153889964:G:A	5.48467e-06	-1.17931e-10	-1.02829
153890126	chr1:153890126:C:T	0.000112084	-1.17931e-10	1.989
153890884	chr1:153890884:T:C	4.6907e-06	-1.17931e-10	-1.18467
153891132	chr1:153891132:T:C	3.55859e-06	-1.46089	-2.84266e-10
153891932	chr1:153891932:G:A	0.000420205	3.31049	-2.84266e-10
153892944	chr1:153892944:C:T	6.22927e-06	-1.17931e-10	-0.900989
153892985	chr1:153892985:G:A	7.26954e-06	0.407651	-1.15421
153893060	chr1:153893060:G:A	3.05751e-06	-0.449918	-1.16273
153893965	chr1:153893965:A:AT	4.51415e-06	-1.17931e-10	-1.22303
153894733	chr1:153894733:G:A	6.25457e-06	-1.17931e-10	-0.896936
153894787	chr1:153894787:G:A	6.16107e-06	-1.17931e-10	-0.911998
153895282	chr1:153895282:C:A	4.68969e-06	-1.17931e-10	-1.18488
153895329	chr1:153895329:A:G	2.96806e-06	-0.446145	-1.1962
153895432	chr1:153895432:C:T	4.795e-06	-1.17931e-10	-1.16268
153895684	chr1:153895684:T:G	5.91231e-06	-1.17931e-10	-0.953212
153896467	chr1:153896467:G:A	4.54057e-06	-1.17931e-10	-1.2172
153896490	chr1:153896490:G:A	1.95512e-06	-0.823678	-1.23612
153896905	chr1:153896905:A:C	4.36454e-06	-1.17931e-10	-1.25674
153896975	chr1:153896975:C:T	5.79983e-06	-1.17931e-10	-0.972421
153897470	chr1:153897470:G:A	3.24416e-06	-0.399296	-1.15409
153897627	chr1:153897627:A:G	3.11618e-06	-1.59364	-2.84266e-10
153897638	chr1:153897638:T:C	4.63335e-06	-1.17931e-10	-1.19697
153898173	chr1:153898173:A:G	3.37451e-06	-0.354032	-1.15997
153898997	chr1:153898997:T:C	7.21826e-06	-0.753636	-2.84266e-10
153899116	chr1:153899116:G:A	2.32282e-06	-0.663052	-1.22442
153899151	chr1:153899151:GA:G	1.58598e-05	0.0335364	-2.84266e-10
153899696	chr1:153899696:T:C	1.39569e-05	-1.17931e-10	-0.0942722
153899807	chr1:153899807:C:T	4.59717e-06	-1.20481	-2.84266e-10
153899944	chr1:153899944:A:G	4.3645e-06	-1.17931e-10	-1.25675
153900312	chr1:153900312:A:C	3.12104e-06	-1.59208	-2.84266e-10
153900376	chr1:153900376:T:C	4.64869e-06	-1.17931e-10	-1.19366
153900518	chr1:153900518:TTTTC:T	3.60942e-06	-1.4467	-2.84266e-10
153900567	chr1:153900567:G:A	3.31988e-06	-1.33116	-0.199164
153902112	chr1:153902112:C:G	5.54848e-06	-1.17931e-10	-1.01672
153902212	chr1:153902212:C:T	2.05852e-06	-0.77559	-1.23267
153902228	chr1:153902228:C:A	5.82694e-06	-0.967757	-2.84266e-10
153902246	chr1:153902246:G:A	3.15135e-06	-1.58242	-2.84266e-10
153903213	chr1:153903213:A:G	2.27892e-06	-0.652436	-1.25411
153903622	chr1:153903622:T:C	7.21427e-06	-1.17931e-10	-0.754188
153903801	chr1:153903801:T:C	6.48689e-06	-1.17931e-10	-0.860466
153904009	chr1:153904009:G:A	9.49348e-07	-1.53813	-1.2441
153904499	chr1:153904499:A:G	6.26314e-06	0.311695	-1.20726
153904784	chr1:153904784:G:A	4.55685e-06	-1.17931e-10	-1.21362
153905248	chr1:153905248:G:A	2.20827e-06	-0.714031	-1.22401
153905334	chr1:153905334:G:A	5.4814e-06	-1.17931e-10	-1.02889
153905903	chr1:153905903:C:A	4.52181e-06	-1.17931e-10	-1.22134
153906347	chr1:153906347:A:G	5.61251e-06	-1.00525	-2.84266e-10
153906554	chr1:153906554:CA:C	4.52718e-06	-1.17931e-10	-1.22015
153907268	chr1:153907268:C:T	2.22593e-06	-0.711171	-1.2189
153907700	chr1:153907700:G:A	5.59799e-06	-1.17931e-10	-1.00784
153908556	chr1:153908556:C:T	4.89265e-06	-1.17931e-10	-1.14252
153908784	chr1:153908784:A:G	4.60603e-06	-1.20288	-2.84266e-10
153909972	chr1:153909972:G:A	5.33571e-06	-1.17931e-10	-1.05583
153910025	chr1:153910025:G:A	8.08446e-06	-1.17931e-10	-0.640305
153910050	chr1:153910050:G:A	5.30465e-06	-1.17931e-10	-1.06167
153910068	chr1:153910068:A:C	1.51944e-05	1.09206	-1.10138
153910137	chr1:153910137:T:G	5.04851e-06	-1.17931e-10	-1.11116
153910466	chr1:153910466:G:A	4.8948e-06	-1.17931e-10	-1.14208
153910693	chr1:153910693:C:T	1.30001e-05	0.972177	-1.13747
153910807	chr1:153910807:C:T	2.16434e-06	-0.738611	-1.21952
153911274	chr1:153911274:GAA:G	6.06879e-06	-0.927089	-2.84266e-10
153911405	chr1:153911405:C:T	2.24932e-06	-0.701062	-1.21856
153911501	chr1:153911501:G:A	3.52041e-06	-1.29994	-0.171727
153911692	chr1:153911692:C:T	4.66525e-06	-1.17931e-10	-1.19011
153911735	chr1:153911735:T:G	5.63162e-06	-1.17931e-10	-1.00185
153912396	chr1:153912396:G:GAATT	2.29795e-06	-0.67798	-1.22025
153913869	chr1:153913869:G:A	4.13842e-06	-1.30993	-2.84266e-10
153913943	chr1:153913943:T:C	9.25233e-07	-1.56235	-1.24561
153914041	chr1:153914041:G:A	8.53385e-06	-1.17931e-10	-0.586208
153914125	chr1:153914125:C:T	6.63817e-06	-0.837412	-2.84266e-10
153914286	chr1:153914286:A:G	1.87642e-06	-0.845604	-1.25528
153914397	chr1:153914397:T:C	2.28109e-06	-0.650545	-1.25505
153915219	chr1:153915219:G:A	1.27468e-06	-1.37614	-1.11141
153916566	chr1:153916566:C:T	1.04654e-06	-1.51855	-1.16621
153916964	chr1:153916964:T:C	3.82532e-05	-1.17931e-10	0.913979
153917742	chr1:153917742:A:G	1.14795e-06	-1.53722	-1.05505
153917951	chr1:153917951:T:C	4.57566e-06	-1.17931e-10	-1.2095
153918512	chr1:153918512:A:G	2.68034e-06	-0.523426	-1.22088
153919132	chr1:153919132:G:C	4.68361e-06	-1.17931e-10	-1.18618
153919179	chr1:153919179:G:C	6.22646e-06	-1.17931e-10	-0.901442
153919660	chr1:153919660:A:G	1.23853e-06	-1.45469	-1.06164
153920049	chr1:153920049:C:T	4.68264e-06	-1.17931e-10	-1.18639
153920207	chr1:153920207:A:G	6.10387e-06	-1.17931e-10	-0.921326
153920547	chr1:153920547:G:A	6.58616e-06	0.41116	-1.25644
153921413	chr1:153921413:G:A	4.80087e-06	-1.17931e-10	-1.16145
153921786	chr1:153921786:C:A	4.6997e-06	-1.17931e-10	-1.18275
153922235	chr1:153922235:T:C	4.43427e-06	-1.17931e-10	-1.24089
153923460	chr1:153923460:A:G	9.02912e-07	-1.5916	-1.24078
153923551	chr1:153923551:G:A	4.68049e-06	-1.17931e-10	-1.18685
153923736	chr1:153923736:A:G	2.47552e-06	-0.7402	-1.0836
153923894	chr1:153923894:T:C	2.23169e-06	-0.672999	-1.25449
153923949	chr1:153923949:C:T	2.28358e-06	-0.680147	-1.22436
153925619	chr1:153925619:T:C	5.81125e-05	-1.17931e-10	1.33213
153925675	chr1:153925675:A:T	4.63458e-06	-1.17931e-10	-1.1967
153926078	chr1:153926078:C:T	9.25155e-07	-1.55436	-1.25368
153926221	chr1:153926221:A:G	1.0074e-05	-0.420295	-2.84266e-10
153926471	chr1:153926471:A:G	4.9391e-06	-1.17931e-10	-1.13306
153926854	chr1:153926854:A:C	2.1175e-06	-0.733706	-1.24631
153928014	chr1:153928014:C:A	2.3404e-06	-0.639174	-1.24075
153928504	chr1:153928504:A:G	5.98238e-06	0.303798	-1.24523
153928673	chr1:153928673:A:G	2.17649e-06	-0.724906	-1.22763
153928826	chr1:153928826:A:G	2.14372e-06	-0.735255	-1.23245
153928887	chr1:153928887:T:C	8.01342e-06	-1.17931e-10	-0.649132
153929318	chr1:153929318:T:C	9.65604e-06	-0.462665	-2.84266e-10
153930653	chr1:153930653:C:T	1.89703e-05	0.212625	-2.84266e-10
153931407	chr1:153931407:T:C	2.13234e-06	-0.731386	-1.24164
153931738	chr1:153931738:T:C	2.21824e-06	-0.692685	-1.24085
153931862	chr1:153931862:G:A	1.88348e-06	-0.840811	-1.25632
153932098	chr1:153932098:T:C	3.49015e-06	-0.372792	-1.10751
153932116	chr1:153932116:T:C	4.99298e-06	-1.17931e-10	-1.12222
153935432	chr1:153935432:T:C	2.27221e-06	-0.664575	-1.24492
153935829	chr1:153935829:G:A	4.56892e-06	-1.17931e-10	-1.21097
153935833	chr1:153935833:G:A	3.79547e-06	-0.436423	-0.960019
153937273	chr1:153937273:G:T	4.36474e-06	-1.17931e-10	-1.25669
153938024	chr1:153938024:G:A	5.42448e-06	-1.17931e-10	-1.03933
153938845	chr1:153938845:A:T	1.0224e-06	-1.45977	-1.24833
153939972	chr1:153939972:C:T	5.44258e-05	-1.17931e-10	1.26659
153940147	chr1:153940147:G:A	3.15933e-06	-1.57989	-2.84266e-10
153941208	chr1:153941208:C:A	4.34671e-06	-1.37202	0.111188
153941223	chr1:153941223:T:G	2.25989e-06	-0.664323	-1.25061
153941294	chr1:153941294:A:G	1.09862e-05	0.793931	-1.12754
153942024	chr1:153942024:G:A	5.57763e-06	-1.17931e-10	-1.01149
153942081	chr1:153942081:C:T	4.56785e-06	-1.17931e-10	-1.21121
153943405	chr1:153943405:C:T	3.06308e-06	-1.40011	-0.210723
153943701	chr1:153943701:AT:A	4.36467e-06	-1.17931e-10	-1.25671
153944380	chr1:153944380:C:G	6.92458e-06	-1.17931e-10	-0.795171
153944638	chr1:153944638:C:T	1.06096e-06	-1.41439	-1.25668
153944893	chr1:153944893:C:T	2.6458e-06	-0.531337	-1.22594
153947382	chr1:153947382:A:AC	6.83816e-06	0.365261	-1.17299
153947520	chr1:153947520:A:G	4.85915e-06	-1.17931e-10	-1.14939
153948088	chr1:153948088:A:G	2.60378e-06	-0.543624	-1.22966
153949007	chr1:153949007:AC:A	2.36606e-06	-0.612305	-1.25672
153949793	chr1:153949793:T:C	4.38069e-06	-1.17931e-10	-1.25304
153949813	chr1:153949813:G:C	6.6638e-06	-0.83356	-2.84266e-10
153950800	chr1:153950800:C:T	4.41393e-06	-0.320348	-0.925136
153951696	chr1:153951696:C:T	9.62498e-06	-1.17931e-10	-0.465887
153953602	chr1:153953602:T:C	2.5646e-06	-0.549501	-1.23895
153954576	chr1:153954576:C:G	4.08846e-06	-0.281359	-1.04072
153954794	chr1:153954794:T:C	2.35818e-06	-0.618497	-1.25386
153954807	chr1:153954807:T:C	4.9717e-05	-1.17931e-10	1.1761
153955342	chr1:153955342:C:T	4.42292e-06	-1.17931e-10	-1.24345
153955670	chr1:153955670:GA:G	4.48415e-06	-1.17931e-10	-1.2297
153956489	chr1:153956489:T:C	4.76253e-05	-1.17931e-10	1.13311
153956958	chr1:153956958:G:T	6.07045e-06	-1.17931e-10	-0.926817
153957562	chr1:153957562:C:T	5.53568e-06	-1.17931e-10	-1.01903
153957591	chr1:153957591:G:A	4.37592e-06	-1.17931e-10	-1.25413
153958075	chr1:153958075:G:T	4.91082e-06	-1.17931e-10	-1.13881
153959203	chr1:153959203:C:A	1.01545e-05	-0.412334	-2.84266e-10
153959359	chr1:153959359:G:T	3.83338e-06	-1.3865	-2.84266e-10
153959599	chr1:153959599:G:A	4.84711e-06	-1.15187	-2.84266e-10
153959736	chr1:153959736:G:C	7.63978e-06	0.499626	-1.19651
153959794	chr1:153959794:C:T	9.35564e-07	-1.58819	-1.20867
153959994	chr1:153959994:AG:A	8.46924e-06	-1.17931e-10	-0.593808
153961727	chr1:153961727:T:C	2.31845e-06	-0.63516	-1.25419
153961827	chr1:153961827:T:C	4.84297e-06	0.09865	-1.25137
153962337	chr1:153962337:T:C	4.43446e-06	-1.17931e-10	-1.24084
153962464	chr1:153962464:C:T	4.49295e-06	-1.17931e-10	-1.22774
153963067	chr1:153963067:G:A	1.04164e-06	-1.46358	-1.22588
153963525	chr1:153963525:G:A	3.11636e-06	-1.59358	-2.84266e-10
153964113	chr1:153964113:T:C	1.95072e-05	0.240536	-2.84266e-10
153964814	chr1:153964814:C:T	5.64782e-06	-1.17931e-10	-0.998979
153965090	chr1:153965090:T:G	1.04853e-06	-1.49635	-1.1865
153965270	chr1:153965270:T:C	3.99184e-06	-0.0914725	-1.25452
153965388	chr1:153965388:C:T	3.9108e-06	-0.11095	-1.25556
153966654	chr1:153966654:C:T	2.32411e-05	1.43588	-1.02021
153966779	chr1:153966779:C:A	8.42852e-06	-0.598628	-2.84266e-10
153968879	chr1:153968879:G:A	2.73894e-05	-1.17931e-10	0.579908
153969126	chr1:153969126:G:A	4.38272e-06	-1.17931e-10	-1.25258
153969609	chr1:153969609:T:G	9.22433e-06	-0.508405	-2.84266e-10
153969680	chr1:153969680:G:A	4.8805e-06	0.111741	-1.25674
153969871	chr1:153969871:C:T	6.06443e-06	-1.17931e-10	-0.927809
153970117	chr1:153970117:C:T	3.97247e-06	-1.35086	-2.84266e-10
153970603	chr1:153970603:A:G	8.12338e-06	0.620273	-1.25578
153972119	chr1:153972119:G:A	3.15848e-05	-1.17931e-10	0.722426
153972422	chr1:153972422:C:A	2.83203e-05	-1.17931e-10	0.613332
153973974	chr1:153973974:A:G	6.7838e-06	-1.17931e-10	-0.815711
153974629	chr1:153974629:ACTGT:A	4.53663e-06	-1.17931e-10	-1.21807
153974823	chr1:153974823:A:C	6.07692e-06	-1.17931e-10	-0.925751
153976013	chr1:153976013:T:C	5.29012e-06	-1.17931e-10	-1.06441
153976064	chr1:153976064:G:A	1.12938e-06	-1.48159	-1.12699
153976086	chr1:153976086:G:A	5.15509e-06	-1.17931e-10	-1.09026
153976229	chr1:153976229:C:T	6.85053e-06	0.428054	-1.23398
153977103	chr1:153977103:G:A	2.30177e-05	-1.17931e-10	0.406014
153977450	chr1:153977450:T:C	2.46447e-05	-1.17931e-10	0.474311
153978550	chr1:153978550:T:C	2.49232e-05	-1.17931e-10	0.485552
153979275	chr1:153979275:G:A	1.55815e-05	-1.17931e-10	0.0158331
153979420	chr1:153979420:T:C	4.43884e-06	-1.17931e-10	-1.23986
153979544	chr1:153979544:A:G	6.44434e-06	-1.24272	0.375673
153979729	chr1:153979729:A:C	6.00076e-06	0.312696	-1.25106
153979744	chr1:153979744:T:C	5.42856e-06	0.211919	-1.25049
153979817	chr1:153979817:A:T	1.65523e-05	-1.17931e-10	0.0762786
153979870	chr1:153979870:CAT:C	1.70884e-05	-1.17931e-10	0.108153
153979894	chr1:153979894:C:A	1.69536e-05	-1.17931e-10	0.100231
153980122	chr1:153980122:T:G	4.76174e-06	0.0679422	-1.23758
153980421	chr1:153980421:T:C	1.60263e-05	-1.17931e-10	0.0439849
153980561	chr1:153980561:G:A	5.42986e-06	0.215844	-1.25418
153980642	chr1:153980642:G:A	1.64888e-05	-1.17931e-10	0.0724348
153980945	chr1:153980945:A:C	1.54367e-05	-1.17931e-10	0.00649651
153981025	chr1:153981025:C:T	1.50288e-05	-1.17931e-10	-0.0202783
153982170	chr1:153982170:C:T	1.49732e-05	-0.0239849	-2.84266e-10
153982198	chr1:153982198:T:C	2.43988e-05	1.61724	-1.15296
153982844	chr1:153982844:C:T	1.60515e-05	-1.17931e-10	0.0455549
153983049	chr1:153983049:T:C	1.60609e-05	-1.17931e-10	0.0461401
153983975	chr1:153983975:A:G	1.74093e-05	-1.17931e-10	0.126757
153985125	chr1:153985125:T:G	1.74817e-05	-1.17931e-10	0.130908
153985618	chr1:153985618:G:A	6.23278e-06	-1.17931e-10	-0.900427
153986884	chr1:153986884:G:C	3.11347e-06	-1.59451	-2.84266e-10
153987032	chr1:153987032:T:C	6.33465e-05	-1.17931e-10	1.41837
153989308	chr1:153989308:G:A	4.37048e-06	-1.17931e-10	-1.25537
153989823	chr1:153989823:C:T	4.81309e-06	-1.17931e-10	-1.15891
153989851	chr1:153989851:C:T	7.50014e-06	-0.715328	-2.84266e-10
153990739	chr1:153990739:G:A	4.58557e-06	-1.17931e-10	-1.20733
153991273	chr1:153991273:G:T	3.34257e-06	-1.52351	-2.84266e-10
153991332	chr1:153991332:C:T	6.4236e-06	-0.870271	-2.84266e-10
153991402	chr1:153991402:T:A	4.37678e-06	-1.17931e-10	-1.25394
153992605	chr1:153992605:C:T	4.89057e-06	-1.17931e-10	-1.14294
153992846	chr1:153992846:T:C	4.53857e-06	-1.17931e-10	-1.21764
153993133	chr1:153993133:G:T	9.55785e-06	-1.17931e-10	-0.472886
153993421	chr1:153993421:C:A	4.46441e-06	-1.17931e-10	-1.23411
153994558	chr1:153994558:C:T	0.000248635	3.60963	-0.823891
153994884	chr1:153994884:C:T	4.89993e-06	-1.17931e-10	-1.14103
153995904	chr1:153995904:G:A	4.50138e-06	-1.17931e-10	-1.22586
153995965	chr1:153995965:T:C	3.1236e-06	-1.59126	-2.84266e-10
153996938	chr1:153996938:A:G	4.99181e-06	-1.12245	-2.84266e-10
153997265	chr1:153997265:T:C	5.14143e-06	-1.09292	-2.84266e-10
153997852	chr1:153997852:G:C	1.06579e-06	-1.44616	-1.22037
153998355	chr1:153998355:G:A	4.93074e-06	-1.17931e-10	-1.13476
153998533	chr1:153998533:G:A	4.48999e-06	-1.17931e-10	-1.2284
154002145	chr1:154002145:C:T	1.42545e-05	1.15734	-1.23052
154004129	chr1:154004129:C:T	5.94814e-06	-0.947171	-2.84266e-10
154004680	chr1:154004680:T:C	4.06546e-06	-1.21099	-0.116734
154004765	chr1:154004765:G:T	4.8825e-06	-1.17931e-10	-1.14459
154005632	chr1:154005632:G:A	5.13766e-06	-1.17931e-10	-1.09365
154005946	chr1:154005946:T:A	4.89186e-06	-1.17931e-10	-1.14268
154006194	chr1:154006194:A:G	9.9669e-07	-1.47801	-1.25556
154006681	chr1:154006681:G:T	4.80644e-06	-1.17931e-10	-1.16029
154006971	chr1:154006971:T:A	3.2051e-06	-1.56551	-2.84266e-10
154007112	chr1:154007112:G:A	4.41882e-06	-1.17931e-10	-1.24438
154007603	chr1:154007603:C:T	4.7283e-06	-1.17931e-10	-1.17668
154007865	chr1:154007865:C:T	1.49172e-05	1.229	-1.25673
154008319	chr1:154008319:G:A	5.19051e-06	-1.17931e-10	-1.08342
154008428	chr1:154008428:T:G	7.7464e-05	2.67122	-1.05166
154008921	chr1:154008921:T:G	6.14364e-06	-1.17931e-10	-0.914831
154008966	chr1:154008966:G:A	5.70951e-06	-1.17931e-10	-0.988115
154009066	chr1:154009066:C:T	5.18739e-06	-1.17931e-10	-1.08402
154009163	chr1:154009163:G:A	1.04947e-05	0.875901	-1.25528
154009758	chr1:154009758:C:T	5.80484e-06	-1.17931e-10	-0.971557
154010449	chr1:154010449:C:T	1.22958e-05	0.98877	-1.20976
154010957	chr1:154010957:T:C	4.36813e-06	-1.17931e-10	-1.25591
154011158	chr1:154011158:A:G	5.29641e-06	-1.17931e-10	-1.06322
154011772	chr1:154011772:C:T	3.90987e-06	-1.14387	-0.22287
154012000	chr1:154012000:G:A	4.51884e-06	-1.17931e-10	-1.22199
154012727	chr1:154012727:C:T	4.46138e-06	-1.17931e-10	-1.23479
154012728	chr1:154012728:G:A	4.62326e-06	-1.17931e-10	-1.19915
154013643	chr1:154013643:C:T	1.17902e-05	0.946191	-1.20917
154013865	chr1:154013865:A:G	4.64399e-06	-1.19217	-0.00250804
154014161	chr1:154014161:C:G	1.38779e-05	1.15664	-1.25659
154014574	chr1:154014574:G:A	1.33137e-05	1.0912	-1.23265
154014936	chr1:154014936:G:A	1.54189e-05	1.26127	-1.25593
154015518	chr1:154015518:C:T	5.5568e-06	-1.17931e-10	-1.01523
154016418	chr1:154016418:A:T	2.00835e-05	0.26965	-2.84266e-10
154016662	chr1:154016662:G:C	3.46323e-06	-1.48805	-2.84266e-10
154017065	chr1:154017065:G:C	4.41967e-06	-1.17931e-10	-1.24418
154017079	chr1:154017079:G:A	5.18007e-06	-1.17931e-10	-1.08543
154017260	chr1:154017260:A:G	1.28739e-05	1.0043	-1.17935
154017391	chr1:154017391:CA:C	1.30074e-05	1.09142	-1.25616
154018168	chr1:154018168:C:T	2.56368e-05	-1.17931e-10	0.51378
154018414	chr1:154018414:A:C	8.55924e-06	0.646887	-1.23012
154018470	chr1:154018470:C:T	1.73225e-05	1.35537	-1.23361
154019401	chr1:154019401:G:T	4.39748e-06	-1.17931e-10	-1.24922
154020029	chr1:154020029:A:G	5.3367e-06	-1.17931e-10	-1.05564
154020258	chr1:154020258:T:G	1.8278e-05	1.37439	-1.19894
154020433	chr1:154020433:C:T	1.19281e-06	-1.32617	-1.22777
154021527	chr1:154021527:C:T	4.85013e-06	-1.17931e-10	-1.15124
154021552	chr1:154021552:AATG:A	4.76728e-06	-1.17931e-10	-1.16847
154021734	chr1:154021734:A:G	2.08377e-05	1.5625	-1.25599
154021841	chr1:154021841:A:G	5.06612e-06	-1.17931e-10	-1.10767
154022171	chr1:154022171:C:T	2.13536e-05	1.58394	-1.25297
154022739	chr1:154022739:G:A	5.97138e-06	-1.17931e-10	-0.943271
154023635	chr1:154023635:G:A	4.8414e-06	-1.17931e-10	-1.15304
154024870	chr1:154024870:G:A	1.01959e-05	0.713204	-1.12146
154024907	chr1:154024907:A:C	8.79395e-06	-1.17931e-10	-0.556185
154025188	chr1:154025188:A:G	4.55423e-06	-1.21419	-2.84266e-10
154025234	chr1:154025234:A:G	4.88368e-06	-1.17931e-10	-1.14435
154025328	chr1:154025328:A:G	1.92029e-05	1.48149	-1.25668
154026110	chr1:154026110:C:T	4.65471e-06	-1.17931e-10	-1.19237
154026559	chr1:154026559:A:G	9.81693e-06	0.662847	-1.10899
154026825	chr1:154026825:A:G	1.45652e-05	1.04614	-1.09775
154027849	chr1:154027849:G:T	6.09771e-06	-0.922335	-2.84266e-10
154028312	chr1:154028312:C:T	4.37887e-06	-1.17931e-10	-1.25346
154028585	chr1:154028585:T:C	6.4959e-06	-0.859077	-2.84266e-10
154029019	chr1:154029019:G:A	6.91937e-06	-1.17931e-10	-0.795924
154029213	chr1:154029213:C:T	1.8602e-05	1.11475	-0.921729
154029611	chr1:154029611:A:G	6.77174e-06	-1.17931e-10	-0.817491
154030147	chr1:154030147:A:T	4.42658e-06	-1.17931e-10	-1.24262
154030950	chr1:154030950:G:A	4.76769e-06	-1.17931e-10	-1.16839
154031900	chr1:154031900:T:A	9.09468e-06	-0.52256	-2.84266e-10
154032265	chr1:154032265:T:C	4.44917e-06	-1.17931e-10	-1.23753
154032880	chr1:154032880:T:C	4.69554e-06	-1.17931e-10	-1.18364
154032895	chr1:154032895:G:A	7.23016e-06	-1.17931e-10	-0.751987
154033316	chr1:154033316:T:G	9.61414e-06	-1.17931e-10	-0.467014
154033727	chr1:154033727:T:C	3.22319e-06	-1.55988	-2.84266e-10
154035852	chr1:154035852:G:A	4.58658e-06	-1.17931e-10	-1.20711
154035969	chr1:154035969:G:A	2.07674e-05	1.33159	-1.02846
154038070	chr1:154038070:T:C	4.45724e-06	-1.17931e-10	-1.23572
154038950	chr1:154038950:A:C	5.34181e-06	-1.05468	-2.84266e-10
154039057	chr1:154039057:G:A	3.27535e-06	-1.54382	-2.84266e-10
154039129	chr1:154039129:T:C	1.89582e-05	1.18084	-0.968851
154039525	chr1:154039525:C:T	2.00499e-05	1.2203	-0.952322
154040212	chr1:154040212:A:G	5.29191e-06	-1.06407	-2.84266e-10
154040744	chr1:154040744:T:G	8.4315e-05	2.50511	-0.800804
154040947	chr1:154040947:T:C	6.17327e-06	-1.17931e-10	-0.91002
154041782	chr1:154041782:C:T	9.79583e-06	-0.448292	-2.84266e-10
154043206	chr1:154043206:G:A	8.91509e-07	-1.59143	-1.25366
154043442	chr1:154043442:G:A	4.75011e-06	-1.17931e-10	-1.17208
154043797	chr1:154043797:T:A	4.68511e-06	-1.17931e-10	-1.18586
154044555	chr1:154044555:TAA:T	4.63417e-06	-1.17931e-10	-1.19679
154044614	chr1:154044614:A:G	4.84624e-06	-1.17931e-10	-1.15205
154045025	chr1:154045025:T:C	6.47401e-05	2.25883	-0.8187
154045140	chr1:154045140:C:T	4.36691e-06	-1.17931e-10	-1.25619
154045516	chr1:154045516:G:T	2.11284e-05	1.55599	-1.23563
154045878	chr1:154045878:G:A	4.50094e-06	-1.17931e-10	-1.22596
154046706	chr1:154046706:C:A	5.59181e-05	2.23417	-0.940533
154047446	chr1:154047446:C:T	5.49813e-05	2.23568	-0.958935
154047449	chr1:154047449:T:G	5.22191e-05	2.17481	-0.949605
154047457	chr1:154047457:T:C	0.000163284	3.598	-1.23275
154047467	chr1:154047467:G:A	5.65621e-05	2.25755	-0.952463
154047541	chr1:154047541:G:A	2.31657e-05	1.36388	-0.951458
154047902	chr1:154047902:C:T	3.43474e-06	-1.19471	-0.301598
154048470	chr1:154048470:G:A	4.52717e-06	-1.17931e-10	-1.22015
154048692	chr1:154048692:T:C	8.02752e-06	-1.17931e-10	-0.647373
154048753	chr1:154048753:A:G	4.43561e-06	-1.17931e-10	-1.24058
154050293	chr1:154050293:T:G	7.72215e-06	-1.17931e-10	-0.686156
154050531	chr1:154050531:T:TC	2.39451e-05	1.34467	-0.899152
154051357	chr1:154051357:C:T	2.6842e-05	-1.17931e-10	0.559717
154052035	chr1:154052035:C:T	3.1204e-06	-1.59229	-2.84266e-10
154052717	chr1:154052717:T:C	5.9195e-05	2.21588	-0.86529
154053190	chr1:154053190:T:C	2.80621e-05	1.28282	-0.678652
154053227	chr1:154053227:T:C	2.70425e-05	-1.17931e-10	0.567162
154053415	chr1:154053415:A:G	7.12872e-05	2.45601	-0.919543
154053556	chr1:154053556:G:A	4.51927e-06	-1.17931e-10	-1.2219
154053564	chr1:154053564:C:T	5.15769e-06	-1.11173	0.0219735
154053611	chr1:154053611:A:G	3.11695e-06	-1.18428	-0.409113
154053908	chr1:154053908:G:C	0.000115618	-1.17931e-10	2.02005
154054166	chr1:154054166:A:G	3.16109e-06	-1.20109	-0.378243
154055413	chr1:154055413:G:A	3.43629e-06	-1.49586	-2.84266e-10
154057004	chr1:154057004:G:A	4.89071e-06	-1.17931e-10	-1.14291
154058741	chr1:154058741:A:G	9.06595e-07	-1.58202	-1.24629
154059929	chr1:154059929:T:C	2.76353e-05	-1.17931e-10	0.588845
154062077	chr1:154062077:C:T	4.65115e-06	-1.17931e-10	-1.19314
154062237	chr1:154062237:A:C	4.59597e-06	-1.17931e-10	-1.20507
154062509	chr1:154062509:C:T	6.54382e-06	-0.851728	-2.84266e-10
154063657	chr1:154063657:A:T	2.05534e-05	1.24145	-0.948672
154065237	chr1:154065237:T:C	4.45534e-05	1.06644	-2.84266e-10
154065721	chr1:154065721:G:A	7.05684e-06	-1.17931e-10	-0.776252
154066331	chr1:154066331:C:T	4.79781e-06	-1.17931e-10	-1.16209
154066338	chr1:154066338:C:T	5.9878e-06	-0.940525	-2.84266e-10
154066519	chr1:154066519:G:A	4.76796e-06	-1.17931e-10	-1.16833
154067802	chr1:154067802:C:T	1.80762e-05	1.27599	-1.11164
154070062	chr1:154070062:G:T	4.62172e-06	-1.17931e-10	-1.19948
154070127	chr1:154070127:C:A	1.09047e-06	-1.57688	-1.06676
154070175	chr1:154070175:A:T	3.42404e-06	-1.49943	-2.84266e-10
154070188	chr1:154070188:C:T	3.56945e-06	-1.45784	-2.84266e-10
154070548	chr1:154070548:T:A	7.00873e-06	-1.17931e-10	-0.783093
154071080	chr1:154071080:G:T	3.85303e-05	1.78739	-0.866197
154071217	chr1:154071217:C:T	8.2436e-05	2.53368	-0.851904
154071436	chr1:154071436:T:A	5.99949e-06	-0.938575	-2.84266e-10
154071739	chr1:154071739:G:A	6.99026e-06	-0.785731	-2.84266e-10
154071972	chr1:154071972:T:TCG	3.74503e-06	-1.40982	-2.84266e-10
154072067	chr1:154072067:T:G	2.41249e-05	1.39219	-0.939189
154072139	chr1:154072139:A:G	3.19113e-06	-1.56987	-2.84266e-10
154072239	chr1:154072239:G:C	2.10915e-05	1.3596	-1.04098
154072876	chr1:154072876:T:C	1.95386e-05	1.34925	-1.1071
154073040	chr1:154073040:T:C	4.40483e-06	-1.17931e-10	-1.24755
154074465	chr1:154074465:T:C	4.8444e-06	-1.17931e-10	-1.15242
154074940	chr1:154074940:T:G	5.99258e-06	-0.939727	-2.84266e-10
154075276	chr1:154075276:T:C	4.69762e-06	-1.17931e-10	-1.18319
154076643	chr1:154076643:G:C	4.90269e-06	-1.17931e-10	-1.14046
154077123	chr1:154077123:T:C	1.91473e-05	1.38727	-1.16536
154077178	chr1:154077178:C:T	2.16328e-05	1.50772	-1.16375
154077299	chr1:154077299:C:A	4.96678e-06	-1.17931e-10	-1.12748
154077769	chr1:154077769:G:C	3.75579e-06	-1.40695	-2.84266e-10
154078049	chr1:154078049:A:G	1.16501e-06	-1.4455	-1.13202
154078284	chr1:154078284:C:T	2.48705e-05	1.57513	-1.0917
154078712	chr1:154078712:G:A	4.46227e-06	-1.17931e-10	-1.23459
154079325	chr1:154079325:T:C	4.43988e-06	-1.17931e-10	-1.23962
154080527	chr1:154080527:C:G	2.73215e-05	-1.17931e-10	0.577424
154080954	chr1:154080954:A:T	5.15002e-06	-1.17931e-10	-1.09125
154081950	chr1:154081950:C:T	2.60049e-05	1.56932	-1.04129
154082284	chr1:154082284:G:A	5.77118e-06	-1.17931e-10	-0.977373
154082674	chr1:154082674:C:T	4.5858e-06	-1.17931e-10	-1.20729
154082889	chr1:154082889:G:A	1.87242e-05	0.19957	-2.84266e-10
154083103	chr1:154083103:G:A	2.57361e-05	1.77222	-1.25458
154084358	chr1:154084358:A:T	2.0697e-05	1.31277	-1.01303
154085326	chr1:154085326:A:G	4.35591e-05	1.5175	-0.473629
154085702	chr1:154085702:T:C	4.61174e-06	-1.17931e-10	-1.20164
154086312	chr1:154086312:C:T	3.28714e-06	-1.54023	-2.84266e-10
154086900	chr1:154086900:C:A	5.52818e-05	1.77185	-0.48965
154087382	chr1:154087382:C:T	1.19593e-05	-1.17931e-10	-0.248741
154087468	chr1:154087468:G:A	2.35323e-05	1.48586	-1.05774
154087792	chr1:154087792:A:G	3.28356e-06	-1.39702	-0.144305
154087811	chr1:154087811:T:C	4.91527e-06	-1.17931e-10	-1.1379
154088059	chr1:154088059:T:G	1.23655e-05	-0.215342	-2.84266e-10
154088231	chr1:154088231:G:A	5.28081e-06	-1.17931e-10	-1.06617
154088641	chr1:154088641:T:C	5.0353e-06	-1.17931e-10	-1.11378
154089866	chr1:154089866:C:T	2.36864e-05	1.545	-1.11035
154090498	chr1:154090498:T:C	4.45031e-06	-1.17931e-10	-1.23728
154090539	chr1:154090539:G:A	4.51708e-06	-1.17931e-10	-1.22238
154092557	chr1:154092557:T:G	1.13999e-06	-1.35102	-1.24821
154093827	chr1:154093827:A:G	0.000105721	-1.17931e-10	1.93055
154094014	chr1:154094014:T:C	3.41504e-06	-1.50206	-2.84266e-10
154094394	chr1:154094394:G:A	2.08089e-05	1.48553	-1.1804
154095720	chr1:154095720:C:T	9.27961e-07	-1.55634	-1.24868
154097452	chr1:154097452:C:A	5.21994e-06	-1.17931e-10	-1.07776
154098231	chr1:154098231:C:A	2.35716e-05	1.43031	-1.00051
154098647	chr1:154098647:C:G	4.3645e-06	-1.17931e-10	-1.25675
154100125	chr1:154100125:G:A	4.82132e-06	-1.1572	-2.84266e-10
154100621	chr1:154100621:C:T	2.38856e-05	-1.17931e-10	0.443025
154101025	chr1:154101025:A:T	4.37138e-06	-1.17931e-10	-1.25517
154101823	chr1:154101823:G:A	2.27796e-05	1.55113	-1.15551
154102600	chr1:154102600:A:G	2.45557e-05	1.55038	-1.07968
154102751	chr1:154102751:C:A	3.9568e-06	-1.35481	-2.84266e-10
154103890	chr1:154103890:T:C	6.67294e-05	1.96282	-0.492422
154104961	chr1:154104961:T:A	4.67924e-06	-1.17931e-10	-1.18711
154104996	chr1:154104996:G:A	8.97356e-07	-1.59025	-1.2483
154105016	chr1:154105016:G:C	5.24397e-06	-1.17931e-10	-1.07317
154105417	chr1:154105417:G:A	2.45733e-05	1.48449	-1.01307
154106014	chr1:154106014:A:G	6.84142e-05	1.77868	-0.283345
154108243	chr1:154108243:G:A	9.25597e-06	-0.50498	-2.84266e-10
154108436	chr1:154108436:G:A	1.18078e-05	-1.17931e-10	-0.261486
154108463	chr1:154108463:C:T	9.43893e-06	-1.17931e-10	-0.485407
154108481	chr1:154108481:A:G	1.90914e-05	1.35808	-1.13909
154108514	chr1:154108514:T:C	8.29224e-06	-0.614929	-2.84266e-10
154109173	chr1:154109173:T:C	1.99735e-05	1.40505	-1.14089
154109551	chr1:154109551:A:AT	1.13558e-05	-1.17931e-10	-0.30052
154111630	chr1:154111630:T:A	4.50585e-06	-1.17931e-10	-1.22487
154111805	chr1:154111805:C:T	5.18472e-06	-1.17931e-10	-1.08453
154111923	chr1:154111923:T:A	4.53239e-06	-1.17931e-10	-1.219
154111965	chr1:154111965:T:C	1.98906e-05	1.35553	-1.09553
154112162	chr1:154112162:T:TAG	1.14055e-05	-1.17931e-10	-0.296156
154112169	chr1:154112169:T:TAA	7.58021e-06	-1.17931e-10	-0.704709
154112620	chr1:154112620:C:T	3.2677e-06	-1.54616	-2.84266e-10
154113130	chr1:154113130:C:T	8.97873e-07	-1.58934	-1.24863
154114036	chr1:154114036:G:A	0.000166628	3.05681	-0.671302
154114363	chr1:154114363:G:T	1.16093e-06	-1.34035	-1.24068
154114557	chr1:154114557:C:T	4.33668e-05	1.95446	-0.915014
154114940	chr1:154114940:C:T	5.72911e-06	-1.17931e-10	-0.984689
154115782	chr1:154115782:T:C	2.43316e-06	-0.584501	-1.25656
154115983	chr1:154115983:C:T	6.43531e-06	-1.17931e-10	-0.868449
154116962	chr1:154116962:T:C	2.4846e-05	1.69288	-1.21043
154117241	chr1:154117241:T:C	4.89161e-06	-1.17931e-10	-1.14273
154118541	chr1:154118541:G:C	2.93035e-05	1.83582	-1.18836
154119099	chr1:154119099:A:C	5.06618e-06	-1.17931e-10	-1.10766
154119254	chr1:154119254:G:A	2.69005e-05	1.70531	-1.14341
154119580	chr1:154119580:C:A	1.77189e-05	1.29083	-1.14645
154119594	chr1:154119594:A:G	3.35084e-06	-1.52104	-2.84266e-10
154121349	chr1:154121349:G:A	3.32398e-05	1.99704	-1.22354
154121374	chr1:154121374:C:T	1.0713e-06	-1.42461	-1.23677
154122540	chr1:154122540:C:T	3.73947e-05	1.15236	-0.261081
154122650	chr1:154122650:G:A	7.22693e-06	-1.17931e-10	-0.752435
154122720	chr1:154122720:A:T	2.71427e-05	1.70191	-1.13105
154122731	chr1:154122731:A:G	3.10845e-05	1.91629	-1.20983
154122904	chr1:154122904:A:T	2.84383e-05	1.82776	-1.21027
154123621	chr1:154123621:C:T	2.74482e-05	1.79917	-1.21712
154124551	chr1:154124551:T:G	4.20144e-05	1.91945	-0.911688
154124632	chr1:154124632:G:T	2.81158e-05	1.85355	-1.24746
154125500	chr1:154125500:C:T	1.88854e-05	1.42457	-1.21643
154126068	chr1:154126068:A:G	8.97014e-07	-1.59248	-1.24645
154126407	chr1:154126407:G:A	1.99412e-05	-1.17931e-10	0.26254
154126764	chr1:154126764:C:T	7.54734e-06	-1.17931e-10	-0.709053
154127658	chr1:154127658:C:A	2.42968e-05	0.827966	-0.36787
154127912	chr1:154127912:G:A	4.5029e-06	-1.17931e-10	-1.22553
154128217	chr1:154128217:G:A	8.62379e-06	-0.161642	-0.414082
154128581	chr1:154128581:T:C	3.36368e-05	1.0965	-0.311131
154128742	chr1:154128742:A:G	2.48308e-05	1.70266	-1.22083
154128783	chr1:154128783:G:A	4.97139e-06	-1.17931e-10	-1.12655
154129695	chr1:154129695:T:C	1.72361e-06	-1.59463	-0.591202
154130618	chr1:154130618:T:C	4.37631e-06	-1.17931e-10	-1.25404
154131783	chr1:154131783:T:G	3.17418e-06	-1.5752	-2.84266e-10
154132540	chr1:154132540:T:C	2.63476e-05	1.76048	-1.21935
154133218	chr1:154133218:C:G	3.00243e-05	1.86653	-1.19477
154134160	chr1:154134160:AT:A	4.99455e-06	-1.17931e-10	-1.1219
154135460	chr1:154135460:C:T	4.7774e-06	-1.17931e-10	-1.16635
154135655	chr1:154135655:T:C	7.36647e-06	-1.17931e-10	-0.73331
154136025	chr1:154136025:T:C	3.17873e-06	-1.57377	-2.84266e-10
154136777	chr1:154136777:G:A	5.44618e-06	-1.17931e-10	-1.03533
154136990	chr1:154136990:A:G	6.11362e-06	-1.17931e-10	-0.91973
154138355	chr1:154138355:T:C	3.70542e-06	-1.42045	-2.84266e-10
154138544	chr1:154138544:AAC:A	3.1679e-06	-1.57718	-2.84266e-10
154138936	chr1:154138936:T:C	4.8091e-06	-1.17931e-10	-1.15974
154139395	chr1:154139395:T:C	4.03295e-06	-1.33575	-2.84266e-10
154139634	chr1:154139634:G:A	6.4191e-06	-1.17931e-10	-0.87097
154139695	chr1:154139695:A:C	7.53061e-06	-1.17931e-10	-0.711272
154140798	chr1:154140798:G:C	9.14777e-07	-1.58984	-1.22948
154140929	chr1:154140929:G:A	4.61908e-06	-1.17931e-10	-1.20005
154141036	chr1:154141036:T:C	1.02846e-06	-1.46343	-1.23875
154142023	chr1:154142023:G:A	4.39197e-06	-1.17931e-10	-1.25047
154142229	chr1:154142229:C:T	5.28382e-05	2.0976	-0.860613
154142470	chr1:154142470:C:T	4.4245e-06	-1.17931e-10	-1.24309
154142689	chr1:154142689:G:A	3.34068e-05	1.27759	-0.499082
154143159	chr1:154143159:G:C	4.97458e-05	1.99307	-0.816394
154143936	chr1:154143936:C:T	5.92406e-06	-0.951227	-2.84266e-10
154143997	chr1:154143997:C:T	6.4652e-06	-1.17931e-10	-0.863815
154144489	chr1:154144489:C:T	5.32031e-06	-1.17931e-10	-1.05872
154144543	chr1:154144543:T:C	5.80948e-06	-1.17931e-10	-0.970757
154145413	chr1:154145413:G:A	5.71175e-06	-1.17931e-10	-0.987723
154145742	chr1:154145742:A:G	1.90273e-05	-1.17931e-10	0.215626
154145938	chr1:154145938:T:C	7.85587e-06	-1.17931e-10	-0.668988
154146021	chr1:154146021:G:A	4.261e-06	-1.5539	0.273153
154146503	chr1:154146503:C:A	5.66212e-05	2.11214	-0.806009
154146748	chr1:154146748:C:A	5.67567e-06	-1.17931e-10	-0.994061
154146761	chr1:154146761:A:G	6.93974e-05	2.5076	-0.997996
154146904	chr1:154146904:G:A	9.9949e-06	-0.428174	-2.84266e-10
154146978	chr1:154146978:C:T	1.57675e-05	-1.17931e-10	0.0277015
154146998	chr1:154146998:T:C	7.48105e-06	-1.17931e-10	-0.717875
154147848	chr1:154147848:G:C	2.6747e-05	-1.17931e-10	0.556172
154149000	chr1:154149000:C:G	4.71955e-06	-1.17931e-10	-1.17853
154149034	chr1:154149034:T:C	4.53473e-05	2.1209	-1.03679
154149179	chr1:154149179:G:A	9.0818e-07	-1.57862	-1.24794
154149230	chr1:154149230:T:C	4.96918e-06	-1.17931e-10	-1.12699
154149548	chr1:154149548:A:G	6.91471e-06	-1.17931e-10	-0.796598
154150009	chr1:154150009:C:G	5.03423e-06	-1.17931e-10	-1.11399
154150311	chr1:154150311:T:C	6.98088e-05	2.32441	-0.808894
154150498	chr1:154150498:C:T	4.52804e-05	2.14689	-1.06427
154150681	chr1:154150681:TCG:T	0.000143598	2.89826	-0.661492
154151047	chr1:154151047:G:A	7.10429e-05	2.55497	-1.02193
154151666	chr1:154151666:T:A	6.54614e-06	-1.17931e-10	-0.851373
154153908	chr1:154153908:C:T	6.24656e-06	-1.17931e-10	-0.898218
154154191	chr1:154154191:C:T	4.42874e-06	-1.17931e-10	-1.24213
154154624	chr1:154154624:T:C	0.000176632	2.84934	-0.405519
154154759	chr1:154154759:T:C	4.99112e-06	-1.17931e-10	-1.12259
154155073	chr1:154155073:C:G	7.86373e-06	-0.667988	-2.84266e-10
154155260	chr1:154155260:A:G	1.21029e-06	-1.41882	-1.12057
154155344	chr1:154155344:T:C	1.06929e-06	-1.42087	-1.24239
154155852	chr1:154155852:GTTCT:G	8.99073e-07	-1.58949	-1.24715
154155864	chr1:154155864:C:G	9.01041e-07	-1.58826	-1.24619
154156095	chr1:154156095:G:T	1.25002e-06	-1.49849	-1.0086
154156196	chr1:154156196:G:A	0.000179786	3.04321	-0.581698
154156306	chr1:154156306:G:C	4.42132e-06	-1.17931e-10	-1.24381
154156789	chr1:154156789:A:G	4.67908e-05	2.33517	-1.21974
154157029	chr1:154157029:A:G	4.92197e-06	-1.17931e-10	-1.13654
154158721	chr1:154158721:G:A	3.15594e-06	-1.58096	-2.84266e-10
154159394	chr1:154159394:G:A	1.19245e-06	-1.5073	-1.04695
154160236	chr1:154160236:CA:C	0.000180969	2.46808	-2.84266e-10
154160840	chr1:154160840:T:C	1.26248e-06	-1.42338	-1.07379
154161260	chr1:154161260:A:G	4.51159e-06	-1.17931e-10	-1.2236
154161480	chr1:154161480:G:T	4.52505e-06	-1.17931e-10	-1.22062
154161546	chr1:154161546:T:C	1.25472e-06	-1.58466	-0.918682
154162081	chr1:154162081:A:C	3.03626e-05	1.88723	-1.20427
154162788	chr1:154162788:C:T	6.23559e-06	-1.17931e-10	-0.899976
154162791	chr1:154162791:C:T	0.000170358	2.40765	-2.84266e-10
154162969	chr1:154162969:T:C	1.21626e-06	-1.48349	-1.05098
154163604	chr1:154163604:T:C	5.14619e-06	-1.09199	-2.84266e-10
154165153	chr1:154165153:G:A	8.86596e-07	-1.59428	-1.25634
154165218	chr1:154165218:C:T	8.86152e-07	-1.59443	-1.25669
154165372	chr1:154165372:C:T	8.86347e-07	-1.5946	-1.25629
154165528	chr1:154165528:C:G	4.52079e-06	-1.17931e-10	-1.22156
154165726	chr1:154165726:T:G	9.2868e-07	-1.58807	-1.21617
154167059	chr1:154167059:T:C	4.50896e-06	-1.17931e-10	-1.22418
154167548	chr1:154167548:C:T	7.23417e-06	-1.17931e-10	-0.751433
154168784	chr1:154168784:C:A	1.18229e-06	-1.47098	-1.09182
154168818	chr1:154168818:G:A	4.44794e-06	-1.17931e-10	-1.23781
154172205	chr1:154172205:A:T	2.30246e-06	-1.45385	-0.442423
154172725	chr1:154172725:C:T	5.93615e-06	-1.17931e-10	-0.949188
154172798	chr1:154172798:A:C	4.43725e-06	-1.17931e-10	-1.24021
154172890	chr1:154172890:G:C	5.15148e-06	-1.17931e-10	-1.09097
154173403	chr1:154173403:G:A	4.40793e-06	-1.17931e-10	-1.24684
154173619	chr1:154173619:G:A	6.04111e-05	2.38989	-1.01897
154173706	chr1:154173706:C:T	4.72599e-06	-1.17931e-10	-1.17717
154173907	chr1:154173907:G:A	4.4396e-06	-1.17931e-10	-1.23968
154174070	chr1:154174070:C:T	6.0845e-06	-1.17931e-10	-0.924504
154174098	chr1:154174098:C:T	9.33955e-07	-1.59155	-1.20702
154174158	chr1:154174158:C:A	7.55807e-06	-1.17931e-10	-0.707634
154176808	chr1:154176808:A:T	1.22271e-06	-1.59074	-0.938443
154177488	chr1:154177488:A:G	5.13783e-06	-1.17931e-10	-1.09362
154177972	chr1:154177972:C:A	1.02939e-06	-1.47847	-1.22281
154178190	chr1:154178190:TA:T	4.5761e-06	-1.17931e-10	-1.2094
154178294	chr1:154178294:T:C	4.411e-06	-1.17931e-10	-1.24615
154178498	chr1:154178498:C:G	5.28353e-06	-1.17931e-10	-1.06565
154179030	chr1:154179030:C:G	5.21775e-06	-1.07818	-2.84266e-10
154180630	chr1:154180630:A:G	7.71604e-05	2.05666	-0.441026
154180792	chr1:154180792:G:GT	5.28894e-06	-1.17931e-10	-1.06463
154181465	chr1:154181465:T:C	4.3645e-06	-1.17931e-10	-1.25675
154181718	chr1:154181718:G:A	2.39379e-06	-1.44719	-0.410186
154182025	chr1:154182025:AATTC:A	1.67025e-06	-1.34701	-0.87027
154182111	chr1:154182111:T:C	2.00841e-06	-0.776433	-1.25647
154183192	chr1:154183192:T:C	4.41573e-06	-1.17931e-10	-1.24508
154183654	chr1:154183654:C:G	5.86059e-06	-1.17931e-10	-0.961999
154184347	chr1:154184347:A:G	7.08937e-06	-0.771652	-2.84266e-10
154184606	chr1:154184606:A:G	2.21535e-05	-1.17931e-10	0.367746
154184658	chr1:154184658:T:C	5.5986e-06	-1.17931e-10	-1.00773
154185279	chr1:154185279:A:AAG	5.78634e-06	-0.974749	-2.84266e-10
154185420	chr1:154185420:A:G	7.53602e-06	0.538767	-1.24932
154185582	chr1:154185582:C:T	3.39318e-05	-1.17931e-10	0.794102
154185659	chr1:154185659:G:A	4.43075e-06	-1.17931e-10	-1.24168
154185912	chr1:154185912:G:A	6.14023e-06	-1.17931e-10	-0.915387
154186142	chr1:154186142:G:C	2.17173e-05	-1.17931e-10	0.347862
154186405	chr1:154186405:T:G	4.14958e-06	-1.25228	-0.0549627
154186406	chr1:154186406:C:G	4.14549e-06	-1.25207	-0.0561611
154187329	chr1:154187329:A:T	5.41746e-06	-1.17931e-10	-1.04062
154188179	chr1:154188179:T:C	8.11016e-05	2.2074	-0.541944
154188409	chr1:154188409:C:T	1.1042e-05	0.928012	-1.25656
154189623	chr1:154189623:G:A	7.79757e-06	-1.17931e-10	-0.676437
154189873	chr1:154189873:G:A	5.30945e-06	-1.17931e-10	-1.06076
154190017	chr1:154190017:A:G	0.000100915	2.39598	-0.511951
154190027	chr1:154190027:C:T	2.08514e-06	-1.43875	-0.556662
154190517	chr1:154190517:C:CG	5.76001e-06	-1.17931e-10	-0.97931
154191050	chr1:154191050:G:C	1.10472e-06	-1.4186	-1.21206
154191587	chr1:154191587:A:G	8.9679e-06	-0.536598	-2.84266e-10
154191606	chr1:154191606:C:T	1.2749e-06	-1.45424	-1.03314
154191663	chr1:154191663:A:C	1.08386e-06	-1.47699	-1.17273
154191927	chr1:154191927:T:G	1.97287e-05	-1.17931e-10	0.251826
154192677	chr1:154192677:C:T	3.51489e-06	-1.47324	-2.84266e-10
154193422	chr1:154193422:A:G	4.48532e-06	-1.17931e-10	-1.22944
154194158	chr1:154194158:G:A	4.59889e-06	-1.17931e-10	-1.20443
154194427	chr1:154194427:G:A	3.76714e-06	-1.40393	-2.84266e-10
154194653	chr1:154194653:G:A	4.51013e-06	-1.17931e-10	-1.22392
154194704	chr1:154194704:A:C	3.15299e-06	-1.5819	-2.84266e-10
154195724	chr1:154195724:G:T	4.86553e-06	-1.17931e-10	-1.14807
154197138	chr1:154197138:C:T	1.50459e-05	-1.17931e-10	-0.0191402
154197709	chr1:154197709:C:T	4.77449e-06	-1.16696	-2.84266e-10
154198296	chr1:154198296:C:T	2.59576e-05	-1.17931e-10	0.526215
154198630	chr1:154198630:T:G	1.08634e-05	-1.17931e-10	-0.344846
154198932	chr1:154198932:C:T	3.34405e-05	-1.17931e-10	0.779518
154199074	chr1:154199074:A:G	3.15494e-06	-1.58128	-2.84266e-10
154199304	chr1:154199304:T:A	5.66807e-05	-1.17931e-10	1.30719
154200171	chr1:154200171:G:A	5.86025e-06	-1.17931e-10	-0.962057
154200886	chr1:154200886:A:G	1.22645e-06	-1.58422	-0.941905
154201080	chr1:154201080:A:G	5.93593e-06	-1.17931e-10	-0.949225
154201129	chr1:154201129:T:C	5.41297e-06	-1.17931e-10	-1.04145
154202093	chr1:154202093:C:T	1.29406e-05	1.05598	-1.22586
154202523	chr1:154202523:G:A	4.751e-06	-1.17931e-10	-1.17189
154202589	chr1:154202589:A:G	5.95993e-06	-1.17931e-10	-0.94519
154202596	chr1:154202596:C:T	5.63835e-06	-1.17931e-10	-1.00066
154204511	chr1:154204511:G:A	4.55793e-06	-1.17931e-10	-1.21338
154204689	chr1:154204689:G:A	4.72605e-06	-1.17931e-10	-1.17716
154204987	chr1:154204987:T:G	5.85819e-06	-1.17931e-10	-0.962407
154205179	chr1:154205179:C:T	4.8601e-06	-1.17931e-10	-1.14919
154206050	chr1:154206050:G:A	5.89634e-06	-1.17931e-10	-0.955917
154206248	chr1:154206248:C:A	1.32417e-05	-0.146879	-2.84266e-10
154207203	chr1:154207203:T:C	1.01905e-05	0.748979	-1.15778
154207350	chr1:154207350:CT:C	4.52955e-06	-1.17931e-10	-1.21963
154208181	chr1:154208181:C:T	6.27494e-06	-1.17931e-10	-0.893685
154208294	chr1:154208294:G:T	4.58137e-06	-1.17931e-10	-1.20825
154208732	chr1:154208732:T:C	4.9175e-06	-1.17931e-10	-1.13745
154209305	chr1:154209305:AATC:A	5.58218e-06	-1.17931e-10	-1.01067
154209478	chr1:154209478:G:T	2.75211e-05	1.1023	-0.517596
154209732	chr1:154209732:A:T	6.13143e-06	-1.17931e-10	-0.916821
154210452	chr1:154210452:C:G	6.75167e-06	-0.820458	-2.84266e-10
154210827	chr1:154210827:TA:T	4.51197e-06	-1.17931e-10	-1.22352
154211171	chr1:154211171:A:T	4.54613e-06	-1.17931e-10	-1.21597
154211193	chr1:154211193:C:T	5.32648e-06	-1.17931e-10	-1.05756
154211631	chr1:154211631:G:A	4.70961e-06	-1.17931e-10	-1.18064
154211843	chr1:154211843:C:G	5.98469e-06	-1.17931e-10	-0.941045
154212067	chr1:154212067:G:C	4.70672e-06	-1.17931e-10	-1.18126
154212208	chr1:154212208:C:T	6.19507e-06	-0.906495	-2.84266e-10
154212222	chr1:154212222:T:C	6.33905e-06	-1.17931e-10	-0.883521
154212759	chr1:154212759:T:C	4.48053e-06	-1.17931e-10	-1.23051
154212835	chr1:154212835:TA:T	4.56759e-06	-1.17931e-10	-1.21126
154213038	chr1:154213038:G:T	6.44845e-06	-0.86641	-2.84266e-10
154213445	chr1:154213445:T:C	4.73376e-06	-1.17931e-10	-1.17553
154213661	chr1:154213661:G:T	6.45186e-06	-0.86588	-2.84266e-10
154213824	chr1:154213824:G:A	5.95311e-06	-1.17931e-10	-0.946336
154213999	chr1:154213999:TG:T	5.57713e-06	-1.17931e-10	-1.01158
154214337	chr1:154214337:C:T	5.57637e-06	-1.17931e-10	-1.01171
154214442	chr1:154214442:G:C	8.41379e-06	0.547891	-1.14827
154214620	chr1:154214620:GC:G	4.61999e-06	-1.17931e-10	-1.19986
154214829	chr1:154214829:C:T	2.79934e-05	1.06048	-0.458755
154215835	chr1:154215835:ACTTT:A	9.39395e-06	-1.17931e-10	-0.490183
154216068	chr1:154216068:A:T	7.79328e-06	-1.17931e-10	-0.676987
154216132	chr1:154216132:C:T	4.5273e-06	-1.17931e-10	-1.22012
154216488	chr1:154216488:C:T	8.63092e-06	-0.574897	-2.84266e-10
154216916	chr1:154216916:T:C	6.43731e-06	-1.17931e-10	-0.868138
154217644	chr1:154217644:T:C	9.72239e-05	-1.17931e-10	1.84677
154218045	chr1:154218045:T:G	2.26874e-05	0.391563	-2.84266e-10
154218105	chr1:154218105:T:C	4.61367e-06	-1.17931e-10	-1.20122
154218791	chr1:154218791:G:A	7.09225e-06	-0.771246	-2.84266e-10
154218858	chr1:154218858:A:C	5.02619e-06	-1.17931e-10	-1.11559
154219043	chr1:154219043:T:A	6.93539e-06	-1.17931e-10	-0.793612
154219215	chr1:154219215:A:G	3.45003e-05	1.22642	-0.415701
154219315	chr1:154219315:G:A	1.08576e-05	0.905992	-1.25137
154220121	chr1:154220121:C:T	4.56952e-06	-1.17931e-10	-1.21084
154220384	chr1:154220384:G:A	4.77564e-06	-1.17931e-10	-1.16672
154222103	chr1:154222103:G:A	1.17571e-06	-1.52197	-1.04641
154223765	chr1:154223765:C:T	4.67534e-06	-1.17931e-10	-1.18795
154224299	chr1:154224299:C:T	4.61861e-06	-1.17931e-10	-1.20016
154224585	chr1:154224585:A:G	3.14787e-06	-1.58352	-2.84266e-10
154224650	chr1:154224650:T:C	9.68944e-07	-1.56314	-1.19866
154226350	chr1:154226350:G:C	6.41903e-06	-1.17931e-10	-0.870982
154226573	chr1:154226573:A:G	3.2481e-06	-1.55218	-2.84266e-10
154226688	chr1:154226688:TA:T	6.02255e-06	-1.17931e-10	-0.934738
154226716	chr1:154226716:C:T	7.0468e-06	-1.17931e-10	-0.777676
154227740	chr1:154227740:GT:G	4.373e-06	-1.17931e-10	-1.2548
154227849	chr1:154227849:A:G	4.38922e-06	-1.17931e-10	-1.2511
154228228	chr1:154228228:T:C	3.99345e-05	1.29533	-0.33834
154228523	chr1:154228523:T:C	4.61999e-06	-1.17931e-10	-1.19986
154229010	chr1:154229010:C:T	4.53351e-06	-1.17931e-10	-1.21875
154229179	chr1:154229179:C:T	0.000202849	2.51144	0.0707706
154230259	chr1:154230259:G:A	1.45238e-05	0.920144	-0.974605
154230610	chr1:154230610:C:G	8.61987e-06	-1.17931e-10	-0.576179
154230825	chr1:154230825:C:T	4.66614e-06	-1.17931e-10	-1.18992
154231420	chr1:154231420:C:T	4.26259e-06	-1.28037	-2.84266e-10
154231834	chr1:154231834:A:T	1.54109e-05	0.999084	-0.994259
154232217	chr1:154232217:G:A	0.00122916	4.08114	0.3027
154232278	chr1:154232278:C:T	1.87622e-06	-1.46843	-0.632555
154232336	chr1:154232336:AG:A	1.16679e-05	-0.273408	-2.84266e-10
154232337	chr1:154232337:G:A	1.73283e-05	0.477133	-0.355038
154232952	chr1:154232952:T:C	3.92556e-05	1.25535	-0.315506
154233080	chr1:154233080:C:G	1.30488e-05	1.08387	-1.24542
154233116	chr1:154233116:C:T	6.7713e-06	-1.17931e-10	-0.817556
154233288	chr1:154233288:T:TA	4.6628e-06	-1.17931e-10	-1.19063
154233347	chr1:154233347:C:T	3.43514e-05	1.17337	-0.366979
154233404	chr1:154233404:A:AACCTCC	5.27427e-05	-1.17931e-10	1.23518
154233882	chr1:154233882:T:C	1.27197e-06	-1.58294	-0.906744
154234507	chr1:154234507:GTCAA:G	4.66614e-06	-1.17931e-10	-1.18992
154235392	chr1:154235392:ACCCAGG:A	4.66736e-06	-1.17931e-10	-1.18966
154236277	chr1:154236277:T:C	3.13842e-05	1.10358	-0.387528
154236315	chr1:154236315:C:T	3.35082e-06	-1.52104	-2.84266e-10
154236401	chr1:154236401:A:G	1.16779e-05	0.980548	-1.2531
154236679	chr1:154236679:A:G	5.80068e-06	-1.17931e-10	-0.972275
154236693	chr1:154236693:A:T	9.61277e-07	-1.54068	-1.22907
154236805	chr1:154236805:C:T	3.1176e-06	-1.59319	-2.84266e-10
154237014	chr1:154237014:T:C	1.29304e-06	-1.58101	-0.892239
154237734	chr1:154237734:T:C	1.38588e-06	-1.58308	-0.820836
154238010	chr1:154238010:A:G	6.81025e-06	-1.17931e-10	-0.81182
154238195	chr1:154238195:C:A	1.43633e-06	-1.59015	-0.778005
154238465	chr1:154238465:T:C	4.50222e-06	-1.17931e-10	-1.22568
154238520	chr1:154238520:C:T	4.4913e-06	-1.17931e-10	-1.22811
154238632	chr1:154238632:G:A	3.88121e-06	-1.3741	-2.84266e-10
154239623	chr1:154239623:G:A	4.70947e-06	-1.17931e-10	-1.18067
154239982	chr1:154239982:C:T	4.07775e-06	-1.3247	-2.84266e-10
154240065	chr1:154240065:G:A	3.13719e-06	-1.58692	-2.84266e-10
154240184	chr1:154240184:G:A	3.36171e-06	-1.5178	-2.84266e-10
154241215	chr1:154241215:C:A	2.43431e-06	-1.40847	-0.432113
154241397	chr1:154241397:C:G	6.2474e-06	-1.17931e-10	-0.898084
154242120	chr1:154242120:C:T	9.39266e-06	-0.490321	-2.84266e-10
154243175	chr1:154243175:G:A	4.61574e-06	-1.17931e-10	-1.20078
154243605	chr1:154243605:C:T	4.47827e-06	-1.17931e-10	-1.23101
154244966	chr1:154244966:CTG:C	4.49251e-06	-1.17931e-10	-1.22784
154245080	chr1:154245080:C:T	6.80213e-06	-1.17931e-10	-0.813013
154245287	chr1:154245287:C:T	1.12159e-05	0.86103	-1.17394
154245426	chr1:154245426:CTT:C	4.58756e-06	-1.17931e-10	-1.2069
154245476	chr1:154245476:C:G	5.08555e-06	-1.17931e-10	-1.10385
154245848	chr1:154245848:G:A	1.63793e-05	-1.17931e-10	0.0657677
154246074	chr1:154246074:CT:C	3.80712e-05	1.27208	-0.362867
154246163	chr1:154246163:TTCAG:T	1.16293e-05	0.972406	-1.24913
154246701	chr1:154246701:G:C	1.37539e-06	-1.59022	-0.821293
154246861	chr1:154246861:TG:T	4.66734e-06	-1.17931e-10	-1.18966
154246863	chr1:154246863:T:A	4.66874e-06	-1.17931e-10	-1.18936
154246958	chr1:154246958:T:C	4.70192e-06	-1.17931e-10	-1.18228
154247091	chr1:154247091:C:T	3.96722e-06	-1.35218	-2.84266e-10
154247183	chr1:154247183:T:C	7.68925e-06	-1.17931e-10	-0.690425
154247242	chr1:154247242:C:T	1.19133e-05	0.993835	-1.24643
154248108	chr1:154248108:C:T	4.6679e-06	-1.17931e-10	-1.18954
154248256	chr1:154248256:C:T	6.04177e-06	-1.17931e-10	-0.931551
154248402	chr1:154248402:G:A	4.66715e-06	-1.17931e-10	-1.1897
154248644	chr1:154248644:G:A	6.54096e-06	-1.17931e-10	-0.852164
154248672	chr1:154248672:C:T	4.40145e-06	-1.17931e-10	-1.24832
154248740	chr1:154248740:T:C	3.76365e-05	1.20862	-0.310898
154248741	chr1:154248741:G:A	4.50135e-06	-1.17931e-10	-1.22587
154248748	chr1:154248748:G:A	1.1246e-05	0.93852	-1.24875
154249128	chr1:154249128:A:G	4.49811e-06	-1.17931e-10	-1.22659
154249801	chr1:154249801:G:A	4.76912e-06	-1.17931e-10	-1.16809
154249824	chr1:154249824:GC:G	4.49907e-06	-1.17931e-10	-1.22638
154250072	chr1:154250072:T:C	6.58165e-06	-1.17931e-10	-0.845963
154250624	chr1:154250624:C:T	4.51324e-06	-1.17931e-10	-1.22323
154250625	chr1:154250625:G:A	1.44524e-05	0.942222	-1.00161
154250811	chr1:154250811:C:T	5.8541e-06	-1.17931e-10	-0.963107
154251941	chr1:154251941:A:T	3.37081e-06	-1.51509	-2.84266e-10
154252036	chr1:154252036:C:T	1.44861e-05	0.92629	-0.983351
154252868	chr1:154252868:T:C	1.73175e-05	1.05089	-0.929425
154254105	chr1:154254105:A:C	4.51048e-06	-1.17931e-10	-1.22384
154254643	chr1:154254643:TTTG:T	1.36244e-05	0.868682	-0.987066
154254763	chr1:154254763:C:A	3.47351e-05	1.17548	-0.357981
154254897	chr1:154254897:G:A	6.85985e-06	-1.17931e-10	-0.804563
154255811	chr1:154255811:T:C	3.60704e-05	0.90668	-0.0514559
154256130	chr1:154256130:A:G	4.68108e-06	-1.18672	-2.84266e-10
154256239	chr1:154256239:G:T	6.42512e-06	-1.17931e-10	-0.870033
154256815	chr1:154256815:T:G	6.7603e-06	-1.17931e-10	-0.819181
154258792	chr1:154258792:A:C	6.13202e-06	-0.916724	-2.84266e-10
154259467	chr1:154259467:T:C	2.09248e-05	1.13398	-0.823298
154260134	chr1:154260134:A:G	1.39165e-06	-1.57846	-0.821293
154260292	chr1:154260292:G:A	1.37973e-06	-1.58822	-0.820141
154261645	chr1:154261645:G:A	5.00064e-06	-1.17931e-10	-1.12068
154261729	chr1:154261729:T:C	4.44382e-06	-1.17931e-10	-1.23873
154262779	chr1:154262779:A:G	6.53983e-06	-1.17931e-10	-0.852337
154263533	chr1:154263533:G:C	3.41321e-05	1.12297	-0.322979
154264094	chr1:154264094:T:C	4.46911e-06	-1.17931e-10	-1.23306
154264148	chr1:154264148:A:G	4.57454e-06	-1.17931e-10	-1.20974
154264856	chr1:154264856:C:G	4.78305e-06	-1.17931e-10	-1.16517
154265012	chr1:154265012:C:T	4.7004e-06	-1.17931e-10	-1.1826
154265162	chr1:154265162:G:T	7.40023e-06	0.424468	-1.15321
154265587	chr1:154265587:C:T	0.000120676	2.68242	-0.619557
154265907	chr1:154265907:A:G	9.85589e-06	0.72259	-1.16477
154266780	chr1:154266780:G:C	3.62358e-06	-1.44279	-2.84266e-10
154266793	chr1:154266793:TG:T	6.37884e-06	-1.17931e-10	-0.877263
154266807	chr1:154266807:T:A	3.60505e-06	-0.231708	-1.2162
154266858	chr1:154266858:T:TC	1.16527e-06	-1.558	-1.01929
154267451	chr1:154267451:C:T	8.17047e-06	0.523097	-1.15282
154267577	chr1:154267577:TTCTGA:T	2.47791e-05	-1.17931e-10	0.47975
154267714	chr1:154267714:G:A	5.66852e-06	-1.17931e-10	-0.99532
154268299	chr1:154268299:C:G	1.1853e-05	-1.17931e-10	-0.25767
154269873	chr1:154269873:G:A	4.27904e-06	-1.27652	-2.84266e-10
154270621	chr1:154270621:G:A	1.18872e-06	-1.33461	-1.22276
154270639	chr1:154270639:C:T	7.70577e-06	0.488048	-1.17633
154270981	chr1:154270981:A:T	1.3486e-06	-1.19271	-1.23847
154272185	chr1:154272185:T:G	4.78626e-06	-1.17931e-10	-1.1645
154272359	chr1:154272359:G:C	4.76583e-06	-1.17931e-10	-1.16878
154272378	chr1:154272378:A:G	4.59103e-06	-1.17931e-10	-1.20615
154272790	chr1:154272790:C:T	5.32911e-06	-1.17931e-10	-1.05706
154273036	chr1:154273036:A:G	7.72324e-06	0.491202	-1.17722
154273067	chr1:154273067:G:A	6.73935e-06	-1.17931e-10	-0.822285
154273092	chr1:154273092:G:A	4.97805e-06	-1.17931e-10	-1.12521
154274126	chr1:154274126:G:A	5.36338e-06	-1.17931e-10	-1.05066
154274778	chr1:154274778:G:C	4.40649e-06	-1.17931e-10	-1.24717
154276030	chr1:154276030:A:G	4.41531e-06	-1.17931e-10	-1.24517
154276151	chr1:154276151:A:G	4.75944e-06	-1.17931e-10	-1.17012
154276438	chr1:154276438:A:G	7.12661e-06	-1.17931e-10	-0.766413
154276566	chr1:154276566:CTTACTTTACTGGCCTTAAAAAG:C	1.8094e-06	-1.20978	-0.927473
154278422	chr1:154278422:C:T	5.63091e-06	-1.17931e-10	-1.00198
154278952	chr1:154278952:T:C	7.35083e-06	0.39125	-1.12668
154279712	chr1:154279712:A:G	3.79912e-06	-1.39548	-2.84266e-10
154279732	chr1:154279732:G:A	2.70982e-06	-0.492101	-1.24127
154280384	chr1:154280384:T:C	3.91569e-06	-0.157405	-1.20785
154280701	chr1:154280701:T:C	4.10932e-06	-1.31699	-2.84266e-10
154281185	chr1:154281185:A:C	4.54941e-06	-0.137868	-1.07738
154281841	chr1:154281841:G:A	1.27115e-06	-1.26327	-1.22706
154281947	chr1:154281947:A:G	4.20225e-06	-1.29463	-2.84266e-10
154282217	chr1:154282217:T:A	4.3645e-06	-1.17931e-10	-1.25675
154282382	chr1:154282382:T:C	5.4557e-06	-1.17931e-10	-1.03359
154282900	chr1:154282900:G:A	5.46775e-06	-1.17931e-10	-1.03138
154283444	chr1:154283444:G:A	9.21129e-05	-1.17931e-10	1.79277
154283497	chr1:154283497:T:C	2.9337e-06	-0.407933	-1.24605
154283574	chr1:154283574:A:T	7.38568e-06	-1.17931e-10	-0.730706
154284712	chr1:154284712:A:T	1.19817e-06	-1.32351	-1.22595
154285100	chr1:154285100:C:T	6.9711e-06	-1.17931e-10	-0.788476
154285529	chr1:154285529:G:A	4.51853e-06	-1.17931e-10	-1.22206
154285768	chr1:154285768:C:T	1.13323e-05	-1.17931e-10	-0.302592
154285795	chr1:154285795:G:A	4.43793e-06	-1.17931e-10	-1.24006
154286054	chr1:154286054:T:C	4.37448e-06	-1.17931e-10	-1.25446
154286073	chr1:154286073:C:T	3.20611e-06	-0.337218	-1.22797
154286388	chr1:154286388:C:T	1.32552e-06	-1.23209	-1.21636
154286922	chr1:154286922:C:G	4.83575e-06	-1.17931e-10	-1.15421
154287054	chr1:154287054:T:C	7.50659e-06	-1.17931e-10	-0.714468
154287067	chr1:154287067:A:G	7.12492e-06	-1.17931e-10	-0.76665
154287174	chr1:154287174:G:A	1.16093e-06	-1.3591	-1.22193
154287885	chr1:154287885:C:G	1.1789e-06	-1.33994	-1.22573
154287912	chr1:154287912:A:G	5.08129e-06	-1.10468	-2.84266e-10
154287913	chr1:154287913:C:G	4.86988e-06	-1.17931e-10	-1.14718
154288245	chr1:154288245:A:G	4.36476e-06	-1.17931e-10	-1.25669
154288291	chr1:154288291:C:A	7.79419e-06	-0.67687	-2.84266e-10
154288402	chr1:154288402:G:T	4.36596e-06	-1.17931e-10	-1.25641
154289394	chr1:154289394:TA:T	4.49273e-06	-1.17931e-10	-1.22779
154289683	chr1:154289683:T:C	6.31098e-06	-1.17931e-10	-0.887958
154289686	chr1:154289686:C:T	4.9165e-06	-1.17931e-10	-1.13765
154290381	chr1:154290381:A:C	9.28148e-07	-1.55308	-1.25173
154291320	chr1:154291320:G:A	2.37784e-06	-1.53797	-0.326086
154291753	chr1:154291753:G:A	1.39779e-06	-1.26345	-1.13191
154291756	chr1:154291756:A:G	2.71319e-05	1.25985	-0.68939
154291980	chr1:154291980:C:A	2.6661e-05	1.71334	-1.16039
154292102	chr1:154292102:C:T	4.69102e-06	-1.1846	-2.84266e-10
154292260	chr1:154292260:C:T	9.2006e-07	-1.55736	-1.2562
154292394	chr1:154292394:G:A	5.32414e-06	-1.17931e-10	-1.058
154292600	chr1:154292600:C:T	4.38142e-06	-1.17931e-10	-1.25288
154293252	chr1:154293252:A:G	1.30248e-06	-1.2218	-1.24417
154293261	chr1:154293261:G:A	4.4098e-06	-1.17931e-10	-1.24642
154293300	chr1:154293300:AAAACAAAACAAAAC:A	4.36805e-06	-1.17931e-10	-1.25593
154293485	chr1:154293485:C:T	4.87449e-06	-1.14623	-2.84266e-10
154293564	chr1:154293564:C:T	4.3646e-06	-1.17931e-10	-1.25672
154293659	chr1:154293659:GA:G	1.21053e-06	-1.32272	-1.21647
154293722	chr1:154293722:GTC:G	4.55268e-06	-1.17931e-10	-1.21453
154293851	chr1:154293851:T:C	4.44188e-06	-1.17931e-10	-1.23917
154293984	chr1:154293984:T:C	2.75312e-05	1.72897	-1.14391
154294178	chr1:154294178:C:T	5.03823e-05	1.5292	-0.339813
154294179	chr1:154294179:G:A	4.37312e-06	-1.17931e-10	-1.25477
154294701	chr1:154294701:A:G	1.20722e-06	-1.34345	-1.19848
154295097	chr1:154295097:C:G	4.36736e-06	-1.17931e-10	-1.25609
154295196	chr1:154295196:A:G	1.97817e-06	-1.23754	-0.810533
154295358	chr1:154295358:G:A	3.07775e-05	1.81627	-1.11973
154295477	chr1:154295477:A:G	2.97703e-05	1.76167	-1.0984
154295527	chr1:154295527:C:T	3.0409e-05	1.78244	-1.09795
154295605	chr1:154295605:T:C	5.25905e-06	-1.17931e-10	-1.0703
154295915	chr1:154295915:C:T	3.70446e-06	-1.42071	-2.84266e-10
154295976	chr1:154295976:A:G	1.22696e-06	-1.31317	-1.21254
154296266	chr1:154296266:G:A	3.24606e-06	-1.55281	-2.84266e-10
154297086	chr1:154297086:C:T	4.85115e-06	-1.17931e-10	-1.15103
154297532	chr1:154297532:CA:C	1.08813e-06	-1.52283	-1.12296
154297539	chr1:154297539:A:AT	1.07051e-06	-1.54125	-1.12086
154297542	chr1:154297542:A:T	1.07085e-06	-1.53869	-1.1231
154297812	chr1:154297812:A:C	1.17665e-06	-1.31289	-1.25469
154298401	chr1:154298401:C:T	1.6069e-06	-1.41536	-0.840578
154299123	chr1:154299123:C:T	4.40499e-06	-1.17931e-10	-1.24751
154299744	chr1:154299744:T:C	3.27697e-06	-1.54333	-2.84266e-10
154299779	chr1:154299779:C:T	4.39262e-06	-1.17931e-10	-1.25032
154300446	chr1:154300446:T:A	4.78324e-06	-1.17931e-10	-1.16513
154300466	chr1:154300466:G:A	4.3254e-05	-1.17931e-10	1.03684
154300534	chr1:154300534:C:T	4.54769e-06	-1.17931e-10	-1.21563
154300953	chr1:154300953:C:A	5.38167e-06	-1.04725	-2.84266e-10
154300993	chr1:154300993:C:T	4.40527e-06	-1.17931e-10	-1.24745
154301165	chr1:154301165:C:T	3.14991e-06	-1.58288	-2.84266e-10
154301669	chr1:154301669:T:A	1.51812e-05	1.24388	-1.25408
154301756	chr1:154301756:A:G	4.78613e-06	-1.17931e-10	-1.16453
154301762	chr1:154301762:C:T	4.77919e-06	-1.17931e-10	-1.16598
154301804	chr1:154301804:A:G	4.63078e-06	-1.17931e-10	-1.19752
154301870	chr1:154301870:G:C	4.76194e-06	-1.17931e-10	-1.16959
154301876	chr1:154301876:A:C	4.75847e-06	-1.17931e-10	-1.17032
154302162	chr1:154302162:A:G	1.00197e-06	-1.51184	-1.21644
154302195	chr1:154302195:C:T	4.37338e-06	-1.17931e-10	-1.25471
154303534	chr1:154303534:G:A	2.71654e-05	1.82455	-1.25285
154304739	chr1:154304739:G:A	1.04812e-06	-1.45463	-1.22862
154304885	chr1:154304885:C:T	6.57441e-06	-1.17931e-10	-0.847064
154304952	chr1:154304952:A:C	4.44869e-06	-1.17931e-10	-1.23764
154305080	chr1:154305080:A:C	5.18335e-06	-1.17931e-10	-1.0848
154305358	chr1:154305358:T:C	3.99754e-06	-1.34457	-2.84266e-10
154306091	chr1:154306091:G:A	4.93678e-06	-1.17931e-10	-1.13353
154306323	chr1:154306323:A:G	1.02855e-06	-1.44734	-1.25476
154306467	chr1:154306467:T:C	3.08451e-05	1.92357	-1.22484
154307195	chr1:154307195:C:T	5.28629e-06	-1.17931e-10	-1.06513
154307576	chr1:154307576:C:A	5.5052e-06	-1.17931e-10	-1.02456
154307579	chr1:154307579:T:C	5.51075e-06	-1.17931e-10	-1.02355
154308033	chr1:154308033:C:T	4.67666e-06	-1.17931e-10	-1.18766
154308138	chr1:154308138:C:T	5.39233e-06	-1.17931e-10	-1.04527
154308146	chr1:154308146:C:T	1.20446e-05	1.01506	-1.25669
154309320	chr1:154309320:A:G	4.3768e-06	-1.17931e-10	-1.25393
154309670	chr1:154309670:C:T	3.50101e-05	2.08064	-1.25525
154309735	chr1:154309735:T:C	4.48154e-06	-1.17931e-10	-1.23028
154309746	chr1:154309746:C:T	1.54928e-06	-1.45066	-0.841803
154310150	chr1:154310150:A:C	4.51756e-06	-1.17931e-10	-1.22228
154310281	chr1:154310281:C:T	1.00704e-05	0.831507	-1.25216
154310396	chr1:154310396:G:A	4.46304e-06	-1.17931e-10	-1.23442
154310410	chr1:154310410:C:T	5.2474e-06	-1.07252	-2.84266e-10
154310441	chr1:154310441:C:A	9.97959e-07	-1.4765	-1.25579
154310664	chr1:154310664:G:A	5.31812e-06	-1.17931e-10	-1.05913
154310773	chr1:154310773:A:T	1.35534e-05	1.12082	-1.24444
154310956	chr1:154310956:G:A	5.99339e-06	-1.17931e-10	-0.939593
154311020	chr1:154311020:G:A	2.09422e-05	-1.17931e-10	0.311515
154311420	chr1:154311420:C:T	1.16235e-06	-1.46013	-1.11967
154311432	chr1:154311432:C:T	1.61376e-06	-1.55428	-0.697398
154312418	chr1:154312418:A:G	2.71441e-05	1.82507	-1.25416
154312505	chr1:154312505:G:A	8.58333e-06	-1.17931e-10	-0.580427
154312510	chr1:154312510:T:C	4.3651e-06	-1.17931e-10	-1.25661
154312576	chr1:154312576:G:A	9.85701e-07	-1.59066	-1.15399
154312652	chr1:154312652:C:T	5.21313e-06	-1.17931e-10	-1.07907
154312914	chr1:154312914:A:T	8.32474e-06	0.644878	-1.2559
154313018	chr1:154313018:C:T	4.69455e-06	0.00375675	-1.1876
154313845	chr1:154313845:T:G	4.57164e-06	-1.17931e-10	-1.21038
154313885	chr1:154313885:C:T	8.8471e-06	0.64481	-1.19497
154314129	chr1:154314129:C:T	1.05771e-06	-1.4488	-1.22535
154314172	chr1:154314172:T:C	4.63471e-06	-1.17931e-10	-1.19668
154314377	chr1:154314377:C:T	8.6719e-06	0.586515	-1.15668
154314792	chr1:154314792:G:A	9.66834e-06	0.712882	-1.17428
154314825	chr1:154314825:G:A	1.909e-05	-1.17931e-10	0.218918
154315211	chr1:154315211:A:G	2.97134e-05	1.89996	-1.23861
154315875	chr1:154315875:C:T	3.48566e-05	2.03639	-1.2154
154316204	chr1:154316204:T:C	2.89635e-05	1.87007	-1.23429
154316535	chr1:154316535:A:G	2.51219e-05	0.404267	0.0892229
154316620	chr1:154316620:G:A	3.90359e-06	-1.36835	-2.84266e-10
154316872	chr1:154316872:C:T	3.17336e-06	-1.57546	-2.84266e-10
154317381	chr1:154317381:C:T	5.90005e-06	-1.17931e-10	-0.955288
154317386	chr1:154317386:A:C	5.79208e-06	-1.17931e-10	-0.973757
154317490	chr1:154317490:G:A	1.07045e-06	-1.57972	-1.08245
154317980	chr1:154317980:T:A	2.40776e-05	0.451032	-2.84266e-10
154318059	chr1:154318059:G:A	1.10322e-06	-1.5746	-1.05742
154318376	chr1:154318376:C:G	1.11498e-06	-1.58219	-1.03922
154318779	chr1:154318779:G:C	2.94672e-06	-0.611091	-1.03846
154318896	chr1:154318896:C:T	3.54636e-06	-0.560766	-0.90356
154318905	chr1:154318905:G:A	5.92336e-06	-1.17931e-10	-0.951346
154318910	chr1:154318910:C:T	1.08881e-06	-1.48762	-1.15755
154318940	chr1:154318940:C:T	8.75102e-06	0.679713	-1.24079
154318962	chr1:154318962:C:T	4.57916e-06	-1.17931e-10	-1.20873
154319033	chr1:154319033:G:A	1.56369e-05	-1.17931e-10	0.0193872
154319242	chr1:154319242:A:G	3.98923e-06	-1.26113	-0.0855216
154319502	chr1:154319502:C:T	8.40017e-06	-1.17931e-10	-0.601997
154319685	chr1:154319685:C:T	8.38721e-06	0.550489	-1.15403
154319716	chr1:154319716:G:A	1.5351e-05	0.939559	-0.938627
154319844	chr1:154319844:G:A	1.66398e-05	0.85161	-0.770063
154320023	chr1:154320023:T:C	1.46043e-06	-1.52509	-0.826431
154320036	chr1:154320036:A:G	4.91147e-06	-1.17931e-10	-1.13867
154320069	chr1:154320069:T:A	1.79146e-05	0.983674	-0.828308
154320176	chr1:154320176:G:A	4.57375e-06	-1.17931e-10	-1.20991
154320620	chr1:154320620:G:A	3.48706e-06	-1.48119	-2.84266e-10
154321199	chr1:154321199:G:A	8.36651e-06	0.604808	-1.21082
154321270	chr1:154321270:A:G	3.82501e-06	-1.38869	-2.84266e-10
154321288	chr1:154321288:G:T	4.40726e-06	-1.17931e-10	-1.247
154321439	chr1:154321439:T:C	4.95305e-06	-1.17931e-10	-1.13025
154321447	chr1:154321447:T:G	3.15884e-06	-1.58004	-2.84266e-10
154321449	chr1:154321449:T:A	1.30548e-05	1.09554	-1.25664
154321784	chr1:154321784:T:C	1.33996e-06	-1.53894	-0.898671
154322084	chr1:154322084:C:T	1.83791e-06	-1.18852	-0.933098
154322180	chr1:154322180:T:C	1.492e-05	0.771846	-0.799395
154322304	chr1:154322304:C:G	1.1154e-05	-1.17931e-10	-0.318452
154322327	chr1:154322327:C:G	8.43109e-06	-1.17931e-10	-0.598323
154323116	chr1:154323116:C:T	7.0936e-06	0.410036	-1.18109
154323118	chr1:154323118:T:C	2.23813e-05	-1.17931e-10	0.377979
154323829	chr1:154323829:G:A	4.36783e-06	-1.17931e-10	-1.25598
154324085	chr1:154324085:A:C	4.39038e-06	-1.17931e-10	-1.25083
154324336	chr1:154324336:C:T	3.18117e-06	-1.573	-2.84266e-10
154325370	chr1:154325370:T:G	4.39884e-06	-1.17931e-10	-1.24891
154325898	chr1:154325898:T:G	3.62218e-06	-1.26859	-0.174586
154326569	chr1:154326569:T:C	4.36582e-06	-1.17931e-10	-1.25644
154326811	chr1:154326811:T:C	4.36712e-06	-1.17931e-10	-1.25614
154328153	chr1:154328153:T:C	4.5606e-06	-1.17931e-10	-1.21279
154329605	chr1:154329605:C:G	4.9332e-06	-1.17931e-10	-1.13426
154329880	chr1:154329880:G:C	4.40881e-06	-1.17931e-10	-1.24664
154329929	chr1:154329929:T:C	4.43574e-06	-1.17931e-10	-1.24055
154330350	chr1:154330350:C:T	9.10399e-07	-1.56748	-1.25664
154330377	chr1:154330377:C:CA	5.35074e-06	-1.17931e-10	-1.05301
154330692	chr1:154330692:C:T	4.36768e-06	-1.17931e-10	-1.25602
154330752	chr1:154330752:G:A	8.16612e-06	-0.630255	-2.84266e-10
154330768	chr1:154330768:G:C	4.80885e-06	-1.17931e-10	-1.15979
154331268	chr1:154331268:G:A	4.67009e-06	-1.17931e-10	-1.18907
154331307	chr1:154331307:G:A	3.11415e-06	-1.59429	-2.84266e-10
154331500	chr1:154331500:T:C	8.1468e-06	0.398115	-1.03074
154332168	chr1:154332168:G:A	4.72614e-06	-1.17931e-10	-1.17714
154332414	chr1:154332414:G:A	5.3834e-06	-1.17931e-10	-1.04693
154332534	chr1:154332534:A:G	5.49646e-06	-1.25065	0.224503
154332592	chr1:154332592:G:A	5.23706e-06	-1.17931e-10	-1.07449
154332712	chr1:154332712:AG:A	5.50686e-06	-1.17931e-10	-1.02425
154333084	chr1:154333084:C:T	9.32881e-07	-1.54305	-1.25668
154333367	chr1:154333367:C:T	1.43806e-05	0.700013	-0.764381
154333514	chr1:154333514:AAG:A	1.08578e-05	0.814432	-1.1598
154333704	chr1:154333704:G:A	1.98684e-05	0.575163	-0.316279
154333854	chr1:154333854:C:CA	1.34425e-05	0.705636	-0.837463
154334162	chr1:154334162:C:G	4.65077e-06	-1.17931e-10	-1.19322
154334393	chr1:154334393:CT:C	5.36601e-06	-1.17931e-10	-1.05016
154334786	chr1:154334786:C:T	3.18909e-06	-1.57051	-2.84266e-10
154335154	chr1:154335154:C:T	9.74661e-07	-1.58524	-1.17068
154335188	chr1:154335188:A:G	2.73876e-05	1.0815	-0.501655
154335613	chr1:154335613:C:T	1.16809e-05	0.98324	-1.25554
154336032	chr1:154336032:G:A	2.39424e-05	0.972252	-0.526851
154336049	chr1:154336049:A:G	4.40328e-06	-1.17931e-10	-1.2479
154336123	chr1:154336123:A:G	4.47076e-05	-1.17931e-10	1.0699
154336204	chr1:154336204:G:A	9.3874e-06	0.69373	-1.18461
154336300	chr1:154336300:T:G	1.13893e-05	-1.17931e-10	-0.297577
154336313	chr1:154336313:G:A	5.4027e-06	-1.17931e-10	-1.04335
154336640	chr1:154336640:A:G	1.34127e-05	0.700426	-0.834475
154336898	chr1:154336898:A:G	4.4338e-06	-1.17931e-10	-1.24099
154336948	chr1:154336948:C:T	1.0044e-06	-1.58407	-1.14178
154336961	chr1:154336961:A:AT	8.62954e-06	0.636999	-1.21206
154336998	chr1:154336998:G:A	2.43804e-05	1.02486	-0.561335
154337323	chr1:154337323:G:A	8.44807e-06	-1.17931e-10	-0.596311
154337819	chr1:154337819:C:T	4.40867e-06	-1.17931e-10	-1.24668
154338201	chr1:154338201:C:A	3.13491e-05	1.1874	-0.472466
154338357	chr1:154338357:TA:T	1.60938e-05	0.824608	-0.776421
154338511	chr1:154338511:T:C	9.85302e-07	-1.58503	-1.16003
154338668	chr1:154338668:C:T	3.26304e-05	1.21295	-0.457951
154339220	chr1:154339220:T:A	1.51321e-05	0.781903	-0.795336
154339435	chr1:154339435:G:A	5.96197e-06	-1.25915	0.3143
154339508	chr1:154339508:T:A	4.55859e-06	-1.17931e-10	-1.21324
154340212	chr1:154340212:G:A	6.43823e-06	-1.17931e-10	-0.867995
154340756	chr1:154340756:T:C	1.37993e-06	-1.57958	-0.828633
154340959	chr1:154340959:C:T	5.031e-06	-1.17931e-10	-1.11463
154341213	chr1:154341213:G:A	9.06664e-06	0.658616	-1.18426
154341288	chr1:154341288:C:A	3.26515e-05	2.00054	-1.2449
154341749	chr1:154341749:C:T	1.09878e-06	-1.48189	-1.15415
154341843	chr1:154341843:A:T	4.46762e-06	-1.17931e-10	-1.23339
154341932	chr1:154341932:C:T	1.0557e-05	0.878893	-1.25235
154342299	chr1:154342299:C:T	6.45141e-06	-1.17931e-10	-0.86595
154343547	chr1:154343547:C:T	1.49994e-05	-1.17931e-10	-0.0222363
154343958	chr1:154343958:C:T	3.61508e-05	2.108	-1.25055
154344677	chr1:154344677:C:T	1.44689e-05	0.769696	-0.827943
154344942	chr1:154344942:T:C	1.35407e-05	0.779475	-0.904022
154345696	chr1:154345696:A:G	1.17918e-06	-1.50398	-1.06145
154347213	chr1:154347213:G:A	2.95105e-05	1.89227	-1.23777
154347280	chr1:154347280:G:T	8.22726e-05	0.716765	0.963025
154347411	chr1:154347411:T:C	3.50509e-05	-1.17931e-10	0.826553
154347720	chr1:154347720:T:C	2.64111e-06	-1.40591	-0.353138
154348466	chr1:154348466:A:G	3.51409e-05	2.07714	-1.24802
154348651	chr1:154348651:T:C	4.38672e-06	-1.17931e-10	-1.25167
154349123	chr1:154349123:C:T	4.91316e-06	-1.17931e-10	-1.13833
154349147	chr1:154349147:G:A	3.47654e-06	-1.48421	-2.84266e-10
154349187	chr1:154349187:C:T	1.40982e-05	1.16128	-1.24548
154349997	chr1:154349997:A:G	1.04467e-06	-1.48738	-1.19917
154351296	chr1:154351296:A:G	2.50053e-06	-1.50258	-0.311168
154351757	chr1:154351757:T:G	4.45805e-06	-1.17931e-10	-1.23554
154351908	chr1:154351908:C:G	9.95667e-06	0.340181	-0.772188
154352422	chr1:154352422:G:A	1.29228e-06	-1.57564	-0.898208
154352673	chr1:154352673:A:C	9.54005e-06	0.454857	-0.929607
154353145	chr1:154353145:A:T	4.50528e-06	-1.17931e-10	-1.225
154353997	chr1:154353997:G:A	5.60897e-06	0.045765	-1.05165
154354769	chr1:154354769:G:A	0.000181586	-1.17931e-10	2.47148
154354944	chr1:154354944:C:T	1.21574e-06	-1.29009	-1.24481
154355177	chr1:154355177:T:C	4.42411e-06	-1.17931e-10	-1.24318
154355321	chr1:154355321:T:C	1.23839e-05	-1.17931e-10	-0.213856
154355988	chr1:154355988:T:C	2.36887e-06	-0.669798	-1.19804
154356032	chr1:154356032:G:A	2.21737e-05	1.48635	-1.11769
154356067	chr1:154356067:C:T	2.76033e-05	1.36734	-0.77965
154356077	chr1:154356077:G:T	4.47271e-06	-1.17931e-10	-1.23225
154356619	chr1:154356619:G:A	1.2282e-06	-1.31469	-1.21001
154357119	chr1:154357119:A:G	2.44804e-06	-0.618021	-1.21694
154357707	chr1:154357707:T:C	2.31511e-06	-0.743338	-1.14745
154358183	chr1:154358183:T:G	2.16025e-06	-0.730204	-1.22982
154358249	chr1:154358249:C:G	2.1132e-06	-1.08118	-0.900863
154358518	chr1:154358518:A:T	5.08885e-06	-1.1032	-2.84266e-10
154358710	chr1:154358710:A:G	2.22378e-05	1.62154	-1.25
154358844	chr1:154358844:C:T	3.40489e-06	-1.50503	-2.84266e-10
154358984	chr1:154358984:T:A	5.98066e-06	-1.17931e-10	-0.941719
154359480	chr1:154359480:G:A	2.47546e-05	-1.17931e-10	0.478763
154359638	chr1:154359638:A:G	4.46331e-06	-1.17931e-10	-1.23436
154359839	chr1:154359839:T:G	4.81177e-06	-1.17931e-10	-1.15918
154360044	chr1:154360044:C:T	2.77247e-06	-0.65135	-1.05916
154360196	chr1:154360196:T:A	1.40602e-06	-1.36139	-1.02809
154360394	chr1:154360394:A:G	2.9467e-06	-0.624037	-1.02553
154360551	chr1:154360551:G:T	3.18439e-06	-1.57199	-2.84266e-10
154360740	chr1:154360740:A:G	2.72153e-06	-0.680433	-1.04862
154360806	chr1:154360806:C:T	0.000218708	-1.17931e-10	2.65749
154361120	chr1:154361120:T:C	6.15306e-06	-0.9133	-2.84266e-10
154361152	chr1:154361152:G:GCATGGT	2.71077e-06	-0.682392	-1.05062
154361487	chr1:154361487:T:C	4.49998e-06	-1.17931e-10	-1.22618
154361700	chr1:154361700:G:A	2.20418e-06	-0.763267	-1.17663
154362207	chr1:154362207:G:A	1.43433e-06	-1.35895	-1.0106
154362670	chr1:154362670:C:T	2.2805e-06	-1.14297	-0.762888
154362941	chr1:154362941:A:G	2.68096e-06	-0.764884	-0.979189
154363133	chr1:154363133:T:A	1.66097e-06	-1.23932	-0.983523
154363531	chr1:154363531:T:C	1.5026e-05	-1.17931e-10	-0.0204697
154363650	chr1:154363650:A:G	3.08793e-06	-0.651576	-0.951171
154364398	chr1:154364398:T:C	7.36903e-06	-1.17931e-10	-0.732963
154364446	chr1:154364446:A:C	1.70941e-05	-1.17931e-10	0.108482
154364684	chr1:154364684:G:A	4.74771e-06	-1.17931e-10	-1.17259
154364701	chr1:154364701:G:A	2.84742e-06	-0.674551	-1.00928
154364751	chr1:154364751:C:T	1.11045e-05	-1.17931e-10	-0.322899
154364762	chr1:154364762:A:G	1.56043e-06	-1.40096	-0.884328
154365028	chr1:154365028:GTTA:G	4.76392e-06	-1.17931e-10	-1.16918
154365348	chr1:154365348:C:T	3.55019e-05	2.06108	-1.22175
154365481	chr1:154365481:C:T	4.99951e-06	-1.12091	-2.84266e-10
154365679	chr1:154365679:T:A	2.46572e-05	1.72952	-1.2547
154366023	chr1:154366023:C:T	2.67379e-05	1.8019	-1.24607
154366342	chr1:154366342:T:C	4.45165e-06	-1.17931e-10	-1.23697
154366823	chr1:154366823:A:G	1.21895e-06	-1.34396	-1.1883
154367416	chr1:154367416:C:T	2.31815e-05	1.66973	-1.25663
154367451	chr1:154367451:T:C	1.68737e-05	-1.17931e-10	0.0955069
154367608	chr1:154367608:G:A	1.98382e-05	1.51331	-1.25595
154367720	chr1:154367720:C:T	3.85363e-05	-1.17931e-10	0.92135
154367754	chr1:154367754:C:T	1.38904e-06	-1.25128	-1.15036
154367845	chr1:154367845:C:T	3.35831e-05	2.03934	-1.25557
154367962	chr1:154367962:T:C	3.19202e-06	-1.56959	-2.84266e-10
154368285	chr1:154368285:T:A	2.14619e-06	-0.870724	-1.09583
154368313	chr1:154368313:A:C	3.17637e-06	-0.435023	-1.13949
154368452	chr1:154368452:C:T	8.34472e-06	-1.17931e-10	-0.60862
154368453	chr1:154368453:G:A	9.47926e-05	-1.17931e-10	1.82144
154368930	chr1:154368930:G:A	2.96716e-05	1.91452	-1.25458
154369003	chr1:154369003:A:G	3.03241e-06	-0.543118	-1.07777
154369123	chr1:154369123:C:G	4.36771e-06	-1.17931e-10	-1.25601
154369347	chr1:154369347:C:G	1.67809e-05	-1.17931e-10	0.0899899
154370844	chr1:154370844:A:G	8.9672e-06	-1.17931e-10	-0.536676
154371010	chr1:154371010:C:T	2.45015e-06	-0.727253	-1.10685
154371101	chr1:154371101:A:G	3.08486e-05	1.77126	-1.07241
154371112	chr1:154371112:C:T	3.84307e-05	2.17524	-1.25663
154371465	chr1:154371465:A:C	3.5627e-05	2.02632	-1.18346
154371502	chr1:154371502:C:A	5.43595e-06	-1.17931e-10	-1.03722
154371659	chr1:154371659:G:T	2.36986e-06	-0.674157	-1.19326
154372367	chr1:154372367:G:A	7.91243e-06	-1.17931e-10	-0.661814
154372385	chr1:154372385:C:T	4.36471e-06	-1.17931e-10	-1.2567
154372388	chr1:154372388:G:A	4.36694e-06	-1.17931e-10	-1.25619
154372408	chr1:154372408:T:C	5.64483e-05	-1.17931e-10	1.30308
154372444	chr1:154372444:G:A	5.48459e-06	-1.17931e-10	-1.02831
154372613	chr1:154372613:A:G	2.5357e-06	-0.748012	-1.05177
154372799	chr1:154372799:C:G	3.09638e-05	1.89686	-1.1943
154372868	chr1:154372868:G:A	3.02906e-06	-0.442315	-1.17968
154372895	chr1:154372895:T:C	3.36539e-05	1.98701	-1.20113
154373043	chr1:154373043:G:A	3.10597e-06	-0.364135	-1.23279
154373180	chr1:154373180:CAGTATA:C	2.74755e-06	-0.494315	-1.22522
154373210	chr1:154373210:T:C	9.00127e-05	0.848675	0.921026
154373281	chr1:154373281:G:A	4.36634e-06	-1.17931e-10	-1.25632
154373486	chr1:154373486:C:A	1.6826e-06	-1.03726	-1.17265
154373601	chr1:154373601:A:C	2.5356e-06	-0.664835	-1.13498
154373677	chr1:154373677:C:T	1.38838e-05	0.723734	-0.823263
154373914	chr1:154373914:CTT:C	2.14057e-06	-1.1964	-0.772776
154373940	chr1:154373940:A:G	3.56423e-05	2.0377	-1.19441
154374974	chr1:154374974:G:A	1.31515e-06	-1.41289	-1.0434
154374991	chr1:154374991:C:T	3.27343e-05	1.90928	-1.15111
154375186	chr1:154375186:C:T	1.67885e-05	1.2652	-1.17475
154375308	chr1:154375308:G:A	1.51739e-06	-1.08854	-1.22472
154375619	chr1:154375619:A:G	8.70854e-06	-1.17931e-10	-0.565945
154375774	chr1:154375774:T:C	4.36487e-06	-1.17931e-10	-1.25666
154375860	chr1:154375860:C:T	2.1828e-05	1.54337	-1.19043
154376403	chr1:154376403:C:T	1.21727e-06	-1.48029	-1.05334
154376683	chr1:154376683:A:G	9.92168e-07	-1.51188	-1.22623
154376700	chr1:154376700:C:T	4.45021e-06	-1.17931e-10	-1.2373
154376810	chr1:154376810:C:T	5.74466e-06	-1.17931e-10	-0.981978
154376905	chr1:154376905:C:T	3.02578e-06	-0.813459	-0.80962
154377096	chr1:154377096:G:A	4.4752e-06	-1.17931e-10	-1.2317
154377129	chr1:154377129:C:T	9.88083e-07	-1.5205	-1.22173
154377163	chr1:154377163:T:A	2.02297e-05	1.51218	-1.23527
154377282	chr1:154377282:C:T	4.39209e-06	-1.17931e-10	-1.25044
154377664	chr1:154377664:CTCTT:C	2.33514e-05	1.44637	-1.02596
154377762	chr1:154377762:C:G	2.20012e-05	1.55395	-1.19311
154378024	chr1:154378024:G:C	4.65673e-06	-1.17931e-10	-1.19193
154378113	chr1:154378113:T:C	2.19665e-05	1.55197	-1.1927
154378597	chr1:154378597:T:C	2.25854e-05	1.57145	-1.18439
154378723	chr1:154378723:G:A	3.65624e-06	-0.337057	-1.09676
154378771	chr1:154378771:C:G	1.03068e-06	-1.51182	-1.18821
154378801	chr1:154378801:G:T	1.03137e-06	-1.5177	-1.18166
154379241	chr1:154379241:C:A	1.02389e-06	-1.53112	-1.17553
154379288	chr1:154379288:A:T	4.68793e-06	-1.17931e-10	-1.18526
154379476	chr1:154379476:C:A	2.57819e-06	-1.40801	-0.375155
154379541	chr1:154379541:C:T	2.53454e-05	1.71956	-1.21721
154380045	chr1:154380045:G:A	1.91762e-05	0.978277	-0.754855
154380056	chr1:154380056:C:T	4.36456e-06	-1.17931e-10	-1.25673
154380165	chr1:154380165:C:T	8.87577e-06	0.631699	-1.17862
154380189	chr1:154380189:G:A	4.36555e-06	-1.17931e-10	-1.25651
154380235	chr1:154380235:G:A	5.17196e-06	-1.17931e-10	-1.087
154380514	chr1:154380514:A:G	4.3645e-06	-1.17931e-10	-1.25674
154380534	chr1:154380534:T:C	4.37906e-06	-1.17931e-10	-1.25342
154380786	chr1:154380786:T:A	3.56501e-06	-0.383938	-1.07514
154380882	chr1:154380882:A:G	1.02167e-06	-1.5196	-1.18921
154380923	chr1:154380923:A:G	1.27583e-05	-1.17931e-10	-0.184065
154381653	chr1:154381653:G:A	2.05228e-05	1.45486	-1.16358
154381733	chr1:154381733:G:T	4.58235e-06	-1.17931e-10	-1.20804
154381781	chr1:154381781:G:A	2.84688e-05	1.58787	-0.969309
154381874	chr1:154381874:C:T	1.01049e-06	-1.5478	-1.17201
154381894	chr1:154381894:A:G	2.13553e-05	1.52025	-1.1892
154382012	chr1:154382012:C:T	4.78165e-06	-1.17931e-10	-1.16546
154382532	chr1:154382532:C:T	3.36024e-06	-0.397844	-1.12039
154382775	chr1:154382775:G:T	6.35477e-05	1.02494	0.396601
154382958	chr1:154382958:G:C	4.49672e-06	-1.17931e-10	-1.2269
154383901	chr1:154383901:T:A	4.67309e-05	1.20561	-0.0914545
154383983	chr1:154383983:C:T	4.61384e-06	0.0255447	-1.22673
154384005	chr1:154384005:A:G	2.54794e-05	1.76267	-1.25505
154385121	chr1:154385121:G:A	1.85171e-06	-1.50004	-0.614098
154385202	chr1:154385202:A:G	4.86324e-06	0.0827771	-1.23132
154386107	chr1:154386107:T:C	2.60682e-05	1.60075	-1.07028
154386113	chr1:154386113:G:A	4.36452e-06	-1.17931e-10	-1.25674
154386459	chr1:154386459:TC:T	6.49187e-05	-1.17931e-10	1.44289
154386512	chr1:154386512:A:G	1.13891e-05	-1.17931e-10	-0.297589
154386703	chr1:154386703:T:C	2.16593e-05	1.60068	-1.25549
154386935	chr1:154386935:G:A	2.30808e-06	-0.662291	-1.23154
154387711	chr1:154387711:T:C	3.19337e-06	-1.56917	-2.84266e-10
154388016	chr1:154388016:C:A	2.28352e-06	-0.70171	-1.20282
154388161	chr1:154388161:A:T	2.28852e-05	1.65333	-1.25309
154388208	chr1:154388208:A:G	2.2917e-06	-0.687461	-1.2135
154388224	chr1:154388224:G:A	2.90869e-05	1.65625	-1.01621
154388362	chr1:154388362:T:C	8.97532e-07	-1.59342	-1.24493
154388601	chr1:154388601:A:G	8.05227e-06	-1.17931e-10	-0.644295
154388750	chr1:154388750:C:T	2.08986e-06	-0.788407	-1.20474
154388930	chr1:154388930:A:G	4.43691e-06	-1.24029	-2.84266e-10
154389275	chr1:154389275:T:G	4.66564e-06	-1.17931e-10	-1.19002
154389312	chr1:154389312:G:A	2.14953e-06	-0.740875	-1.22412
154389617	chr1:154389617:A:T	1.67313e-05	1.22499	-1.13795
154390210	chr1:154390210:G:A	2.244e-06	-1.47121	-0.450782
154390661	chr1:154390661:A:T	2.05001e-06	-0.863716	-1.14869
154390829	chr1:154390829:C:T	3.76965e-05	2.14472	-1.2454
154390965	chr1:154390965:C:T	2.13272e-05	1.5856	-1.25587
154391073	chr1:154391073:G:A	4.61402e-06	-1.17931e-10	-1.20115
154391181	chr1:154391181:T:C	2.00572e-05	-1.17931e-10	0.26834
154391664	chr1:154391664:G:A	2.44768e-06	-0.712703	-1.12241
154391841	chr1:154391841:G:T	8.90578e-07	-1.5943	-1.25183
154391899	chr1:154391899:G:A	2.1539e-05	-1.17931e-10	0.339614
154392286	chr1:154392286:A:T	5.37432e-06	0.207242	-1.25586
154392501	chr1:154392501:T:A	4.55053e-06	-1.17931e-10	-1.21501
154392759	chr1:154392759:T:A	4.58437e-06	0.0489731	-1.25657
154393410	chr1:154393410:C:T	2.69287e-06	-0.599492	-1.14015
154393571	chr1:154393571:C:T	4.62454e-06	-1.17931e-10	-1.19887
154393603	chr1:154393603:G:A	4.88959e-06	-1.17931e-10	-1.14314
154394112	chr1:154394112:A:G	6.15635e-06	-1.17931e-10	-0.912765
154394435	chr1:154394435:T:G	1.95185e-06	-1.33036	-0.731117
154394544	chr1:154394544:C:T	6.3661e-06	-1.17931e-10	-0.879262
154394553	chr1:154394553:T:C	6.3657e-06	-1.17931e-10	-0.879325
154394771	chr1:154394771:T:C	2.0983e-06	-1.34922	-0.639905
154394835	chr1:154394835:G:A	6.4827e-06	-1.17931e-10	-0.861113
154394865	chr1:154394865:T:C	6.69515e-06	-1.17931e-10	-0.828866
154395110	chr1:154395110:G:A	1.59906e-05	1.2034	-1.16165
154395169	chr1:154395169:C:T	4.38281e-06	-1.17931e-10	-1.25256
154395278	chr1:154395278:C:T	1.6655e-06	-1.07431	-1.14581
154395381	chr1:154395381:C:T	4.43533e-06	-1.17931e-10	-1.24065
154395422	chr1:154395422:C:T	2.37264e-06	-1.05476	-0.811487
154395496	chr1:154395496:C:CT	6.33531e-06	-1.17931e-10	-0.884111
154395578	chr1:154395578:C:T	6.6417e-06	-1.17931e-10	-0.836881
154395619	chr1:154395619:A:G	2.93526e-06	-0.499363	-1.15409
154395622	chr1:154395622:T:C	2.32864e-06	-0.699005	-1.18596
154395635	chr1:154395635:G:A	1.85868e-06	-1.36531	-0.745068
154395686	chr1:154395686:C:T	4.99008e-06	-1.17931e-10	-1.1228
154395747	chr1:154395747:G:A	5.63164e-06	-1.00185	-2.84266e-10
154395807	chr1:154395807:G:A	4.91672e-06	-1.17931e-10	-1.13761
154396452	chr1:154396452:A:G	1.98813e-05	1.50508	-1.24554
154396776	chr1:154396776:A:G	4.07916e-05	1.97676	-0.99853
154396838	chr1:154396838:T:TC	6.68924e-06	-1.17931e-10	-0.829749
154396843	chr1:154396843:G:A	6.69602e-06	-1.17931e-10	-0.828735
154397207	chr1:154397207:C:G	2.27035e-06	-0.820349	-1.08997
154397375	chr1:154397375:A:G	6.53985e-06	-1.17931e-10	-0.852335
154397505	chr1:154397505:C:T	2.4057e-06	-0.708725	-1.14368
154397544	chr1:154397544:T:C	5.09082e-06	0.149178	-1.25199
154397744	chr1:154397744:C:T	6.70051e-06	-1.17931e-10	-0.828065
154398462	chr1:154398462:C:T	1.87005e-06	-1.17691	-0.927377
154398747	chr1:154398747:C:T	4.43729e-06	-1.17931e-10	-1.2402
154398767	chr1:154398767:G:A	3.66793e-06	-1.43062	-2.84266e-10
154399011	chr1:154399011:C:T	1.80104e-06	-0.892539	-1.24934
154399800	chr1:154399800:C:T	4.42142e-06	-1.17931e-10	-1.24379
154400079	chr1:154400079:G:A	4.46078e-06	-1.17931e-10	-1.23493
154400362	chr1:154400362:A:G	5.66894e-06	-0.995246	-2.84266e-10
154400568	chr1:154400568:G:T	4.41132e-06	-1.17931e-10	-1.24608
154400755	chr1:154400755:T:C	1.01486e-05	-0.30862	-0.104289
154401135	chr1:154401135:C:G	4.51221e-05	-1.17931e-10	1.07912
154401308	chr1:154401308:C:T	4.41735e-06	-1.17931e-10	-1.24471
154401686	chr1:154401686:G:A	3.33598e-06	-1.52548	-2.84266e-10
154401848	chr1:154401848:C:T	4.40633e-06	-1.17931e-10	-1.24721
154402374	chr1:154402374:C:T	4.5344e-06	-1.21856	-2.84266e-10
154402801	chr1:154402801:A:G	7.94302e-05	-1.17931e-10	1.64463
154403762	chr1:154403762:C:T	5.50905e-06	-1.17931e-10	-1.02386
154403877	chr1:154403877:C:T	4.3183e-05	-1.17931e-10	1.0352
154403883	chr1:154403883:C:G	6.96941e-06	-1.17931e-10	-0.788718
154404195	chr1:154404195:C:T	8.99343e-07	-1.59164	-1.2447
154404339	chr1:154404339:A:G	4.55671e-06	-1.17931e-10	-1.21365
154404420	chr1:154404420:G:A	3.29183e-06	-1.53881	-2.84266e-10
154404545	chr1:154404545:G:A	4.50837e-06	-1.17931e-10	-1.22431
154405422	chr1:154405422:G:A	3.34037e-06	-0.275576	-1.24859
154405860	chr1:154405860:T:C	4.3704e-06	-1.17931e-10	-1.25539
154406535	chr1:154406535:T:C	4.3894e-06	-1.17931e-10	-1.25106
154406893	chr1:154406893:A:C	1.67145e-06	-1.13303	-1.08353
154407092	chr1:154407092:G:A	5.9941e-06	-1.17931e-10	-0.939473
154407273	chr1:154407273:G:A	5.13067e-06	-1.17931e-10	-1.09501
154407411	chr1:154407411:AT:A	4.65279e-06	-1.17931e-10	-1.19278
154407885	chr1:154407885:T:C	4.36492e-06	-1.17931e-10	-1.25665
154407943	chr1:154407943:C:A	1.11212e-06	-1.38877	-1.23521
154408010	chr1:154408010:G:A	0.000126267	-1.4239	3.53206
154408111	chr1:154408111:A:G	5.07561e-06	-1.17931e-10	-1.1058
154408308	chr1:154408308:T:C	1.18682e-05	-1.17931e-10	-0.256383
154408458	chr1:154408458:A:G	4.95918e-06	-0.131438	-0.99757
154408545	chr1:154408545:T:C	4.37407e-06	-1.17931e-10	-1.25455
154408627	chr1:154408627:A:G	1.21779e-06	-1.28536	-1.24785
154409080	chr1:154409080:T:C	4.86133e-06	-1.17931e-10	-1.14894
154409305	chr1:154409305:T:C	2.44882e-06	-0.768319	-1.06632
154409573	chr1:154409573:T:G	2.03396e-06	-0.859627	-1.16064
154409669	chr1:154409669:A:ACAC	4.62694e-06	-1.17931e-10	-1.19835
154409712	chr1:154409712:T:C	4.36934e-06	-1.17931e-10	-1.25564
154410785	chr1:154410785:C:T	3.1264e-06	-0.382408	-1.20796
154411111	chr1:154411111:T:G	4.40315e-06	-1.17931e-10	-1.24793
154411261	chr1:154411261:G:A	4.50084e-06	-1.17931e-10	-1.22598
154411803	chr1:154411803:G:C	4.89955e-06	-1.17931e-10	-1.1411
154411817	chr1:154411817:G:A	3.34505e-06	-1.52277	-2.84266e-10
154412260	chr1:154412260:T:C	5.04238e-06	-1.17931e-10	-1.11237
154412446	chr1:154412446:C:T	4.41787e-06	-1.17931e-10	-1.24459
154413426	chr1:154413426:G:A	4.5359e-06	-1.17931e-10	-1.21823
154414521	chr1:154414521:A:T	4.36458e-06	-1.17931e-10	-1.25673
154414549	chr1:154414549:T:C	3.23492e-06	-0.3077	-1.24855
154414874	chr1:154414874:T:C	5.16066e-06	-1.17931e-10	-1.08919
154414924	chr1:154414924:G:A	5.03923e-06	-1.17931e-10	-1.113
154415199	chr1:154415199:T:G	4.4132e-06	-1.17931e-10	-1.24565
154415460	chr1:154415460:C:T	2.52958e-05	0.50039	-2.84266e-10
154415843	chr1:154415843:G:A	4.38119e-06	-1.17931e-10	-1.25293
154415882	chr1:154415882:G:A	4.46199e-06	-1.17931e-10	-1.23465
154416192	chr1:154416192:T:C	3.99329e-06	-0.822876	-0.522757
154416210	chr1:154416210:A:G	3.75682e-06	-0.158662	-1.24801
154416314	chr1:154416314:T:C	4.71022e-06	-1.17931e-10	-1.18051
154416589	chr1:154416589:G:A	4.37e-06	-1.17931e-10	-1.25549
154416720	chr1:154416720:A:T	9.36156e-06	-0.564213	0.0705757
154417346	chr1:154417346:G:A	4.36769e-06	-1.17931e-10	-1.25601
154417602	chr1:154417602:C:T	0.00030117	-1.17931e-10	2.97743
154418456	chr1:154418456:C:T	1.75209e-06	-1.03778	-1.13166
154419028	chr1:154419028:T:C	3.27658e-06	-1.54345	-2.84266e-10
154419144	chr1:154419144:T:C	4.52971e-06	-1.17931e-10	-1.21959
154419343	chr1:154419343:G:A	6.0796e-06	-0.278496	-0.646813
154419406	chr1:154419406:G:A	9.73284e-07	-1.50095	-1.25638
154419790	chr1:154419790:C:T	4.7192e-06	-1.17931e-10	-1.17861
154420198	chr1:154420198:T:TA	1.69626e-06	-1.00059	-1.20124
154420375	chr1:154420375:G:A	3.28337e-06	-1.54138	-2.84266e-10
154420383	chr1:154420383:C:T	4.36903e-06	-1.17931e-10	-1.25571
154420849	chr1:154420849:T:C	4.37336e-06	-1.17931e-10	-1.25472
154421176	chr1:154421176:C:T	5.3482e-06	-1.17931e-10	-1.05349
154421198	chr1:154421198:C:T	2.43772e-05	-1.17931e-10	0.463401
154421596	chr1:154421596:A:T	1.70103e-06	-1.55238	-0.646636
154421820	chr1:154421820:C:T	1.22679e-05	0.386966	-0.610229
154421821	chr1:154421821:G:A	1.16778e-06	-1.4646	-1.11054
154422222	chr1:154422222:G:A	4.37621e-06	-1.17931e-10	-1.25407
154422290	chr1:154422290:A:G	2.44733e-06	-0.745552	-1.0897
154422609	chr1:154422609:C:A	6.81091e-06	-1.17931e-10	-0.811723
154422649	chr1:154422649:G:A	8.75716e-06	0.345419	-0.905796
154422736	chr1:154422736:C:A	5.29697e-05	2.48906	-1.24959
154422947	chr1:154422947:C:T	4.56318e-06	-1.17931e-10	-1.21223
154423162	chr1:154423162:C:T	2.61996e-06	-0.579361	-1.18773
154423363	chr1:154423363:C:T	0.000153576	3.0231	-0.719154
154423470	chr1:154423470:A:G	6.40924e-06	0.248407	-1.12091
154423727	chr1:154423727:A:G	2.08563e-06	-0.743345	-1.25183
154424940	chr1:154424940:T:C	1.65998e-05	1.1047	-1.02555
154424963	chr1:154424963:G:T	4.09592e-05	-1.17931e-10	0.982327
154425134	chr1:154425134:A:G	1.20658e-05	0.959934	-1.19981
154425456	chr1:154425456:C:T	6.42379e-06	0.260302	-1.13054
154425457	chr1:154425457:G:A	1.24135e-05	0.957202	-1.16867
154425508	chr1:154425508:T:G	7.00896e-06	0.337314	-1.12037
154425950	chr1:154425950:T:C	1.15904e-05	-1.17931e-10	-0.280073
154426485	chr1:154426485:C:T	2.57822e-06	-0.621228	-1.16192
154426639	chr1:154426639:T:C	4.9104e-06	-1.17931e-10	-1.13889
154426670	chr1:154426670:G:A	5.05959e-06	-1.17931e-10	-1.10896
154426877	chr1:154426877:C:G	2.25238e-06	-0.72904	-1.18922
154427076	chr1:154427076:G:A	4.98319e-06	-1.17931e-10	-1.12418
154427173	chr1:154427173:C:T	1.5262e-06	-1.13338	-1.17409
154427241	chr1:154427241:GT:G	4.79425e-06	-1.17931e-10	-1.16283
154427354	chr1:154427354:C:T	4.96071e-06	-1.17931e-10	-1.1287
154427539	chr1:154427539:G:T	1.45207e-05	1.13016	-1.18483
154427844	chr1:154427844:A:G	1.67159e-05	1.15562	-1.06951
154427919	chr1:154427919:T:C	4.37296e-06	-1.17931e-10	-1.25481
154428045	chr1:154428045:A:G	2.27838e-06	-0.684225	-1.22256
154428124	chr1:154428124:G:A	4.78445e-06	-1.17931e-10	-1.16488
154428323	chr1:154428323:T:C	1.04605e-05	0.445506	-0.828146
154428417	chr1:154428417:C:T	1.75279e-06	-0.912915	-1.25612
154428529	chr1:154428529:C:T	7.89873e-06	-1.17931e-10	-0.663547
154428617	chr1:154428617:G:A	2.30714e-06	-0.685996	-1.20825
154428726	chr1:154428726:C:T	4.86146e-06	-1.17931e-10	-1.14891
154428751	chr1:154428751:G:A	8.03771e-06	-1.17931e-10	-0.646105
154428931	chr1:154428931:G:A	4.38267e-06	-1.17931e-10	-1.25259
154429028	chr1:154429028:C:T	4.4526e-06	-1.17931e-10	-1.23676
154429203	chr1:154429203:G:A	1.51637e-06	-1.13003	-1.18389
154429236	chr1:154429236:C:T	5.05315e-06	-1.17931e-10	-1.11024
154429320	chr1:154429320:C:T	1.65995e-06	-0.981651	-1.24181
154430762	chr1:154430762:T:G	4.67939e-06	-1.17931e-10	-1.18708
154430938	chr1:154430938:T:C	1.73376e-06	-0.923231	-1.25672
154431312	chr1:154431312:C:T	4.69874e-06	-1.17931e-10	-1.18295
154431860	chr1:154431860:C:T	1.36313e-05	0.981493	-1.09937
154431904	chr1:154431904:C:G	8.37383e-06	0.541671	-1.14681
154431930	chr1:154431930:A:C	7.86543e-06	0.483277	-1.15105
154431978	chr1:154431978:C:T	6.93827e-06	-0.793196	-2.84266e-10
154432548	chr1:154432548:A:G	5.92445e-05	2.589	-1.23758
154432568	chr1:154432568:G:T	6.4896e-06	-1.17931e-10	-0.860049
154432653	chr1:154432653:C:T	4.69412e-06	-1.17931e-10	-1.18394
154433019	chr1:154433019:G:A	3.4717e-06	-1.48561	-2.84266e-10
154433047	chr1:154433047:C:T	4.76264e-06	-1.17931e-10	-1.16945
154434062	chr1:154434062:A:G	9.23309e-06	-1.17931e-10	-0.507455
154434064	chr1:154434064:T:G	8.91664e-06	0.538353	-1.08068
154434180	chr1:154434180:A:G	5.85277e-05	2.59529	-1.25604
154434943	chr1:154434943:A:C	6.51123e-05	2.61986	-1.174
154435237	chr1:154435237:T:C	0.000139406	3.1789	-0.971763
154435832	chr1:154435832:C:A	4.42285e-06	-1.17931e-10	-1.24347
154435840	chr1:154435840:G:T	4.84238e-06	-1.17931e-10	-1.15284
154435864	chr1:154435864:T:C	7.3015e-06	0.409537	-1.15171
154436440	chr1:154436440:T:A	1.55194e-06	-1.36377	-0.926978
154436624	chr1:154436624:A:G	7.33211e-06	0.417735	-1.15572
154436784	chr1:154436784:G:A	3.12075e-06	-1.59218	-2.84266e-10
154437044	chr1:154437044:C:G	1.38224e-06	-1.2269	-1.17964
154437254	chr1:154437254:G:A	7.38719e-05	2.50127	-0.929182
154437338	chr1:154437338:C:T	7.05289e-06	-1.17931e-10	-0.776812
154438005	chr1:154438005:C:T	6.97605e-06	-1.17931e-10	-0.787766
154438006	chr1:154438006:G:A	1.63996e-06	-1.32551	-0.910066
154438014	chr1:154438014:T:C	1.63786e-06	-1.31962	-0.91724
154438377	chr1:154438377:C:T	6.93061e-06	-1.17931e-10	-0.794302
154438451	chr1:154438451:T:C	5.06574e-06	-1.17931e-10	-1.10775
154438479	chr1:154438479:C:T	1.69992e-05	1.1472	-1.04428
154438834	chr1:154438834:G:T	3.20823e-05	-1.17931e-10	0.738054
154438997	chr1:154438997:C:T	3.71912e-06	-1.41676	-2.84266e-10
154439152	chr1:154439152:A:G	1.08053e-06	-1.41536	-1.23744
154439188	chr1:154439188:C:G	1.13923e-05	-1.17931e-10	-0.297313
154439292	chr1:154439292:G:A	3.4241e-06	-1.49941	-2.84266e-10
154439376	chr1:154439376:G:A	8.88373e-07	-1.59261	-1.256
154439604	chr1:154439604:C:T	2.93674e-06	-0.398423	-1.25453
154439900	chr1:154439900:T:G	4.37639e-06	-1.17931e-10	-1.25402
154440048	chr1:154440048:G:A	3.75246e-06	-1.40784	-2.84266e-10
154440766	chr1:154440766:G:A	3.20696e-06	-1.56493	-2.84266e-10
154441561	chr1:154441561:C:T	7.11648e-05	2.44392	-0.909168
154441820	chr1:154441820:C:T	7.93161e-05	2.54516	-0.901968
154442480	chr1:154442480:G:A	3.28296e-05	-1.17931e-10	0.76108
154442679	chr1:154442679:C:T	4.50087e-06	-1.17931e-10	-1.22598
154442800	chr1:154442800:T:C	9.05459e-06	-1.17931e-10	-0.526978
154443199	chr1:154443199:G:T	8.79502e-06	-0.556063	-2.84266e-10
154443301	chr1:154443301:A:G	3.63223e-05	1.78323	-0.921051
154443344	chr1:154443344:C:T	4.39462e-06	-1.17931e-10	-1.24987
154443372	chr1:154443372:C:G	6.81083e-06	-0.811735	-2.84266e-10
154443487	chr1:154443487:G:A	4.57998e-06	-1.17931e-10	-1.20855
154443593	chr1:154443593:G:A	1.75915e-05	0.137166	-2.84266e-10
154444329	chr1:154444329:C:T	5.36927e-06	-1.04956	-2.84266e-10
154444396	chr1:154444396:C:T	4.42686e-06	-1.17931e-10	-1.24256
154444459	chr1:154444459:G:A	7.4822e-05	2.46669	-0.881825
154444493	chr1:154444493:C:T	6.92937e-05	2.4072	-0.8991
154444662	chr1:154444662:C:T	4.40453e-06	-1.17931e-10	-1.24762
154444711	chr1:154444711:C:T	1.21139e-06	-1.31879	-1.21969
154444768	chr1:154444768:C:T	5.08896e-06	-1.17931e-10	-1.10318
154445022	chr1:154445022:C:T	4.3799e-06	-1.17931e-10	-1.25322
154445309	chr1:154445309:T:C	1.84615e-05	-1.17931e-10	0.185437
154445353	chr1:154445353:C:T	6.06492e-05	2.23783	-0.862971
154445612	chr1:154445612:T:C	8.89542e-06	0.322745	-0.867457
154445618	chr1:154445618:T:C	1.43063e-05	-1.17931e-10	-0.0695479
154445622	chr1:154445622:C:T	4.48559e-06	0.012282	-1.24166
154445680	chr1:154445680:G:A	4.58329e-06	-1.17931e-10	-1.20783
154445724	chr1:154445724:C:T	1.36947e-05	-0.113237	-2.84266e-10
154445725	chr1:154445725:A:G	1.47664e-05	-0.0378977	-2.84266e-10
154446403	chr1:154446403:C:T	3.53357e-05	2.00663	-1.17199
154447108	chr1:154447108:C:A	1.42836e-06	-1.12731	-1.24641
154447367	chr1:154447367:A:G	7.43389e-06	0.465685	-1.18988
154447611	chr1:154447611:G:A	0.000343887	3.11006	-2.84266e-10
154447857	chr1:154447857:G:A	3.43784e-06	-1.4954	-2.84266e-10
154447926	chr1:154447926:G:C	5.15615e-05	2.3472	-1.13468
154448292	chr1:154448292:G:A	6.91187e-06	-1.17931e-10	-0.797009
154448302	chr1:154448302:T:C	5.59746e-05	2.41596	-1.12131
154448729	chr1:154448729:A:T	3.81447e-05	-1.17931e-10	0.911137
154449078	chr1:154449078:G:A	1.30459e-06	-1.22845	-1.23591
154449591	chr1:154449591:T:C	8.04203e-06	0.526934	-1.1725
154449592	chr1:154449592:G:A	4.46323e-06	-1.17931e-10	-1.23438
154449770	chr1:154449770:T:C	4.61598e-06	-1.17931e-10	-1.20073
154450257	chr1:154450257:C:T	2.10085e-06	-0.750226	-1.23768
154450305	chr1:154450305:T:A	4.45169e-06	-1.17931e-10	-1.23697
154450384	chr1:154450384:A:G	4.54854e-06	-1.17931e-10	-1.21544
154451255	chr1:154451255:C:T	4.36853e-06	-1.17931e-10	-1.25582
154451994	chr1:154451994:G:T	4.49771e-06	-1.17931e-10	-1.22668
154452021	chr1:154452021:C:T	1.50775e-06	-1.06851	-1.25113
154452470	chr1:154452470:T:C	4.37723e-06	-1.17931e-10	-1.25383
154452535	chr1:154452535:T:A	5.64992e-06	-1.17931e-10	-0.998608
154452576	chr1:154452576:T:C	4.60124e-06	-1.17931e-10	-1.20392
154452659	chr1:154452659:G:A	9.06396e-06	0.635696	-1.16164
154452828	chr1:154452828:A:G	4.42559e-06	-1.17931e-10	-1.24285
154452980	chr1:154452980:G:A	0.000157176	3.16082	-0.833709
154453621	chr1:154453621:A:G	9.84763e-06	0.668474	-1.11149
154453714	chr1:154453714:G:A	2.63921e-05	0.542815	-2.84266e-10
154453788	chr1:154453788:C:T	0.000165202	3.13403	-0.757115
154454042	chr1:154454042:C:T	4.61032e-06	-1.17931e-10	-1.20195
154454471	chr1:154454471:T:A	2.30877e-06	-1.22443	-0.669108
154454574	chr1:154454574:G:A	8.08769e-06	-1.17931e-10	-0.639905
154454823	chr1:154454823:C:T	1.7615e-05	-1.17931e-10	0.1385
154454881	chr1:154454881:T:C	9.6202e-06	-1.17931e-10	-0.466383
154455286	chr1:154455286:G:A	1.04542e-05	-1.17931e-10	-0.383248
154455807	chr1:154455807:A:G	0.000378989	3.94133	-0.734071
154455833	chr1:154455833:G:T	3.63721e-06	-1.43903	-2.84266e-10
154456003	chr1:154456003:G:A	1.68671e-05	-1.17931e-10	0.0951138
154456029	chr1:154456029:C:A	8.34807e-06	0.501254	-1.10947
154456470	chr1:154456470:G:A	4.48321e-06	-1.17931e-10	-1.22991
154456499	chr1:154456499:A:G	1.48388e-05	-1.17931e-10	-0.0330053
154456745	chr1:154456745:C:T	4.49812e-06	-1.17931e-10	-1.22659
154456964	chr1:154456964:T:C	4.41372e-06	-1.17931e-10	-1.24553
154457504	chr1:154457504:A:G	4.41773e-06	-1.17931e-10	-1.24462
154457616	chr1:154457616:C:T	3.44341e-06	-0.511484	-0.982302
154458171	chr1:154458171:C:T	1.39209e-05	-0.0968594	-2.84266e-10
154458643	chr1:154458643:G:A	5.61898e-06	-1.17931e-10	-1.0041
154458647	chr1:154458647:T:A	1.71249e-06	-1.12593	-1.06637
154458652	chr1:154458652:G:A	1.70471e-06	-1.13294	-1.06392
154458850	chr1:154458850:G:A	4.48734e-06	-1.17931e-10	-1.22899
154459303	chr1:154459303:T:G	4.92464e-06	-1.17931e-10	-1.136
154459468	chr1:154459468:T:C	4.53326e-06	-1.17931e-10	-1.21881
154459566	chr1:154459566:G:C	2.07388e-06	-1.00676	-0.994063
154460146	chr1:154460146:T:C	4.49141e-06	-1.21407	-0.0140117
154460428	chr1:154460428:T:C	1.42357e-06	-1.21574	-1.16135
154460472	chr1:154460472:T:C	1.4348e-06	-1.209	-1.16023
154460931	chr1:154460931:G:A	1.31538e-06	-1.24913	-1.20699
154460990	chr1:154460990:G:A	1.37175e-06	-1.2392	-1.17497
154461085	chr1:154461085:G:A	2.15685e-05	-1.17931e-10	0.340984
154461421	chr1:154461421:G:A	1.83216e-05	0.177833	-2.84266e-10
154461429	chr1:154461429:C:A	1.38756e-06	-1.20364	-1.19907
154461435	chr1:154461435:C:T	1.35372e-06	-1.22057	-1.20682
154462166	chr1:154462166:T:C	2.18224e-06	-1.24521	-0.704688
154462360	chr1:154462360:T:C	3.59058e-05	0.850651	-2.84266e-10
154462444	chr1:154462444:G:C	4.7273e-06	-1.17931e-10	-1.1769
154462460	chr1:154462460:G:A	1.39332e-06	-1.1984	-1.20016
154462817	chr1:154462817:T:A	7.02852e-06	-1.18846	0.40819
154462870	chr1:154462870:C:T	1.45887e-06	-1.17014	-1.18245
154463719	chr1:154463719:C:T	1.39952e-06	-1.20067	-1.19344
154463928	chr1:154463928:C:G	1.41545e-06	-1.18317	-1.19963
154463960	chr1:154463960:G:A	1.55796e-06	-1.10876	-1.17812
154464054	chr1:154464054:C:T	4.53234e-06	-1.17931e-10	-1.21901
154464274	chr1:154464274:C:T	1.50508e-06	-1.10185	-1.21955
154464285	chr1:154464285:T:G	6.62156e-06	-1.17931e-10	-0.839919
154464444	chr1:154464444:T:C	1.21443e-06	-1.29239	-1.24359
154464831	chr1:154464831:C:T	4.59319e-06	-1.17931e-10	-1.20567
154464927	chr1:154464927:T:A	4.56753e-06	-1.17931e-10	-1.21128
154465000	chr1:154465000:G:A	4.36991e-06	-1.17931e-10	-1.25551
154465420	chr1:154465420:T:C	1.25166e-06	-1.5796	-0.926176
154465519	chr1:154465519:G:A	6.35144e-06	-1.17931e-10	-0.881568
154465608	chr1:154465608:C:T	1.25993e-06	-1.59189	-0.907301
154465667	chr1:154465667:C:T	4.56821e-06	-1.21113	-2.84266e-10
154466404	chr1:154466404:T:C	8.98313e-07	-1.5946	-1.24288
154466791	chr1:154466791:T:G	4.53738e-06	-1.17931e-10	-1.2179
154466862	chr1:154466862:A:G	3.13948e-06	-0.724601	-0.861592
154467389	chr1:154467389:T:A	1.16857e-06	-1.59441	-0.980065
154467586	chr1:154467586:G:A	2.95866e-06	-0.941492	-0.704022
154467627	chr1:154467627:G:A	4.4608e-06	-1.17931e-10	-1.23492
154468450	chr1:154468450:A:G	4.92764e-06	-1.17931e-10	-1.13539
154469290	chr1:154469290:TTTTG:T	2.83429e-05	-1.17931e-10	0.614129
154469956	chr1:154469956:CTT:C	4.48837e-06	-1.17931e-10	-1.22876
154470001	chr1:154470001:G:T	4.92545e-06	-1.17931e-10	-1.13583
154470384	chr1:154470384:A:G	7.89469e-06	-1.17931e-10	-0.664059
154470793	chr1:154470793:T:C	6.90433e-06	-0.7981	-2.84266e-10
154471126	chr1:154471126:G:A	1.82645e-05	-1.17931e-10	0.17471
154471733	chr1:154471733:T:C	1.16262e-06	-1.48065	-1.09893
154472092	chr1:154472092:G:A	2.15907e-05	-1.17931e-10	0.342014
154472115	chr1:154472115:A:G	1.13479e-06	-1.53456	-1.06924
154472628	chr1:154472628:G:A	3.8778e-06	-1.37498	-2.84266e-10
154472886	chr1:154472886:G:T	3.31498e-06	-1.5318	-2.84266e-10
154473027	chr1:154473027:T:C	1.23589e-06	-1.40866	-1.1098
154473159	chr1:154473159:C:T	3.18312e-05	0.730197	-2.84266e-10
154473268	chr1:154473268:G:A	4.27043e-06	-1.27854	-2.84266e-10
154474836	chr1:154474836:T:G	4.4401e-06	-1.17931e-10	-1.23957
154474864	chr1:154474864:G:A	4.3646e-06	-1.17931e-10	-1.25672
154475336	chr1:154475336:G:A	5.44793e-06	-1.17931e-10	-1.03501
154475502	chr1:154475502:T:A	6.67534e-06	-1.17931e-10	-0.831829
154476286	chr1:154476286:T:C	4.43697e-06	-1.17931e-10	-1.24028
154476373	chr1:154476373:G:A	6.45906e-06	-1.17931e-10	-0.864765
154477471	chr1:154477471:C:T	4.48362e-06	-1.17931e-10	-1.22982
154477759	chr1:154477759:C:T	1.54272e-05	-1.17931e-10	0.00588455
154477924	chr1:154477924:G:C	5.78752e-06	-1.17931e-10	-0.974546
154478034	chr1:154478034:A:C	4.43952e-06	-1.2397	-2.84266e-10
154478254	chr1:154478254:A:C	3.20614e-06	-1.56518	-2.84266e-10
154478597	chr1:154478597:T:C	4.41643e-06	-1.17931e-10	-1.24492
154478944	chr1:154478944:A:G	1.50773e-06	-1.10353	-1.21611
154479072	chr1:154479072:A:T	4.61695e-06	-1.17931e-10	-1.20052
154479247	chr1:154479247:G:A	4.43167e-06	-1.17931e-10	-1.24147
154479624	chr1:154479624:A:G	6.67687e-06	-1.17931e-10	-0.831599
154479728	chr1:154479728:T:C	1.38798e-06	-1.22788	-1.17452
154479742	chr1:154479742:C:T	4.40071e-06	-1.17931e-10	-1.24848
154480052	chr1:154480052:G:A	5.21008e-06	-1.17931e-10	-1.07965
154480490	chr1:154480490:T:C	4.44378e-06	-1.17931e-10	-1.23874
154481833	chr1:154481833:A:C	4.78499e-06	-1.16477	-2.84266e-10
154482773	chr1:154482773:T:C	4.6608e-06	-1.19106	-2.84266e-10
154483129	chr1:154483129:T:C	6.67182e-06	-1.17931e-10	-0.832356
154483259	chr1:154483259:A:G	4.59336e-06	-1.20564	-2.84266e-10
154483473	chr1:154483473:T:C	1.6864e-06	-0.98059	-1.22706
154483992	chr1:154483992:C:T	5.69123e-06	-1.17931e-10	-0.991322
154484130	chr1:154484130:G:A	4.42854e-06	-1.17931e-10	-1.24218
154485228	chr1:154485228:C:G	4.89186e-06	-1.17931e-10	-1.14268
154485379	chr1:154485379:A:C	1.23756e-06	-1.26686	-1.25025
154486456	chr1:154486456:A:G	4.40065e-06	-1.17931e-10	-1.2485
154487421	chr1:154487421:G:A	6.23731e-06	-1.17931e-10	-0.899701
154487991	chr1:154487991:G:C	5.07541e-06	-1.17931e-10	-1.10584
154488187	chr1:154488187:T:C	4.36514e-06	-1.17931e-10	-1.2566
154489004	chr1:154489004:C:T	7.12028e-06	-0.767302	-2.84266e-10
154489884	chr1:154489884:C:T	1.51028e-06	-1.06139	-1.25657
154489962	chr1:154489962:C:T	5.47429e-06	-1.17931e-10	-1.03019
154490301	chr1:154490301:T:G	6.67207e-06	-1.17931e-10	-0.832319
154490717	chr1:154490717:G:A	6.52369e-06	-1.17931e-10	-0.854809
154490856	chr1:154490856:A:G	9.6332e-06	-1.17931e-10	-0.465033
154491391	chr1:154491391:T:C	4.47614e-06	-1.17931e-10	-1.23149
154491684	chr1:154491684:G:A	1.30487e-06	-1.20742	-1.25673
154491955	chr1:154491955:G:A	1.22898e-05	-1.17931e-10	-0.221482
154492096	chr1:154492096:G:A	1.83544e-06	-0.900849	-1.22212
154492236	chr1:154492236:T:TCA	4.48434e-06	-1.17931e-10	-1.22966
154492469	chr1:154492469:A:C	1.67923e-06	-0.972114	-1.2398
154492589	chr1:154492589:T:C	4.4159e-06	-1.17931e-10	-1.24504
154493018	chr1:154493018:TG:T	4.40136e-06	-1.17931e-10	-1.24833
154493336	chr1:154493336:G:A	4.82457e-06	-1.17931e-10	-1.15653
154493448	chr1:154493448:T:C	3.17458e-06	-1.57507	-2.84266e-10
154493624	chr1:154493624:A:C	4.36525e-06	-1.17931e-10	-1.25657
154493645	chr1:154493645:C:T	4.50302e-06	-1.17931e-10	-1.2255
154493825	chr1:154493825:C:T	1.17765e-06	-1.3477	-1.21903
154494081	chr1:154494081:C:G	4.67025e-06	-1.17931e-10	-1.18904
154494147	chr1:154494147:C:T	1.40782e-05	-1.17931e-10	-0.0856237
154494151	chr1:154494151:A:T	4.67066e-06	-1.17931e-10	-1.18895
154494534	chr1:154494534:T:G	4.43886e-06	-1.17931e-10	-1.23985
154494849	chr1:154494849:C:T	6.71647e-06	-1.17931e-10	-0.825686
154494881	chr1:154494881:G:A	6.56949e-06	-1.17931e-10	-0.847812
154495340	chr1:154495340:A:T	1.37223e-06	-1.15707	-1.25674
154495495	chr1:154495495:T:A	4.52573e-06	-1.17931e-10	-1.22047
154496147	chr1:154496147:G:A	8.09346e-06	-1.17931e-10	-0.639193
154496561	chr1:154496561:G:A	4.51018e-06	-1.17931e-10	-1.22391
154497349	chr1:154497349:T:C	3.119e-06	-1.59274	-2.84266e-10
154497880	chr1:154497880:T:C	1.1428e-06	-1.34068	-1.25608
154498081	chr1:154498081:C:A	4.37e-06	-1.17931e-10	-1.25549
154498130	chr1:154498130:T:A	1.5952e-06	-1.04734	-1.21591
154498199	chr1:154498199:TCTC:T	1.49656e-06	-1.11729	-1.20978
154498895	chr1:154498895:A:G	1.33465e-06	-1.18498	-1.2566
154499439	chr1:154499439:A:T	4.56497e-06	-1.17931e-10	-1.21184
154500272	chr1:154500272:C:T	6.66933e-06	-1.17931e-10	-0.832729
154500613	chr1:154500613:A:G	4.45639e-06	-1.17931e-10	-1.23591
154501184	chr1:154501184:T:C	1.60149e-06	-1.02051	-1.23881
154501250	chr1:154501250:G:A	4.37047e-06	-1.17931e-10	-1.25538
154501655	chr1:154501655:C:G	1.21377e-06	-1.28148	-1.25504
154502081	chr1:154502081:T:C	1.34615e-06	-1.17924	-1.25376
154502104	chr1:154502104:C:T	7.01469e-06	-1.17931e-10	-0.782242
154502399	chr1:154502399:G:A	1.5999e-06	-1.02377	-1.23654
154502424	chr1:154502424:G:A	1.58489e-06	-1.0269	-1.24283
154502525	chr1:154502525:A:G	2.20016e-05	-1.17931e-10	0.360866
154502854	chr1:154502854:T:A	1.85721e-06	-0.879489	-1.23168
154502871	chr1:154502871:T:C	1.80706e-05	-1.17931e-10	0.164039
154502989	chr1:154502989:C:T	5.66251e-06	-1.17931e-10	-0.996381
154503676	chr1:154503676:G:A	6.61438e-06	-1.17931e-10	-0.841002
154504046	chr1:154504046:C:T	3.93999e-06	-1.35907	-2.84266e-10
154504787	chr1:154504787:G:A	1.53876e-06	-1.0826	-1.21667
154504964	chr1:154504964:G:A	1.55096e-06	-1.04994	-1.24144
154505109	chr1:154505109:G:A	1.46225e-06	-1.14067	-1.2096
154505638	chr1:154505638:A:T	7.49624e-06	-0.715847	-2.84266e-10
154505816	chr1:154505816:T:A	1.47648e-06	-1.11301	-1.22757
154506248	chr1:154506248:T:C	6.61033e-06	-1.17931e-10	-0.841615
154506287	chr1:154506287:C:T	5.69996e-06	-0.989789	-2.84266e-10
154506628	chr1:154506628:G:A	6.06625e-06	-1.17931e-10	-0.927508
154506800	chr1:154506800:C:T	4.61512e-06	-1.17931e-10	-1.20091
154507010	chr1:154507010:G:A	3.80819e-06	-1.3931	-2.84266e-10
154507194	chr1:154507194:C:T	1.49666e-06	-1.08565	-1.24137
154507458	chr1:154507458:A:G	4.42188e-06	-1.17931e-10	-1.24368
154507681	chr1:154507681:G:A	1.54933e-06	-1.05464	-1.23779
154507842	chr1:154507842:T:C	1.85743e-06	-0.898166	-1.21289
154508009	chr1:154508009:C:T	5.72743e-06	-0.984982	-2.84266e-10
154508677	chr1:154508677:C:G	3.76206e-05	0.897304	-2.84266e-10
154508868	chr1:154508868:T:G	4.46533e-06	-1.17931e-10	-1.23391
154509038	chr1:154509038:G:A	4.41303e-06	-1.17931e-10	-1.24569
154509148	chr1:154509148:C:T	1.50015e-06	-1.11255	-1.21214
154510017	chr1:154510017:G:A	3.12476e-06	-1.59089	-2.84266e-10
154510193	chr1:154510193:C:T	1.74038e-06	-1.39743	-0.778718
154510291	chr1:154510291:C:A	1.73786e-06	-1.37325	-0.804344
154510373	chr1:154510373:A:G	6.44873e-06	-1.17931e-10	-0.866366
154510420	chr1:154510420:G:A	4.48512e-06	-1.17931e-10	-1.22948
154510559	chr1:154510559:T:A	6.59348e-06	-1.17931e-10	-0.844168
154510769	chr1:154510769:A:C	4.42408e-06	-1.17931e-10	-1.24319
154511179	chr1:154511179:A:G	3.70192e-06	-1.4214	-2.84266e-10
154511332	chr1:154511332:G:A	5.2667e-06	-1.17931e-10	-1.06884
154511347	chr1:154511347:A:G	5.02575e-06	-1.17931e-10	-1.11567
154511392	chr1:154511392:G:A	1.48707e-06	-1.07847	-1.25497
154511541	chr1:154511541:A:T	1.99534e-06	-0.813659	-1.22578
154512289	chr1:154512289:T:G	5.33195e-06	-1.17931e-10	-1.05653
154512312	chr1:154512312:C:G	1.91857e-06	-0.843292	-1.23538
154512563	chr1:154512563:T:C	1.41356e-06	-1.19556	-1.18858
154513164	chr1:154513164:A:G	1.67378e-06	-1.39805	-0.81712
154513203	chr1:154513203:A:G	6.69282e-06	-1.17931e-10	-0.829213
154513744	chr1:154513744:G:T	7.12743e-06	-1.17931e-10	-0.766298
154513894	chr1:154513894:A:G	1.46136e-06	-1.16716	-1.18372
154514460	chr1:154514460:A:G	5.9348e-06	-1.17931e-10	-0.949415
154515094	chr1:154515094:C:T	1.01701e-05	-1.17931e-10	-0.410793
154515250	chr1:154515250:G:A	1.58377e-06	-1.34167	-0.928768
154515254	chr1:154515254:T:C	5.3585e-06	-1.17931e-10	-1.05156
154515287	chr1:154515287:C:T	1.54783e-06	-1.0367	-1.2567
154515422	chr1:154515422:C:T	5.84289e-06	-0.965024	-2.84266e-10
154516057	chr1:154516057:A:G	1.62522e-06	-1.01345	-1.23116
154516373	chr1:154516373:GA:G	4.75267e-06	-1.17931e-10	-1.17154
154516518	chr1:154516518:G:C	4.47748e-06	-1.17931e-10	-1.23119
154516778	chr1:154516778:C:T	6.62623e-06	-1.17931e-10	-0.839212
154517702	chr1:154517702:A:G	1.70509e-06	-0.958617	-1.23802
154517711	chr1:154517711:C:T	4.75384e-06	-1.17931e-10	-1.1713
154517793	chr1:154517793:T:A	1.6866e-06	-0.970711	-1.23682
154517848	chr1:154517848:G:A	1.04181e-05	-1.17931e-10	-0.386702
154517876	chr1:154517876:C:T	2.06096e-06	-0.770738	-1.23634
154518159	chr1:154518159:G:A	7.46747e-06	-1.17931e-10	-0.719693
154519207	chr1:154519207:A:G	1.65434e-06	-1.38563	-0.841216
154519553	chr1:154519553:G:A	5.1395e-06	-1.17931e-10	-1.09329
154519631	chr1:154519631:G:T	1.03138e-06	-1.54485	-1.1545
154519764	chr1:154519764:CTG:C	1.6472e-06	-1.09576	-1.13541
154519837	chr1:154519837:G:A	5.15158e-06	-1.17931e-10	-1.09094
154519881	chr1:154519881:A:T	1.52957e-06	-1.18146	-1.1238
154519956	chr1:154519956:T:C	1.56221e-06	-1.16234	-1.12181
154520057	chr1:154520057:A:G	1.66858e-06	-1.33779	-0.880491
154520197	chr1:154520197:G:A	4.36452e-06	-1.17931e-10	-1.25674
154521532	chr1:154521532:C:T	5.09987e-06	-1.17931e-10	-1.10103
154522471	chr1:154522471:G:A	1.37119e-06	-1.23372	-1.18085
154522693	chr1:154522693:ACT:A	1.4226e-06	-1.21273	-1.16504
154523199	chr1:154523199:C:T	2.24836e-06	-0.681081	-1.23897
154523221	chr1:154523221:T:C	2.21468e-06	-0.700924	-1.23422
154523810	chr1:154523810:C:A	1.4199e-06	-1.21258	-1.16709
154523997	chr1:154523997:G:A	1.54805e-05	0.00933441	-2.84266e-10
154524013	chr1:154524013:C:T	1.85981e-06	-0.873103	-1.23667
154524037	chr1:154524037:A:G	9.38324e-06	-1.17931e-10	-0.491324
154524349	chr1:154524349:T:C	5.95136e-06	-0.946629	-2.84266e-10
154524529	chr1:154524529:A:G	1.39325e-06	-1.23043	-1.16817
154524670	chr1:154524670:C:T	1.44762e-06	-1.20535	-1.15498
154525326	chr1:154525326:C:T	1.39055e-06	-1.2318	-1.16875
154525397	chr1:154525397:AAAG:A	1.4175e-06	-1.21341	-1.16794
154525454	chr1:154525454:C:G	1.43954e-06	-1.19852	-1.16741
154525460	chr1:154525460:C:T	4.39801e-06	-1.17931e-10	-1.2491
154525552	chr1:154525552:G:A	2.22595e-06	-0.690292	-1.23977
154525595	chr1:154525595:A:G	6.65251e-06	-1.17931e-10	-0.835255
154525677	chr1:154525677:T:C	1.55864e-05	0.0161501	-2.84266e-10
154525696	chr1:154525696:C:A	4.49152e-06	-1.17931e-10	-1.22806
154526098	chr1:154526098:G:A	1.42983e-06	-1.23487	-1.13782
154526256	chr1:154526256:CCAGGCCTA:C	4.08724e-06	-1.32238	-2.84266e-10
154526461	chr1:154526461:G:A	4.51413e-06	-1.17931e-10	-1.22304
154526481	chr1:154526481:C:T	1.5496e-06	-1.20764	-1.08461
154526732	chr1:154526732:T:C	5.44282e-06	-1.17931e-10	-1.03595
154526741	chr1:154526741:C:T	5.1245e-06	-1.17931e-10	-1.09622
154526770	chr1:154526770:G:A	1.55065e-06	-1.19061	-1.10096
154526771	chr1:154526771:G:T	6.54818e-06	-1.17931e-10	-0.851062
154526869	chr1:154526869:G:A	1.49306e-06	-1.16327	-1.16615
154527008	chr1:154527008:C:T	1.52391e-06	-1.29551	-1.01346
154527135	chr1:154527135:A:T	1.4118e-06	-1.2667	-1.11868
154527450	chr1:154527450:C:T	1.40565e-06	-1.21819	-1.17155
154527471	chr1:154527471:C:T	1.39405e-06	-1.23054	-1.1675
154527540	chr1:154527540:T:C	1.38429e-06	-1.23723	-1.16783
154527613	chr1:154527613:A:G	1.36851e-06	-1.24472	-1.17181
154528270	chr1:154528270:TG:T	1.40736e-06	-1.2395	-1.14903
154528422	chr1:154528422:C:T	2.56847e-06	-0.554682	-1.23226
154528614	chr1:154528614:G:A	4.45052e-06	-1.17931e-10	-1.23723
154528687	chr1:154528687:A:G	4.4179e-06	-1.17931e-10	-1.24458
154528728	chr1:154528728:C:A	1.30747e-06	-1.29585	-1.1663
154528888	chr1:154528888:C:A	1.38432e-06	-1.19015	-1.21489
154529100	chr1:154529100:A:G	1.33791e-06	-1.20549	-1.23366
154529294	chr1:154529294:A:G	1.42704e-06	-1.21926	-1.15538
154529647	chr1:154529647:G:C	1.4233e-06	-1.22658	-1.15069
154529836	chr1:154529836:C:T	1.27396e-05	-0.185531	-2.84266e-10
154530041	chr1:154530041:G:A	1.27971e-06	-1.24373	-1.23989
154530140	chr1:154530140:G:A	5.16945e-06	-1.17931e-10	-1.08748
154530433	chr1:154530433:T:A	1.42231e-06	-1.16215	-1.21581
154530434	chr1:154530434:T:A	5.26138e-06	-1.17931e-10	-1.06986
154530439	chr1:154530439:T:A	5.14184e-06	-1.17931e-10	-1.09284
154530546	chr1:154530546:C:T	1.56001e-06	-1.03549	-1.25007
154531125	chr1:154531125:G:A	1.31758e-06	-1.2861	-1.16835
154532125	chr1:154532125:T:C	1.70138e-06	-1.26974	-0.929072
154532367	chr1:154532367:T:C	4.64964e-06	-1.17931e-10	-1.19346
154532373	chr1:154532373:C:T	1.73229e-06	-1.26823	-0.912569
154532378	chr1:154532378:C:T	1.74197e-06	-1.21906	-0.956176
154532411	chr1:154532411:T:G	1.783e-06	-1.24593	-0.906021
154532451	chr1:154532451:T:C	1.79469e-06	-1.25569	-0.889722
154532478	chr1:154532478:G:A	1.86019e-06	-0.878449	-1.23112
154532534	chr1:154532534:C:T	1.70253e-06	-1.25177	-0.946359
154532630	chr1:154532630:C:T	1.9554e-06	-0.965293	-1.09436
154532741	chr1:154532741:A:G	4.37957e-06	-1.17931e-10	-1.2533
154532794	chr1:154532794:C:T	1.92708e-06	-0.844187	-1.23006
154532805	chr1:154532805:C:T	4.59585e-06	-1.17931e-10	-1.2051
154532915	chr1:154532915:G:A	6.62014e-06	-1.17931e-10	-0.840133
154533066	chr1:154533066:G:A	5.12225e-06	-1.17931e-10	-1.09666
154533228	chr1:154533228:C:T	1.84395e-06	-0.886862	-1.23148
154533410	chr1:154533410:A:G	1.74609e-06	-1.25022	-0.92265
154533898	chr1:154533898:T:A	5.40318e-06	-1.17931e-10	-1.04326
154534330	chr1:154534330:GC:G	4.36706e-06	-1.17931e-10	-1.25616
154534714	chr1:154534714:T:C	3.37484e-06	-1.5139	-2.84266e-10
154534721	chr1:154534721:T:C	1.49354e-06	-1.27294	-1.05616
154534813	chr1:154534813:G:A	5.27025e-06	-1.17931e-10	-1.06817
154534842	chr1:154534842:AG:A	1.35546e-06	-1.19549	-1.23062
154535291	chr1:154535291:T:C	1.7134e-06	-1.28214	-0.909628
154535412	chr1:154535412:G:A	1.94184e-06	-0.824564	-1.24205
154535423	chr1:154535423:T:C	1.65719e-06	-1.2798	-0.945326
154535734	chr1:154535734:G:A	1.80356e-06	-1.25749	-0.882998
154536288	chr1:154536288:T:A	1.75794e-06	-1.27789	-0.888215
154536316	chr1:154536316:C:T	1.82761e-06	-1.24371	-0.883529
154536336	chr1:154536336:G:A	1.74847e-06	-1.29332	-0.878184
154536498	chr1:154536498:T:A	1.78066e-06	-1.26768	-0.885586
154536585	chr1:154536585:G:A	3.62062e-06	-1.4436	-2.84266e-10
154536620	chr1:154536620:A:G	1.4841e-06	-1.34344	-0.991998
154537248	chr1:154537248:G:A	4.67151e-06	-1.17931e-10	-1.18877
154537679	chr1:154537679:A:C	3.27157e-06	-1.54498	-2.84266e-10
154537737	chr1:154537737:C:T	1.78314e-05	-1.17931e-10	0.150713
154538016	chr1:154538016:G:A	6.68627e-06	-1.17931e-10	-0.830192
154538090	chr1:154538090:G:T	4.36453e-06	-1.17931e-10	-1.25674
154538327	chr1:154538327:T:C	5.052e-06	-1.17931e-10	-1.11046
154538376	chr1:154538376:C:T	1.48489e-06	-1.3056	-1.0293
154538715	chr1:154538715:T:C	6.82122e-06	-1.17931e-10	-0.81021
154539026	chr1:154539026:T:C	1.96052e-06	-0.826905	-1.23013
154539233	chr1:154539233:A:G	1.6804e-06	-1.18541	-1.02581
154539421	chr1:154539421:G:C	5.65101e-06	-1.17931e-10	-0.998415
154539532	chr1:154539532:T:C	1.90794e-06	-1.15328	-0.930944
154539601	chr1:154539601:C:T	1.68471e-06	-1.18252	-1.02613
154540019	chr1:154540019:G:A	1.5499e-06	-1.06146	-1.2306
154540234	chr1:154540234:T:C	1.63842e-06	-1.20789	-1.02863
154540283	chr1:154540283:C:T	1.54186e-05	-1.17931e-10	0.00532387
154540942	chr1:154540942:G:A	1.67709e-06	-1.20242	-1.01077
154540964	chr1:154540964:T:C	1.68663e-06	-1.17997	-1.02754
154541255	chr1:154541255:G:A	4.45501e-06	-1.17931e-10	-1.23622
154541591	chr1:154541591:G:A	2.01764e-06	-0.795454	-1.23287
154541791	chr1:154541791:C:T	4.02454e-06	-1.33784	-2.84266e-10
154541862	chr1:154541862:A:T	1.37085e-06	-1.16995	-1.24487
154542026	chr1:154542026:G:A	4.43282e-06	-1.17931e-10	-1.24121
154542241	chr1:154542241:T:C	4.43122e-06	-1.17931e-10	-1.24157
154542442	chr1:154542442:G:T	4.46707e-06	-1.17931e-10	-1.23352
154542927	chr1:154542927:G:A	6.67442e-06	-1.17931e-10	-0.831967
154542935	chr1:154542935:C:T	4.4042e-06	-1.17931e-10	-1.24769
154543002	chr1:154543002:G:A	2.2262e-05	-1.17931e-10	0.372634
154543815	chr1:154543815:C:T	5.66195e-06	-1.17931e-10	-0.996481
154543928	chr1:154543928:C:T	4.809e-05	1.14283	-2.84266e-10
154544001	chr1:154544001:G:A	2.16093e-06	-0.777043	-1.18267
154544095	chr1:154544095:T:C	4.71421e-06	-1.17931e-10	-1.17967
154544102	chr1:154544102:G:A	1.75594e-06	-1.1397	-1.02754
154544190	chr1:154544190:G:A	4.42075e-06	-1.17931e-10	-1.24394
154544314	chr1:154544314:G:A	5.93475e-06	-1.17931e-10	-0.949425
154544741	chr1:154544741:T:C	1.33006e-06	-1.28026	-1.16477
154545028	chr1:154545028:G:A	1.66262e-06	-1.22859	-0.993267
154545213	chr1:154545213:G:A	3.46558e-06	-1.48737	-2.84266e-10
154545679	chr1:154545679:A:G	6.75947e-06	-1.17931e-10	-0.819304
154545810	chr1:154545810:A:G	1.61553e-06	-1.21105	-1.03953
154545900	chr1:154545900:AC:A	4.40191e-06	-1.17931e-10	-1.24821
154545907	chr1:154545907:C:T	2.07833e-05	-1.17931e-10	0.3039
154546134	chr1:154546134:C:T	1.89924e-06	-0.843734	-1.24506
154546166	chr1:154546166:T:C	1.29351e-06	-1.2776	-1.19529
154546198	chr1:154546198:TG:T	5.11771e-06	-1.17931e-10	-1.09754
154546912	chr1:154546912:C:T	7.72224e-06	-1.17931e-10	-0.686144
154547324	chr1:154547324:C:CA	1.22892e-06	-1.31807	-1.20604
154547930	chr1:154547930:A:G	4.99227e-06	-1.17931e-10	-1.12236
154548783	chr1:154548783:G:A	5.05021e-06	-1.17931e-10	-1.11082
154549108	chr1:154549108:T:A	1.45103e-06	-1.31209	-1.04588
154549585	chr1:154549585:CTG:C	4.51531e-06	-1.17931e-10	-1.22277
154549772	chr1:154549772:A:G	2.07052e-06	-0.768669	-1.23378
154549918	chr1:154549918:C:A	9.13581e-06	-0.518047	-2.84266e-10
154550739	chr1:154550739:C:T	4.55054e-06	-1.17931e-10	-1.215
154552332	chr1:154552332:G:A	5.12878e-06	-0.296126	-0.799254
154552497	chr1:154552497:A:G	2.59617e-06	-0.899429	-0.876783
154552555	chr1:154552555:G:A	5.27488e-06	-0.266981	-0.800311
154553523	chr1:154553523:C:T	1.36352e-06	-1.16347	-1.25671
154553726	chr1:154553726:T:G	4.36785e-06	-1.17931e-10	-1.25598
154553833	chr1:154553833:G:C	4.95548e-06	-1.17931e-10	-1.12976
154553847	chr1:154553847:G:C	4.73968e-06	-1.17931e-10	-1.17428
154553938	chr1:154553938:C:G	1.42473e-06	-1.23801	-1.13826
154553988	chr1:154553988:A:G	6.26228e-06	-1.17931e-10	-0.895704
154554301	chr1:154554301:GAT:G	6.9511e-06	-0.275836	-0.515513
154555610	chr1:154555610:T:C	4.98066e-06	-0.899694	-0.224993
154556233	chr1:154556233:A:C	1.60602e-06	-1.24225	-1.01424
154556357	chr1:154556357:C:G	5.71029e-06	-1.17931e-10	-0.987978
154556488	chr1:154556488:G:C	6.82666e-06	-1.17931e-10	-0.809413
154556555	chr1:154556555:C:A	4.36687e-06	-1.17931e-10	-1.2562
154557450	chr1:154557450:G:T	4.51441e-06	-1.17931e-10	-1.22297
154558041	chr1:154558041:A:G	4.43544e-06	-1.17931e-10	-1.24062
154559073	chr1:154559073:C:T	4.09551e-05	-1.17931e-10	0.982227
154559336	chr1:154559336:C:T	8.83713e-06	-1.17931e-10	-0.551286
154559434	chr1:154559434:G:A	9.01725e-07	-1.58195	-1.25174
154560987	chr1:154560987:G:C	4.99964e-06	-1.17931e-10	-1.12088
154561141	chr1:154561141:C:A	9.38667e-07	-1.56269	-1.23085
154561387	chr1:154561387:G:C	9.13205e-07	-1.59464	-1.22641
154561580	chr1:154561580:T:C	7.6325e-06	-1.17931e-10	-0.697834
154561766	chr1:154561766:T:C	8.09923e-06	-1.17931e-10	-0.63848
154562004	chr1:154562004:C:T	4.22306e-06	-1.28969	-2.84266e-10
154562141	chr1:154562141:G:C	4.47859e-06	-1.17931e-10	-1.23094
154562259	chr1:154562259:A:G	4.99964e-06	-1.17931e-10	-1.12088
154562290	chr1:154562290:G:A	1.08225e-06	-1.42396	-1.22725
154562900	chr1:154562900:C:T	7.26995e-06	-1.17931e-10	-0.7465
154563026	chr1:154563026:A:G	4.40158e-06	-1.17931e-10	-1.24829
154563051	chr1:154563051:C:T	1.27346e-06	-1.33146	-1.15705
154563139	chr1:154563139:TCTCA:T	1.24282e-05	-1.17931e-10	-0.210277
154563157	chr1:154563157:TA:T	9.56604e-07	-1.58903	-1.18558
154563450	chr1:154563450:T:G	4.368e-06	-1.17931e-10	-1.25594
154563484	chr1:154563484:C:A	4.60136e-06	-1.17931e-10	-1.2039
154563721	chr1:154563721:A:G	3.34175e-06	-1.52375	-2.84266e-10
154563750	chr1:154563750:C:T	4.40808e-06	-1.17931e-10	-1.24681
154563821	chr1:154563821:C:T	3.11312e-06	-1.59462	-2.84266e-10
154563895	chr1:154563895:G:A	2.38255e-06	-0.726086	-1.13599
154563933	chr1:154563933:T:A	6.26328e-06	-1.17931e-10	-0.895545
154564046	chr1:154564046:A:G	4.40033e-06	-1.17931e-10	-1.24857
154564386	chr1:154564386:G:A	4.47541e-06	-1.17931e-10	-1.23165
154564541	chr1:154564541:T:C	9.23529e-06	-1.17931e-10	-0.507216
154565026	chr1:154565026:T:A	8.92094e-07	-1.59457	-1.24986
154565029	chr1:154565029:T:C	8.92078e-07	-1.59463	-1.24982
154565729	chr1:154565729:C:T	8.88263e-07	-1.5925	-1.25624
154566289	chr1:154566289:G:A	4.3665e-06	-1.17931e-10	-1.25629
154566441	chr1:154566441:G:C	2.50611e-06	-0.557533	-1.25398
154566489	chr1:154566489:GAAA:G	4.40783e-06	-1.17931e-10	-1.24687
154566505	chr1:154566505:C:T	4.60711e-06	-1.17931e-10	-1.20265
154566680	chr1:154566680:G:T	3.68381e-06	-1.4263	-2.84266e-10
154567216	chr1:154567216:TA:T	4.51637e-06	-1.17931e-10	-1.22254
154567591	chr1:154567591:C:A	1.76103e-05	-1.17931e-10	0.138235
154567749	chr1:154567749:G:A	2.88486e-05	0.631812	-2.84266e-10
154567831	chr1:154567831:A:G	4.38627e-06	-1.17931e-10	-1.25177
154567990	chr1:154567990:C:T	1.72095e-05	-1.17931e-10	0.11521
154568241	chr1:154568241:A:G	4.41174e-06	-1.17931e-10	-1.24598
154568293	chr1:154568293:G:A	5.89417e-06	-1.17931e-10	-0.956286
154568389	chr1:154568389:G:T	3.4517e-06	-1.49138	-2.84266e-10
154568509	chr1:154568509:C:A	9.46524e-06	-1.17931e-10	-0.482622
154569241	chr1:154569241:G:A	3.11344e-06	-1.59452	-2.84266e-10
154569363	chr1:154569363:A:T	5.16269e-06	-1.08879	-2.84266e-10
154569616	chr1:154569616:A:G	4.38092e-06	-1.17931e-10	-1.25299
154570217	chr1:154570217:C:T	1.28326e-05	-1.17931e-10	-0.178261
154570739	chr1:154570739:T:C	1.00566e-06	-1.57995	-1.14465
154571030	chr1:154571030:A:G	4.37132e-06	-1.17931e-10	-1.25518
154572175	chr1:154572175:G:T	9.88374e-07	-1.55548	-1.18646
154572406	chr1:154572406:A:G	1.1022e-05	-1.17931e-10	-0.330355
154572637	chr1:154572637:G:A	0.000171402	-1.17931e-10	2.41376
154572764	chr1:154572764:C:T	1.24695e-05	-0.20696	-2.84266e-10
154572988	chr1:154572988:C:T	4.52527e-06	-1.17931e-10	-1.22057
154574576	chr1:154574576:TCA:T	4.38208e-06	-1.17931e-10	-1.25273
154574816	chr1:154574816:A:C	1.11005e-06	-1.40074	-1.2251
154575739	chr1:154575739:C:A	1.89977e-05	-1.17931e-10	0.214067
154576045	chr1:154576045:C:G	2.77769e-06	-1.57007	-0.13856
154576163	chr1:154576163:G:A	7.31027e-06	-1.17931e-10	-0.740969
154576204	chr1:154576204:T:C	5.87469e-06	-1.17931e-10	-0.959596
154576404	chr1:154576404:G:A	2.19958e-06	-1.24644	-0.695543
154576420	chr1:154576420:C:T	6.02659e-06	-1.17931e-10	-0.934068
154576516	chr1:154576516:C:T	2.02548e-06	-0.78393	-1.24051
154576994	chr1:154576994:T:C	7.07842e-06	0.125696	-0.898894
154576995	chr1:154576995:G:A	1.10656e-05	-0.326409	-2.84266e-10
154577015	chr1:154577015:G:C	4.16591e-06	-1.30331	-2.84266e-10
154577586	chr1:154577586:GCA:G	2.05015e-06	-0.768863	-1.24347
154577694	chr1:154577694:C:G	4.90219e-06	-1.17931e-10	-1.14057
154577871	chr1:154577871:G:C	4.39396e-05	-1.17931e-10	1.05257
154578242	chr1:154578242:G:A	6.24867e-06	-1.17931e-10	-0.897881
154578248	chr1:154578248:C:T	2.1022e-06	-0.74583	-1.24143
154578467	chr1:154578467:CAG:C	2.11911e-06	-0.859313	-1.11994
154578892	chr1:154578892:G:A	9.61011e-07	-1.53979	-1.23023
154579208	chr1:154579208:G:A	6.33661e-05	-1.17931e-10	1.41868
154579241	chr1:154579241:C:T	4.64524e-06	-1.17931e-10	-1.19441
154580040	chr1:154580040:CTG:C	2.09404e-06	-0.990922	-1.00023
154580361	chr1:154580361:C:T	9.70682e-06	-1.17931e-10	-0.45742
154580780	chr1:154580780:C:T	2.81379e-05	-1.17931e-10	0.60687
154580880	chr1:154580880:C:T	6.10048e-05	-1.17931e-10	1.3807
154580954	chr1:154580954:C:A	3.80334e-06	-1.39437	-2.84266e-10
154580961	chr1:154580961:C:T	4.49603e-06	-1.17931e-10	-1.22705
154580963	chr1:154580963:T:G	8.36479e-06	-1.17931e-10	-0.606218
154581070	chr1:154581070:C:T	6.74896e-05	-1.17931e-10	1.48172
154581122	chr1:154581122:G:A	3.05612e-05	-1.17931e-10	0.689483
154581246	chr1:154581246:T:C	1.44958e-06	-1.17401	-1.18497
154581460	chr1:154581460:C:T	9.36378e-05	-1.17931e-10	1.80919
154581729	chr1:154581729:C:T	7.79208e-06	0.183068	-0.860209
154581743	chr1:154581743:T:C	7.83328e-06	0.177666	-0.849533
154581881	chr1:154581881:C:T	9.77994e-06	-0.00855522	-0.44136
154583016	chr1:154583016:T:C	8.09972e-06	-0.146157	-0.492262
154583790	chr1:154583790:G:A	9.2474e-06	-0.081632	-0.424274
154583868	chr1:154583868:T:G	4.36598e-06	-1.17931e-10	-1.25641
154583949	chr1:154583949:G:A	7.50166e-06	-0.385762	-0.329363
154584187	chr1:154584187:G:A	8.25791e-06	-0.321941	-0.297136
154584285	chr1:154584285:CCT:C	5.64331e-06	-0.0296401	-0.970139
154584393	chr1:154584393:T:A	8.78848e-05	-1.17931e-10	1.74578
154584497	chr1:154584497:A:C	4.51927e-06	-1.17931e-10	-1.2219
154585209	chr1:154585209:C:T	7.27409e-06	-0.214776	-0.531155
154586500	chr1:154586500:G:A	8.78848e-05	-1.17931e-10	1.74578
154586560	chr1:154586560:G:C	4.63728e-06	-1.17931e-10	-1.19612
154587122	chr1:154587122:T:C	8.22429e-06	0.348849	-0.972006
154587366	chr1:154587366:T:C	5.13141e-06	-1.17931e-10	-1.09487
154587400	chr1:154587400:T:C	1.03907e-06	-1.52614	-1.16578
154588466	chr1:154588466:G:A	4.92691e-06	-1.17931e-10	-1.13554
154588725	chr1:154588725:G:C	7.74723e-06	-1.17931e-10	-0.682914
154588752	chr1:154588752:G:A	4.61695e-06	-1.17931e-10	-1.20052
154588785	chr1:154588785:G:C	4.56908e-06	-1.17931e-10	-1.21094
154588886	chr1:154588886:C:T	2.11276e-05	-1.17931e-10	0.320333
154589336	chr1:154589336:G:A	4.46982e-06	-1.17931e-10	-1.2329
154589449	chr1:154589449:C:T	9.02194e-06	-0.0626816	-0.467908
154589710	chr1:154589710:C:T	4.5101e-06	-1.17931e-10	-1.22393
154590681	chr1:154590681:A:G	4.43379e-06	-1.17931e-10	-1.24099
154591259	chr1:154591259:AG:A	7.78698e-06	0.288183	-0.965978
154591659	chr1:154591659:C:T	8.11513e-06	-1.17931e-10	-0.636519
154591665	chr1:154591665:T:C	6.17862e-06	0.229535	-1.13869
154591941	chr1:154591941:T:C	8.96846e-07	-1.59425	-1.24487
154592236	chr1:154592236:T:A	2.2133e-06	-0.954112	-0.98165
154592460	chr1:154592460:T:G	9.99573e-06	-1.17931e-10	-0.42809
154592808	chr1:154592808:A:T	5.50012e-06	-1.17931e-10	-1.02548
154592849	chr1:154592849:G:A	6.85639e-06	-1.17931e-10	-0.805068
154592854	chr1:154592854:T:C	4.38246e-06	-1.17931e-10	-1.25264
154593405	chr1:154593405:T:C	8.52178e-06	-1.17931e-10	-0.587624
154593438	chr1:154593438:G:A	8.97692e-07	-1.59465	-1.24353
154593621	chr1:154593621:AGG:A	7.72943e-06	-1.17931e-10	-0.685214
154593749	chr1:154593749:T:C	4.13059e-06	-0.824739	-0.487089
154594456	chr1:154594456:T:C	4.90088e-06	-1.14083	-2.84266e-10
154594477	chr1:154594477:G:T	9.53195e-06	-1.17931e-10	-0.4756
154594866	chr1:154594866:CAG:C	7.71332e-06	-1.17931e-10	-0.6873
154594877	chr1:154594877:C:T	9.53195e-06	-1.17931e-10	-0.4756
154594973	chr1:154594973:G:A	1.09501e-06	-1.47018	-1.16931
154595223	chr1:154595223:G:A	3.07309e-06	-0.352292	-1.25527
154595671	chr1:154595671:TA:T	8.15433e-06	-1.17931e-10	-0.6317
154596035	chr1:154596035:T:C	7.19125e-06	-1.17931e-10	-0.757383
154596189	chr1:154596189:A:G	6.15848e-06	0.240405	-1.15282
154596305	chr1:154596305:C:T	5.46524e-05	-1.17931e-10	1.27074
154596467	chr1:154596467:C:T	6.90691e-06	-1.17931e-10	-0.797727
154596703	chr1:154596703:G:A	4.65906e-06	-1.17931e-10	-1.19144
154597419	chr1:154597419:G:C	4.42131e-06	-0.877302	-0.366512
154598216	chr1:154598216:G:A	2.808e-05	-1.17931e-10	0.604809
154598878	chr1:154598878:T:A	8.22546e-06	-1.17931e-10	-0.623014
154598954	chr1:154598954:TA:T	8.13777e-06	-1.17931e-10	-0.633732
154599350	chr1:154599350:C:T	9.04724e-07	-1.5944	-1.23597
154599752	chr1:154599752:C:T	3.2713e-06	-0.314966	-1.23009
154599962	chr1:154599962:T:C	5.14027e-06	-1.17931e-10	-1.09314
154599979	chr1:154599979:C:T	7.92271e-06	-0.660516	-2.84266e-10
154600082	chr1:154600082:G:A	7.62157e-06	-1.17931e-10	-0.699266
154600630	chr1:154600630:C:T	3.17423e-06	-1.57518	-2.84266e-10
154600724	chr1:154600724:G:A	3.8405e-06	-1.38465	-2.84266e-10
154600943	chr1:154600943:C:T	2.05773e-06	-0.985145	-1.0235
154601491	chr1:154601491:T:C	5.70894e-06	0.146361	-1.13458
154602344	chr1:154602344:T:C	3.77758e-05	-1.17931e-10	0.90142
154602564	chr1:154602564:C:T	8.26037e-06	-1.17931e-10	-0.618779
154602756	chr1:154602756:G:A	4.24185e-06	-1.28525	-2.84266e-10
154602839	chr1:154602839:A:C	1.33e-06	-1.46056	-0.984513
154602845	chr1:154602845:G:A	5.57436e-06	-0.061719	-0.950352
154602860	chr1:154602860:A:G	3.96769e-05	-1.17931e-10	0.950521
154602949	chr1:154602949:T:C	5.09602e-06	-1.17931e-10	-1.10179
154603137	chr1:154603137:T:C	7.25764e-06	0.102652	-0.850846
154603209	chr1:154603209:A:T	1.94407e-06	-0.885743	-1.17972
154603887	chr1:154603887:C:T	5.48128e-06	-1.17931e-10	-1.02891
154604088	chr1:154604088:G:A	4.36593e-06	-1.17931e-10	-1.25642
154604151	chr1:154604151:C:T	6.41468e-06	-1.17931e-10	-0.87166
154604532	chr1:154604532:T:G	8.7023e-06	0.450745	-1.01741
154605039	chr1:154605039:C:T	8.10669e-06	0.387667	-1.02523
154605266	chr1:154605266:C:A	5.10873e-06	-1.17931e-10	-1.0993
154605702	chr1:154605702:A:C	6.56477e-06	-1.17931e-10	-0.848531
154605881	chr1:154605881:G:A	1.87433e-05	-1.17931e-10	0.200586
154605915	chr1:154605915:T:C	6.89238e-06	0.173382	-0.973214
154606324	chr1:154606324:G:A	5.00323e-06	-1.17931e-10	-1.12017
154607058	chr1:154607058:T:C	7.42716e-06	-0.725106	-2.84266e-10
154607109	chr1:154607109:T:C	2.29696e-06	-1.59453	-0.304137
154607133	chr1:154607133:G:C	5.70552e-06	-1.17931e-10	-0.988815
154607518	chr1:154607518:G:A	1.85867e-05	0.192199	-2.84266e-10
154607539	chr1:154607539:TC:T	3.40842e-06	-0.265292	-1.23871
154608358	chr1:154608358:C:T	9.19959e-07	-1.57079	-1.24289
154608755	chr1:154608755:G:C	3.0958e-06	-0.35056	-1.24964
154609334	chr1:154609334:C:T	1.67205e-05	-1.17931e-10	0.0863855
154609411	chr1:154609411:A:G	1.64261e-05	-1.17931e-10	0.0686197
154609653	chr1:154609653:C:T	3.8435e-06	-0.152332	-1.23153
154610010	chr1:154610010:T:A	1.00111e-05	-1.17931e-10	-0.426552
154610420	chr1:154610420:A:T	3.61562e-06	-0.218778	-1.22621
154610626	chr1:154610626:T:C	4.06063e-06	-0.294467	-1.03444
154611286	chr1:154611286:G:A	4.42379e-06	-0.0127402	-1.23051
154611939	chr1:154611939:C:T	7.79512e-06	-1.17931e-10	-0.676751
154612237	chr1:154612237:T:C	6.0079e-06	-1.17931e-10	-0.937174
154613118	chr1:154613118:T:A	2.17837e-06	-0.762826	-1.18884
154613512	chr1:154613512:T:C	1.84999e-05	-1.17931e-10	0.187518
154613536	chr1:154613536:C:T	6.61095e-06	0.123372	-0.964893
154613630	chr1:154613630:C:T	2.70975e-05	-1.17931e-10	0.569193
154614283	chr1:154614283:C:G	2.19652e-06	-0.744874	-1.1985
154614395	chr1:154614395:ATCT:A	4.43134e-06	-1.17931e-10	-1.24155
154614481	chr1:154614481:A:G	3.40527e-06	-0.252848	-1.25208
154614548	chr1:154614548:C:T	4.36509e-06	-1.17931e-10	-1.25661
154614883	chr1:154614883:C:T	3.52729e-06	-1.46972	-2.84266e-10
154615042	chr1:154615042:C:G	1.8521e-05	-1.17931e-10	0.188654
154615193	chr1:154615193:A:G	1.54771e-05	0.161145	-0.152032
154615341	chr1:154615341:A:G	1.2498e-06	-1.30359	-1.20368
154615414	chr1:154615414:CCTTTA:C	4.36722e-06	-1.17931e-10	-1.25612
154615518	chr1:154615518:T:C	6.03746e-06	0.106489	-1.03876
154616070	chr1:154616070:G:A	2.85497e-05	-1.17931e-10	0.621398
154616334	chr1:154616334:T:C	7.32381e-06	-1.17931e-10	-0.739119
154616756	chr1:154616756:C:T	3.16409e-06	-0.332861	-1.24552
154616993	chr1:154616993:G:A	6.99097e-06	-1.17931e-10	-0.785629
154617066	chr1:154617066:G:A	1.0208e-05	-1.17931e-10	-0.407079
154617152	chr1:154617152:A:C	9.636e-07	-1.55032	-1.21701
154617172	chr1:154617172:C:A	6.38558e-06	0.175932	-1.05214
154617206	chr1:154617206:C:G	2.46465e-06	-0.696576	-1.13163
154617489	chr1:154617489:T:C	2.7289e-06	-0.479545	-1.24681
154618176	chr1:154618176:C:T	3.17661e-06	-1.57444	-2.84266e-10
154618786	chr1:154618786:C:A	7.81778e-06	-1.17931e-10	-0.673849
154619013	chr1:154619013:G:A	3.28669e-06	-0.322242	-1.21813
154619118	chr1:154619118:A:G	6.92803e-06	-1.17931e-10	-0.794673
```
