## Supplementary material for "Characterization of shared and ancestry-specific signals driving complex traits using multi-ancestry fine-mapping": susiex_nc1.cs80.cs

```
CS_ID	SNP	BP	REF_ALLELE	ALT_ALLELE	REF_FRQ	BETA	SE	-LOG10P	CS_PIP	OVRL_PIP
1	chr1:156899255:G:T	156899255	T,T	G,G	1,1	-inf,-inf	inf,inf	7.25709,2.54703	0.264062	0.264062
1	chr1:156899922:G:A	156899922	A,A	G,G	1,1	-inf,-inf	inf,inf	7.37581,2.41466	0.261951	0.261951
1	chr1:156494637:C:A	156494637	A,A	C,C	1,1	inf,inf	inf,inf	6.70035,2.76316	0.122692	0.122692
1	chr1:156496907:G:A	156496907	A,A	G,G	1,1	inf,inf	inf,inf	6.83853,2.16702	0.050263	0.050263
1	chr1:156489048:C:T	156489048	T,T	C,C	1,1	inf,inf	inf,inf	6.83006,2.13316	0.0461693	0.0461693
1	chr1:156489743:C:T	156489743	T,T	C,C	1,1	inf,inf	inf,inf	6.78312,2.13518	0.0418926	0.0418926
1	chr1:156491915:A:T	156491915	T,T	A,A	1,1	inf,inf	inf,inf	6.75851,2.06471	0.0345898	0.0345898
```
