## Supplementary material for "Characterization of shared and ancestry-specific signals driving complex traits using multi-ancestry fine-mapping": susiex_nc1.cs80.snp

```
BP	SNP	PIP(CS1)	LogBF(CS1,Pop1)	LogBF(CS1,Pop2)
155643015	chr1:155643015:C:T	1.48791e-08	-1.52289e-10	-1.40029
155644029	chr1:155644029:T:C	3.58027e-08	-1.52289e-10	-0.522224
155644286	chr1:155644286:G:A	1.53654e-08	-1.52289e-10	-1.36813
155644708	chr1:155644708:C:T	1.39667e-08	-0.0217655	-1.4418
155645024	chr1:155645024:A:C	1.38065e-08	0.0288594	-1.50397
155645066	chr1:155645066:C:T	1.38833e-08	-1.52289e-10	-1.46956
155646137	chr1:155646137:A:G	2.45688e-08	-1.52289e-10	-0.898768
155646323	chr1:155646323:C:T	1.43889e-08	-1.71363	0.279837
155646690	chr1:155646690:A:T	1.53571e-08	-1.52289e-10	-1.36867
155646764	chr1:155646764:A:T	2.41432e-09	-1.71218	-1.50665
155647157	chr1:155647157:A:T	2.35532e-08	-1.52289e-10	-0.940983
155647428	chr1:155647428:C:T	1.75026e-08	-1.52289e-10	-1.2379
155647688	chr1:155647688:A:G	1.31533e-08	-1.52289e-10	-1.52358
155648624	chr1:155648624:CT:C	2.40479e-08	-1.52289e-10	-0.920197
155648839	chr1:155648839:G:A	1.41437e-08	-0.0903979	-1.36058
155649297	chr1:155649297:A:G	1.38032e-08	-1.71539	0.240048
155649563	chr1:155649563:T:C	1.97972e-08	-1.52289e-10	-1.11471
155650551	chr1:155650551:G:A	9.07142e-08	-1.52289e-10	0.407468
155651477	chr1:155651477:CT:C	1.44404e-08	-1.52289e-10	-1.43022
155653375	chr1:155653375:A:C	5.78684e-08	-0.0420758	-5.03233e-10
155654004	chr1:155654004:T:C	3.62533e-08	-1.52289e-10	-0.509715
155654726	chr1:155654726:C:T	1.75292e-08	-1.52289e-10	-1.23638
155655153	chr1:155655153:G:A	1.10286e-08	-0.209595	-1.49016
155655450	chr1:155655450:G:A	1.09877e-08	-1.70347	-5.03233e-10
155655758	chr1:155655758:G:A	1.52208e-08	-1.71503	0.337447
155655811	chr1:155655811:G:T	2.47746e-07	-0.121734	1.53389
155655939	chr1:155655939:AAAAC:A	1.8813e-08	-1.52289e-10	-1.1657
155657335	chr1:155657335:C:T	1.74796e-08	-1.52289e-10	-1.23921
155657740	chr1:155657740:C:T	1.78683e-08	-1.52289e-10	-1.21722
155658083	chr1:155658083:A:G	1.71369e-08	-1.71437	0.45536
155658173	chr1:155658173:G:C	1.54022e-08	-1.71533	0.349595
155658273	chr1:155658273:T:C	3.66963e-08	-1.52289e-10	-0.497571
155658428	chr1:155658428:G:A	1.53359e-08	-1.71159	0.341543
155658837	chr1:155658837:C:G	1.50147e-08	-1.71503	0.323811
155659251	chr1:155659251:C:T	1.92979e-08	-1.52289e-10	-1.14025
155659325	chr1:155659325:G:A	2.58923e-09	-1.6429	-1.50599
155659595	chr1:155659595:A:G	1.51115e-08	-1.52289e-10	-1.38479
155659692	chr1:155659692:C:G	1.4716e-08	-1.41131	-5.03233e-10
155660191	chr1:155660191:C:T	1.68458e-08	-1.52289e-10	-1.27614
155660505	chr1:155660505:G:C	1.48441e-08	-1.52289e-10	-1.40264
155660671	chr1:155660671:T:C	2.34673e-08	-1.52289e-10	-0.944639
155660752	chr1:155660752:C:T	1.66456e-08	-1.52289e-10	-1.2881
155660961	chr1:155660961:A:G	1.44324e-08	0.0151811	-1.44595
155661755	chr1:155661755:A:T	1.43782e-08	-1.52289e-10	-1.43453
155662164	chr1:155662164:AG:A	1.73386e-08	-1.52289e-10	-1.24731
155662187	chr1:155662187:A:T	1.40376e-08	-1.52289e-10	-1.45851
155662541	chr1:155662541:A:AC	2.52247e-07	-0.026686	1.45685
155662815	chr1:155662815:A:C	1.63429e-08	-1.52289e-10	-1.30645
155662952	chr1:155662952:C:G	1.48441e-08	-1.52289e-10	-1.40264
155663147	chr1:155663147:C:T	1.43062e-08	-1.52289e-10	-1.43956
155663455	chr1:155663455:C:T	1.778e-08	-1.52289e-10	-1.22217
155663516	chr1:155663516:T:C	2.34078e-07	0.0260731	1.32933
155664870	chr1:155664870:C:T	1.46516e-08	-1.52289e-10	-1.4157
155664995	chr1:155664995:T:C	2.35241e-08	-1.52289e-10	-0.942222
155665000	chr1:155665000:G:A	2.23977e-06	3.61388	-5.03233e-10
155665166	chr1:155665166:T:C	3.10883e-07	-0.0506446	1.68982
155665235	chr1:155665235:A:C	2.38874e-08	-1.52289e-10	-0.926897
155665236	chr1:155665236:A:T	2.37298e-08	-1.52289e-10	-0.933516
155665287	chr1:155665287:A:T	1.61232e-08	-1.31999	-5.03233e-10
155665648	chr1:155665648:C:T	2.35809e-08	-1.52289e-10	-0.93981
155666182	chr1:155666182:C:T	8.20304e-08	-1.52289e-10	0.306843
155666255	chr1:155666255:G:A	1.31528e-08	-1.52289e-10	-1.52361
155666737	chr1:155666737:C:T	3.49877e-08	-1.52289e-10	-0.545251
155666828	chr1:155666828:T:C	2.91574e-08	-1.52289e-10	-0.727537
155666999	chr1:155666999:C:CA	1.49691e-08	-1.52289e-10	-1.39426
155667870	chr1:155667870:T:C	1.41547e-08	-1.71476	0.264563
155668108	chr1:155668108:C:T	1.51581e-08	-1.38171	-5.03233e-10
155668361	chr1:155668361:A:G	1.41986e-08	-1.52289e-10	-1.4471
155669535	chr1:155669535:A:C	1.64085e-08	-1.52289e-10	-1.30245
155670324	chr1:155670324:C:T	1.17253e-08	-1.6385	-5.03233e-10
155670643	chr1:155670643:AG:A	2.47992e-08	-1.52289e-10	-0.889435
155670720	chr1:155670720:G:C	1.85549e-08	-1.52289e-10	-1.17952
155670909	chr1:155670909:C:G	1.48502e-08	-1.71533	0.313099
155671961	chr1:155671961:A:G	1.20552e-08	-1.61075	-5.03233e-10
155672184	chr1:155672184:A:G	1.66629e-08	-1.71792	0.430854
155672258	chr1:155672258:T:C	1.71361e-08	-1.71775	0.45869
155673356	chr1:155673356:A:G	2.43455e-08	-1.52289e-10	-0.907897
155673612	chr1:155673612:C:T	2.76303e-07	0.0116353	1.50962
155673913	chr1:155673913:G:A	2.40047e-08	-1.52289e-10	-0.921997
155673977	chr1:155673977:C:T	1.89049e-07	-1.52289e-10	1.14176
155675515	chr1:155675515:G:A	3.6422e-09	-1.29441	-1.51325
155675867	chr1:155675867:C:T	3.16026e-08	-0.647007	-5.03233e-10
155675918	chr1:155675918:G:A	6.05812e-08	0.00373799	-5.03233e-10
155676006	chr1:155676006:G:A	1.74599e-08	-1.52289e-10	-1.24034
155676269	chr1:155676269:T:C	1.43332e-08	-1.52289e-10	-1.43767
155677268	chr1:155677268:C:T	1.89465e-08	-1.52289e-10	-1.15863
155677631	chr1:155677631:G:A	3.08186e-08	-1.52289e-10	-0.672128
155677642	chr1:155677642:C:T	2.32216e-08	-1.52289e-10	-0.955165
155678072	chr1:155678072:C:T	1.73301e-08	-1.52289e-10	-1.2478
155678921	chr1:155678921:T:C	3.80849e-08	-1.52289e-10	-0.460428
155679893	chr1:155679893:A:G	1.31524e-08	-1.52289e-10	-1.52364
155680034	chr1:155680034:G:A	2.62329e-07	1.46935	-5.03233e-10
155680036	chr1:155680036:G:C	1.31084e-08	-0.0326638	-1.49433
155680200	chr1:155680200:C:T	1.38378e-08	-1.52289e-10	-1.47285
155680595	chr1:155680595:C:G	3.58264e-08	-1.52289e-10	-0.52156
155680718	chr1:155680718:T:C	1.5227e-08	-1.52289e-10	-1.37718
155680996	chr1:155680996:A:G	1.77762e-08	-1.52289e-10	-1.22239
155681700	chr1:155681700:C:T	2.06226e-08	-1.52289e-10	-1.07386
155682245	chr1:155682245:T:A	1.76323e-08	-1.23051	-5.03233e-10
155682607	chr1:155682607:T:C	2.55819e-07	-0.339447	1.78367
155682884	chr1:155682884:G:A	1.66848e-08	-1.52289e-10	-1.28575
155682994	chr1:155682994:G:A	1.57881e-08	-1.52289e-10	-1.34099
155683083	chr1:155683083:T:C	8.68017e-08	-1.52289e-10	0.36338
155683267	chr1:155683267:G:GT	1.08374e-08	-1.71725	-5.03233e-10
155683456	chr1:155683456:T:C	1.5833e-08	-1.71383	0.375681
155683500	chr1:155683500:A:T	3.51691e-08	-1.52289e-10	-0.540079
155683762	chr1:155683762:T:TA	1.36231e-08	-0.0324953	-1.45599
155683980	chr1:155683980:G:A	1.52782e-08	-1.52289e-10	-1.37382
155684210	chr1:155684210:T:C	1.41106e-08	-1.52289e-10	-1.45332
155684353	chr1:155684353:A:G	1.76073e-08	-1.52289e-10	-1.23193
155686568	chr1:155686568:G:GC	3.29768e-08	-1.52289e-10	-0.604443
155687002	chr1:155687002:C:T	1.21836e-08	-0.120887	-1.47927
155687016	chr1:155687016:G:A	1.64359e-08	-1.52289e-10	-1.30078
155687151	chr1:155687151:G:A	2.60441e-08	-1.52289e-10	-0.840455
155687897	chr1:155687897:G:A	1.83935e-08	-1.18825	-5.03233e-10
155687932	chr1:155687932:T:A	1.51964e-08	-1.52289e-10	-1.37919
155688145	chr1:155688145:C:T	1.28605e-08	-1.54609	-5.03233e-10
155688269	chr1:155688269:A:G	2.22918e-08	-1.52289e-10	-0.996029
155688294	chr1:155688294:T:C	1.75552e-07	-0.684423	1.75211
155688743	chr1:155688743:C:T	1.42973e-08	-1.52289e-10	-1.44018
155688881	chr1:155688881:G:A	3.19775e-08	-1.52289e-10	-0.635213
155689149	chr1:155689149:T:G	3.71747e-09	-1.44868	-1.33852
155689610	chr1:155689610:G:A	1.97437e-08	-1.52289e-10	-1.11741
155690058	chr1:155690058:C:T	3.79612e-08	-0.463683	-5.03233e-10
155691928	chr1:155691928:C:T	2.41019e-06	3.68721	-5.03233e-10
155693535	chr1:155693535:C:T	1.43345e-08	-1.43757	-5.03233e-10
155694454	chr1:155694454:G:A	1.32053e-08	-1.51962	-5.03233e-10
155694837	chr1:155694837:C:T	1.52786e-08	-1.52289e-10	-1.37379
155696508	chr1:155696508:G:A	1.07622e-08	-1.62817	-0.096034
155696890	chr1:155696890:C:G	1.71313e-08	-1.52289e-10	-1.25934
155696992	chr1:155696992:C:T	3.25842e-08	-1.52289e-10	-0.616418
155697170	chr1:155697170:T:C	8.81753e-08	-1.44406	1.82314
155697311	chr1:155697311:G:A	3.618e-09	-1.44084	-1.37349
155697654	chr1:155697654:C:T	1.54074e-08	-1.52289e-10	-1.3654
155698202	chr1:155698202:C:T	2.18477e-08	-1.52289e-10	-1.01615
155698211	chr1:155698211:C:T	3.28594e-08	-1.52289e-10	-0.608007
155698224	chr1:155698224:TTAAAG:T	2.35263e-08	-1.52289e-10	-0.942128
155698271	chr1:155698271:G:A	6.14495e-08	-1.448	1.46597
155698397	chr1:155698397:T:C	2.22079e-08	-1.52289e-10	-0.999796
155699055	chr1:155699055:A:G	5.31201e-08	-0.127692	-5.03233e-10
155699521	chr1:155699521:C:T	1.34932e-08	-1.52289e-10	-1.49806
155699802	chr1:155699802:G:A	3.22339e-08	-1.52289e-10	-0.627228
155700081	chr1:155700081:C:T	1.31475e-08	-1.52289e-10	-1.52402
155700462	chr1:155700462:A:G	2.4172e-08	-1.52289e-10	-0.915053
155700777	chr1:155700777:C:T	1.44445e-08	-1.52289e-10	-1.42993
155701615	chr1:155701615:C:CACTATTGGAGGGGACCTTCCCTCCACATGGG	2.34811e-08	-1.52289e-10	-0.944051
155701887	chr1:155701887:T:G	7.05529e-08	-1.31225	1.46837
155702713	chr1:155702713:G:C	1.32548e-08	-1.52289e-10	-1.51589
155704123	chr1:155704123:G:A	1.08442e-08	-1.71662	-5.03233e-10
155704268	chr1:155704268:C:T	1.39858e-08	-1.52289e-10	-1.46221
155704804	chr1:155704804:AC:A	1.67244e-08	-1.52289e-10	-1.28338
155704848	chr1:155704848:G:A	2.81556e-08	-1.52289e-10	-0.762501
155705080	chr1:155705080:C:T	9.17013e-09	-0.383082	-1.50121
155705252	chr1:155705252:T:C	1.62353e-08	-0.636629	-0.676432
155705332	chr1:155705332:C:T	1.52961e-08	-1.52289e-10	-1.37265
155706500	chr1:155706500:G:A	1.44585e-08	-1.52289e-10	-1.42896
155706542	chr1:155706542:G:A	2.15189e-08	-1.52289e-10	-1.03131
155706957	chr1:155706957:G:T	1.47052e-08	-1.52289e-10	-1.41205
155706996	chr1:155706996:G:GAC	1.58052e-08	-0.668904	-0.671003
155707290	chr1:155707290:G:C	7.598e-09	-0.571841	-1.50052
155707432	chr1:155707432:A:G	8.02421e-09	-0.504501	-1.51328
155707464	chr1:155707464:A:G	3.77232e-07	1.83261	-5.03233e-10
155708790	chr1:155708790:C:T	1.60974e-08	-1.32159	-5.03233e-10
155708947	chr1:155708947:C:T	2.12713e-08	-1.04289	-5.03233e-10
155709243	chr1:155709243:T:G	1.42709e-08	-1.52289e-10	-1.44203
155710276	chr1:155710276:C:T	2.51587e-08	-1.52289e-10	-0.875044
155710606	chr1:155710606:G:A	7.35009e-09	-0.599535	-1.506
155710658	chr1:155710658:T:C	3.57698e-09	-1.44561	-1.38011
155710793	chr1:155710793:T:C	1.36823e-08	-1.52289e-10	-1.48414
155711179	chr1:155711179:A:G	2.38034e-08	-1.52289e-10	-0.930418
155711544	chr1:155711544:A:AG	3.70916e-08	-1.52289e-10	-0.486856
155712542	chr1:155712542:A:G	8.60208e-09	-0.944356	-1.00389
155712756	chr1:155712756:C:G	1.33387e-08	-1.52289e-10	-1.50958
155712822	chr1:155712822:G:C	1.07796e-08	-1.46674	-0.255844
155713079	chr1:155713079:C:T	5.43105e-08	-0.563971	0.458443
155714372	chr1:155714372:A:G	1.42802e-08	-1.52289e-10	-1.44137
155714581	chr1:155714581:A:G	2.27269e-08	-1.52289e-10	-0.976698
155714825	chr1:155714825:A:C	1.40421e-08	-1.52289e-10	-1.45819
155715686	chr1:155715686:A:G	1.27006e-08	-1.69879	0.140191
155716287	chr1:155716287:C:T	1.34911e-08	-1.52289e-10	-1.49822
155716335	chr1:155716335:G:A	1.35624e-08	-1.52289e-10	-1.49294
155716822	chr1:155716822:C:T	7.27263e-09	-0.601573	-1.51456
155717269	chr1:155717269:G:T	1.34883e-08	-1.52289e-10	-1.49843
155717270	chr1:155717270:A:T	1.34913e-08	-1.52289e-10	-1.4982
155717441	chr1:155717441:C:T	1.22782e-08	-0.700084	-0.892341
155717486	chr1:155717486:G:A	1.20728e-08	-0.71617	-0.893121
155717763	chr1:155717763:C:T	1.14075e-08	-1.66598	-5.03233e-10
155718342	chr1:155718342:C:T	2.71612e-08	-1.52289e-10	-0.798458
155718353	chr1:155718353:T:A	1.42671e-08	-1.52289e-10	-1.44229
155718789	chr1:155718789:C:A	1.93438e-08	0.201319	-1.33919
155719179	chr1:155719179:C:T	2.42073e-08	-1.52289e-10	-0.913591
155720022	chr1:155720022:T:C	6.24476e-09	-1.63782	-0.630682
155720050	chr1:155720050:T:C	8.31058e-09	-0.847445	-1.13527
155720395	chr1:155720395:C:A	8.34339e-08	0.323808	-5.03233e-10
155720985	chr1:155720985:C:T	2.39993e-08	-1.52289e-10	-0.922223
155721328	chr1:155721328:A:G	1.41393e-08	-1.52289e-10	-1.45129
155721644	chr1:155721644:G:A	2.66757e-08	-1.52289e-10	-0.816495
155723608	chr1:155723608:G:C	8.97642e-09	-0.883388	-1.02226
155725263	chr1:155725263:G:A	1.52735e-08	-1.52289e-10	-1.37413
155725508	chr1:155725508:C:T	1.45672e-08	-1.52289e-10	-1.42147
155725594	chr1:155725594:A:C	1.11867e-08	-1.68552	-5.03233e-10
155725653	chr1:155725653:A:G	2.48264e-08	-1.52289e-10	-0.88834
155726790	chr1:155726790:A:T	4.73734e-08	-1.52289e-10	-0.242185
155726923	chr1:155726923:C:T	1.52741e-08	-1.52289e-10	-1.37409
155727309	chr1:155727309:G:A	1.31418e-08	-1.52289e-10	-1.52445
155728019	chr1:155728019:A:G	2.43539e-08	-1.52289e-10	-0.907554
155728289	chr1:155728289:C:G	2.22788e-08	-1.52289e-10	-0.996609
155728634	chr1:155728634:C:T	1.10914e-08	-1.69312	-0.000955353
155728751	chr1:155728751:T:C	1.78077e-08	-1.52289e-10	-1.22061
155729241	chr1:155729241:G:T	1.42931e-08	-1.52289e-10	-1.44047
155729327	chr1:155729327:T:C	6.79877e-09	-0.674691	-1.50881
155729396	chr1:155729396:T:G	1.33223e-08	-1.52289e-10	-1.51081
155729807	chr1:155729807:G:A	5.81664e-07	2.26565	-5.03233e-10
155729854	chr1:155729854:G:A	2.18916e-08	-1.52289e-10	-1.01414
155732210	chr1:155732210:C:T	1.40397e-08	-1.52289e-10	-1.45836
155732270	chr1:155732270:A:C	9.69129e-09	-0.792322	-1.0367
155732475	chr1:155732475:C:T	1.42029e-08	-1.52289e-10	-1.4468
155732938	chr1:155732938:C:T	4.21607e-08	-1.52289e-10	-0.358759
155733612	chr1:155733612:G:A	1.49699e-08	-1.52289e-10	-1.3942
155733889	chr1:155733889:C:T	1.53412e-08	-1.52289e-10	-1.3697
155734456	chr1:155734456:C:T	1.43854e-08	-1.52289e-10	-1.43403
155734604	chr1:155734604:C:T	6.96425e-09	-0.649311	-1.51015
155734722	chr1:155734722:GTA:G	1.35253e-08	-1.52289e-10	-1.49568
155735135	chr1:155735135:T:A	1.0879e-08	-1.71342	-5.03233e-10
155735203	chr1:155735203:C:T	6.89558e-09	-0.647167	-1.5222
155736533	chr1:155736533:C:T	1.96894e-08	-1.12017	-5.03233e-10
155737762	chr1:155737762:T:C	9.3112e-09	-0.698244	-1.17079
155738027	chr1:155738027:A:C	6.90255e-09	-0.649242	-1.51911
155738031	chr1:155738031:C:T	1.46526e-08	-1.52289e-10	-1.41563
155738553	chr1:155738553:G:A	1.35775e-08	-1.52289e-10	-1.49184
155738930	chr1:155738930:C:G	5.33268e-09	-0.901868	-1.52453
155739603	chr1:155739603:ACG:A	2.86754e-08	-1.52289e-10	-0.744206
155739607	chr1:155739607:A:G	2.85025e-08	-1.52289e-10	-0.750253
155739663	chr1:155739663:AAT:A	1.42438e-08	-1.52289e-10	-1.44392
155740669	chr1:155740669:T:C	2.58331e-08	-0.733196	-0.115393
155741860	chr1:155741860:T:C	1.18925e-08	-1.62434	-5.03233e-10
155742085	chr1:155742085:C:T	1.41876e-08	-1.52289e-10	-1.44788
155742854	chr1:155742854:C:T	5.78158e-09	-0.829019	-1.51655
155743859	chr1:155743859:T:G	5.48954e-09	-1.1609	-1.2365
155744060	chr1:155744060:AC:A	1.50481e-08	-1.52289e-10	-1.38899
155744503	chr1:155744503:T:G	1.34339e-08	-1.52289e-10	-1.50246
155745673	chr1:155745673:G:C	2.43545e-08	-1.52289e-10	-0.907529
155745677	chr1:155745677:A:G	1.57041e-08	-1.52289e-10	-1.34633
155745738	chr1:155745738:T:A	1.0063e-08	-0.781322	-1.01006
155745850	chr1:155745850:G:A	3.16468e-09	-1.62195	-1.32625
155747816	chr1:155747816:G:A	1.94783e-08	-1.52289e-10	-1.13095
155748970	chr1:155748970:T:C	1.44084e-08	-1.52289e-10	-1.43244
155749320	chr1:155749320:A:C	3.66168e-09	-1.378	-1.42432
155749676	chr1:155749676:G:T	1.41574e-08	-1.52289e-10	-1.45001
155750279	chr1:155750279:T:G	2.05874e-08	-1.52289e-10	-1.07557
155751126	chr1:155751126:CTT:C	1.32863e-08	-1.52289e-10	-1.51351
155751495	chr1:155751495:G:A	1.19167e-08	-1.62231	-5.03233e-10
155751496	chr1:155751496:C:A	1.19055e-08	-1.62325	-5.03233e-10
155751592	chr1:155751592:G:T	2.4891e-08	-1.52289e-10	-0.885739
155751711	chr1:155751711:G:C	1.6725e-08	-1.52289e-10	-1.28334
155751887	chr1:155751887:T:C	9.06865e-08	-1.52289e-10	0.407162
155752715	chr1:155752715:C:G	1.75562e-08	0.164315	-1.39915
155752766	chr1:155752766:G:A	5.86617e-09	-1.12921	-1.20183
155752903	chr1:155752903:G:A	2.47593e-08	-0.891044	-5.03233e-10
155752932	chr1:155752932:A:G	2.3412e-08	-1.52289e-10	-0.946997
155753035	chr1:155753035:A:G	1.94808e-08	-1.52289e-10	-1.13082
155753497	chr1:155753497:T:A	1.39121e-08	-1.52289e-10	-1.46749
155753506	chr1:155753506:T:C	1.37262e-07	-0.113005	0.934648
155753629	chr1:155753629:T:C	1.35534e-07	-0.133355	0.942335
155753810	chr1:155753810:C:T	2.16442e-08	-1.52289e-10	-1.02551
155754988	chr1:155754988:C:T	2.82501e-08	-1.52289e-10	-0.75915
155755371	chr1:155755371:T:C	1.6173e-08	-1.52289e-10	-1.3169
155755740	chr1:155755740:A:C	8.64419e-09	-0.85743	-1.08593
155755917	chr1:155755917:C:A	1.32038e-08	-1.52289e-10	-1.51974
155756499	chr1:155756499:C:T	7.42242e-09	-0.573694	-1.52205
155756513	chr1:155756513:A:C	1.43985e-08	-1.52289e-10	-1.43312
155757498	chr1:155757498:G:C	1.52839e-08	-1.52289e-10	-1.37345
155757610	chr1:155757610:C:G	2.02591e-08	-1.09164	-5.03233e-10
155758297	chr1:155758297:A:T	1.33565e-07	-0.138029	0.932367
155758482	chr1:155758482:T:A	3.40105e-08	-0.186248	-0.387329
155760329	chr1:155760329:T:C	7.21476e-09	-0.601232	-1.52289
155761297	chr1:155761297:C:A	2.72188e-08	-1.52289e-10	-0.796337
155761582	chr1:155761582:G:A	2.50578e-08	-1.52289e-10	-0.879061
155761686	chr1:155761686:G:T	1.67954e-08	-1.52289e-10	-1.27914
155762479	chr1:155762479:G:A	7.53407e-09	-0.792407	-1.2884
155762665	chr1:155762665:T:G	1.44084e-08	-1.52289e-10	-1.43244
155762891	chr1:155762891:C:T	3.25368e-08	-0.617874	-5.03233e-10
155762900	chr1:155762900:G:A	1.39121e-08	-1.52289e-10	-1.46749
155763013	chr1:155763013:G:T	2.3205e-08	-1.52289e-10	-0.955879
155764022	chr1:155764022:AC:A	4.60806e-08	0.546589	-0.816444
155764026	chr1:155764026:A:C	1.74585e-08	-1.52289e-10	-1.24042
155764270	chr1:155764270:C:T	1.53764e-08	-1.52289e-10	-1.36741
155765448	chr1:155765448:C:T	1.12325e-07	-1.52289e-10	0.62115
155765999	chr1:155765999:G:A	1.41983e-08	-1.52289e-10	-1.44712
155766110	chr1:155766110:C:T	1.58958e-08	-1.52289e-10	-1.33419
155766116	chr1:155766116:G:A	1.31796e-08	-1.52289e-10	-1.52158
155767594	chr1:155767594:C:T	2.36455e-08	-1.52289e-10	-0.937072
155767704	chr1:155767704:T:C	7.55041e-09	-0.557333	-1.52131
155768224	chr1:155768224:A:C	1.08388e-08	-1.71711	-5.03233e-10
155768225	chr1:155768225:C:A	1.08831e-08	-1.71303	-5.03233e-10
155768253	chr1:155768253:A:G	6.75841e-09	-1.05259	-1.13687
155768262	chr1:155768262:A:G	3.18272e-07	0.200413	1.46225
155768372	chr1:155768372:A:G	1.53867e-08	-1.52289e-10	-1.36675
155769038	chr1:155769038:G:A	1.53293e-08	-1.52289e-10	-1.37048
155769639	chr1:155769639:C:T	1.44476e-08	-1.42972	-5.03233e-10
155769803	chr1:155769803:T:C	1.37497e-08	-1.52289e-10	-1.47923
155770708	chr1:155770708:G:A	1.44488e-08	-1.52289e-10	-1.42963
155771514	chr1:155771514:C:T	2.31781e-07	1.34555	-5.03233e-10
155771582	chr1:155771582:C:T	1.91565e-08	-1.52289e-10	-1.14761
155772076	chr1:155772076:A:C	2.51547e-08	-1.52289e-10	-0.875203
155772078	chr1:155772078:C:T	3.90882e-08	-0.067153	-0.367273
155773286	chr1:155773286:T:C	7.21396e-09	-0.600067	-1.52416
155773415	chr1:155773415:A:AGAG	1.59124e-08	-1.52289e-10	-1.33315
155773417	chr1:155773417:T:G	1.59156e-08	-1.52289e-10	-1.33295
155773519	chr1:155773519:A:C	1.42666e-07	0.014101	0.846161
155773937	chr1:155773937:T:C	1.39121e-08	-1.52289e-10	-1.46749
155774718	chr1:155774718:C:A	1.55315e-08	-1.52289e-10	-1.35738
155774820	chr1:155774820:T:C	1.42344e-08	-1.52289e-10	-1.44458
155775243	chr1:155775243:T:C	1.5691e-08	-1.34716	-5.03233e-10
155776019	chr1:155776019:A:G	2.46334e-08	-1.52289e-10	-0.896143
155776795	chr1:155776795:C:T	1.10427e-08	-0.65366	-1.04482
155777233	chr1:155777233:T:C	1.50749e-08	-1.52289e-10	-1.38722
155777487	chr1:155777487:G:A	5.17865e-08	-0.153117	-5.03233e-10
155777860	chr1:155777860:G:A	1.53999e-08	-1.52289e-10	-1.36588
155778530	chr1:155778530:C:G	1.32452e-08	-0.642999	-0.873616
155778821	chr1:155778821:T:TA	1.50682e-08	-1.38766	-5.03233e-10
155778927	chr1:155778927:C:CTTAT	2.51803e-08	-1.52289e-10	-0.874185
155779041	chr1:155779041:C:T	1.45849e-07	0.0856141	0.796714
155780079	chr1:155780079:G:A	1.66672e-07	0.0535355	0.962247
155780574	chr1:155780574:T:C	1.258e-07	-0.0499493	0.784395
155780945	chr1:155780945:T:C	8.62332e-09	-0.830885	-1.11489
155781008	chr1:155781008:G:A	2.50506e-08	-1.52289e-10	-0.879348
155781211	chr1:155781211:C:T	1.4373e-08	-1.52289e-10	-1.4349
155781529	chr1:155781529:C:A	1.53688e-08	-1.52289e-10	-1.36791
155781626	chr1:155781626:C:A	1.35979e-08	-1.52289e-10	-1.49033
155781632	chr1:155781632:T:A	7.25729e-09	-0.594749	-1.52349
155781741	chr1:155781741:G:A	1.17201e-08	-0.73475	-0.904194
155782753	chr1:155782753:G:A	8.17034e-09	-0.888566	-1.11117
155782809	chr1:155782809:G:A	1.35652e-08	-1.52289e-10	-1.49274
155783076	chr1:155783076:A:G	1.77233e-08	-1.52289e-10	-1.22537
155783279	chr1:155783279:G:A	1.31416e-08	-1.52289e-10	-1.52446
155783319	chr1:155783319:G:T	2.42452e-08	-1.52289e-10	-0.912026
155783498	chr1:155783498:T:C	1.77693e-08	-0.0442547	-1.17852
155783885	chr1:155783885:A:G	1.27048e-08	-0.720697	-0.83757
155784326	chr1:155784326:G:A	8.38596e-09	-0.825192	-1.14849
155784657	chr1:155784657:C:T	6.54106e-09	-0.980332	-1.24181
155784666	chr1:155784666:G:A	1.34432e-08	-1.52289e-10	-1.50178
155785306	chr1:155785306:G:A	2.44133e-08	-1.52289e-10	-0.90512
155785407	chr1:155785407:T:G	1.41342e-08	-1.52289e-10	-1.45165
155785448	chr1:155785448:T:C	8.26864e-09	-0.895825	-1.09195
155785753	chr1:155785753:T:C	1.50349e-08	-1.52289e-10	-1.38987
155785879	chr1:155785879:A:G	2.36851e-08	-1.52289e-10	-0.935402
155786524	chr1:155786524:T:C	2.35226e-08	-1.52289e-10	-0.942286
155786665	chr1:155786665:T:C	1.44084e-08	-1.52289e-10	-1.43244
155786953	chr1:155786953:G:T	1.09866e-07	-1.52289e-10	0.599013
155787496	chr1:155787496:C:T	6.9705e-09	-0.634635	-1.52392
155787621	chr1:155787621:A:G	3.3203e-08	-1.52289e-10	-0.597608
155787788	chr1:155787788:A:G	1.32819e-08	-1.52289e-10	-1.51384
155787794	chr1:155787794:A:T	1.32812e-08	-1.52289e-10	-1.5139
155787920	chr1:155787920:A:G	2.41461e-08	-1.52289e-10	-0.916122
155788034	chr1:155788034:C:T	1.41339e-08	-1.52289e-10	-1.45167
155788047	chr1:155788047:G:A	1.11501e-08	-0.700995	-0.987804
155788630	chr1:155788630:A:G	1.60586e-08	-1.52289e-10	-1.324
155788791	chr1:155788791:T:C	1.08743e-08	-1.71384	-5.03233e-10
155789014	chr1:155789014:T:C	2.50408e-08	-1.52289e-10	-0.87974
155789037	chr1:155789037:C:T	5.23016e-08	-0.14322	-5.03233e-10
155789198	chr1:155789198:AG:A	1.31432e-08	-1.52289e-10	-1.52434
155789747	chr1:155789747:G:A	2.54165e-08	-1.52289e-10	-0.864848
155789995	chr1:155789995:G:A	6.44396e-09	-1.00567	-1.23143
155790202	chr1:155790202:C:T	9.99739e-09	-0.723769	-1.07415
155790695	chr1:155790695:C:T	1.44787e-08	-1.52289e-10	-1.42757
155790930	chr1:155790930:G:A	6.22666e-09	-0.748562	-1.52284
155791696	chr1:155791696:C:T	1.31466e-08	-1.52289e-10	-1.52409
155791717	chr1:155791717:A:G	8.88909e-09	-0.716315	-1.19911
155791847	chr1:155791847:G:A	1.31438e-08	-1.52289e-10	-1.52429
155791855	chr1:155791855:C:T	6.8428e-09	-0.656527	-1.52052
155793241	chr1:155793241:G:A	2.41399e-08	-1.52289e-10	-0.916379
155793412	chr1:155793412:T:C	1.44084e-08	-1.52289e-10	-1.43244
155793542	chr1:155793542:CT:C	5.22807e-08	-1.52289e-10	-0.14362
155793947	chr1:155793947:G:A	1.34745e-08	-1.52289e-10	-1.49945
155794099	chr1:155794099:C:T	2.38969e-08	-1.52289e-10	-0.926498
155794113	chr1:155794113:C:T	7.33776e-09	-0.59227	-1.51494
155794318	chr1:155794318:T:C	1.15981e-08	-1.6494	-5.03233e-10
155795017	chr1:155795017:C:G	2.47493e-08	-1.52289e-10	-0.891449
155796144	chr1:155796144:C:T	7.46097e-09	-0.806423	-1.28414
155796335	chr1:155796335:T:C	1.32483e-08	-1.52289e-10	-1.51638
155796984	chr1:155796984:T:C	1.79057e-08	-1.52289e-10	-1.21513
155797154	chr1:155797154:G:A	1.32438e-08	-1.52289e-10	-1.51671
155797184	chr1:155797184:A:G	2.4261e-08	-1.52289e-10	-0.911377
155797917	chr1:155797917:A:G	2.61858e-07	0.39697	1.07059
155798107	chr1:155798107:AATATAAATAT:A	7.97548e-09	-0.50206	-1.52181
155798686	chr1:155798686:A:T	2.44909e-08	-1.52289e-10	-0.901945
155799161	chr1:155799161:G:A	1.56921e-08	-1.52289e-10	-1.34709
155799614	chr1:155799614:C:G	1.32841e-08	-1.52289e-10	-1.51368
155800110	chr1:155800110:A:T	1.35166e-08	-1.52289e-10	-1.49633
155800548	chr1:155800548:ACT:A	7.47255e-09	-0.583313	-1.5057
155800767	chr1:155800767:G:A	1.38553e-08	-1.52289e-10	-1.47158
155802548	chr1:155802548:G:A	1.40446e-08	-1.52289e-10	-1.45801
155802845	chr1:155802845:A:G	7.80441e-09	-0.928716	-1.11684
155803051	chr1:155803051:G:T	6.78159e-09	-0.677288	-1.50875
155803298	chr1:155803298:G:A	1.31781e-08	-1.52289e-10	-1.52169
155803306	chr1:155803306:G:A	1.45522e-08	-1.52289e-10	-1.42251
155803546	chr1:155803546:T:C	3.56155e-08	-0.0597885	-0.467677
155804218	chr1:155804218:A:T	9.36792e-09	-0.83944	-1.02351
155804792	chr1:155804792:A:G	4.3465e-08	-1.52289e-10	-0.32829
155804808	chr1:155804808:T:C	1.22076e-08	-0.609936	-0.988251
155805205	chr1:155805205:T:C	2.20142e-08	-1.52289e-10	-1.00856
155805430	chr1:155805430:TCA:T	7.67781e-09	-0.554205	-1.50771
155806706	chr1:155806706:C:T	1.22004e-08	-0.718654	-0.880125
155806974	chr1:155806974:T:C	1.42854e-08	-1.52289e-10	-1.44101
155807480	chr1:155807480:G:C	7.80139e-09	-0.932062	-1.11388
155808113	chr1:155808113:T:C	1.08411e-08	-1.7169	-5.03233e-10
155808186	chr1:155808186:G:A	6.5046e-09	-0.703977	-1.52376
155808891	chr1:155808891:C:T	1.35416e-08	-1.52289e-10	-1.49448
155808933	chr1:155808933:A:T	2.4402e-08	-1.52289e-10	-0.905583
155809060	chr1:155809060:G:A	1.33286e-08	-1.52289e-10	-1.51033
155809353	chr1:155809353:A:AT	1.36247e-08	-1.52289e-10	-1.48836
155809961	chr1:155809961:A:G	1.33098e-08	-1.52289e-10	-1.51175
155810105	chr1:155810105:C:T	7.89159e-09	-0.875662	-1.15879
155810241	chr1:155810241:G:A	7.69913e-09	-0.559839	-1.4993
155810523	chr1:155810523:C:T	1.09233e-08	-0.706911	-1.00244
155810745	chr1:155810745:G:A	8.45628e-09	-0.814146	-1.15119
155811145	chr1:155811145:C:A	1.39136e-08	-1.52289e-10	-1.46738
155811174	chr1:155811174:T:C	2.49154e-08	-1.52289e-10	-0.884761
155812127	chr1:155812127:A:G	1.68328e-08	-1.52289e-10	-1.27692
155812536	chr1:155812536:TA:T	1.79182e-08	-1.52289e-10	-1.21443
155812575	chr1:155812575:G:A	2.68064e-08	-1.52289e-10	-0.811605
155812601	chr1:155812601:G:A	1.47981e-08	-1.52289e-10	-1.40575
155813038	chr1:155813038:T:C	1.24551e-07	0.724466	-5.03233e-10
155813307	chr1:155813307:T:C	1.32671e-08	-1.52289e-10	-1.51496
155813682	chr1:155813682:C:T	1.53882e-08	-1.52289e-10	-1.36665
155813972	chr1:155813972:C:T	1.11937e-08	-0.736922	-0.947978
155814039	chr1:155814039:A:G	1.17743e-08	-1.63433	-5.03233e-10
155814365	chr1:155814365:T:C	1.31518e-08	-1.52289e-10	-1.52369
155814382	chr1:155814382:C:T	1.41952e-08	-1.52289e-10	-1.44734
155814581	chr1:155814581:G:A	2.46517e-08	-1.52289e-10	-0.895402
155815787	chr1:155815787:CAACT:C	7.69345e-09	-0.938927	-1.12095
155817479	chr1:155817479:C:T	7.11139e-09	-0.614129	-1.52442
155817562	chr1:155817562:T:A	1.06995e-08	-1.4031	-0.32695
155817738	chr1:155817738:A:G	1.51172e-08	-1.52289e-10	-1.38441
155818076	chr1:155818076:C:T	8.72702e-09	-0.792579	-1.14124
155818777	chr1:155818777:C:T	1.38197e-08	-1.52289e-10	-1.47415
155818856	chr1:155818856:C:T	1.44474e-08	-1.52289e-10	-1.42973
155818865	chr1:155818865:G:A	9.10791e-09	-0.763534	-1.12757
155818946	chr1:155818946:T:C	2.76494e-07	0.39358	1.12836
155819351	chr1:155819351:T:C	1.34649e-08	-1.52289e-10	-1.50016
155819401	chr1:155819401:G:A	1.44072e-08	-1.52289e-10	-1.43252
155819432	chr1:155819432:T:C	1.37619e-08	-1.52289e-10	-1.47834
155820154	chr1:155820154:T:C	3.24731e-08	-1.52289e-10	-0.619835
155820587	chr1:155820587:A:C	8.59044e-08	-1.52289e-10	0.352989
155821101	chr1:155821101:T:C	1.35527e-08	-1.52289e-10	-1.49366
155821198	chr1:155821198:G:A	3.81266e-08	-1.67073	1.21139
155821201	chr1:155821201:G:A	1.17553e-08	-1.63594	-5.03233e-10
155821284	chr1:155821284:T:A	1.03659e-08	-0.279362	-1.48236
155822157	chr1:155822157:T:C	1.36001e-08	-1.52289e-10	-1.49017
155822531	chr1:155822531:T:C	9.50621e-08	-1.52289e-10	0.454284
155823199	chr1:155823199:G:A	1.10852e-08	-1.69463	-5.03233e-10
155823527	chr1:155823527:C:T	2.4481e-08	-1.52289e-10	-0.902351
155824325	chr1:155824325:T:C	1.36375e-08	-1.52289e-10	-1.48743
155824492	chr1:155824492:C:A	2.89787e-08	-0.733686	-5.03233e-10
155824615	chr1:155824615:G:A	1.33252e-08	-1.52289e-10	-1.51059
155824687	chr1:155824687:T:C	1.26748e-08	-0.605729	-0.954903
155824738	chr1:155824738:T:C	1.3523e-08	-1.52289e-10	-1.49586
155824780	chr1:155824780:AG:A	1.32966e-08	-1.52289e-10	-1.51274
155824869	chr1:155824869:A:T	1.46955e-08	-1.52289e-10	-1.41271
155825099	chr1:155825099:A:G	2.57585e-08	-1.52289e-10	-0.851482
155825579	chr1:155825579:A:AC	5.60391e-09	-1.30506	-1.07172
155825605	chr1:155825605:G:A	1.42333e-08	-1.52289e-10	-1.44467
155825624	chr1:155825624:C:T	1.36155e-08	-1.52289e-10	-1.48903
155825742	chr1:155825742:T:A	1.43872e-08	-1.52289e-10	-1.43391
155825867	chr1:155825867:AC:A	2.19609e-07	0.376391	0.915213
155825941	chr1:155825941:G:A	1.4478e-08	-1.42762	-5.03233e-10
155826515	chr1:155826515:G:A	6.42508e-09	-0.727576	-1.51246
155826592	chr1:155826592:C:G	3.59823e-08	-1.66031	1.14309
155827667	chr1:155827667:C:T	1.40722e-08	-1.52289e-10	-1.45605
155827874	chr1:155827874:T:C	2.53364e-08	-1.52289e-10	-0.868005
155827996	chr1:155827996:T:C	1.34681e-08	-1.52289e-10	-1.49992
155828418	chr1:155828418:C:G	2.50589e-08	-1.52289e-10	-0.879018
155828635	chr1:155828635:C:T	1.34774e-08	-1.52289e-10	-1.49923
155829092	chr1:155829092:C:A	1.37619e-08	-1.47834	-5.03233e-10
155829223	chr1:155829223:CT:C	1.43908e-08	-1.52289e-10	-1.43366
155829346	chr1:155829346:C:G	1.44084e-08	-1.52289e-10	-1.43244
155829405	chr1:155829405:AGACCAT:A	1.53349e-08	-1.37011	-5.03233e-10
155829832	chr1:155829832:A:G	1.4947e-08	-1.52289e-10	-1.39574
155829982	chr1:155829982:G:A	1.31474e-08	-1.52289e-10	-1.52402
155830340	chr1:155830340:C:T	1.52915e-08	-1.52289e-10	-1.37295
155830431	chr1:155830431:C:T	2.01719e-08	-1.52289e-10	-1.09596
155830666	chr1:155830666:G:A	1.63509e-08	-1.52289e-10	-1.30597
155831074	chr1:155831074:A:G	6.52128e-08	0.0774087	-5.03233e-10
155831360	chr1:155831360:A:G	2.34007e-08	-1.52289e-10	-0.947479
155832074	chr1:155832074:A:C	4.38187e-08	-1.52289e-10	-0.320186
155832092	chr1:155832092:T:C	1.48948e-08	-1.52289e-10	-1.39924
155832563	chr1:155832563:T:C	2.36156e-08	-1.52289e-10	-0.938337
155832827	chr1:155832827:C:T	2.54979e-08	-1.52289e-10	-0.86165
155832955	chr1:155832955:T:C	1.31801e-08	-1.52289e-10	-1.52154
155833414	chr1:155833414:C:T	4.88431e-07	2.09095	-5.03233e-10
155833888	chr1:155833888:T:C	1.33795e-08	-1.52289e-10	-1.50652
155834771	chr1:155834771:C:G	1.38959e-08	-1.52289e-10	-1.46865
155834924	chr1:155834924:C:G	1.45851e-08	-1.52289e-10	-1.42024
155835329	chr1:155835329:G:A	1.68073e-08	-1.52289e-10	-1.27843
155835481	chr1:155835481:T:C	2.26217e-08	-1.52289e-10	-0.981339
155835658	chr1:155835658:G:A	2.54697e-08	-1.52289e-10	-0.862755
155835667	chr1:155835667:T:C	1.43572e-08	-1.52289e-10	-1.43599
155836158	chr1:155836158:T:C	1.4343e-08	-1.52289e-10	-1.43698
155836200	chr1:155836200:G:A	7.2363e-09	-0.968641	-1.1525
155836667	chr1:155836667:A:G	5.19763e-07	2.15313	-5.03233e-10
155837303	chr1:155837303:C:T	1.31562e-08	-1.52289e-10	-1.52335
155837815	chr1:155837815:TAC:T	1.92559e-08	-1.14243	-5.03233e-10
155838012	chr1:155838012:C:A	2.52393e-08	-1.52289e-10	-0.871845
155839289	chr1:155839289:A:G	1.31429e-08	-1.52289e-10	-1.52437
155839685	chr1:155839685:C:T	1.31409e-08	-1.52289e-10	-1.52451
155840502	chr1:155840502:T:C	1.23e-08	-0.655461	-0.935184
155840632	chr1:155840632:T:G	1.4409e-08	-1.52289e-10	-1.43239
155840676	chr1:155840676:G:C	2.44132e-08	-1.52289e-10	-0.905121
155840950	chr1:155840950:G:A	1.32756e-08	-1.52289e-10	-1.51432
155841242	chr1:155841242:T:C	1.31549e-08	-1.52289e-10	-1.52346
155841657	chr1:155841657:G:A	2.51182e-09	-1.65831	-1.52093
155841888	chr1:155841888:C:T	7.71136e-09	-0.925918	-1.13163
155842263	chr1:155842263:G:A	7.46055e-09	-0.957498	-1.13312
155842564	chr1:155842564:C:T	8.29359e-09	-0.95293	-1.03183
155843543	chr1:155843543:G:T	1.35712e-08	-1.52289e-10	-1.49229
155843563	chr1:155843563:T:C	1.35783e-08	-1.52289e-10	-1.49177
155843641	chr1:155843641:TG:T	3.76146e-08	0.0055244	-0.47838
155843718	chr1:155843718:G:A	1.29925e-08	-1.53588	-5.03233e-10
155844177	chr1:155844177:A:G	2.21045e-08	-1.00446	-5.03233e-10
155844428	chr1:155844428:G:A	1.35547e-08	-1.52289e-10	-1.49351
155845781	chr1:155845781:A:G	6.84686e-09	-0.656971	-1.51949
155845853	chr1:155845853:C:G	2.47749e-08	-1.52289e-10	-0.890416
155846383	chr1:155846383:T:C	1.23181e-08	-0.59741	-0.991767
155846465	chr1:155846465:G:A	6.9667e-09	-0.634905	-1.5242
155846749	chr1:155846749:C:T	1.37894e-08	-1.52289e-10	-1.47635
155846750	chr1:155846750:G:A	7.34158e-09	-0.59561	-1.51108
155847675	chr1:155847675:C:T	8.25162e-09	-0.877091	-1.11275
155847829	chr1:155847829:G:A	3.1629e-08	-0.646172	-5.03233e-10
155847997	chr1:155847997:T:C	2.46789e-08	-1.52289e-10	-0.894297
155848305	chr1:155848305:TC:T	4.65256e-08	-0.260245	-5.03233e-10
155848475	chr1:155848475:C:T	2.54697e-08	-1.52289e-10	-0.862755
155848563	chr1:155848563:T:C	2.4773e-08	-1.52289e-10	-0.89049
155848946	chr1:155848946:G:A	7.404e-09	-0.574241	-1.52399
155849068	chr1:155849068:A:C	1.17948e-08	-1.63258	-5.03233e-10
155849227	chr1:155849227:G:A	1.13456e-08	-1.67142	-5.03233e-10
155849866	chr1:155849866:C:T	1.5294e-08	-1.37278	-5.03233e-10
155850320	chr1:155850320:A:G	4.70619e-07	2.0538	-5.03233e-10
155850924	chr1:155850924:G:C	1.31422e-08	-1.52289e-10	-1.52442
155851286	chr1:155851286:A:G	2.48002e-08	-1.52289e-10	-0.889394
155851340	chr1:155851340:C:T	8.11401e-09	-0.738201	-1.26845
155851983	chr1:155851983:G:A	7.19573e-09	-0.971031	-1.15573
155852738	chr1:155852738:G:A	7.02331e-09	-0.631663	-1.51935
155852760	chr1:155852760:G:A	1.42101e-08	-1.52289e-10	-1.44629
155852838	chr1:155852838:C:A	6.3277e-09	-1.37552	-0.879784
155852930	chr1:155852930:T:C	1.21238e-08	-0.62131	-0.983769
155853180	chr1:155853180:C:T	2.5357e-07	0.517446	0.917947
155854077	chr1:155854077:TCTTA:T	1.11328e-07	-1.52289e-10	0.612232
155854205	chr1:155854205:A:G	2.88606e-08	-1.52289e-10	-0.737769
155854390	chr1:155854390:T:C	2.44872e-09	-1.68023	-1.52445
155855602	chr1:155855602:C:T	1.13053e-08	-1.67498	-5.03233e-10
155855787	chr1:155855787:C:G	7.19751e-09	-0.605273	-1.52124
155855904	chr1:155855904:C:G	1.40533e-08	-1.52289e-10	-1.45739
155855906	chr1:155855906:C:T	2.34042e-07	0.237939	1.11732
155856064	chr1:155856064:A:G	9.53421e-09	-0.7709	-1.07446
155856169	chr1:155856169:A:C	2.48407e-08	-1.52289e-10	-0.887763
155856312	chr1:155856312:C:T	1.31447e-08	-1.52289e-10	-1.52422
155856781	chr1:155856781:AG:A	1.42625e-08	-1.52289e-10	-1.44261
155857046	chr1:155857046:C:A	1.38405e-08	-1.52289e-10	-1.47265
155857667	chr1:155857667:G:T	2.54306e-08	-1.52289e-10	-0.864293
155857755	chr1:155857755:T:C	1.16891e-08	-0.600656	-1.04094
155857993	chr1:155857993:T:C	1.34006e-08	-1.52289e-10	-1.50495
155859120	chr1:155859120:T:C	2.58184e-08	-1.52289e-10	-0.84916
155859349	chr1:155859349:C:G	4.11641e-08	-1.52289e-10	-0.38268
155859687	chr1:155859687:C:G	1.40229e-08	-1.52289e-10	-1.45955
155859720	chr1:155859720:C:T	8.47532e-09	-0.618053	-1.34504
155861853	chr1:155861853:G:A	1.47087e-08	-1.52289e-10	-1.41181
155861950	chr1:155861950:G:A	2.03098e-08	-1.52289e-10	-1.08914
155862413	chr1:155862413:G:A	7.7205e-09	-0.556526	-1.49984
155862420	chr1:155862420:C:A	2.50012e-08	-0.881324	-5.03233e-10
155862831	chr1:155862831:C:T	3.21566e-08	-0.629628	-5.03233e-10
155862994	chr1:155862994:C:T	1.42746e-08	-1.52289e-10	-1.44177
155863214	chr1:155863214:A:G	6.87092e-09	-0.665825	-1.50712
155863616	chr1:155863616:T:C	2.60631e-08	-0.839725	-5.03233e-10
155863791	chr1:155863791:T:C	3.06253e-08	-1.52289e-10	-0.678421
155863976	chr1:155863976:G:A	1.42854e-08	-1.52289e-10	-1.44101
155864468	chr1:155864468:C:G	7.00667e-09	-0.645596	-1.50779
155865035	chr1:155865035:G:A	1.12404e-07	0.621852	-5.03233e-10
155865983	chr1:155865983:A:C	1.36601e-08	-1.48577	-5.03233e-10
155866182	chr1:155866182:A:T	2.40728e-08	-1.52289e-10	-0.919163
155866206	chr1:155866206:G:A	1.34775e-08	-1.52289e-10	-1.49923
155866314	chr1:155866314:G:A	1.33119e-08	-1.52289e-10	-1.51159
155867011	chr1:155867011:T:C	1.42691e-08	-1.52289e-10	-1.44215
155867080	chr1:155867080:C:T	1.40911e-08	-1.52289e-10	-1.45471
155867153	chr1:155867153:G:A	1.34191e-08	-1.52289e-10	-1.50356
155867327	chr1:155867327:G:A	1.0901e-08	-0.80395	-0.90744
155867632	chr1:155867632:G:A	1.15886e-08	-1.65022	-5.03233e-10
155867846	chr1:155867846:T:C	1.35675e-08	-1.52289e-10	-1.49257
155868074	chr1:155868074:G:C	5.04995e-08	-1.52289e-10	-0.178284
155868476	chr1:155868476:T:C	2.34104e-08	-1.52289e-10	-0.947065
155869005	chr1:155869005:T:C	5.80638e-08	-1.52289e-10	-0.0387044
155869973	chr1:155869973:G:C	2.45847e-08	-1.52289e-10	-0.898121
155870003	chr1:155870003:T:C	1.578e-08	-1.52289e-10	-1.3415
155870140	chr1:155870140:G:A	7.87151e-08	-1.52289e-10	0.265589
155870891	chr1:155870891:CAG:C	3.27648e-08	-0.735466	0.124576
155870915	chr1:155870915:C:T	8.46667e-09	-0.755957	-1.20815
155871726	chr1:155871726:T:A	1.79644e-08	-1.52289e-10	-1.21186
155872067	chr1:155872067:T:A	1.3745e-08	-1.52289e-10	-1.47957
155872169	chr1:155872169:C:T	1.11597e-08	-1.68794	-5.03233e-10
155872353	chr1:155872353:G:A	3.49999e-08	-1.52289e-10	-0.544901
155872573	chr1:155872573:A:G	1.52404e-08	-1.52289e-10	-1.3763
155872777	chr1:155872777:T:C	1.42408e-08	-1.07948	-0.36466
155873137	chr1:155873137:T:C	2.56393e-08	-0.856122	-5.03233e-10
155873465	chr1:155873465:T:G	9.31051e-09	-0.386116	-1.48299
155873987	chr1:155873987:A:G	2.86153e-08	-1.52289e-10	-0.746305
155874144	chr1:155874144:C:G	1.09342e-07	1.34388	-0.749643
155874274	chr1:155874274:G:A	1.61643e-07	1.41443	-0.429284
155874308	chr1:155874308:T:C	1.90776e-08	-1.52289e-10	-1.15173
155874326	chr1:155874326:AT:A	1.13528e-07	1.29276	-0.660957
155874754	chr1:155874754:GT:G	1.56037e-08	-1.52289e-10	-1.35274
155875157	chr1:155875157:G:A	1.36757e-08	-1.52289e-10	-1.48462
155875395	chr1:155875395:T:C	1.43188e-08	-1.52289e-10	-1.43867
155875477	chr1:155875477:C:T	2.51052e-08	-1.52289e-10	-0.877173
155875877	chr1:155875877:A:G	1.38761e-08	-1.52289e-10	-1.47008
155876737	chr1:155876737:C:T	1.36836e-07	1.30278	-0.48424
155877400	chr1:155877400:A:T	2.03289e-08	-1.52289e-10	-1.0882
155877636	chr1:155877636:C:T	1.00887e-07	0.513752	-5.03233e-10
155878140	chr1:155878140:T:C	1.49679e-08	-1.52289e-10	-1.39434
155878905	chr1:155878905:T:A	4.9335e-08	1.13846	-1.34007
155879030	chr1:155879030:A:G	1.41519e-08	-1.52289e-10	-1.4504
155879285	chr1:155879285:C:T	1.38942e-08	-1.52289e-10	-1.46878
155879404	chr1:155879404:C:T	1.90287e-08	-1.52289e-10	-1.1543
155879929	chr1:155879929:T:C	1.72692e-08	-0.398894	-0.852426
155880321	chr1:155880321:C:T	1.62806e-08	-1.52289e-10	-1.31027
155880393	chr1:155880393:A:C	1.96719e-08	-1.52289e-10	-1.12105
155881020	chr1:155881020:G:A	1.44278e-07	1.31818	-0.446686
155882332	chr1:155882332:C:T	9.30994e-08	1.17334	-0.739919
155882428	chr1:155882428:C:T	1.42948e-08	-1.52289e-10	-1.44035
155882813	chr1:155882813:C:T	1.58918e-08	-1.33444	-5.03233e-10
155885416	chr1:155885416:T:C	1.82711e-08	-1.19493	-5.03233e-10
155885512	chr1:155885512:A:G	1.45202e-08	-1.52289e-10	-1.42471
155885835	chr1:155885835:T:C	1.49902e-08	-1.52289e-10	-1.39285
155887172	chr1:155887172:G:A	1.83717e-08	-1.52289e-10	-1.18943
155887312	chr1:155887312:C:T	2.26993e-08	-0.977912	-5.03233e-10
155887484	chr1:155887484:A:G	1.27212e-08	-1.69536	0.138379
155887639	chr1:155887639:C:CTGAG	1.34722e-08	-1.52289e-10	-1.49961
155887749	chr1:155887749:G:A	2.50002e-08	-0.377939	-0.503425
155887833	chr1:155887833:G:A	2.06851e-08	-1.07083	-5.03233e-10
155888198	chr1:155888198:G:A	4.78145e-08	-0.232917	-5.03233e-10
155888251	chr1:155888251:T:G	5.17795e-08	-0.153253	-5.03233e-10
155890235	chr1:155890235:T:A	1.44063e-08	-1.52289e-10	-1.43258
155890300	chr1:155890300:G:A	2.11369e-08	-0.607456	-0.441769
155890407	chr1:155890407:C:T	1.10488e-08	-1.69793	-5.03233e-10
155890819	chr1:155890819:TGTTTG:T	7.69758e-09	-0.54015	-1.51919
155891994	chr1:155891994:T:C	4.80507e-08	-1.52289e-10	-0.227989
155892019	chr1:155892019:C:T	8.63883e-09	-0.420592	-1.52339
155892189	chr1:155892189:A:G	7.69004e-09	-0.536928	-1.52339
155892433	chr1:155892433:G:C	1.15036e-08	-1.65759	-5.03233e-10
155892659	chr1:155892659:CATCT:C	2.59721e-08	-0.843222	-5.03233e-10
155893175	chr1:155893175:T:C	2.09991e-08	-0.441656	-0.614111
155893868	chr1:155893868:T:C	1.50324e-08	-1.52289e-10	-1.39004
155893906	chr1:155893906:A:G	1.52411e-08	-1.52289e-10	-1.37625
155893929	chr1:155893929:T:C	2.55831e-08	-1.52289e-10	-0.858313
155895186	chr1:155895186:T:C	7.6476e-09	-0.54156	-1.52429
155895242	chr1:155895242:A:G	2.44661e-08	-1.52289e-10	-0.902959
155895300	chr1:155895300:A:T	1.03359e-08	-1.68384	-0.0807853
155895846	chr1:155895846:C:T	8.75181e-08	0.371599	-5.03233e-10
155896368	chr1:155896368:C:G	1.90461e-08	-0.655633	-0.497749
155896605	chr1:155896605:G:A	1.29387e-08	-1.54003	-5.03233e-10
155896744	chr1:155896744:G:A	1.61104e-08	-1.70667	0.385882
155897043	chr1:155897043:C:T	8.33988e-09	-0.455753	-1.52344
155897715	chr1:155897715:T:C	1.34272e-08	-1.52289e-10	-1.50296
155898208	chr1:155898208:G:A	1.04207e-07	-1.52289e-10	0.546129
155898834	chr1:155898834:G:A	9.55802e-09	-0.4093	-1.43357
155899193	chr1:155899193:T:C	1.03397e-08	-1.45036	-0.313895
155899447	chr1:155899447:G:A	1.4743e-08	-1.52289e-10	-1.40948
155900625	chr1:155900625:G:A	1.15012e-08	-1.44825	-0.209552
155901003	chr1:155901003:C:T	1.47482e-08	-1.52289e-10	-1.40913
155901015	chr1:155901015:A:G	1.05948e-07	0.562698	-5.03233e-10
155901050	chr1:155901050:G:A	1.38535e-08	-1.52289e-10	-1.47171
155902613	chr1:155902613:AG:A	2.60813e-08	-1.52289e-10	-0.839027
155903020	chr1:155903020:G:A	3.35645e-08	-1.52289e-10	-0.586777
155903523	chr1:155903523:T:C	8.70616e-09	-1.22171	-0.714507
155903921	chr1:155903921:G:A	1.3748e-08	-1.52289e-10	-1.47935
155904133	chr1:155904133:A:C	4.70018e-08	-1.52289e-10	-0.250061
155904169	chr1:155904169:A:G	2.32656e-08	-1.22671	0.273444
155906127	chr1:155906127:TCTAA:T	1.36412e-08	-1.52289e-10	-1.48716
155906822	chr1:155906822:G:A	9.16179e-09	-0.362571	-1.52263
155906927	chr1:155906927:G:A	1.50629e-08	-1.52289e-10	-1.38801
155907180	chr1:155907180:CTACACA:C	8.64457e-09	-0.419268	-1.52405
155907238	chr1:155907238:T:C	9.00946e-09	-0.378223	-1.52375
155907790	chr1:155907790:T:A	1.80486e-08	-1.52289e-10	-1.20718
155907878	chr1:155907878:C:G	1.50226e-08	-1.16037	-0.230319
155907978	chr1:155907978:T:C	1.07138e-08	-1.11425	-0.614459
155908099	chr1:155908099:AAC:A	1.32976e-08	-1.52289e-10	-1.51266
155908315	chr1:155908315:C:T	8.43015e-09	-0.451329	-1.5171
155908369	chr1:155908369:G:A	1.37511e-08	-1.52289e-10	-1.47912
155908941	chr1:155908941:A:G	6.94672e-09	-1.16537	-0.996606
155909192	chr1:155909192:G:A	1.77288e-08	-1.52289e-10	-1.22506
155909465	chr1:155909465:G:A	1.2096e-08	-1.47869	-0.128682
155910217	chr1:155910217:G:C	8.19409e-09	-0.47242	-1.52441
155910368	chr1:155910368:T:C	8.98209e-09	-0.527011	-1.378
155910600	chr1:155910600:T:C	7.99162e-09	-0.497397	-1.52446
155910782	chr1:155910782:C:G	1.16109e-08	-1.47796	-0.170342
155911161	chr1:155911161:G:A	7.20724e-09	-1.21265	-0.912513
155912044	chr1:155912044:C:T	1.80907e-08	-1.20485	-5.03233e-10
155912046	chr1:155912046:C:G	1.08524e-08	-1.71586	-5.03233e-10
155912605	chr1:155912605:A:G	1.13906e-08	-1.45411	-0.213348
155912626	chr1:155912626:G:A	6.10286e-08	0.0110956	-5.03233e-10
155912771	chr1:155912771:C:T	1.32008e-08	-1.3785	-0.141473
155912969	chr1:155912969:T:C	1.32427e-08	-1.52289e-10	-1.5168
155914638	chr1:155914638:TAAAAG:T	1.33545e-08	-1.52289e-10	-1.50839
155916162	chr1:155916162:C:T	1.50202e-08	-1.52289e-10	-1.39085
155916511	chr1:155916511:T:C	1.93076e-08	-1.40294	0.263193
155917001	chr1:155917001:C:A	1.81554e-08	-1.52289e-10	-1.20128
155917981	chr1:155917981:T:C	5.82659e-08	-1.41742	1.38219
155918689	chr1:155918689:T:C	1.32744e-08	-1.52289e-10	-1.51441
155918875	chr1:155918875:A:G	8.61658e-09	-0.424628	-1.52193
155919536	chr1:155919536:C:T	1.01785e-08	-0.499815	-1.28015
155919834	chr1:155919834:AAAAT:A	1.46008e-08	-1.41917	-5.03233e-10
155920251	chr1:155920251:A:AAC	1.18046e-08	-1.43353	-0.198225
155920910	chr1:155920910:T:C	1.44953e-08	-1.52289e-10	-1.42642
155921254	chr1:155921254:A:C	8.77437e-09	-1.20805	-0.720366
155922335	chr1:155922335:G:A	2.46834e-08	-1.52289e-10	-0.894116
155922345	chr1:155922345:C:T	1.43329e-08	-1.52289e-10	-1.43769
155922706	chr1:155922706:A:G	2.43674e-08	-1.52289e-10	-0.907001
155922921	chr1:155922921:C:T	1.51519e-08	-1.52289e-10	-1.38212
155923073	chr1:155923073:C:T	1.36252e-08	-1.52289e-10	-1.48833
155923132	chr1:155923132:G:A	1.31444e-08	-1.52289e-10	-1.52425
155923959	chr1:155923959:C:T	1.19783e-08	-1.41505	-0.202098
155923997	chr1:155923997:C:T	6.08933e-08	-1.59579	1.60467
155924369	chr1:155924369:T:C	1.28085e-08	-1.55013	-5.03233e-10
155925364	chr1:155925364:T:C	1.1343e-08	-1.44013	-0.23152
155925365	chr1:155925365:G:A	1.44112e-08	-1.52289e-10	-1.43224
155926327	chr1:155926327:T:G	1.41473e-08	-1.52289e-10	-1.45072
155927003	chr1:155927003:G:C	1.38093e-08	-1.52289e-10	-1.4749
155927998	chr1:155927998:T:C	1.19405e-08	-1.40083	-0.219489
155928608	chr1:155928608:A:T	4.83776e-08	-1.52289e-10	-0.22121
155929229	chr1:155929229:A:T	8.78163e-09	-1.20675	-0.720838
155929334	chr1:155929334:C:T	2.70916e-08	-1.52289e-10	-0.801023
155930032	chr1:155930032:C:T	1.64664e-08	-1.29892	-5.03233e-10
155930344	chr1:155930344:T:C	1.1277e-08	-1.47858	-0.198906
155931516	chr1:155931516:T:C	5.69746e-08	-1.3333	1.27566
155932019	chr1:155932019:A:G	4.97671e-08	-1.52289e-10	-0.192892
155932595	chr1:155932595:C:T	3.04956e-08	-1.52289e-10	-0.682665
155932607	chr1:155932607:C:A	1.09091e-08	-1.71065	-5.03233e-10
155932774	chr1:155932774:A:C	5.21706e-08	-1.52289e-10	-0.145728
155933519	chr1:155933519:T:C	1.54438e-08	-1.52289e-10	-1.36304
155934183	chr1:155934183:G:A	1.38378e-08	-1.52289e-10	-1.47284
155934386	chr1:155934386:T:C	1.10334e-08	-1.46908	-0.230246
155934601	chr1:155934601:G:A	1.10512e-08	-1.46895	-0.228765
155936219	chr1:155936219:T:A	8.90791e-09	-1.63183	-0.281481
155936954	chr1:155936954:A:G	1.38531e-08	-1.52289e-10	-1.47173
155937445	chr1:155937445:C:T	1.32613e-08	-1.52289e-10	-1.5154
155938032	chr1:155938032:T:A	5.90611e-09	-1.19507	-1.12919
155938866	chr1:155938866:C:G	1.27109e-07	0.744799	-5.03233e-10
155939119	chr1:155939119:T:C	1.06021e-08	-1.17657	-0.562621
155939139	chr1:155939139:G:A	8.64467e-09	-1.09701	-0.846291
155939555	chr1:155939555:C:T	9.24614e-09	-1.60452	-0.271522
155940113	chr1:155940113:G:A	1.39207e-08	-1.52289e-10	-1.46687
155940278	chr1:155940278:T:C	1.57409e-08	-1.52289e-10	-1.34399
155940688	chr1:155940688:C:T	1.19538e-08	-1.6192	-5.03233e-10
155940732	chr1:155940732:C:T	2.69203e-08	-1.52289e-10	-0.807367
155941039	chr1:155941039:G:A	8.69827e-09	-1.5816	-0.355519
155941452	chr1:155941452:G:A	1.38345e-08	-1.52289e-10	-1.47308
155942654	chr1:155942654:G:A	1.38854e-08	-1.52289e-10	-1.46941
155942690	chr1:155942690:G:T	2.67117e-08	-1.52289e-10	-0.815145
155943579	chr1:155943579:G:C	1.72904e-08	-1.52289e-10	-1.2501
155943809	chr1:155943809:T:C	1.36339e-08	-1.52289e-10	-1.48769
155944118	chr1:155944118:G:A	1.98586e-08	-1.52289e-10	-1.11161
155947801	chr1:155947801:T:A	6.51105e-07	2.37842	-5.03233e-10
155948089	chr1:155948089:T:A	4.68134e-09	-1.61869	-0.937969
155948563	chr1:155948563:G:A	4.60449e-09	-1.62718	-0.946033
155948793	chr1:155948793:G:C	1.36498e-08	-1.52289e-10	-1.48652
155948828	chr1:155948828:G:A	1.42978e-08	-1.52289e-10	-1.44014
155948908	chr1:155948908:C:T	1.34517e-08	-1.52289e-10	-1.50114
155949543	chr1:155949543:G:A	1.43384e-07	0.86528	-5.03233e-10
155950723	chr1:155950723:T:C	1.5469e-08	-1.52289e-10	-1.36141
155952377	chr1:155952377:G:A	1.39297e-08	-1.52289e-10	-1.46622
155952404	chr1:155952404:C:T	2.04276e-08	-0.383862	-0.699499
155953160	chr1:155953160:G:A	1.54574e-08	-1.52289e-10	-1.36216
155954016	chr1:155954016:C:A	1.9592e-08	-1.52289e-10	-1.12512
155954085	chr1:155954085:C:T	7.17411e-09	-1.62785	-0.501919
155954285	chr1:155954285:T:C	1.31979e-08	-1.52289e-10	-1.52019
155954446	chr1:155954446:A:G	9.06823e-09	-1.60042	-0.29505
155954519	chr1:155954519:A:G	1.34907e-08	-1.52289e-10	-1.49825
155954631	chr1:155954631:A:T	8.31674e-09	-1.60966	-0.372311
155954714	chr1:155954714:A:G	4.82888e-09	-1.5978	-0.927835
155954852	chr1:155954852:T:C	1.83903e-08	-1.52289e-10	-1.18842
155955150	chr1:155955150:C:T	3.51012e-08	-1.52289e-10	-0.54201
155955465	chr1:155955465:T:C	1.37403e-08	-1.52289e-10	-1.47991
155955908	chr1:155955908:G:A	8.80719e-09	-1.6033	-0.321383
155955913	chr1:155955913:G:A	4.93278e-08	-1.52289e-10	-0.201759
155956260	chr1:155956260:G:A	3.11803e-09	-1.54135	-1.42169
155956609	chr1:155956609:A:G	7.85672e-09	-1.61373	-0.425148
155957402	chr1:155957402:C:G	8.6222e-09	-1.61641	-0.329493
155957421	chr1:155957421:T:C	3.25558e-09	-1.47382	-1.44606
155957459	chr1:155957459:C:T	2.21408e-08	-1.52289e-10	-1.00282
155957899	chr1:155957899:A:G	1.36876e-08	-1.52289e-10	-1.48375
155957961	chr1:155957961:G:A	3.53852e-09	-1.3365	-1.50004
155958096	chr1:155958096:C:G	2.66946e-08	-1.52289e-10	-0.815784
155958451	chr1:155958451:C:T	8.83944e-09	-1.64591	-0.27511
155958662	chr1:155958662:G:A	2.53604e-08	-1.52289e-10	-0.867059
155959041	chr1:155959041:T:G	2.56749e-08	-1.52289e-10	-0.854732
155959701	chr1:155959701:T:C	7.75685e-09	-1.61612	-0.435554
155959705	chr1:155959705:T:C	4.88229e-08	-1.45973	1.24768
155959771	chr1:155959771:C:T	3.75615e-09	-1.31163	-1.46522
155959882	chr1:155959882:C:A	3.51681e-09	-1.33185	-1.51084
155959910	chr1:155959910:G:A	3.7616e-09	-1.29764	-1.47777
155960068	chr1:155960068:T:C	5.77707e-09	-1.52295	-0.823399
155960766	chr1:155960766:C:T	1.31518e-08	-1.52289e-10	-1.52369
155961162	chr1:155961162:T:C	1.3263e-08	-1.52289e-10	-1.51527
155961475	chr1:155961475:T:C	3.43152e-08	-1.5135	0.948839
155961839	chr1:155961839:G:A	9.18119e-08	-1.52289e-10	0.419496
155963211	chr1:155963211:T:C	1.07893e-08	-1.63598	-0.0857097
155963261	chr1:155963261:A:G	1.11866e-07	-1.52289e-10	0.617052
155963595	chr1:155963595:C:T	2.02688e-08	-1.52289e-10	-1.09116
155964018	chr1:155964018:G:A	1.24747e-08	-1.57654	-5.03233e-10
155964748	chr1:155964748:C:T	1.14229e-07	-1.52289e-10	0.637958
155965450	chr1:155965450:G:A	1.1597e-07	-1.52289e-10	0.653086
155965453	chr1:155965453:C:A	4.88174e-09	-1.12568	-1.38906
155966236	chr1:155966236:C:G	2.01854e-08	-1.52289e-10	-1.09529
155967371	chr1:155967371:A:G	1.41274e-08	-1.52289e-10	-1.45213
155967599	chr1:155967599:C:T	1.55746e-08	-1.35461	-5.03233e-10
155970486	chr1:155970486:G:A	3.25422e-08	-1.52289e-10	-0.617708
155972080	chr1:155972080:T:C	2.20767e-08	-1.52289e-10	-1.00572
155974398	chr1:155974398:T:G	1.07693e-08	-0.661471	-1.06208
155975210	chr1:155975210:C:T	1.78327e-08	-1.52289e-10	-1.21921
155976224	chr1:155976224:C:G	1.11981e-08	-1.6845	-5.03233e-10
155977984	chr1:155977984:G:T	1.45077e-08	-1.52289e-10	-1.42557
155978139	chr1:155978139:C:T	6.84495e-09	-0.883543	-1.29319
155978854	chr1:155978854:G:C	6.17285e-09	-1.02052	-1.25956
155979112	chr1:155979112:G:A	1.82388e-08	-1.52289e-10	-1.1967
155979602	chr1:155979602:G:A	1.34785e-08	-1.52289e-10	-1.49915
155979950	chr1:155979950:C:T	2.45468e-08	-1.52289e-10	-0.899664
155981176	chr1:155981176:G:A	6.51416e-08	0.0763165	-5.03233e-10
155981541	chr1:155981541:T:C	1.08874e-08	-1.71264	-5.03233e-10
155981670	chr1:155981670:G:A	1.38655e-08	-1.52289e-10	-1.47084
155981711	chr1:155981711:A:G	5.16266e-09	-0.934742	-1.52405
155983930	chr1:155983930:C:CT	1.4063e-08	-1.52289e-10	-1.4567
155984293	chr1:155984293:C:G	1.17965e-08	-1.63244	-5.03233e-10
155984828	chr1:155984828:C:G	1.4886e-08	-1.52289e-10	-1.39983
155985054	chr1:155985054:C:T	3.23478e-08	-1.52289e-10	-0.623699
155986066	chr1:155986066:T:G	1.32923e-08	-1.52289e-10	-1.51306
155986095	chr1:155986095:G:T	2.60554e-08	-1.52289e-10	-0.840021
155986419	chr1:155986419:C:T	2.68995e-08	-1.52289e-10	-0.80814
155986492	chr1:155986492:T:A	1.38158e-08	-1.52289e-10	-1.47443
155987559	chr1:155987559:G:A	1.38039e-08	-1.47529	-5.03233e-10
155987692	chr1:155987692:T:C	2.34805e-08	-1.52289e-10	-0.944077
155988613	chr1:155988613:A:G	5.4887e-09	-1.1387	-1.25885
155988961	chr1:155988961:G:A	1.44561e-08	-1.52289e-10	-1.42913
155989512	chr1:155989512:G:A	4.8243e-09	-1.03602	-1.49056
155989845	chr1:155989845:C:A	3.26651e-08	-1.52289e-10	-0.61394
155990394	chr1:155990394:A:G	5.99728e-09	-1.16064	-1.1483
155990489	chr1:155990489:C:T	3.12297e-08	-1.52289e-10	-0.658878
155990525	chr1:155990525:T:G	1.84718e-08	-1.52289e-10	-1.184
155990575	chr1:155990575:T:C	8.37882e-08	0.328046	-5.03233e-10
155990722	chr1:155990722:G:A	1.06195e-08	-1.57177	-0.165785
155991407	chr1:155991407:T:C	1.61773e-08	-1.52289e-10	-1.31664
155991760	chr1:155991760:G:A	1.67895e-08	-1.52289e-10	-1.2795
155991980	chr1:155991980:C:T	2.29385e-08	-1.52289e-10	-0.967428
155992528	chr1:155992528:G:A	7.86867e-08	-1.52289e-10	0.265227
155992714	chr1:155992714:G:A	1.53896e-08	-1.52289e-10	-1.36656
155993399	chr1:155993399:C:T	3.79192e-08	-1.52289e-10	-0.464788
155993450	chr1:155993450:T:C	9.99102e-09	-1.29457	-0.503985
155994370	chr1:155994370:G:T	5.31014e-08	-1.52289e-10	-0.128044
155994660	chr1:155994660:C:T	2.2203e-08	-1.52289e-10	-1.00002
155994743	chr1:155994743:T:G	1.34477e-08	-1.52289e-10	-1.50144
155994907	chr1:155994907:A:G	2.7292e-09	-1.70903	-1.38721
155995069	chr1:155995069:T:C	1.38654e-08	-1.52289e-10	-1.47085
155995289	chr1:155995289:T:TTTTG	1.64708e-08	-1.52289e-10	-1.29866
155995536	chr1:155995536:C:T	1.40494e-08	-1.52289e-10	-1.45767
155995662	chr1:155995662:G:A	1.29324e-08	-1.54051	-5.03233e-10
155996812	chr1:155996812:G:A	6.55196e-08	-1.52289e-10	0.0821036
155997042	chr1:155997042:G:C	2.23657e-08	-0.99272	-5.03233e-10
155997490	chr1:155997490:GAA:G	9.74339e-09	-1.71083	-0.112825
155997531	chr1:155997531:G:A	9.73201e-09	-1.59911	-0.225712
155998378	chr1:155998378:G:A	1.60698e-08	-1.46587	0.142565
155998504	chr1:155998504:G:A	7.28014e-08	-1.52289e-10	0.187488
155998937	chr1:155998937:C:A	2.23476e-08	-1.52289e-10	-0.99353
155999070	chr1:155999070:T:C	2.76369e-08	-1.52289e-10	-0.781093
155999201	chr1:155999201:T:C	1.53059e-08	-1.5971	0.225092
155999378	chr1:155999378:A:T	1.29581e-08	-1.57266	0.034135
155999379	chr1:155999379:C:T	1.308e-08	-1.58619	0.057023
155999381	chr1:155999381:C:T	1.31661e-08	-1.58375	0.0611493
155999505	chr1:155999505:A:C	1.13469e-08	-1.6713	-5.03233e-10
155999596	chr1:155999596:G:T	1.66289e-08	-1.51106	0.221955
155999849	chr1:155999849:G:A	1.36854e-08	-1.52289e-10	-1.48392
156000217	chr1:156000217:T:C	1.12011e-08	-1.68423	-5.03233e-10
156000278	chr1:156000278:GTGTGTGTA:G	2.2216e-08	-1.52289e-10	-0.999433
156000354	chr1:156000354:A:G	1.16726e-08	-1.643	-5.03233e-10
156000384	chr1:156000384:T:A	7.23286e-08	-0.188708	0.369681
156000794	chr1:156000794:C:A	3.56447e-08	-1.52289e-10	-0.526647
156001093	chr1:156001093:C:T	1.33639e-08	-1.52289e-10	-1.50769
156001514	chr1:156001514:A:G	1.451e-08	-1.52289e-10	-1.42541
156001581	chr1:156001581:A:T	2.42221e-08	-0.912983	-5.03233e-10
156001969	chr1:156001969:C:A	1.32403e-08	-1.52289e-10	-1.51698
156002096	chr1:156002096:T:C	1.10636e-08	-1.69658	-5.03233e-10
156002689	chr1:156002689:G:A	2.02685e-08	-1.52289e-10	-1.09118
156003258	chr1:156003258:T:G	1.68626e-08	-1.52289e-10	-1.27515
156003855	chr1:156003855:CAT:C	6.32756e-09	-1.65513	-0.600206
156004180	chr1:156004180:G:A	2.59108e-09	-1.71473	-1.43344
156004332	chr1:156004332:TA:T	1.12578e-08	-1.67919	-5.03233e-10
156004442	chr1:156004442:T:A	2.00409e-07	-1.52289e-10	1.20011
156004737	chr1:156004737:G:A	1.0856e-08	-1.71552	-5.03233e-10
156005327	chr1:156005327:G:A	1.35954e-08	-1.52289e-10	-1.49052
156005411	chr1:156005411:C:T	1.28075e-07	0.752369	-5.03233e-10
156005702	chr1:156005702:C:T	5.52696e-09	-1.69926	-0.691344
156006093	chr1:156006093:A:G	1.41772e-08	-1.52289e-10	-1.44861
156006597	chr1:156006597:A:G	4.01902e-09	-1.71647	-0.992734
156007105	chr1:156007105:C:T	1.57576e-08	-1.52289e-10	-1.34292
156007573	chr1:156007573:G:A	1.39179e-08	-1.52289e-10	-1.46707
156008089	chr1:156008089:C:T	3.11562e-08	-1.52289e-10	-0.661233
156008097	chr1:156008097:G:A	3.72373e-08	-1.52289e-10	-0.482935
156008135	chr1:156008135:AAAAG:A	2.91404e-08	-1.52289e-10	-0.728122
156008466	chr1:156008466:C:T	2.06826e-08	-1.52289e-10	-1.07095
156008503	chr1:156008503:TC:T	1.6798e-08	-1.52289e-10	-1.27899
156008668	chr1:156008668:C:T	1.11847e-08	-1.6857	-5.03233e-10
156008753	chr1:156008753:C:G	5.85804e-09	-1.70489	-0.627543
156009190	chr1:156009190:G:A	1.44347e-08	-1.52289e-10	-1.43061
156009242	chr1:156009242:C:T	3.87084e-09	-1.71666	-1.03012
156010040	chr1:156010040:G:A	1.38792e-08	-1.52289e-10	-1.46986
156010131	chr1:156010131:G:A	1.31415e-08	-1.52289e-10	-1.52447
156010375	chr1:156010375:A:G	1.08479e-08	-1.71627	-5.03233e-10
156010529	chr1:156010529:T:G	3.04394e-07	1.61808	-5.03233e-10
156010643	chr1:156010643:A:C	2.04637e-08	-1.08159	-5.03233e-10
156010954	chr1:156010954:C:G	1.34134e-08	-1.52289e-10	-1.504
156012299	chr1:156012299:C:A	1.36088e-08	-1.52289e-10	-1.48953
156012957	chr1:156012957:A:C	5.75246e-09	-1.69765	-0.652972
156013236	chr1:156013236:G:C	2.10854e-08	-1.52289e-10	-1.05167
156013425	chr1:156013425:CAAAAAGAAA:C	1.20701e-08	-1.23091	-0.378613
156013507	chr1:156013507:A:G	4.40419e-09	-1.70137	-0.916322
156013622	chr1:156013622:G:A	4.85125e-08	-1.52289e-10	-0.218424
156013628	chr1:156013628:G:A	1.40985e-08	-1.52289e-10	-1.45418
156013857	chr1:156013857:G:A	4.45192e-09	-1.70818	-0.898727
156013919	chr1:156013919:A:G	4.7455e-09	-1.71187	-0.831182
156014078	chr1:156014078:T:C	4.88923e-09	-1.6533	-0.859913
156014162	chr1:156014162:C:T	1.39095e-08	-1.52289e-10	-1.46767
156014716	chr1:156014716:A:G	1.37239e-08	-1.48111	-5.03233e-10
156014794	chr1:156014794:G:A	5.52247e-08	-1.52289e-10	-0.088836
156015280	chr1:156015280:T:C	1.32047e-08	-1.52289e-10	-1.51967
156016019	chr1:156016019:C:T	4.09757e-09	-1.71018	-0.979678
156016066	chr1:156016066:G:A	4.17976e-09	-1.71785	-0.952144
156016084	chr1:156016084:G:C	1.08305e-08	-1.71788	-5.03233e-10
156016108	chr1:156016108:A:G	3.50705e-09	-1.70477	-1.1407
156016245	chr1:156016245:T:G	1.33122e-08	-1.52289e-10	-1.51156
156017882	chr1:156017882:C:A	1.33988e-08	-1.52289e-10	-1.50508
156018317	chr1:156018317:A:G	7.35183e-08	-1.52289e-10	0.197288
156018600	chr1:156018600:C:T	4.02336e-08	-1.62741	1.22186
156018601	chr1:156018601:G:A	1.32274e-08	-1.52289e-10	-1.51795
156018651	chr1:156018651:G:A	1.33057e-08	-1.52289e-10	-1.51206
156018844	chr1:156018844:G:A	1.33424e-08	-1.52289e-10	-1.5093
156019180	chr1:156019180:A:G	1.38279e-08	-1.52289e-10	-1.47356
156019311	chr1:156019311:A:T	1.91662e-08	-1.52289e-10	-1.1471
156019649	chr1:156019649:T:G	3.48032e-08	-0.550538	-5.03233e-10
156020827	chr1:156020827:T:C	1.41761e-08	-1.52289e-10	-1.44869
156021170	chr1:156021170:C:G	1.32748e-08	-1.52289e-10	-1.51438
156021428	chr1:156021428:T:A	1.32218e-08	-1.52289e-10	-1.51838
156021607	chr1:156021607:G:A	3.35899e-09	-1.57312	-1.31548
156021755	chr1:156021755:T:C	1.32743e-08	-1.52289e-10	-1.51441
156021787	chr1:156021787:A:G	1.12696e-08	-1.67814	-5.03233e-10
156022351	chr1:156022351:G:A	8.8318e-08	-1.52289e-10	0.380697
156022561	chr1:156022561:A:ATT	1.32748e-08	-1.52289e-10	-1.51438
156023157	chr1:156023157:C:A	1.33687e-08	-1.52289e-10	-1.50733
156023498	chr1:156023498:T:C	1.48294e-08	-1.52289e-10	-1.40364
156023665	chr1:156023665:G:T	3.15917e-09	-1.70607	-1.24387
156023849	chr1:156023849:C:T	1.33161e-08	-1.52289e-10	-1.51127
156023887	chr1:156023887:A:G	4.62013e-09	-1.10295	-1.46688
156023918	chr1:156023918:GT:G	4.73017e-09	-1.70399	-0.8423
156024479	chr1:156024479:A:G	1.42574e-08	-1.52289e-10	-1.44297
156024533	chr1:156024533:C:T	7.45081e-08	-1.52289e-10	0.210662
156024538	chr1:156024538:A:G	1.37901e-08	-1.52289e-10	-1.4763
156024567	chr1:156024567:C:T	2.03089e-08	-1.52289e-10	-1.08919
156024618	chr1:156024618:G:A	7.27254e-08	-1.52289e-10	0.186444
156024655	chr1:156024655:T:A	1.32068e-08	-1.52289e-10	-1.51951
156025044	chr1:156025044:T:G	1.36281e-08	-1.48811	-5.03233e-10
156025115	chr1:156025115:G:A	1.42801e-08	-1.52289e-10	-1.44138
156025211	chr1:156025211:T:C	1.37784e-08	-1.52289e-10	-1.47714
156025929	chr1:156025929:C:G	1.5943e-08	-1.52289e-10	-1.33123
156026470	chr1:156026470:T:C	3.87244e-09	-1.43793	-1.30843
156026561	chr1:156026561:G:T	1.16911e-08	-1.64142	-5.03233e-10
156026699	chr1:156026699:C:T	1.39227e-08	-1.52289e-10	-1.46673
156027178	chr1:156027178:T:A	1.41189e-08	-1.52289e-10	-1.45273
156027319	chr1:156027319:C:T	4.70785e-09	-1.70993	-0.841081
156027382	chr1:156027382:T:C	4.74144e-09	-1.7021	-0.841803
156027572	chr1:156027572:G:A	4.57535e-09	-1.70157	-0.877996
156027766	chr1:156027766:C:G	1.37389e-08	-1.48002	-5.03233e-10
156027804	chr1:156027804:C:A	1.6818e-08	-1.52289e-10	-1.2778
156027903	chr1:156027903:C:T	1.32539e-08	-1.52289e-10	-1.51596
156027963	chr1:156027963:C:T	1.76892e-08	-1.52289e-10	-1.22729
156028852	chr1:156028852:T:A	1.33435e-08	-1.52289e-10	-1.50922
156028936	chr1:156028936:G:C	1.22422e-08	-1.59536	-5.03233e-10
156029316	chr1:156029316:A:C	1.32765e-08	-1.52289e-10	-1.51425
156029566	chr1:156029566:G:A	4.37179e-09	-1.71624	-0.908834
156029780	chr1:156029780:A:G	6.07681e-09	-1.65457	-0.6412
156030118	chr1:156030118:G:A	1.3999e-08	-1.52289e-10	-1.46126
156030300	chr1:156030300:A:C	1.49827e-08	-1.39335	-5.03233e-10
156031293	chr1:156031293:T:C	1.98841e-08	-1.52289e-10	-1.11033
156031377	chr1:156031377:C:T	1.69809e-08	-1.26816	-5.03233e-10
156031555	chr1:156031555:G:A	8.22668e-09	-1.20234	-0.790522
156031629	chr1:156031629:T:A	5.42471e-09	-1.71672	-0.692563
156032766	chr1:156032766:T:C	1.42144e-08	-1.52289e-10	-1.44599
156033376	chr1:156033376:T:A	1.52302e-08	-1.52289e-10	-1.37697
156033609	chr1:156033609:G:A	1.42343e-08	-1.52289e-10	-1.44459
156034108	chr1:156034108:T:A	1.31569e-08	-1.52289e-10	-1.5233
156034201	chr1:156034201:A:G	5.27523e-09	-1.69777	-0.739459
156034351	chr1:156034351:T:C	1.44336e-08	-1.52289e-10	-1.43069
156034927	chr1:156034927:G:A	1.56009e-08	-1.52289e-10	-1.35292
156036095	chr1:156036095:G:A	1.43466e-08	-1.52289e-10	-1.43673
156036222	chr1:156036222:T:C	3.20986e-09	-1.64154	-1.29248
156037279	chr1:156037279:G:A	1.99797e-07	-1.52289e-10	1.19706
156037386	chr1:156037386:A:G	3.59203e-09	-1.71477	-1.10676
156037446	chr1:156037446:T:A	2.64509e-09	-1.60657	-1.52097
156037916	chr1:156037916:A:G	1.63102e-08	-1.52289e-10	-1.30845
156038197	chr1:156038197:G:A	4.16704e-08	-0.370456	-5.03233e-10
156039336	chr1:156039336:T:C	3.0875e-09	-1.45696	-1.51593
156039944	chr1:156039944:A:C	1.36459e-08	-1.52289e-10	-1.48681
156040694	chr1:156040694:C:T	1.99623e-08	-1.52289e-10	-1.1064
156040741	chr1:156040741:C:T	1.34173e-08	-1.52289e-10	-1.5037
156040996	chr1:156040996:C:T	6.51598e-09	-1.22049	-1.0055
156041636	chr1:156041636:G:T	1.81988e-08	-1.52289e-10	-1.19889
156041653	chr1:156041653:T:C	3.57169e-09	-1.71321	-1.114
156043559	chr1:156043559:T:A	9.3397e-08	-1.52289e-10	0.436613
156043885	chr1:156043885:C:T	2.60014e-09	-1.70972	-1.43496
156043927	chr1:156043927:A:AC	1.3396e-08	-1.50529	-5.03233e-10
156044425	chr1:156044425:T:C	1.11792e-08	-1.68619	-5.03233e-10
156045334	chr1:156045334:C:G	1.45187e-08	-1.52289e-10	-1.42481
156045844	chr1:156045844:T:C	1.31028e-08	-1.52742	-5.03233e-10
156046121	chr1:156046121:T:C	2.82018e-09	-1.68101	-1.38244
156046196	chr1:156046196:G:C	5.15051e-09	-1.71198	-0.749167
156046215	chr1:156046215:C:T	3.02484e-09	-1.66887	-1.32452
156046244	chr1:156046244:T:C	4.23787e-09	-1.68988	-0.966306
156046565	chr1:156046565:A:G	3.2193e-09	-1.69425	-1.23684
156046788	chr1:156046788:G:A	1.32128e-08	-1.52289e-10	-1.51906
156046797	chr1:156046797:G:A	1.36736e-08	-1.52289e-10	-1.48478
156047077	chr1:156047077:C:G	4.69536e-09	-1.54294	-1.01073
156047093	chr1:156047093:G:A	6.66875e-09	-1.7106	-0.492218
156047535	chr1:156047535:G:A	1.34581e-08	-1.52289e-10	-1.50066
156047576	chr1:156047576:T:G	9.70433e-08	-1.52289e-10	0.474911
156048206	chr1:156048206:G:A	1.4602e-08	-1.52289e-10	-1.41909
156048246	chr1:156048246:T:G	8.52853e-08	-1.52289e-10	0.345755
156048844	chr1:156048844:C:T	2.56017e-08	-1.52289e-10	-0.857586
156049284	chr1:156049284:G:T	5.20101e-09	-1.10333	-1.34807
156050920	chr1:156050920:T:TC	5.90163e-09	-1.71391	-0.611105
156051288	chr1:156051288:G:A	1.09696e-08	-1.70512	-5.03233e-10
156052100	chr1:156052100:C:T	4.0557e-09	-1.71731	-0.98281
156053066	chr1:156053066:T:G	1.96502e-08	-1.52289e-10	-1.12216
156053234	chr1:156053234:T:C	1.44351e-08	-1.52289e-10	-1.43058
156054093	chr1:156054093:G:A	1.08332e-08	-1.71763	-5.03233e-10
156054582	chr1:156054582:A:G	3.42338e-09	-1.34563	-1.52399
156055222	chr1:156055222:C:T	1.09911e-08	-1.70316	-5.03233e-10
156055305	chr1:156055305:C:T	3.65033e-09	-1.57374	-1.23168
156055861	chr1:156055861:G:C	1.41114e-08	-1.52289e-10	-1.45326
156056281	chr1:156056281:C:T	1.19017e-08	-1.62356	-5.03233e-10
156056856	chr1:156056856:A:T	1.18216e-08	-1.63032	-5.03233e-10
156057412	chr1:156057412:C:T	1.12871e-06	2.92858	-5.03233e-10
156057501	chr1:156057501:CCTT:C	6.68884e-09	-0.737378	-1.46243
156057759	chr1:156057759:C:T	4.71014e-09	-1.44378	-1.10675
156060033	chr1:156060033:T:G	2.18054e-08	-1.52289e-10	-1.01809
156060772	chr1:156060772:A:G	1.09426e-07	-1.52289e-10	0.595005
156060848	chr1:156060848:C:G	1.90385e-08	-1.52289e-10	-1.15378
156060859	chr1:156060859:G:T	1.56393e-08	-1.52289e-10	-1.35046
156063096	chr1:156063096:G:A	4.43866e-09	-1.45358	-1.15631
156063113	chr1:156063113:G:A	1.60313e-08	-1.52289e-10	-1.32571
156064563	chr1:156064563:T:C	1.88097e-08	-1.52289e-10	-1.16587
156065656	chr1:156065656:T:C	1.38797e-08	-1.52289e-10	-1.46982
156067566	chr1:156067566:C:T	1.1859e-08	-1.62716	-5.03233e-10
156068108	chr1:156068108:C:A	2.63802e-08	-1.52289e-10	-0.827632
156068196	chr1:156068196:T:C	1.53271e-08	-1.52289e-10	-1.37062
156068267	chr1:156068267:C:A	1.10185e-08	-1.70067	-5.03233e-10
156068837	chr1:156068837:C:T	2.30095e-08	-1.52289e-10	-0.964339
156069527	chr1:156069527:T:G	2.57002e-08	-1.52289e-10	-0.853749
156071742	chr1:156071742:G:A	1.79753e-08	-1.52289e-10	-1.21125
156071758	chr1:156071758:G:A	6.98875e-09	-1.04894	-1.10701
156071977	chr1:156071977:G:A	1.72793e-08	-1.52289e-10	-1.25073
156073039	chr1:156073039:C:G	1.47583e-08	-1.52289e-10	-1.40844
156073124	chr1:156073124:G:A	4.89986e-09	-1.12654	-1.3845
156073621	chr1:156073621:C:T	9.05975e-09	-0.911587	-0.984818
156073891	chr1:156073891:T:G	1.09e-08	-1.71149	-5.03233e-10
156074462	chr1:156074462:C:T	2.06983e-08	-1.52289e-10	-1.07019
156074463	chr1:156074463:G:A	1.31716e-08	-1.52289e-10	-1.52218
156075211	chr1:156075211:G:T	1.74032e-08	-1.24359	-5.03233e-10
156075392	chr1:156075392:T:A	5.57513e-09	-1.07494	-1.30699
156075794	chr1:156075794:G:A	1.32544e-08	-1.52289e-10	-1.51592
156075871	chr1:156075871:A:G	2.88568e-08	0.0798096	-0.817709
156076182	chr1:156076182:C:T	1.06405e-08	-1.07251	-0.663066
156076550	chr1:156076550:C:T	2.0889e-08	-1.06102	-5.03233e-10
156077126	chr1:156077126:G:A	1.3175e-08	-1.52289e-10	-1.52193
156078175	chr1:156078175:T:C	1.31452e-08	-1.52289e-10	-1.52419
156078425	chr1:156078425:T:C	1.63777e-08	-1.52289e-10	-1.30433
156079040	chr1:156079040:C:T	5.29485e-09	-1.00622	-1.42729
156079922	chr1:156079922:G:A	1.31765e-08	-1.52289e-10	-1.52181
156080086	chr1:156080086:C:T	5.55219e-09	-1.50731	-0.878748
156083236	chr1:156083236:G:A	2.14029e-08	-1.52289e-10	-1.03672
156083339	chr1:156083339:G:A	1.92178e-08	-1.52289e-10	-1.14441
156084188	chr1:156084188:A:T	3.1637e-07	1.65667	-5.03233e-10
156085279	chr1:156085279:G:A	1.97507e-08	-1.52289e-10	-1.11706
156085308	chr1:156085308:C:G	5.24654e-09	-1.00012	-1.44256
156085394	chr1:156085394:T:C	1.75149e-08	-0.737851	-0.499341
156085553	chr1:156085553:C:T	1.74927e-08	-1.11346	-0.125006
156085591	chr1:156085591:C:T	1.72254e-08	-1.08884	-0.165023
156086744	chr1:156086744:A:G	2.17957e-07	1.28405	-5.03233e-10
156086851	chr1:156086851:C:G	2.53804e-08	-1.52289e-10	-0.866268
156087177	chr1:156087177:A:G	1.09982e-08	-1.41094	-0.291576
156087313	chr1:156087313:G:A	1.64257e-08	-1.52289e-10	-1.3014
156087536	chr1:156087536:C:T	1.64369e-08	-0.776149	-0.524572
156087626	chr1:156087626:T:C	8.03159e-09	-0.884527	-1.13234
156088226	chr1:156088226:C:T	1.32483e-08	-1.52289e-10	-1.51638
156089063	chr1:156089063:G:A	2.04791e-08	-1.08084	-5.03233e-10
156089485	chr1:156089485:G:A	1.11287e-08	-0.938797	-0.751918
156089553	chr1:156089553:A:G	1.71858e-08	-1.52289e-10	-1.25616
156089691	chr1:156089691:G:T	5.09177e-07	2.13255	-5.03233e-10
156089984	chr1:156089984:G:A	5.45059e-07	2.20065	-5.03233e-10
156090359	chr1:156090359:G:C	4.15293e-09	-1.26149	-1.41494
156090866	chr1:156090866:A:G	1.0462e-08	-1.48777	-0.26473
156091495	chr1:156091495:A:G	1.13564e-08	-1.49761	-0.172853
156091520	chr1:156091520:T:C	1.37178e-08	-1.52289e-10	-1.48155
156092003	chr1:156092003:C:T	1.31494e-08	-1.52289e-10	-1.52387
156092741	chr1:156092741:G:A	1.00968e-08	-1.33137	-0.456655
156093092	chr1:156093092:G:A	1.60016e-08	-1.52289e-10	-1.32756
156093346	chr1:156093346:A:G	1.82371e-08	-1.52289e-10	-1.19679
156093498	chr1:156093498:G:T	1.6384e-07	-1.52289e-10	0.998644
156094089	chr1:156094089:C:A	6.55309e-09	-0.948638	-1.27167
156094846	chr1:156094846:G:A	1.15468e-08	-1.65384	-5.03233e-10
156095082	chr1:156095082:C:T	1.46161e-08	-1.52289e-10	-1.41813
156095554	chr1:156095554:A:G	1.5856e-08	-1.38652	0.0498244
156095651	chr1:156095651:C:G	1.52029e-08	-1.52289e-10	-1.37876
156096515	chr1:156096515:C:T	1.91719e-08	-1.52289e-10	-1.1468
156096762	chr1:156096762:G:T	3.52955e-08	-1.52289e-10	-0.536492
156098563	chr1:156098563:A:G	1.73447e-08	-1.52289e-10	-1.24696
156099117	chr1:156099117:C:T	1.69752e-08	-1.52289e-10	-1.26849
156099623	chr1:156099623:C:T	1.73712e-08	-1.52289e-10	-1.24543
156099746	chr1:156099746:C:T	1.1019e-08	-1.70063	-5.03233e-10
156100108	chr1:156100108:C:T	1.70121e-08	-1.52289e-10	-1.26632
156100453	chr1:156100453:G:A	2.11742e-08	-1.52289e-10	-1.04746
156100746	chr1:156100746:C:T	8.38174e-08	-1.52289e-10	0.328394
156101280	chr1:156101280:C:T	3.85811e-09	-1.37745	-1.37262
156102015	chr1:156102015:G:A	1.30767e-08	-0.878274	-0.651144
156102203	chr1:156102203:G:A	4.7999e-09	-1.03346	-1.49819
156102623	chr1:156102623:T:A	3.71364e-08	-1.52289e-10	-0.485648
156102793	chr1:156102793:T:A	1.47661e-08	-1.52289e-10	-1.40792
156103027	chr1:156103027:G:A	1.5458e-08	-1.52289e-10	-1.36212
156103383	chr1:156103383:G:A	1.25274e-08	-1.57233	-5.03233e-10
156104753	chr1:156104753:T:C	4.43597e-08	-1.52289e-10	-0.307916
156105054	chr1:156105054:T:C	2.78399e-08	0.0721506	-0.845927
156105142	chr1:156105142:G:T	4.0564e-08	-1.52289e-10	-0.397364
156105403	chr1:156105403:C:CCT	1.88634e-08	-0.150649	-1.01237
156105475	chr1:156105475:TCTC:T	1.67803e-08	-1.52289e-10	-1.28004
156106080	chr1:156106080:A:G	1.34787e-08	-1.09864	-0.400502
156107447	chr1:156107447:C:G	1.27517e-08	-1.55458	-5.03233e-10
156107888	chr1:156107888:C:T	1.11301e-08	-1.6906	-5.03233e-10
156108458	chr1:156108458:A:G	1.91761e-08	-0.2473	-0.89928
156108476	chr1:156108476:T:C	4.97954e-08	-1.118	0.925672
156108585	chr1:156108585:C:T	6.80818e-08	0.120463	-5.03233e-10
156108759	chr1:156108759:C:T	1.47862e-08	-1.52289e-10	-1.40655
156108823	chr1:156108823:A:G	2.08184e-08	-1.06441	-5.03233e-10
156109251	chr1:156109251:C:T	1.12051e-08	-1.68387	-5.03233e-10
156109292	chr1:156109292:C:T	2.12706e-08	-0.108576	-0.934343
156109515	chr1:156109515:C:T	5.86589e-09	-1.1376	-1.19349
156109837	chr1:156109837:C:T	3.44758e-08	0.964536	-1.52452
156109839	chr1:156109839:C:T	2.56955e-08	0.611205	-1.46513
156110118	chr1:156110118:G:A	1.35702e-08	-1.52289e-10	-1.49237
156110650	chr1:156110650:A:AC	9.36438e-09	-1.32368	-0.539649
156110653	chr1:156110653:T:A	9.50861e-09	-1.32355	-0.524495
156111662	chr1:156111662:T:C	2.79164e-08	-1.52289e-10	-0.77103
156111681	chr1:156111681:T:C	9.52919e-09	-1.61104	-0.234845
156111726	chr1:156111726:G:A	1.14882e-08	-1.65892	-5.03233e-10
156112234	chr1:156112234:G:A	2.6078e-08	-1.52289e-10	-0.839156
156113260	chr1:156113260:T:A	6.43236e-09	-1.31867	-0.920236
156113677	chr1:156113677:T:C	8.65296e-09	-0.469791	-1.47255
156113705	chr1:156113705:T:C	6.48584e-06	6.12959	-1.45246
156113836	chr1:156113836:A:G	1.36433e-08	-1.52289e-10	-1.487
156113988	chr1:156113988:T:C	1.66721e-08	-1.52289e-10	-1.28651
156114131	chr1:156114131:C:A	4.21291e-08	-1.52289e-10	-0.359508
156114831	chr1:156114831:G:T	1.40185e-08	-1.52289e-10	-1.45987
156114969	chr1:156114969:C:T	4.67687e-08	-0.255032	-5.03233e-10
156115584	chr1:156115584:T:C	3.0257e-06	5.05724	-1.14259
156117415	chr1:156117415:A:G	2.02581e-05	7.27705	-1.46099
156117718	chr1:156117718:G:C	1.32998e-08	-1.52289e-10	-1.5125
156117781	chr1:156117781:A:G	2.65976e-08	-1.52289e-10	-0.819424
156117962	chr1:156117962:T:C	6.128e-09	-1.21986	-1.06752
156118465	chr1:156118465:C:G	4.98483e-06	5.82701	-1.41311
156118735	chr1:156118735:C:T	1.16737e-05	6.73873	-1.47389
156119359	chr1:156119359:G:A	1.63612e-08	-1.52289e-10	-1.30533
156119818	chr1:156119818:T:C	2.84682e-06	5.20143	-1.34772
156120082	chr1:156120082:C:T	4.23722e-06	5.58062	-1.3292
156120129	chr1:156120129:C:T	1.72418e-05	7.1757	-1.52085
156120504	chr1:156120504:G:A	2.73496e-08	-1.52289e-10	-0.791546
156120554	chr1:156120554:C:T	1.39636e-08	-1.52289e-10	-1.46379
156120652	chr1:156120652:A:G	1.10076e-08	-1.70166	-5.03233e-10
156120721	chr1:156120721:AAAAAC:A	1.75338e-08	-1.52289e-10	-1.23612
156121209	chr1:156121209:C:T	1.74067e-08	-1.52289e-10	-1.24339
156121362	chr1:156121362:AAAG:A	1.51414e-08	-1.52289e-10	-1.38282
156121642	chr1:156121642:C:A	1.57886e-08	-1.34096	-5.03233e-10
156122099	chr1:156122099:C:T	1.65869e-08	-1.52289e-10	-1.29163
156122146	chr1:156122146:G:A	1.36385e-08	-1.52289e-10	-1.48735
156122492	chr1:156122492:C:A	1.12307e-08	-1.6816	-5.03233e-10
156122788	chr1:156122788:G:A	1.47591e-08	-1.52289e-10	-1.40839
156122848	chr1:156122848:C:T	3.29084e-06	5.5215	-1.52285
156123040	chr1:156123040:G:A	0.000165866	9.24133	-1.32264
156123139	chr1:156123139:CAAG:C	5.2562e-05	8.17304	-1.40353
156123200	chr1:156123200:T:C	4.26207e-09	-1.64009	-1.0104
156123615	chr1:156123615:C:T	0.000121597	8.74161	-1.13339
156123629	chr1:156123629:T:C	1.67851e-08	-1.52289e-10	-1.27976
156124266	chr1:156124266:G:C	3.91558e-05	7.8938	-1.41875
156124512	chr1:156124512:C:T	1.74364e-08	-1.52289e-10	-1.24169
156124576	chr1:156124576:T:C	4.54273e-05	8.02709	-1.40347
156124652	chr1:156124652:T:G	3.84632e-05	7.88662	-1.42941
156124745	chr1:156124745:A:G	1.40777e-08	-1.52289e-10	-1.45566
156124787	chr1:156124787:A:G	1.43041e-08	-1.52289e-10	-1.4397
156124820	chr1:156124820:C:T	2.04273e-08	-1.52289e-10	-1.08337
156125403	chr1:156125403:AG:A	3.74731e-05	7.8505	-1.41937
156125573	chr1:156125573:C:T	1.10465e-08	-1.69813	-5.03233e-10
156125622	chr1:156125622:G:A	4.57137e-05	8.03871	-1.40881
156125645	chr1:156125645:C:T	2.09538e-08	-1.52289e-10	-1.05793
156125857	chr1:156125857:T:C	4.16011e-05	7.99489	-1.45925
156125921	chr1:156125921:T:C	7.53604e-06	6.16576	-1.33855
156125965	chr1:156125965:C:T	5.0401e-05	8.15288	-1.42536
156126018	chr1:156126018:C:A	4.51217e-05	8.05135	-1.43448
156126057	chr1:156126057:C:T	5.17853e-05	8.19384	-1.43922
156126585	chr1:156126585:G:A	1.09303e-08	-0.91126	-0.79745
156126596	chr1:156126596:G:A	6.44152e-05	8.41773	-1.44487
156126626	chr1:156126626:T:G	1.06981e-05	6.51921	-1.34164
156126900	chr1:156126900:A:G	2.61572e-08	-1.52289e-10	-0.836122
156127023	chr1:156127023:ACCCTGTCCT:A	0.000525357	10.5537	-1.48215
156127082	chr1:156127082:T:C	7.35566e-05	8.52634	-1.42078
156127128	chr1:156127128:G:A	0.000351161	10.1432	-1.47447
156127186	chr1:156127186:G:A	1.74412e-08	-1.52289e-10	-1.24141
156127773	chr1:156127773:G:A	1.58964e-08	-1.52289e-10	-1.33415
156127844	chr1:156127844:G:C	7.024e-05	8.48629	-1.42686
156128166	chr1:156128166:A:T	1.57101e-08	-1.52289e-10	-1.34594
156128251	chr1:156128251:G:A	2.91582e-08	-1.52289e-10	-0.72751
156128348	chr1:156128348:A:G	1.09345e-08	-0.911204	-0.797116
156128541	chr1:156128541:G:A	1.77546e-08	-1.2236	-5.03233e-10
156128829	chr1:156128829:A:G	9.68185e-06	6.40594	-1.32818
156128982	chr1:156128982:G:A	1.38614e-08	-1.52289e-10	-1.47114
156129039	chr1:156129039:G:A	1.64115e-08	-1.52289e-10	-1.30226
156129121	chr1:156129121:G:A	1.34232e-08	-1.52289e-10	-1.50327
156129603	chr1:156129603:C:T	1.33228e-08	-1.52289e-10	-1.51077
156129839	chr1:156129839:C:G	7.88791e-06	6.37764	-1.5048
156129878	chr1:156129878:T:G	2.14394e-05	7.2351	-1.36236
156130039	chr1:156130039:A:G	4.38193e-06	5.79895	-1.51395
156130258	chr1:156130258:C:A	2.80641e-05	7.57902	-1.43701
156130348	chr1:156130348:T:C	0.000325874	10.1134	-1.51938
156130443	chr1:156130443:T:TG	0.000330864	10.0511	-1.44187
156130698	chr1:156130698:C:T	3.02925e-08	-1.52289e-10	-0.689345
156130948	chr1:156130948:T:C	5.89878e-06	5.93826	-1.356
156131197	chr1:156131197:C:T	1.32908e-08	-1.52289e-10	-1.51318
156131278	chr1:156131278:T:A	2.9805e-06	5.2377	-1.3381
156131281	chr1:156131281:T:A	1.6237e-05	7.11432	-1.51952
156131372	chr1:156131372:G:T	1.6899e-08	-1.52289e-10	-1.27299
156131431	chr1:156131431:T:C	1.95491e-08	-1.52289e-10	-1.12732
156131758	chr1:156131758:T:C	2.59546e-05	7.48519	-1.42134
156131833	chr1:156131833:G:T	3.03515e-08	-1.52289e-10	-0.6874
156131861	chr1:156131861:A:G	2.5009e-08	-1.52289e-10	-0.881012
156132042	chr1:156132042:A:G	2.92924e-05	7.60962	-1.42478
156132309	chr1:156132309:C:A	1.80539e-05	7.1577	-1.45683
156132647	chr1:156132647:C:T	2.98918e-05	7.63911	-1.43401
156132813	chr1:156132813:C:A	2.90691e-05	7.61893	-1.44175
156132903	chr1:156132903:G:A	4.7616e-05	8.06844	-1.39777
156132965	chr1:156132965:G:A	1.94182e-05	7.28534	-1.51162
156133401	chr1:156133401:T:C	0.000426273	10.3286	-1.46605
156133444	chr1:156133444:G:A	4.85373e-05	8.21432	-1.52448
156133463	chr1:156133463:C:T	1.32553e-08	-1.52289e-10	-1.51585
156134029	chr1:156134029:CTTTTT:C	6.33027e-05	8.46314	-1.50771
156134206	chr1:156134206:A:C	8.81473e-06	6.37197	-1.38804
156134292	chr1:156134292:C:T	1.32336e-08	-1.52289e-10	-1.51749
156134601	chr1:156134601:C:T	7.05968e-09	-1.05212	-1.09373
156134663	chr1:156134663:G:T	2.53887e-08	-1.52289e-10	-0.865941
156135237	chr1:156135237:T:C	7.06218e-05	8.40193	-1.33708
156135626	chr1:156135626:A:G	3.32685e-09	-1.70621	-1.19202
156135818	chr1:156135818:G:T	6.25991e-05	8.26065	-1.31639
156136171	chr1:156136171:A:G	1.52119e-08	-1.52289e-10	-1.37817
156136578	chr1:156136578:G:A	2.95091e-06	5.17335	-1.28373
156137072	chr1:156137072:C:T	3.4703e-05	7.71573	-1.3614
156137384	chr1:156137384:A:G	1.81039e-08	-1.52289e-10	-1.20412
156137546	chr1:156137546:G:A	2.21483e-08	-1.52289e-10	-1.00249
156137743	chr1:156137743:C:T	1.03771e-08	-0.691049	-1.0696
156138228	chr1:156138228:C:T	5.16167e-05	7.91644	-1.16509
156138257	chr1:156138257:T:C	3.57938e-06	5.42216	-1.33946
156138355	chr1:156138355:C:T	1.49253e-08	-1.52289e-10	-1.39719
156138783	chr1:156138783:A:G	1.33898e-08	-1.52289e-10	-1.50575
156139471	chr1:156139471:C:T	1.43213e-08	-1.15673	-0.281767
156139499	chr1:156139499:T:C	1.32922e-08	-1.52289e-10	-1.51307
156139555	chr1:156139555:C:T	1.42279e-08	-1.52289e-10	-1.44504
156139745	chr1:156139745:G:A	1.54876e-08	-1.3602	-5.03233e-10
156140128	chr1:156140128:C:T	1.71892e-08	-1.52289e-10	-1.25597
156140375	chr1:156140375:A:G	0.000119841	8.98672	-1.39305
156140376	chr1:156140376:C:T	2.53586e-06	5.08098	-1.34294
156140522	chr1:156140522:G:A	1.70458e-08	-1.56565	0.301303
156141496	chr1:156141496:A:G	8.5584e-09	-0.85566	-1.09767
156141499	chr1:156141499:G:A	3.9452e-05	7.99141	-1.50881
156141551	chr1:156141551:TG:T	4.67942e-08	-1.52289e-10	-0.254487
156141787	chr1:156141787:C:T	8.80735e-09	-0.601442	-1.32322
156142446	chr1:156142446:C:T	6.03242e-09	-1.40317	-0.899927
156142545	chr1:156142545:A:T	4.32932e-09	-1.45434	-1.1805
156142573	chr1:156142573:T:A	3.67541e-08	-1.52289e-10	-0.495996
156142679	chr1:156142679:G:A	4.20295e-08	0.982304	-1.34418
156143270	chr1:156143270:G:A	5.00461e-09	-1.6813	-0.808585
156143278	chr1:156143278:T:C	1.59729e-08	-1.52289e-10	-1.32935
156143517	chr1:156143517:G:T	1.32314e-08	-1.52289e-10	-1.51766
156144456	chr1:156144456:A:G	1.96044e-08	-1.52289e-10	-1.12449
156144787	chr1:156144787:T:C	1.38893e-08	-1.52289e-10	-1.46913
156144804	chr1:156144804:A:G	1.39934e-08	-1.52289e-10	-1.46166
156145534	chr1:156145534:G:A	1.4053e-08	-1.52289e-10	-1.45741
156145866	chr1:156145866:T:G	6.05833e-08	-1.52289e-10	0.0037733
156146015	chr1:156146015:C:T	4.18518e-09	-1.65171	-1.01699
156146697	chr1:156146697:T:G	4.52205e-09	-1.71164	-0.879639
156146729	chr1:156146729:AT:A	1.35289e-08	-1.52289e-10	-1.49542
156147070	chr1:156147070:C:T	2.75849e-09	-1.71445	-1.37111
156147793	chr1:156147793:G:T	1.44054e-08	-0.520354	-0.912292
156148164	chr1:156148164:A:G	1.36542e-08	-1.52289e-10	-1.4862
156148319	chr1:156148319:G:GA	1.36438e-08	-1.52289e-10	-1.48696
156148491	chr1:156148491:G:A	2.5342e-09	-1.67639	-1.49397
156148675	chr1:156148675:A:T	2.43392e-08	-0.908157	-5.03233e-10
156149405	chr1:156149405:C:T	1.4838e-08	-1.52289e-10	-1.40306
156149886	chr1:156149886:G:A	1.59305e-08	-1.52289e-10	-1.33201
156150523	chr1:156150523:T:C	1.31884e-08	-1.52289e-10	-1.52091
156150590	chr1:156150590:G:A	1.49064e-08	-1.52289e-10	-1.39845
156150675	chr1:156150675:G:A	5.87355e-08	-1.52289e-10	-0.0272014
156150697	chr1:156150697:C:G	1.03375e-08	-0.770577	-0.993893
156150711	chr1:156150711:G:A	1.80501e-08	-1.52289e-10	-1.20709
156150951	chr1:156150951:C:T	1.57291e-08	-1.34473	-5.03233e-10
156150991	chr1:156150991:C:T	2.91741e-08	-1.52289e-10	-0.726964
156151056	chr1:156151056:C:T	1.46993e-08	-1.52289e-10	-1.41245
156151299	chr1:156151299:C:T	5.63923e-09	-0.846067	-1.52443
156151395	chr1:156151395:G:A	1.60101e-08	-1.52289e-10	-1.32703
156151554	chr1:156151554:T:C	4.73843e-08	-1.52289e-10	-0.241955
156151607	chr1:156151607:C:T	1.66817e-08	-1.28594	-5.03233e-10
156152282	chr1:156152282:A:G	2.44886e-09	-1.71361	-1.49101
156152310	chr1:156152310:G:C	2.46445e-09	-1.70871	-1.48957
156152349	chr1:156152349:T:C	2.96289e-09	-1.63472	-1.37936
156152533	chr1:156152533:A:C	1.82698e-08	-1.52289e-10	-1.195
156152984	chr1:156152984:C:A	1.3154e-08	-1.52289e-10	-1.52352
156155184	chr1:156155184:TGGCTG:T	3.98688e-08	-1.52289e-10	-0.414651
156155897	chr1:156155897:T:C	1.41384e-08	-1.52289e-10	-1.45135
156156806	chr1:156156806:C:T	1.48262e-08	-1.52289e-10	-1.40385
156156826	chr1:156156826:C:T	2.86598e-09	-1.53432	-1.51302
156157124	chr1:156157124:A:G	1.53612e-08	-1.52289e-10	-1.3684
156157411	chr1:156157411:C:T	1.51402e-08	-1.52289e-10	-1.38289
156157577	chr1:156157577:T:C	2.70182e-09	-1.71296	-1.39336
156158348	chr1:156158348:G:A	1.55683e-08	-1.52289e-10	-1.35501
156158546	chr1:156158546:G:A	4.12318e-09	-1.19386	-1.48976
156159188	chr1:156159188:T:G	1.51685e-08	-1.52289e-10	-1.38103
156159543	chr1:156159543:C:T	2.56211e-09	-1.71289	-1.44653
156159935	chr1:156159935:A:G	3.36837e-08	-0.583232	-5.03233e-10
156159957	chr1:156159957:A:C	2.36452e-09	-1.7176	-1.52208
156160005	chr1:156160005:C:T	9.26416e-09	-1.71568	-0.158413
156160016	chr1:156160016:T:C	1.3347e-08	-1.52289e-10	-1.50895
156160148	chr1:156160148:A:T	1.34765e-08	-1.52289e-10	-1.4993
156160177	chr1:156160177:A:G	4.59397e-09	-1.47349	-1.10201
156160863	chr1:156160863:G:C	1.32952e-08	-1.52289e-10	-1.51285
156161088	chr1:156161088:G:A	1.60087e-08	-1.52289e-10	-1.32711
156161826	chr1:156161826:A:G	5.58301e-09	-1.37438	-1.00614
156162029	chr1:156162029:G:C	2.87369e-09	-1.70723	-1.33742
156162205	chr1:156162205:G:A	2.35864e-09	-1.71773	-1.52443
156162556	chr1:156162556:G:A	1.33536e-08	-1.52289e-10	-1.50846
156163118	chr1:156163118:GCA:G	3.63237e-09	-1.5991	-1.21126
156163247	chr1:156163247:T:C	2.54665e-09	-1.68936	-1.47611
156164589	chr1:156164589:A:T	1.34375e-08	-1.52289e-10	-1.5022
156165236	chr1:156165236:C:T	1.4859e-08	-1.52289e-10	-1.40164
156165450	chr1:156165450:G:C	2.55856e-09	-1.71762	-1.44318
156165529	chr1:156165529:C:T	3.91878e-08	-1.52289e-10	-0.431881
156165777	chr1:156165777:C:T	1.3488e-08	-1.52289e-10	-1.49844
156166798	chr1:156166798:A:G	4.82253e-09	-1.59916	-0.927791
156166854	chr1:156166854:A:G	1.35078e-08	-1.52289e-10	-1.49698
156166960	chr1:156166960:A:G	4.14013e-08	-1.52289e-10	-0.376934
156167003	chr1:156167003:T:C	2.74366e-09	-1.69567	-1.39528
156167004	chr1:156167004:G:A	5.36416e-09	-1.15638	-1.26413
156168070	chr1:156168070:G:A	4.34659e-09	-1.55089	-1.07997
156168346	chr1:156168346:T:C	2.69919e-09	-1.6766	-1.43069
156168424	chr1:156168424:G:A	4.75383e-08	-1.52289e-10	-0.238711
156168475	chr1:156168475:C:T	1.50189e-08	-1.52289e-10	-1.39093
156168685	chr1:156168685:T:A	1.3329e-08	-1.52289e-10	-1.5103
156168770	chr1:156168770:G:A	1.36667e-08	-1.52289e-10	-1.48529
156169560	chr1:156169560:C:T	2.07546e-08	-1.52289e-10	-1.06748
156170050	chr1:156170050:C:T	2.81398e-09	-1.69743	-1.36821
156170052	chr1:156170052:A:G	2.82654e-09	-1.67814	-1.38305
156170623	chr1:156170623:G:A	1.36504e-08	-1.52289e-10	-1.48648
156170700	chr1:156170700:A:G	1.3563e-08	-1.52289e-10	-1.4929
156170934	chr1:156170934:A:T	1.3598e-08	0.0329636	-1.52329
156171141	chr1:156171141:G:T	3.23e-09	-1.48169	-1.44607
156172059	chr1:156172059:C:T	1.63783e-08	-1.30429	-5.03233e-10
156172691	chr1:156172691:G:A	3.63667e-08	-1.52289e-10	-0.506594
156173466	chr1:156173466:G:A	1.37255e-08	-1.48099	-5.03233e-10
156173751	chr1:156173751:G:A	1.5597e-08	-1.52289e-10	-1.35317
156174608	chr1:156174608:G:C	1.5898e-08	-1.52289e-10	-1.33405
156175777	chr1:156175777:C:T	1.43679e-08	-1.52289e-10	-1.43525
156175778	chr1:156175778:G:A	1.37269e-08	-1.52289e-10	-1.48089
156176427	chr1:156176427:C:T	6.25553e-09	-1.39775	-0.869028
156176738	chr1:156176738:C:T	1.9339e-08	-1.52289e-10	-1.13812
156176755	chr1:156176755:C:T	9.95155e-08	0.500067	-5.03233e-10
156176849	chr1:156176849:G:A	1.17464e-05	5.27106	-5.03233e-10
156176898	chr1:156176898:G:A	1.41732e-08	-1.44889	-5.03233e-10
156177034	chr1:156177034:T:C	1.19731e-08	-1.71521	0.0976263
156177535	chr1:156177535:T:C	2.29966e-08	-0.830827	-0.134073
156177767	chr1:156177767:C:T	5.94799e-09	-0.793377	-1.52382
156178005	chr1:156178005:C:A	4.21594e-08	-0.95753	0.598741
156178374	chr1:156178374:T:C	7.18947e-09	-0.844739	-1.28289
156178510	chr1:156178510:A:G	1.44573e-08	-1.52289e-10	-1.42904
156178972	chr1:156178972:G:A	1.35928e-08	-1.52289e-10	-1.49071
156180084	chr1:156180084:CTTCT:C	4.6343e-08	-1.52289e-10	-0.264176
156180261	chr1:156180261:G:A	3.90114e-09	-1.22826	-1.51072
156180397	chr1:156180397:C:G	4.54246e-09	-1.09206	-1.49472
156180567	chr1:156180567:T:C	6.77818e-09	-0.98419	-1.20235
156181259	chr1:156181259:A:C	1.65922e-08	-1.52289e-10	-1.29132
156181844	chr1:156181844:G:A	1.31428e-08	-1.52289e-10	-1.52437
156182722	chr1:156182722:C:G	3.23772e-08	-1.69035	1.06756
156182768	chr1:156182768:T:C	5.1492e-08	-0.158821	-5.03233e-10
156182924	chr1:156182924:G:A	3.88799e-09	-1.24156	-1.50079
156183026	chr1:156183026:TA:T	1.31538e-07	0.779048	-5.03233e-10
156183028	chr1:156183028:CTATGTT:C	1.31001e-07	0.774959	-5.03233e-10
156183061	chr1:156183061:C:T	1.50987e-08	-1.52289e-10	-1.38564
156183226	chr1:156183226:C:G	1.44493e-08	-1.52289e-10	-1.4296
156183252	chr1:156183252:A:G	8.05291e-09	-0.895295	-1.11892
156183253	chr1:156183253:C:T	1.54592e-08	-1.52289e-10	-1.36205
156183673	chr1:156183673:C:T	8.40777e-09	-0.89732	-1.07377
156184537	chr1:156184537:T:G	2.97086e-08	-0.708811	-5.03233e-10
156184859	chr1:156184859:C:T	1.33965e-08	-1.52289e-10	-1.50525
156185156	chr1:156185156:A:G	1.62242e-08	-1.52289e-10	-1.31374
156185492	chr1:156185492:T:C	1.44073e-08	-1.52289e-10	-1.43251
156186303	chr1:156186303:G:A	3.35122e-09	-1.46453	-1.42639
156186428	chr1:156186428:T:C	3.55787e-09	-1.43392	-1.39716
156186909	chr1:156186909:G:C	4.87815e-08	-0.212895	-5.03233e-10
156186998	chr1:156186998:A:G	2.3969e-09	-1.71374	-1.51233
156187160	chr1:156187160:G:C	2.37511e-09	-1.71106	-1.52414
156187467	chr1:156187467:C:T	3.11879e-09	-1.55834	-1.40446
156187565	chr1:156187565:C:T	1.68008e-08	-1.52289e-10	-1.27882
156187610	chr1:156187610:G:A	4.21583e-09	-1.20819	-1.45321
156187712	chr1:156187712:A:T	1.44252e-08	-1.52289e-10	-1.43127
156187806	chr1:156187806:A:G	1.31409e-08	-1.52289e-10	-1.52452
156188293	chr1:156188293:T:C	1.16467e-08	-1.64523	-5.03233e-10
156188370	chr1:156188370:T:C	1.38783e-08	-1.52289e-10	-1.46992
156188413	chr1:156188413:G:A	3.21372e-08	-1.52289e-10	-0.630232
156188425	chr1:156188425:A:G	1.46001e-08	-1.52289e-10	-1.41921
156188576	chr1:156188576:T:C	2.75173e-09	-1.69362	-1.3944
156188986	chr1:156188986:G:A	2.73999e-09	-1.5737	-1.5186
156189190	chr1:156189190:C:T	1.84414e-08	-1.52289e-10	-1.18565
156189273	chr1:156189273:C:A	3.63889e-09	-1.424	-1.38456
156189741	chr1:156189741:G:A	2.71129e-09	-1.65674	-1.44608
156189930	chr1:156189930:G:A	3.65454e-09	-1.59006	-1.21422
156189999	chr1:156189999:T:C	1.4203e-08	-1.52289e-10	-1.44679
156190022	chr1:156190022:G:A	1.34645e-08	-1.52289e-10	-1.50019
156190230	chr1:156190230:T:G	1.3141e-08	-1.52289e-10	-1.52451
156190567	chr1:156190567:T:C	2.73537e-09	-1.64808	-1.4459
156190902	chr1:156190902:A:G	3.3285e-09	-1.61448	-1.28324
156190905	chr1:156190905:A:G	2.6923e-09	-1.68187	-1.42798
156191068	chr1:156191068:G:A	1.48271e-08	-1.52289e-10	-1.40379
156191101	chr1:156191101:T:C	2.74606e-09	-1.63872	-1.45136
156191140	chr1:156191140:G:A	2.31069e-08	-0.0610235	-0.899094
156191294	chr1:156191294:A:G	1.39095e-08	-1.46767	-5.03233e-10
156191364	chr1:156191364:TC:T	1.39494e-08	-1.52289e-10	-1.46481
156191365	chr1:156191365:C:A	3.06637e-08	-1.52289e-10	-0.677168
156191383	chr1:156191383:C:T	1.84334e-08	-1.52289e-10	-1.18608
156191411	chr1:156191411:G:A	1.18355e-08	-1.09844	-0.530699
156191860	chr1:156191860:C:T	1.56214e-08	-1.52289e-10	-1.35161
156191891	chr1:156191891:C:T	3.65903e-09	-1.4295	-1.37355
156192003	chr1:156192003:T:C	7.51987e-09	-1.71147	-0.371231
156192241	chr1:156192241:G:T	2.44782e-08	-0.0113577	-0.891105
156192661	chr1:156192661:G:A	6.16682e-08	-1.52289e-10	0.0215212
156192768	chr1:156192768:A:G	2.66151e-09	-1.6606	-1.46075
156192842	chr1:156192842:C:T	3.68001e-09	-1.42685	-1.37048
156193904	chr1:156193904:G:T	4.44083e-09	-1.56753	-1.04187
156194115	chr1:156194115:C:T	4.31521e-09	-1.48139	-1.15671
156194934	chr1:156194934:G:C	1.52066e-08	-1.52289e-10	-1.37852
156195051	chr1:156195051:G:C	1.38595e-08	-1.52289e-10	-1.47128
156195319	chr1:156195319:G:C	1.68708e-08	-1.52289e-10	-1.27466
156195478	chr1:156195478:C:T	1.69156e-08	-1.52289e-10	-1.27201
156195499	chr1:156195499:T:G	2.5714e-09	-1.70083	-1.45497
156195526	chr1:156195526:G:C	2.71673e-09	-1.66182	-1.439
156195527	chr1:156195527:C:T	1.46095e-08	-1.52289e-10	-1.41858
156195831	chr1:156195831:G:A	1.41645e-08	-1.52289e-10	-1.4495
156196201	chr1:156196201:G:A	4.18211e-08	-1.52289e-10	-0.366846
156196371	chr1:156196371:C:T	1.4204e-08	-1.52289e-10	-1.44672
156197055	chr1:156197055:CTG:C	1.62267e-08	-1.52289e-10	-1.31359
156197061	chr1:156197061:A:G	1.94554e-08	-1.52289e-10	-1.13212
156198945	chr1:156198945:T:C	2.8233e-09	-1.61223	-1.45011
156199819	chr1:156199819:A:G	2.49343e-09	-1.70505	-1.48154
156200527	chr1:156200527:G:A	1.61988e-08	-1.52289e-10	-1.31531
156201443	chr1:156201443:C:T	1.56149e-08	-1.35202	-5.03233e-10
156201505	chr1:156201505:C:G	2.62739e-09	-1.68385	-1.4504
156201588	chr1:156201588:TTTC:T	1.48082e-08	-1.52289e-10	-1.40506
156201689	chr1:156201689:TTTC:T	1.65723e-08	-1.52289e-10	-1.29251
156202696	chr1:156202696:T:C	4.28617e-09	-1.58921	-1.05565
156202708	chr1:156202708:T:C	1.10729e-08	-1.69574	-5.03233e-10
156203291	chr1:156203291:C:T	4.38729e-09	-1.47734	-1.14419
156203600	chr1:156203600:A:G	1.38039e-08	-1.52289e-10	-1.47529
156203894	chr1:156203894:T:C	2.60289e-09	-1.66693	-1.47669
156203995	chr1:156203995:C:T	1.47258e-08	-1.52289e-10	-1.41065
156204684	chr1:156204684:T:C	2.77848e-09	-1.66014	-1.41821
156204999	chr1:156204999:A:G	1.31426e-08	-1.52289e-10	-1.52439
156205139	chr1:156205139:G:T	3.6909e-09	-1.40396	-1.39042
156207375	chr1:156207375:T:A	9.26219e-09	-1.68757	-0.186736
156207378	chr1:156207378:A:C	4.3084e-09	-1.16893	-1.47075
156207494	chr1:156207494:A:T	3.3964e-09	-1.58643	-1.2911
156207998	chr1:156207998:A:C	1.31408e-08	-1.52289e-10	-1.52452
156208261	chr1:156208261:G:A	1.72441e-08	-1.52289e-10	-1.25278
156208476	chr1:156208476:T:A	1.56855e-08	-1.52289e-10	-1.34751
156209222	chr1:156209222:G:A	1.44259e-08	-1.52289e-10	-1.43122
156210558	chr1:156210558:T:A	7.71502e-09	-1.70647	-0.350607
156210665	chr1:156210665:C:T	1.56661e-08	-1.52289e-10	-1.34874
156211593	chr1:156211593:G:A	1.10297e-08	-1.69965	-5.03233e-10
156211739	chr1:156211739:A:G	8.45983e-09	-1.32171	-0.643206
156211824	chr1:156211824:AC:A	4.18189e-09	-1.59288	-1.07661
156212042	chr1:156212042:T:G	4.85259e-09	-1.0062	-1.51453
156212968	chr1:156212968:G:A	1.84334e-08	-1.52289e-10	-1.18608
156213347	chr1:156213347:G:T	1.81846e-08	-1.19967	-5.03233e-10
156213512	chr1:156213512:C:A	1.62539e-08	-1.52289e-10	-1.31191
156213623	chr1:156213623:C:G	5.66255e-08	-1.52289e-10	-0.0637873
156214477	chr1:156214477:T:C	2.88604e-09	-1.6591	-1.38127
156214667	chr1:156214667:T:C	2.45965e-09	-1.71333	-1.4869
156214807	chr1:156214807:G:A	3.06441e-09	-1.62243	-1.35796
156214868	chr1:156214868:T:G	8.84077e-09	-0.508812	-1.41206
156214883	chr1:156214883:TA:T	1.43949e-08	-1.52289e-10	-1.43337
156214956	chr1:156214956:T:C	2.48153e-09	-1.71466	-1.47671
156215040	chr1:156215040:G:A	2.99845e-09	-1.60338	-1.39877
156215101	chr1:156215101:A:ACTC	2.50597e-09	-1.70714	-1.47443
156216813	chr1:156216813:A:G	2.47887e-09	-1.71699	-1.47546
156216824	chr1:156216824:A:G	2.4535e-09	-1.71737	-1.48537
156217169	chr1:156217169:C:T	1.41705e-08	-1.52289e-10	-1.44908
156217474	chr1:156217474:C:A	2.83014e-09	-1.70416	-1.35576
156217580	chr1:156217580:A:T	1.87122e-08	-1.52289e-10	-1.17107
156217685	chr1:156217685:G:A	1.78178e-08	-1.52289e-10	-1.22005
156218423	chr1:156218423:A:G	2.48222e-09	-1.70398	-1.48712
156218738	chr1:156218738:C:T	1.4947e-08	-1.52289e-10	-1.39573
156218765	chr1:156218765:G:A	1.32145e-08	-1.52289e-10	-1.51893
156219762	chr1:156219762:C:T	9.36125e-09	-0.507916	-1.35575
156219835	chr1:156219835:C:T	3.41854e-09	-1.53023	-1.3408
156219989	chr1:156219989:A:G	1.60591e-08	-1.52289e-10	-1.32397
156220002	chr1:156220002:T:C	2.4222e-09	-1.7087	-1.50687
156220112	chr1:156220112:C:T	1.73772e-08	-1.52289e-10	-1.24508
156220572	chr1:156220572:G:A	3.23616e-08	-0.623275	-5.03233e-10
156221067	chr1:156221067:C:T	1.18909e-08	-1.62447	-5.03233e-10
156221358	chr1:156221358:T:C	3.05797e-09	-1.48244	-1.50006
156221747	chr1:156221747:C:T	1.32115e-08	-1.52289e-10	-1.51916
156222237	chr1:156222237:C:T	3.07075e-09	-1.55052	-1.4278
156222266	chr1:156222266:C:G	1.41223e-08	-1.52289e-10	-1.45249
156222560	chr1:156222560:G:T	7.72828e-09	-1.2082	-0.847159
156222846	chr1:156222846:T:C	1.09048e-08	-1.71104	-5.03233e-10
156222888	chr1:156222888:G:A	1.53511e-08	-1.52289e-10	-1.36906
156223365	chr1:156223365:G:A	2.043e-08	-1.52289e-10	-1.08324
156223791	chr1:156223791:G:A	2.57161e-08	-1.52289e-10	-0.85313
156224548	chr1:156224548:G:A	2.85696e-09	-1.58404	-1.46645
156224572	chr1:156224572:C:T	4.44076e-09	-1.46464	-1.14478
156224960	chr1:156224960:C:T	1.66474e-08	-1.52289e-10	-1.28799
156225414	chr1:156225414:C:T	2.86358e-09	-1.67045	-1.37773
156225542	chr1:156225542:T:C	1.33599e-08	-1.52289e-10	-1.50799
156225632	chr1:156225632:C:T	1.35504e-08	-1.52289e-10	-1.49383
156225891	chr1:156225891:G:A	2.75316e-09	-1.56389	-1.52361
156226180	chr1:156226180:T:A	2.74786e-09	-1.64942	-1.44001
156226225	chr1:156226225:T:C	3.31165e-09	-1.48007	-1.42273
156226616	chr1:156226616:T:G	5.38062e-09	-1.33903	-1.07842
156227132	chr1:156227132:G:A	1.71535e-08	-1.52289e-10	-1.25805
156227502	chr1:156227502:T:TA	4.11004e-09	-1.34546	-1.34135
156227589	chr1:156227589:C:T	3.54387e-09	-1.49282	-1.34221
156228148	chr1:156228148:T:C	1.80666e-08	-1.52289e-10	-1.20618
156228245	chr1:156228245:C:T	1.61993e-08	-1.52289e-10	-1.31528
156228411	chr1:156228411:A:T	3.43457e-08	-0.563769	-5.03233e-10
156228441	chr1:156228441:T:G	8.45721e-09	-1.71316	-0.252068
156228575	chr1:156228575:G:A	1.55274e-08	-0.101176	-1.25646
156228995	chr1:156228995:G:A	1.31607e-08	-1.52289e-10	-1.52301
156229070	chr1:156229070:A:G	1.34234e-08	-1.52289e-10	-1.50325
156229115	chr1:156229115:A:G	1.31968e-08	-1.52289e-10	-1.52027
156229203	chr1:156229203:T:C	3.36749e-09	-1.38126	-1.50482
156229590	chr1:156229590:G:C	2.38633e-09	-1.71792	-1.51257
156229700	chr1:156229700:A:T	1.31682e-08	-1.52289e-10	-1.52244
156230063	chr1:156230063:C:T	1.43047e-08	-1.43966	-5.03233e-10
156230191	chr1:156230191:TCA:T	1.88136e-08	-1.52289e-10	-1.16567
156230361	chr1:156230361:C:G	1.59277e-08	-1.52289e-10	-1.33219
156230563	chr1:156230563:T:TGA	3.27778e-09	-1.4142	-1.49888
156230575	chr1:156230575:G:A	1.3935e-08	-1.52289e-10	-1.46584
156230654	chr1:156230654:G:C	3.339e-09	-1.40688	-1.4877
156230880	chr1:156230880:T:C	3.94851e-09	-1.30989	-1.41701
156232129	chr1:156232129:G:A	2.5639e-09	-1.71567	-1.44305
156232163	chr1:156232163:C:T	1.42735e-08	-1.52289e-10	-1.44184
156232753	chr1:156232753:C:T	2.02397e-08	-1.52289e-10	-1.0926
156232849	chr1:156232849:C:T	3.04539e-09	-1.51287	-1.47374
156232884	chr1:156232884:C:T	2.01525e-08	-1.52289e-10	-1.09692
156232968	chr1:156232968:G:A	3.18122e-09	-1.50107	-1.44191
156233018	chr1:156233018:G:C	3.14489e-09	-1.71783	-1.23664
156233069	chr1:156233069:A:T	2.98811e-09	-1.54011	-1.4655
156233077	chr1:156233077:G:A	2.95931e-09	-1.54405	-1.47124
156233148	chr1:156233148:T:G	2.12269e-08	-1.52289e-10	-1.04498
156233492	chr1:156233492:G:A	2.05475e-08	-1.52289e-10	-1.07751
156234862	chr1:156234862:C:T	2.53453e-09	-1.64918	-1.52106
156235031	chr1:156235031:G:A	2.02071e-08	-1.52289e-10	-1.09421
156235234	chr1:156235234:C:T	1.3245e-08	-1.52289e-10	-1.51662
156235310	chr1:156235310:G:A	1.08827e-08	-1.71308	-5.03233e-10
156235510	chr1:156235510:T:C	3.34417e-09	-1.47071	-1.42231
156235592	chr1:156235592:A:C	3.58795e-09	-1.35667	-1.466
156235663	chr1:156235663:G:A	1.79848e-08	-1.21072	-5.03233e-10
156236330	chr1:156236330:G:A	2.69266e-09	-1.65264	-1.45707
156236367	chr1:156236367:C:T	4.40366e-08	-0.315225	-5.03233e-10
156236775	chr1:156236775:C:T	1.71385e-08	-1.52289e-10	-1.25892
156236865	chr1:156236865:G:A	1.5811e-08	-1.52289e-10	-1.33954
156236904	chr1:156236904:G:A	1.34253e-08	-1.50311	-5.03233e-10
156236927	chr1:156236927:T:G	1.08839e-08	-1.71297	-5.03233e-10
156236942	chr1:156236942:T:C	1.34705e-08	-1.52289e-10	-1.49974
156237157	chr1:156237157:A:G	2.09522e-08	-1.52289e-10	-1.058
156237502	chr1:156237502:A:G	5.65498e-08	-1.52289e-10	-0.0651255
156237899	chr1:156237899:G:C	1.11241e-08	-1.69113	-5.03233e-10
156237922	chr1:156237922:T:C	1.34696e-08	-1.52289e-10	-1.49981
156237962	chr1:156237962:T:G	1.32358e-08	-1.52289e-10	-1.51732
156238047	chr1:156238047:CTGTT:C	1.33396e-08	-1.52289e-10	-1.50951
156238071	chr1:156238071:G:A	3.08522e-08	-1.52289e-10	-0.671037
156238425	chr1:156238425:T:C	2.71557e-09	-1.71628	-1.38496
156238426	chr1:156238426:G:A	1.17863e-08	-1.63331	-5.03233e-10
156238439	chr1:156238439:A:G	1.68893e-06	4.21815	-0.88655
156239030	chr1:156239030:C:G	1.6147e-08	-1.52289e-10	-1.31851
156239703	chr1:156239703:G:GC	1.33163e-08	-1.52289e-10	-1.51126
156239888	chr1:156239888:C:T	2.48028e-08	-0.889289	-5.03233e-10
156239975	chr1:156239975:G:A	1.71754e-08	-1.52289e-10	-1.25677
156240066	chr1:156240066:C:T	8.25996e-08	0.265023	0.0487351
156240108	chr1:156240108:G:A	5.70354e-08	-1.52289e-10	-0.0565753
156240325	chr1:156240325:C:T	2.28461e-08	-1.52289e-10	-0.971464
156240631	chr1:156240631:G:A	8.68013e-07	3.22493	-0.558972
156240766	chr1:156240766:C:T	7.72113e-08	0.0464117	0.199888
156241061	chr1:156241061:G:A	2.20317e-08	-1.52289e-10	-1.00776
156241685	chr1:156241685:G:A	2.26386e-08	-1.52289e-10	-0.980591
156241793	chr1:156241793:G:A	1.83061e-08	-1.52289e-10	-1.19301
156241840	chr1:156241840:A:G	2.27191e-08	-1.52289e-10	-0.977039
156242009	chr1:156242009:C:T	1.38492e-08	-1.52289e-10	-1.47202
156242034	chr1:156242034:T:C	1.07639e-08	-0.366277	-1.35777
156242101	chr1:156242101:C:T	1.3846e-08	-1.52289e-10	-1.47225
156243103	chr1:156243103:G:A	5.80154e-08	-1.52289e-10	-0.0395375
156243135	chr1:156243135:C:G	1.64689e-08	-1.52289e-10	-1.29877
156243466	chr1:156243466:G:A	2.09417e-08	0.0324989	-1.091
156243692	chr1:156243692:G:A	1.45752e-08	-1.52289e-10	-1.42092
156244130	chr1:156244130:C:T	2.81279e-08	-0.943174	0.179688
156244942	chr1:156244942:G:A	2.00468e-08	-1.10218	-5.03233e-10
156245296	chr1:156245296:G:C	1.31577e-08	-1.52289e-10	-1.52324
156245771	chr1:156245771:G:A	7.37598e-09	-0.636681	-1.46534
156247462	chr1:156247462:G:C	5.53315e-09	-1.70473	-0.68476
156247610	chr1:156247610:C:T	7.29207e-09	-0.592993	-1.52047
156247799	chr1:156247799:G:T	1.3389e-08	-1.52289e-10	-1.50582
156248765	chr1:156248765:T:C	1.35689e-08	-1.49246	-5.03233e-10
156248851	chr1:156248851:A:G	4.96129e-08	1.32608	-1.52207
156248884	chr1:156248884:G:A	1.266e-08	-1.5618	-5.03233e-10
156249119	chr1:156249119:C:G	6.87443e-09	-0.652935	-1.5195
156249419	chr1:156249419:TC:T	1.57186e-08	-1.52289e-10	-1.3454
156249659	chr1:156249659:A:G	9.24951e-07	2.49502	0.234479
156250265	chr1:156250265:T:C	9.22934e-07	2.58713	0.140179
156251917	chr1:156251917:G:A	3.45162e-08	-1.52289e-10	-0.558818
156252574	chr1:156252574:G:A	1.48282e-08	-1.52289e-10	-1.40371
156252787	chr1:156252787:C:T	1.65798e-08	-1.52289e-10	-1.29206
156252788	chr1:156252788:G:A	1.31419e-08	-1.52289e-10	-1.52444
156252929	chr1:156252929:G:A	1.536e-08	-1.52289e-10	-1.36848
156253119	chr1:156253119:C:G	1.35633e-08	-1.52289e-10	-1.49288
156253265	chr1:156253265:G:A	6.63208e-09	-1.61122	-0.597104
156253769	chr1:156253769:G:A	1.38234e-08	-1.52289e-10	-1.47388
156254032	chr1:156254032:T:C	1.82804e-08	0.145654	-1.34007
156254100	chr1:156254100:AG:A	1.82671e-08	-1.52289e-10	-1.19514
156254513	chr1:156254513:T:C	9.30925e-07	2.80283	-0.0668952
156254737	chr1:156254737:G:A	1.37227e-08	-1.52289e-10	-1.48119
156254895	chr1:156254895:G:A	1.91443e-07	1.15434	-5.03233e-10
156254935	chr1:156254935:A:C	5.64341e-07	2.08596	0.149454
156255004	chr1:156255004:C:T	1.01599e-06	2.83357	-0.0101994
156255160	chr1:156255160:G:A	6.76704e-09	-0.669676	-1.51851
156255187	chr1:156255187:C:T	3.68575e-08	-0.493188	-5.03233e-10
156255787	chr1:156255787:T:C	1.69578e-08	-1.52289e-10	-1.26952
156255989	chr1:156255989:T:C	1.51011e-08	-1.52289e-10	-1.38548
156256592	chr1:156256592:T:G	1.97387e-08	-1.52289e-10	-1.11766
156256751	chr1:156256751:C:T	6.14724e-08	-1.52289e-10	0.018341
156256890	chr1:156256890:A:C	1.31408e-08	-1.52289e-10	-1.52453
156257009	chr1:156257009:A:C	1.27709e-08	-0.377277	-1.1758
156257159	chr1:156257159:T:A	7.27035e-08	0.119132	0.0670112
156258269	chr1:156258269:T:C	1.50787e-08	-0.0521817	-1.33478
156258317	chr1:156258317:C:T	7.44806e-08	0.158987	0.0513045
156258430	chr1:156258430:T:C	4.77825e-08	-1.52289e-10	-0.233587
156258500	chr1:156258500:C:T	1.31466e-08	-1.52289e-10	-1.52408
156258727	chr1:156258727:C:T	1.35945e-08	-1.52289e-10	-1.49058
156258859	chr1:156258859:C:T	2.01317e-08	-1.09795	-5.03233e-10
156259411	chr1:156259411:T:C	1.75601e-07	-1.52289e-10	1.06797
156259544	chr1:156259544:T:C	1.34251e-08	-1.52289e-10	-1.50312
156259767	chr1:156259767:C:T	4.76263e-08	-1.52289e-10	-0.23686
156259775	chr1:156259775:C:G	1.86809e-08	-1.52289e-10	-1.17275
156260211	chr1:156260211:G:A	6.56781e-08	0.147948	-0.0634281
156260638	chr1:156260638:A:G	7.31885e-09	-0.586321	-1.52347
156260814	chr1:156260814:C:G	6.8416e-08	0.143902	-0.0185416
156261145	chr1:156261145:A:G	1.00265e-06	2.83513	-0.0249692
156261475	chr1:156261475:G:C	6.93362e-08	0.134561	0.00415989
156261556	chr1:156261556:C:T	1.4377e-08	-1.52289e-10	-1.43461
156261693	chr1:156261693:G:A	6.69623e-08	0.0829062	0.0209776
156261766	chr1:156261766:T:G	1.8736e-08	-1.52289e-10	-1.1698
156262304	chr1:156262304:C:T	1.42688e-08	-1.52289e-10	-1.44217
156262340	chr1:156262340:T:C	1.58916e-08	-0.236803	-1.09765
156262407	chr1:156262407:C:T	3.69323e-08	-0.597517	0.106357
156262567	chr1:156262567:T:C	3.08777e-08	-0.150103	-0.520109
156262946	chr1:156262946:A:T	6.49964e-08	0.200581	-0.126496
156263688	chr1:156263688:T:C	4.97378e-08	-0.0544233	-0.139059
156263996	chr1:156263996:G:A	5.2035e-09	-0.952502	-1.49841
156264757	chr1:156264757:G:A	1.66397e-08	-1.52289e-10	-1.28846
156264994	chr1:156264994:C:G	1.65205e-08	-1.52289e-10	-1.29565
156265244	chr1:156265244:GGAAGTAAAA:G	1.21638e-07	0.309309	0.391497
156265329	chr1:156265329:T:C	6.90063e-07	2.54917	-0.112638
156265430	chr1:156265430:G:A	7.66304e-09	-0.539629	-1.52421
156266821	chr1:156266821:T:G	1.09298e-07	-1.52289e-10	0.593831
156266883	chr1:156266883:T:C	2.57501e-08	-0.243542	-0.608265
156267059	chr1:156267059:C:T	1.50173e-08	-1.52289e-10	-1.39105
156267618	chr1:156267618:G:A	1.44384e-08	-1.52289e-10	-1.43035
156267918	chr1:156267918:T:C	3.72255e-08	-0.483253	-5.03233e-10
156268642	chr1:156268642:T:G	1.45649e-08	-1.52289e-10	-1.42163
156268656	chr1:156268656:T:C	1.78424e-08	-1.52289e-10	-1.21867
156268688	chr1:156268688:C:T	9.11425e-08	0.202074	0.210104
156268802	chr1:156268802:T:C	1.50151e-08	-1.52289e-10	-1.39119
156268944	chr1:156268944:C:T	1.0836e-08	-1.71737	-5.03233e-10
156269128	chr1:156269128:G:A	1.49482e-08	-1.52289e-10	-1.39566
156269671	chr1:156269671:C:T	6.11611e-08	-1.52289e-10	0.013265
156269761	chr1:156269761:G:C	1.38486e-08	-1.52289e-10	-1.47206
156270070	chr1:156270070:C:CTT	7.9939e-09	-0.497247	-1.52432
156270163	chr1:156270163:G:A	1.43244e-08	-1.52289e-10	-1.43828
156270535	chr1:156270535:C:T	8.28816e-08	-1.52289e-10	0.317166
156270879	chr1:156270879:T:C	1.37635e-08	-1.52289e-10	-1.47823
156271044	chr1:156271044:A:C	1.15643e-08	-0.709987	-0.942333
156271085	chr1:156271085:A:C	1.83351e-08	-1.52289e-10	-1.19143
156271557	chr1:156271557:C:T	8.91178e-09	-0.464986	-1.44789
156271574	chr1:156271574:T:G	2.20252e-08	-1.52289e-10	-1.00806
156271910	chr1:156271910:T:C	7.11694e-09	-1.10462	-1.03315
156271937	chr1:156271937:G:A	6.18377e-09	-0.754213	-1.5241
156273026	chr1:156273026:T:C	2.02309e-08	-1.52289e-10	-1.09304
156273239	chr1:156273239:G:A	1.50231e-08	-1.52289e-10	-1.39066
156273662	chr1:156273662:A:C	4.38554e-08	-1.52289e-10	-0.319349
156274030	chr1:156274030:C:T	1.25826e-07	1.7723	-1.03764
156274267	chr1:156274267:A:T	8.21533e-09	-0.513505	-1.48074
156274288	chr1:156274288:A:G	1.48585e-08	-1.52289e-10	-1.40168
156274552	chr1:156274552:G:A	1.78061e-08	-1.52289e-10	-1.2207
156275065	chr1:156275065:G:A	5.21954e-09	-0.923508	-1.52433
156275183	chr1:156275183:AG:A	1.3145e-08	-1.52289e-10	-1.52421
156275201	chr1:156275201:G:C	7.88121e-09	-0.546116	-1.48965
156275454	chr1:156275454:T:C	1.33025e-07	1.81018	-1.01988
156275464	chr1:156275464:AC:A	1.91727e-08	-1.52289e-10	-1.14676
156276325	chr1:156276325:C:T	1.33339e-08	-1.52289e-10	-1.50994
156276682	chr1:156276682:G:C	1.1968e-07	1.74312	-1.05855
156276937	chr1:156276937:T:G	1.04115e-08	-0.728208	-1.02912
156276951	chr1:156276951:A:G	7.94701e-09	-0.539087	-1.48836
156277001	chr1:156277001:C:T	8.04975e-09	-0.525764	-1.48884
156277088	chr1:156277088:T:C	1.32003e-08	-1.52289e-10	-1.52001
156277690	chr1:156277690:C:T	7.83715e-09	-0.53124	-1.51013
156277874	chr1:156277874:C:T	1.1687e-08	-1.64177	-5.03233e-10
156278003	chr1:156278003:G:A	3.27626e-08	-1.52289e-10	-0.61096
156278116	chr1:156278116:C:T	1.13985e-08	-0.390107	-1.27666
156278176	chr1:156278176:G:C	1.66344e-08	-1.28877	-5.03233e-10
156278357	chr1:156278357:T:G	7.60565e-09	-0.546924	-1.52443
156278474	chr1:156278474:C:T	7.79443e-09	-0.522337	-1.5245
156278506	chr1:156278506:C:T	7.78662e-09	-0.523389	-1.52445
156278668	chr1:156278668:C:T	1.32918e-08	-1.52289e-10	-1.5131
156278818	chr1:156278818:T:C	7.86624e-09	-0.513145	-1.52452
156279038	chr1:156279038:T:C	1.16183e-08	-1.64766	-5.03233e-10
156281096	chr1:156281096:T:G	8.31339e-09	-0.486028	-1.49635
156281978	chr1:156281978:C:T	1.7776e-07	1.08019	-5.03233e-10
156282346	chr1:156282346:C:A	8.8041e-09	-0.414967	-1.51006
156282500	chr1:156282500:A:G	8.64018e-09	-0.432031	-1.51179
156282818	chr1:156282818:C:T	1.72183e-08	-1.52289e-10	-1.25427
156282943	chr1:156282943:C:G	2.20149e-08	-1.52289e-10	-1.00853
156283240	chr1:156283240:G:C	8.24445e-09	-0.466185	-1.52452
156284567	chr1:156284567:A:G	8.80454e-09	-0.409509	-1.51547
156285231	chr1:156285231:C:T	1.32042e-08	-1.52289e-10	-1.51971
156285318	chr1:156285318:G:A	1.77013e-08	-1.52289e-10	-1.22661
156285536	chr1:156285536:T:A	3.04582e-08	-1.52289e-10	-0.683892
156285665	chr1:156285665:G:A	9.14607e-09	-0.442322	-1.4446
156286209	chr1:156286209:T:C	8.52443e-09	-0.447493	-1.50982
156286491	chr1:156286491:G:A	1.33666e-08	-1.52289e-10	-1.50749
156286887	chr1:156286887:G:A	1.71912e-08	-1.52289e-10	-1.25585
156286938	chr1:156286938:T:C	8.46702e-09	-0.461303	-1.50277
156287122	chr1:156287122:C:A	1.14614e-08	-0.69333	-0.96793
156287347	chr1:156287347:C:T	1.37595e-08	-1.52289e-10	-1.47851
156287704	chr1:156287704:C:T	3.1438e-08	-1.52289e-10	-0.652228
156288255	chr1:156288255:G:A	1.2754e-08	-1.5544	-5.03233e-10
156288712	chr1:156288712:A:T	1.07911e-08	-0.751978	-0.969547
156289162	chr1:156289162:T:C	8.85583e-09	-0.44986	-1.46931
156290510	chr1:156290510:C:T	7.7472e-09	-0.528598	-1.52432
156290575	chr1:156290575:C:T	1.68904e-08	-1.52289e-10	-1.2735
156290761	chr1:156290761:G:A	1.0971e-08	-0.785357	-0.919633
156291362	chr1:156291362:T:A	1.93618e-08	-1.52289e-10	-1.13694
156291608	chr1:156291608:C:T	1.86936e-08	-1.52289e-10	-1.17206
156292737	chr1:156292737:C:T	1.51417e-08	-1.52289e-10	-1.3828
156292862	chr1:156292862:A:C	8.71971e-09	-0.424207	-1.51045
156292918	chr1:156292918:T:C	1.72569e-07	1.05055	-5.03233e-10
156293306	chr1:156293306:A:G	8.77036e-09	-0.419522	-1.50935
156293637	chr1:156293637:C:T	1.20284e-07	-1.52289e-10	0.689613
156294149	chr1:156294149:T:C	8.56495e-09	-0.441552	-1.51102
156294209	chr1:156294209:G:A	7.4788e-09	-0.57488	-1.51329
156294384	chr1:156294384:T:C	1.92384e-08	-1.52289e-10	-1.14334
156294857	chr1:156294857:C:T	1.17414e-08	-1.69262	0.0554947
156295155	chr1:156295155:C:T	1.95603e-08	-1.52289e-10	-1.12674
156295252	chr1:156295252:G:A	1.32011e-08	-1.52289e-10	-1.51995
156295939	chr1:156295939:C:T	2.53893e-08	-1.52289e-10	-0.865918
156295959	chr1:156295959:G:A	1.0844e-08	-1.71664	-5.03233e-10
156296950	chr1:156296950:A:C	1.34874e-08	-1.52289e-10	-1.49849
156297038	chr1:156297038:TTTTA:T	1.39386e-08	-1.52289e-10	-1.46558
156297214	chr1:156297214:T:A	2.02612e-08	-1.52289e-10	-1.09154
156297244	chr1:156297244:G:A	8.03521e-08	-1.52289e-10	0.286171
156297365	chr1:156297365:G:A	1.49114e-08	-1.52289e-10	-1.39812
156297392	chr1:156297392:A:G	1.57111e-08	-1.52289e-10	-1.34588
156297842	chr1:156297842:A:G	2.1385e-08	-1.52289e-10	-1.03756
156298013	chr1:156298013:G:A	6.73177e-09	-0.669807	-1.5236
156299093	chr1:156299093:C:T	1.86206e-08	-1.52289e-10	-1.17598
156299322	chr1:156299322:G:A	1.75231e-08	-1.23673	-5.03233e-10
156299598	chr1:156299598:A:G	8.50473e-09	-0.452694	-1.50693
156300078	chr1:156300078:G:C	9.25476e-09	-0.550246	-1.32486
156300270	chr1:156300270:G:A	1.0315e-08	-0.778613	-0.988031
156300469	chr1:156300469:C:T	7.77845e-09	-0.530805	-1.51809
156300618	chr1:156300618:G:A	1.9793e-08	-1.52289e-10	-1.11492
156301535	chr1:156301535:C:T	1.03168e-08	-0.803543	-0.962931
156301539	chr1:156301539:G:A	1.47547e-07	-1.52289e-10	0.893897
156301641	chr1:156301641:C:T	1.602e-08	-1.52289e-10	-1.32641
156301666	chr1:156301666:A:G	1.35518e-08	-1.52289e-10	-1.49373
156301974	chr1:156301974:C:T	1.86098e-08	-1.52289e-10	-1.17656
156302480	chr1:156302480:C:T	1.24664e-07	1.73367	-1.00829
156302552	chr1:156302552:C:T	7.91029e-09	-1.65577	-0.376307
156303270	chr1:156303270:C:T	1.08719e-08	-0.608387	-1.10567
156303555	chr1:156303555:A:C	6.47268e-09	-0.726393	-1.50626
156303767	chr1:156303767:T:C	8.12062e-09	-0.582034	-1.42381
156304007	chr1:156304007:C:A	1.87317e-08	-1.17003	-5.03233e-10
156304632	chr1:156304632:G:A	1.86802e-08	-1.52289e-10	-1.17278
156304672	chr1:156304672:T:C	7.75239e-09	-0.536085	-1.51616
156304689	chr1:156304689:G:A	4.44735e-08	-1.52289e-10	-0.305354
156304794	chr1:156304794:C:G	7.96278e-09	-0.501264	-1.5242
156304949	chr1:156304949:G:A	8.56071e-09	-0.428786	-1.52428
156305490	chr1:156305490:G:A	1.21334e-07	1.68504	-0.986742
156305517	chr1:156305517:G:A	8.85084e-09	-0.41225	-1.50748
156305680	chr1:156305680:A:C	9.93507e-09	-0.477085	-1.32709
156305766	chr1:156305766:A:C	4.47135e-08	-1.52289e-10	-0.299972
156306191	chr1:156306191:C:G	3.12674e-08	-1.52289e-10	-0.657672
156306425	chr1:156306425:C:T	9.55165e-09	-0.82446	-1.01907
156306585	chr1:156306585:G:A	1.6247e-08	-1.52289e-10	-1.31234
156306646	chr1:156306646:T:C	1.91238e-08	-1.52289e-10	-1.14931
156306955	chr1:156306955:A:G	9.18634e-09	-0.371796	-1.51073
156307185	chr1:156307185:G:A	2.91076e-09	-1.64646	-1.38537
156307457	chr1:156307457:G:A	1.92113e-08	-1.52289e-10	-1.14475
156307608	chr1:156307608:C:T	1.5798e-08	-1.52289e-10	-1.34036
156307990	chr1:156307990:G:A	2.63758e-08	-0.827801	-5.03233e-10
156308384	chr1:156308384:T:C	9.36285e-09	-0.3543	-1.5092
156308963	chr1:156308963:C:T	1.48035e-08	-1.52289e-10	-1.40538
156309008	chr1:156309008:G:A	3.94924e-08	-0.42414	-5.03233e-10
156309173	chr1:156309173:T:G	2.89604e-08	-1.52289e-10	-0.734319
156309324	chr1:156309324:G:A	2.13147e-08	-1.52289e-10	-1.04085
156309385	chr1:156309385:G:C	8.9954e-09	-0.395125	-1.50841
156309596	chr1:156309596:T:A	3.03647e-08	-1.52289e-10	-0.686966
156310262	chr1:156310262:G:A	1.56969e-08	-1.52289e-10	-1.34678
156310532	chr1:156310532:C:T	1.72678e-08	-1.52289e-10	-1.2514
156310533	chr1:156310533:G:A	1.3858e-08	-1.52289e-10	-1.47138
156311229	chr1:156311229:G:C	8.7381e-09	-0.408029	-1.52453
156312433	chr1:156312433:A:G	9.03149e-09	-0.579593	-1.31994
156312858	chr1:156312858:A:G	8.65802e-09	-0.609687	-1.33207
156313294	chr1:156313294:T:G	8.63439e-09	-0.42034	-1.52415
156313549	chr1:156313549:T:C	1.54042e-08	-1.52289e-10	-1.3656
156313918	chr1:156313918:T:C	2.15175e-08	-1.52289e-10	-1.03138
156313923	chr1:156313923:C:A	8.65064e-09	-0.436052	-1.50656
156314265	chr1:156314265:CAT:C	1.721e-08	-1.52289e-10	-1.25475
156314744	chr1:156314744:C:A	8.9651e-09	-0.382574	-1.52433
156315073	chr1:156315073:A:G	8.75538e-09	-0.406094	-1.52448
156315078	chr1:156315078:T:G	2.99966e-08	-1.52289e-10	-0.699162
156315079	chr1:156315079:C:T	2.99574e-08	-1.52289e-10	-0.700472
156315295	chr1:156315295:G:A	1.35449e-08	-1.52289e-10	-1.49424
156315679	chr1:156315679:C:A	1.68241e-08	-1.52289e-10	-1.27744
156315722	chr1:156315722:G:T	7.57089e-09	-0.553624	-1.52231
156315943	chr1:156315943:AT:A	1.37955e-08	-1.52289e-10	-1.4759
156315945	chr1:156315945:C:A	1.38057e-08	-1.52289e-10	-1.47517
156315951	chr1:156315951:C:T	2.07773e-08	-1.52289e-10	-1.06638
156316058	chr1:156316058:C:T	1.97757e-08	-1.52289e-10	-1.11579
156316204	chr1:156316204:T:C	8.97486e-09	-0.38409	-1.52173
156316447	chr1:156316447:T:C	8.35733e-08	-1.52289e-10	0.325477
156316632	chr1:156316632:C:T	1.13856e-08	-0.453844	-1.21405
156317612	chr1:156317612:T:C	1.27774e-07	1.75136	-1.00134
156317763	chr1:156317763:T:C	1.9233e-08	-1.52289e-10	-1.14362
156317885	chr1:156317885:T:C	1.41613e-08	-1.52289e-10	-1.44973
156318602	chr1:156318602:T:C	3.70028e-08	-1.52289e-10	-0.489253
156319251	chr1:156319251:T:C	1.33804e-08	-1.52289e-10	-1.50645
156319560	chr1:156319560:G:A	1.66114e-08	-1.29015	-5.03233e-10
156320346	chr1:156320346:T:C	1.81992e-08	-1.52289e-10	-1.19887
156321574	chr1:156321574:T:C	1.14642e-08	-0.434283	-1.22673
156321680	chr1:156321680:C:T	1.71966e-08	-1.52289e-10	-1.25553
156322165	chr1:156322165:G:A	1.70969e-08	-1.52289e-10	-1.26135
156322471	chr1:156322471:G:A	1.21198e-08	-1.60541	-5.03233e-10
156322479	chr1:156322479:G:C	2.09278e-08	-1.52289e-10	-1.05917
156322575	chr1:156322575:A:G	1.77271e-07	1.89065	-0.813221
156322673	chr1:156322673:T:C	1.31982e-08	-1.52289e-10	-1.52017
156323264	chr1:156323264:CCATT:C	1.14014e-07	1.66849	-1.03242
156323487	chr1:156323487:T:C	6.67683e-09	-0.791311	-1.41029
156323546	chr1:156323546:G:A	1.98635e-08	-1.52289e-10	-1.11136
156323701	chr1:156323701:G:A	1.20245e-08	-0.379305	-1.234
156323923	chr1:156323923:T:C	1.99717e-08	-1.52289e-10	-1.10593
156324051	chr1:156324051:C:T	1.65536e-08	-1.52289e-10	-1.29364
156324106	chr1:156324106:C:T	9.50767e-09	-0.86089	-0.987258
156324180	chr1:156324180:G:A	8.71998e-09	-0.410199	-1.52443
156324358	chr1:156324358:C:A	8.57659e-09	-0.574635	-1.37658
156324420	chr1:156324420:G:A	9.54361e-09	-0.340389	-1.50399
156324458	chr1:156324458:G:A	2.54679e-08	-1.52289e-10	-0.862827
156324723	chr1:156324723:G:T	1.12358e-08	-1.68114	-5.03233e-10
156324873	chr1:156324873:C:T	1.77489e-08	-1.52289e-10	-1.22392
156325608	chr1:156325608:C:T	1.18458e-08	-1.62827	-5.03233e-10
156325662	chr1:156325662:C:T	1.3865e-08	-0.840698	-0.630177
156325695	chr1:156325695:G:A	2.0203e-08	-1.52289e-10	-1.09441
156326972	chr1:156326972:A:T	8.68909e-09	-0.413666	-1.52451
156327325	chr1:156327325:C:G	1.09688e-08	-1.70519	-5.03233e-10
156327497	chr1:156327497:T:C	8.94394e-09	-0.384809	-1.52446
156327802	chr1:156327802:G:A	1.51354e-08	-1.38321	-5.03233e-10
156327969	chr1:156327969:G:C	1.36768e-08	-1.52289e-10	-1.48455
156328358	chr1:156328358:C:T	1.66759e-08	-1.28628	-5.03233e-10
156328590	chr1:156328590:G:A	2.0156e-08	-1.52289e-10	-1.09674
156328606	chr1:156328606:A:C	1.59362e-08	-1.52289e-10	-1.33165
156329509	chr1:156329509:G:A	1.39538e-08	-1.52289e-10	-1.4645
156330056	chr1:156330056:C:T	8.77024e-09	-0.440512	-1.48837
156330125	chr1:156330125:T:A	9.37995e-09	-0.377924	-1.48375
156330192	chr1:156330192:A:T	1.57706e-08	-1.3421	-5.03233e-10
156330291	chr1:156330291:A:G	8.99912e-09	-0.420852	-1.48227
156330319	chr1:156330319:T:C	9.17272e-09	-0.885692	-0.998321
156330892	chr1:156330892:C:T	9.361e-09	-0.375075	-1.48862
156332296	chr1:156332296:G:A	1.79856e-08	-1.52289e-10	-1.21068
156332535	chr1:156332535:T:C	2.00021e-08	-1.52289e-10	-1.10441
156332784	chr1:156332784:A:C	9.00976e-09	-0.422673	-1.47927
156332917	chr1:156332917:T:C	1.47312e-08	-1.52289e-10	-1.41028
156333092	chr1:156333092:G:A	1.52721e-08	-1.52289e-10	-1.37422
156333283	chr1:156333283:C:A	1.21899e-08	-0.419819	-1.17982
156334170	chr1:156334170:C:T	7.77672e-09	-0.66955	-1.37956
156334594	chr1:156334594:G:A	1.5109e-08	-1.52289e-10	-1.38496
156334921	chr1:156334921:A:G	2.10922e-08	-1.52289e-10	-1.05134
156334991	chr1:156334991:A:G	1.23392e-07	1.67099	-0.955866
156335194	chr1:156335194:C:A	1.36566e-08	-1.52289e-10	-1.48602
156335228	chr1:156335228:G:C	1.41947e-08	-1.52289e-10	-1.44738
156335371	chr1:156335371:C:T	9.97735e-09	-0.868597	-0.931331
156335495	chr1:156335495:G:A	8.95593e-09	-0.383413	-1.52452
156335774	chr1:156335774:C:T	2.36194e-08	-0.938177	-5.03233e-10
156335994	chr1:156335994:T:G	1.42377e-08	-1.52289e-10	-1.44435
156336310	chr1:156336310:AACTATTATCAGATTCTCAAAGGGCTGGTGACCCTAAG:A	9.27575e-09	-0.348328	-1.52452
156336369	chr1:156336369:C:T	1.47598e-08	-1.52289e-10	-1.40834
156337998	chr1:156337998:AAG:A	1.88819e-08	-1.52289e-10	-1.16204
156338831	chr1:156338831:G:C	1.40026e-08	-1.52289e-10	-1.461
156339581	chr1:156339581:G:C	1.19309e-08	-0.0975568	-1.52356
156341174	chr1:156341174:C:T	1.82134e-08	-1.52289e-10	-1.19809
156341285	chr1:156341285:T:G	1.14641e-08	-1.66103	-5.03233e-10
156341374	chr1:156341374:G:T	1.04467e-08	-0.24269	-1.51128
156341845	chr1:156341845:C:T	3.44851e-08	-1.52289e-10	-0.559718
156342234	chr1:156342234:C:T	3.1362e-08	-1.52289e-10	-0.654648
156342540	chr1:156342540:T:A	9.94906e-09	-0.278307	-1.52446
156343207	chr1:156343207:A:G	3.47333e-08	-1.52289e-10	-0.552546
156343491	chr1:156343491:A:T	8.74729e-09	-0.770037	-1.16147
156344313	chr1:156344313:T:C	1.31286e-07	1.94654	-1.16941
156344356	chr1:156344356:A:G	9.12725e-09	-0.364461	-1.52452
156344361	chr1:156344361:A:G	1.2777e-08	-1.71431	0.161712
156344551	chr1:156344551:G:A	1.44267e-08	-1.52289e-10	-1.43116
156344649	chr1:156344649:T:G	1.23759e-08	-1.5845	-5.03233e-10
156344706	chr1:156344706:C:T	1.76026e-08	-1.2322	-5.03233e-10
156344787	chr1:156344787:T:C	1.56898e-08	-1.52289e-10	-1.34724
156344836	chr1:156344836:A:G	1.42842e-07	1.9894	-1.12791
156346010	chr1:156346010:G:A	1.75805e-08	-1.52289e-10	-1.23346
156346548	chr1:156346548:CAAGG:C	1.49072e-08	-1.52289e-10	-1.3984
156347787	chr1:156347787:A:G	2.33741e-08	-0.948617	-5.03233e-10
156347943	chr1:156347943:T:G	1.47333e-08	-1.52289e-10	-1.41013
156347999	chr1:156347999:C:G	2.10463e-08	-1.52289e-10	-1.05352
156348350	chr1:156348350:C:A	1.13649e-08	-0.145194	-1.52452
156349373	chr1:156349373:A:G	8.34859e-08	-1.52289e-10	0.324431
156350107	chr1:156350107:A:C	1.61372e-08	-1.52289e-10	-1.31912
156351105	chr1:156351105:CAGT:C	8.39897e-09	-0.483497	-1.48864
156352242	chr1:156352242:T:A	1.31702e-08	-1.52289e-10	-1.52229
156353191	chr1:156353191:G:C	1.73775e-08	-1.52289e-10	-1.24507
156353223	chr1:156353223:G:GA	8.33254e-09	-0.475833	-1.50425
156353931	chr1:156353931:T:C	8.63313e-09	-0.499299	-1.44534
156354285	chr1:156354285:T:C	9.47596e-09	-0.353109	-1.49838
156355450	chr1:156355450:G:A	1.19024e-08	-1.7178	0.0942898
156355511	chr1:156355511:G:A	1.42219e-08	-1.52289e-10	-1.44546
156356170	chr1:156356170:C:T	1.40872e-08	-1.52289e-10	-1.45498
156356332	chr1:156356332:G:A	1.8084e-08	-1.52289e-10	-1.20522
156357000	chr1:156357000:G:A	1.86958e-08	-1.52289e-10	-1.17195
156357072	chr1:156357072:C:T	1.51981e-08	-1.52289e-10	-1.37908
156357104	chr1:156357104:T:A	2.84712e-09	-1.69253	-1.36141
156357424	chr1:156357424:A:C	1.3891e-08	-1.52289e-10	-1.469
156357591	chr1:156357591:A:G	4.21841e-08	-1.52289e-10	-0.358202
156357898	chr1:156357898:A:G	1.32683e-08	-1.52289e-10	-1.51487
156357940	chr1:156357940:C:T	1.33871e-08	-1.52289e-10	-1.50595
156358904	chr1:156358904:T:A	1.34901e-08	-1.52289e-10	-1.49829
156359205	chr1:156359205:C:T	1.33744e-08	-1.52289e-10	-1.5069
156359231	chr1:156359231:A:T	5.41915e-09	-1.71602	-0.694289
156359821	chr1:156359821:A:G	1.34109e-08	-1.52289e-10	-1.50418
156360493	chr1:156360493:C:T	2.64076e-08	-1.52289e-10	-0.826595
156360550	chr1:156360550:T:C	4.09846e-08	-1.52289e-10	-0.387051
156360940	chr1:156360940:T:G	1.4199e-08	-1.52289e-10	-1.44707
156361652	chr1:156361652:T:A	1.65297e-08	-1.52289e-10	-1.29509
156361885	chr1:156361885:T:C	1.39109e-08	-1.52289e-10	-1.46757
156361920	chr1:156361920:T:A	1.52449e-08	-1.52289e-10	-1.376
156362428	chr1:156362428:G:A	8.97473e-09	-0.384074	-1.52176
156362540	chr1:156362540:C:G	8.70527e-09	-0.464654	-1.47166
156362745	chr1:156362745:C:T	2.54006e-09	-1.669	-1.49906
156363540	chr1:156363540:A:G	1.46019e-08	-1.52289e-10	-1.41909
156363733	chr1:156363733:C:T	1.5156e-08	-1.52289e-10	-1.38185
156364040	chr1:156364040:G:A	1.41291e-08	-0.219868	-1.23214
156364325	chr1:156364325:C:T	9.26421e-09	-0.369954	-1.50413
156365487	chr1:156365487:A:G	2.33299e-08	-1.52289e-10	-0.950511
156365532	chr1:156365532:G:A	8.36413e-08	-1.52289e-10	0.326291
156366253	chr1:156366253:C:T	1.4711e-08	-1.52289e-10	-1.41165
156366342	chr1:156366342:C:T	1.28745e-08	-1.66163	0.11664
156367001	chr1:156367001:T:C	1.375e-08	-1.67733	0.19812
156367057	chr1:156367057:G:T	1.7493e-08	-1.52289e-10	-1.23845
156367081	chr1:156367081:AG:A	2.79439e-09	-1.594	-1.47863
156367085	chr1:156367085:T:C	1.44785e-08	-0.19121	-1.23637
156367108	chr1:156367108:G:A	2.60236e-08	-1.52289e-10	-0.841241
156368202	chr1:156368202:C:T	1.83809e-08	-1.52289e-10	-1.18893
156368244	chr1:156368244:G:A	1.77148e-07	1.07674	-5.03233e-10
156368359	chr1:156368359:G:T	1.33368e-08	-1.52289e-10	-1.50972
156368727	chr1:156368727:G:A	4.59928e-09	-1.11322	-1.46113
156368884	chr1:156368884:C:T	2.30622e-08	-1.52289e-10	-0.962052
156368978	chr1:156368978:G:A	2.77926e-08	-1.52289e-10	-0.775476
156369177	chr1:156369177:C:T	1.40948e-08	-1.45444	-5.03233e-10
156369791	chr1:156369791:T:C	1.41946e-08	-1.44739	-5.03233e-10
156369965	chr1:156369965:T:C	1.42637e-08	-1.44253	-5.03233e-10
156369985	chr1:156369985:C:G	1.42275e-08	-1.44507	-5.03233e-10
156370054	chr1:156370054:C:T	1.63881e-08	-1.52289e-10	-1.30369
156370254	chr1:156370254:C:T	2.55125e-08	-1.52289e-10	-0.861077
156370370	chr1:156370370:A:G	2.1733e-08	-1.52289e-10	-1.02141
156370422	chr1:156370422:A:G	5.34547e-09	-1.19362	-1.23038
156370435	chr1:156370435:C:T	1.7071e-08	-1.26287	-5.03233e-10
156370485	chr1:156370485:G:A	1.34896e-08	-1.52289e-10	-1.49832
156370827	chr1:156370827:A:G	4.67301e-09	-1.71377	-0.844679
156371229	chr1:156371229:G:A	1.34787e-08	-1.52289e-10	-1.49914
156371326	chr1:156371326:A:T	1.46276e-08	-1.41733	-5.03233e-10
156372024	chr1:156372024:G:C	1.30061e-08	-0.620445	-0.914386
156372347	chr1:156372347:A:C	7.25723e-08	-1.52289e-10	0.184337
156372515	chr1:156372515:T:A	5.12023e-09	-1.01809	-1.44895
156372574	chr1:156372574:G:A	3.88725e-09	-1.64296	-1.09958
156372826	chr1:156372826:CTG:C	3.72782e-09	-1.64349	-1.14093
156373010	chr1:156373010:G:A	6.308e-09	-1.67836	-0.580068
156373024	chr1:156373024:T:C	2.69256e-08	-1.52289e-10	-0.80717
156373126	chr1:156373126:A:G	9.54447e-09	-1.00542	-0.838861
156373152	chr1:156373152:A:G	4.55816e-09	-1.69808	-0.885248
156373816	chr1:156373816:T:C	2.57215e-09	-1.65064	-1.50486
156373901	chr1:156373901:C:T	2.90327e-09	-1.67231	-1.3621
156374055	chr1:156374055:G:C	1.94488e-08	-1.62181	0.489345
156374410	chr1:156374410:T:C	3.76223e-08	-1.52289e-10	-0.472649
156375164	chr1:156375164:C:T	2.70698e-09	-1.63453	-1.46988
156375275	chr1:156375275:A:G	3.706e-08	-1.52289e-10	-0.487709
156375559	chr1:156375559:A:T	6.50048e-09	-0.870691	-1.35768
156375715	chr1:156375715:T:A	3.31853e-09	-1.70181	-1.19892
156375801	chr1:156375801:G:A	1.90973e-08	-1.52289e-10	-1.1507
156375917	chr1:156375917:T:C	1.3668e-08	-1.52289e-10	-1.48519
156376115	chr1:156376115:C:T	1.75401e-08	-1.52289e-10	-1.23575
156376272	chr1:156376272:T:C	1.61444e-08	-1.31867	-5.03233e-10
156376422	chr1:156376422:G:A	1.33368e-08	-1.50972	-5.03233e-10
156376616	chr1:156376616:G:A	2.79615e-09	-1.61424	-1.45776
156376689	chr1:156376689:C:T	2.90164e-09	-1.67849	-1.35648
156377294	chr1:156377294:G:A	3.92817e-08	-1.52289e-10	-0.429489
156377340	chr1:156377340:G:A	2.95502e-09	-1.66776	-1.34898
156377356	chr1:156377356:C:G	1.14375e-07	0.639237	-5.03233e-10
156377518	chr1:156377518:A:G	2.83969e-09	-1.59927	-1.45728
156377528	chr1:156377528:G:A	1.6565e-08	-1.52289e-10	-1.29296
156377775	chr1:156377775:C:G	1.6546e-08	-1.52289e-10	-1.2941
156378042	chr1:156378042:G:A	3.91334e-08	-1.52289e-10	-0.433269
156378043	chr1:156378043:T:A	6.12587e-09	-0.880981	-1.40675
156378413	chr1:156378413:G:A	9.09554e-08	-1.52289e-10	0.410123
156378443	chr1:156378443:G:A	1.57855e-08	-1.52289e-10	-1.34115
156378992	chr1:156378992:T:G	1.44527e-08	-1.42936	-5.03233e-10
156379153	chr1:156379153:C:T	2.94697e-08	-0.716884	-5.03233e-10
156379244	chr1:156379244:C:T	3.00396e-09	-1.62762	-1.3727
156379643	chr1:156379643:G:A	1.83306e-08	-1.19167	-5.03233e-10
156379674	chr1:156379674:C:T	3.1029e-08	-1.52289e-10	-0.665323
156379810	chr1:156379810:C:T	2.22637e-08	-1.52289e-10	-0.997291
156380092	chr1:156380092:T:TTTTCC	2.67889e-08	-1.52289e-10	-0.812259
156380117	chr1:156380117:T:TC	3.4639e-08	-1.52289e-10	-0.555266
156380381	chr1:156380381:A:G	2.65473e-09	-1.60698	-1.51692
156380882	chr1:156380882:A:G	1.36696e-08	-1.52289e-10	-1.48508
156381140	chr1:156381140:G:C	1.32578e-08	-1.52289e-10	-1.51566
156381275	chr1:156381275:C:A	3.42095e-09	-1.65218	-1.21815
156381908	chr1:156381908:G:A	3.54107e-09	-1.42719	-1.40862
156382221	chr1:156382221:G:A	4.32971e-09	-1.66669	-0.968056
156382222	chr1:156382222:T:C	2.38191e-09	-1.71383	-1.51852
156382605	chr1:156382605:C:T	1.04722e-08	-0.252031	-1.49949
156382618	chr1:156382618:G:C	1.66211e-08	-1.52289e-10	-1.28957
156382621	chr1:156382621:C:A	1.76999e-08	-1.52289e-10	-1.22669
156382656	chr1:156382656:G:T	1.18746e-08	-0.214675	-1.41117
156383190	chr1:156383190:G:A	1.73803e-08	-1.52289e-10	-1.24491
156383299	chr1:156383299:G:A	2.31423e-08	-1.52289e-10	-0.958586
156383608	chr1:156383608:A:G	1.78333e-08	-1.52289e-10	-1.21918
156383773	chr1:156383773:C:T	1.92513e-08	-1.52289e-10	-1.14267
156384502	chr1:156384502:A:G	3.88832e-09	-1.28042	-1.46185
156384524	chr1:156384524:C:T	1.4165e-08	-1.52289e-10	-1.44947
156384575	chr1:156384575:A:G	3.32624e-09	-1.39067	-1.50773
156385456	chr1:156385456:CA:C	4.81485e-09	-1.12566	-1.40288
156385653	chr1:156385653:T:A	5.29545e-09	-0.911643	-1.52175
156386174	chr1:156386174:A:G	1.37683e-08	-1.47788	-5.03233e-10
156386493	chr1:156386493:A:G	2.57454e-08	-1.52289e-10	-0.851992
156387343	chr1:156387343:A:G	3.0566e-09	-1.46272	-1.52022
156387771	chr1:156387771:T:C	4.18467e-08	-1.52289e-10	-0.366234
156388259	chr1:156388259:C:T	2.14388e-08	-1.03504	-5.03233e-10
156388266	chr1:156388266:C:G	4.55197e-09	-1.39741	-1.18728
156388385	chr1:156388385:C:A	2.41027e-08	-1.52289e-10	-0.917921
156388406	chr1:156388406:C:T	1.5526e-08	-1.52289e-10	-1.35773
156388553	chr1:156388553:G:GC	2.96194e-08	-1.52289e-10	-0.711816
156389060	chr1:156389060:C:A	2.3019e-08	-1.52289e-10	-0.963929
156389066	chr1:156389066:C:T	2.17645e-08	-1.52289e-10	-1.01997
156389224	chr1:156389224:G:GCCTT	2.52844e-08	-1.52289e-10	-0.870059
156389277	chr1:156389277:T:C	1.44658e-08	-1.52289e-10	-1.42846
156389382	chr1:156389382:G:T	2.45806e-08	-1.52289e-10	-0.898288
156390151	chr1:156390151:C:T	1.50805e-08	-1.52289e-10	-1.38685
156390322	chr1:156390322:G:A	1.41812e-08	-1.52289e-10	-1.44833
156390453	chr1:156390453:C:T	2.94608e-08	0.807325	-1.52451
156390637	chr1:156390637:C:T	2.68695e-08	-1.52289e-10	-0.809254
156391015	chr1:156391015:C:T	2.4554e-08	-1.52289e-10	-0.89937
156391017	chr1:156391017:C:T	2.4554e-08	-1.52289e-10	-0.89937
156391206	chr1:156391206:C:T	1.61797e-08	-1.31649	-5.03233e-10
156391299	chr1:156391299:TC:T	3.21293e-09	-1.48236	-1.4507
156391324	chr1:156391324:G:A	5.84226e-08	-1.52289e-10	-0.0325433
156391766	chr1:156391766:T:C	3.6599e-08	-1.52289e-10	-0.500227
156391794	chr1:156391794:C:G	2.45025e-08	-0.90147	-5.03233e-10
156392381	chr1:156392381:T:C	5.38324e-08	-1.52289e-10	-0.114372
156392619	chr1:156392619:C:T	2.99723e-08	0.81373	-1.5137
156392621	chr1:156392621:G:A	3.0186e-08	0.817988	-1.51086
156392718	chr1:156392718:G:T	2.3342e-08	-0.949993	-5.03233e-10
156393145	chr1:156393145:G:A	2.61598e-08	-0.573084	-0.262938
156393875	chr1:156393875:T:C	3.66444e-08	-1.52289e-10	-0.498987
156394229	chr1:156394229:C:T	1.37332e-08	-1.52289e-10	-1.48043
156394928	chr1:156394928:G:A	3.36287e-09	-1.71713	-1.17033
156395039	chr1:156395039:A:G	1.55832e-08	-1.52289e-10	-1.35405
156395740	chr1:156395740:C:T	1.5268e-08	-1.37449	-5.03233e-10
156395815	chr1:156395815:G:A	3.60956e-08	-1.52289e-10	-0.514075
156396146	chr1:156396146:C:G	5.3961e-08	-1.52289e-10	-0.111986
156396303	chr1:156396303:C:G	5.34581e-08	-1.52289e-10	-0.121349
156396401	chr1:156396401:C:T	1.71446e-08	-1.52289e-10	-1.25856
156396536	chr1:156396536:C:T	2.52957e-08	-1.52289e-10	-0.86961
156396647	chr1:156396647:G:A	2.96603e-08	-1.52289e-10	-0.710436
156396902	chr1:156396902:C:G	2.82462e-08	-1.52289e-10	-0.759289
156397279	chr1:156397279:T:C	2.41703e-09	-1.71083	-1.50688
156397515	chr1:156397515:C:T	2.15422e-08	-1.03023	-5.03233e-10
156397646	chr1:156397646:G:T	7.32353e-09	-1.10475	-1.0044
156397692	chr1:156397692:A:G	5.21869e-08	-1.52289e-10	-0.145415
156398010	chr1:156398010:T:C	3.55047e-08	-1.52289e-10	-0.530582
156398141	chr1:156398141:A:G	4.05041e-08	1.12086	-1.51971
156398248	chr1:156398248:T:C	4.44005e-08	-1.52289e-10	-0.306995
156398575	chr1:156398575:AG:A	2.56386e-08	-1.52289e-10	-0.856146
156399267	chr1:156399267:C:G	1.61573e-08	0.0819475	-1.39982
156399474	chr1:156399474:A:G	2.69107e-09	-1.70533	-1.40498
156399629	chr1:156399629:T:C	3.03413e-08	-1.52289e-10	-0.687736
156399763	chr1:156399763:T:C	9.4591e-08	-1.52289e-10	0.449316
156399879	chr1:156399879:T:A	1.45214e-08	-1.52289e-10	-1.42462
156400023	chr1:156400023:G:A	5.36011e-09	-1.6841	-0.737158
156400631	chr1:156400631:G:A	3.46526e-09	-1.37543	-1.48203
156400855	chr1:156400855:G:A	2.78941e-08	-1.52289e-10	-0.771832
156400941	chr1:156400941:A:G	1.41284e-08	-1.52289e-10	-1.45206
156400955	chr1:156400955:G:A	7.06281e-08	-1.52289e-10	0.157182
156401210	chr1:156401210:G:A	1.41126e-08	-1.52289e-10	-1.45318
156401514	chr1:156401514:G:A	2.18911e-08	-1.52289e-10	-1.01416
156401570	chr1:156401570:C:T	3.8233e-09	-1.71604	-1.0431
156401899	chr1:156401899:C:T	3.76481e-09	-1.66777	-1.10678
156402054	chr1:156402054:G:A	3.96455e-09	-1.71445	-1.0084
156402575	chr1:156402575:C:T	2.10351e-08	-1.52289e-10	-1.05405
156403034	chr1:156403034:G:A	2.50581e-08	-1.52289e-10	-0.879048
156403316	chr1:156403316:T:C	4.54269e-08	-1.52289e-10	-0.284141
156403338	chr1:156403338:GT:G	7.64041e-07	-1.52289e-10	2.53837
156403582	chr1:156403582:G:A	3.16401e-08	-1.52289e-10	-0.645821
156403605	chr1:156403605:T:A	2.92379e-09	-1.68514	-1.34222
156403791	chr1:156403791:G:A	2.75723e-08	-1.52289e-10	-0.783435
156404464	chr1:156404464:C:T	3.22342e-09	-1.67784	-1.25197
156404909	chr1:156404909:C:T	1.18302e-08	-1.62959	-5.03233e-10
156404926	chr1:156404926:A:G	3.00831e-09	-1.59175	-1.40712
156405124	chr1:156405124:G:C	1.33444e-08	-1.52289e-10	-1.50915
156405129	chr1:156405129:G:A	1.51987e-08	-1.52289e-10	-1.37904
156405752	chr1:156405752:C:T	2.2851e-08	-1.52289e-10	-0.97125
156406138	chr1:156406138:C:T	2.34988e-08	-1.52289e-10	-0.943296
156406295	chr1:156406295:G:GCTAT	1.33444e-08	-1.52289e-10	-1.50915
156406675	chr1:156406675:C:T	1.3315e-08	-1.52289e-10	-1.51136
156406723	chr1:156406723:G:A	3.65446e-08	-1.52289e-10	-0.501712
156406858	chr1:156406858:CCT:C	1.51903e-08	-1.52289e-10	-1.37959
156407983	chr1:156407983:G:A	1.39876e-08	-1.52289e-10	-1.46208
156408245	chr1:156408245:C:G	2.98064e-09	-1.64162	-1.36649
156408633	chr1:156408633:T:C	2.53676e-09	-1.64656	-1.5228
156408734	chr1:156408734:C:T	1.50784e-07	-1.52289e-10	0.915601
156409251	chr1:156409251:A:AAGCAGGGTCAGTCCCAAG	1.42681e-08	-1.52289e-10	-1.44222
156409352	chr1:156409352:G:A	5.87845e-08	-0.0263679	-5.03233e-10
156410087	chr1:156410087:G:A	2.05965e-08	-1.52289e-10	-1.07512
156410192	chr1:156410192:G:A	3.32034e-07	1.70499	-5.03233e-10
156410230	chr1:156410230:C:T	1.32261e-08	-1.52289e-10	-1.51806
156410632	chr1:156410632:T:TA	5.55327e-09	-0.862778	-1.52308
156410750	chr1:156410750:TCTC:T	2.46339e-08	-1.52289e-10	-0.896122
156411338	chr1:156411338:G:A	1.15334e-08	-1.655	-5.03233e-10
156411368	chr1:156411368:G:A	5.92024e-07	2.2833	-5.03233e-10
156411722	chr1:156411722:C:T	1.48128e-08	-1.40475	-5.03233e-10
156412852	chr1:156412852:G:A	1.84999e-08	-1.52289e-10	-1.18248
156413358	chr1:156413358:A:AG	2.87169e-08	-1.52289e-10	-0.74276
156414829	chr1:156414829:C:T	2.94345e-08	-0.718079	-5.03233e-10
156415652	chr1:156415652:C:T	1.79595e-08	-1.21213	-5.03233e-10
156415908	chr1:156415908:T:C	1.42962e-08	-1.44025	-5.03233e-10
156416657	chr1:156416657:G:A	2.30557e-08	-1.52289e-10	-0.962334
156416995	chr1:156416995:T:C	6.01172e-09	-0.788286	-1.51825
156417054	chr1:156417054:C:G	3.11896e-08	-1.52289e-10	-0.66016
156418262	chr1:156418262:G:A	9.2359e-09	-0.747151	-1.13
156418571	chr1:156418571:C:T	2.13968e-08	-1.52289e-10	-1.03701
156418828	chr1:156418828:G:A	1.6113e-08	-1.52289e-10	-1.32062
156419301	chr1:156419301:G:A	2.08078e-08	-1.52289e-10	-1.06492
156419810	chr1:156419810:C:T	1.52258e-08	-1.52289e-10	-1.37726
156420596	chr1:156420596:A:G	1.52494e-08	-1.52289e-10	-1.37571
156420695	chr1:156420695:G:C	3.06122e-08	-1.52289e-10	-0.678846
156420769	chr1:156420769:TC:T	2.04085e-08	-1.52289e-10	-1.08429
156420772	chr1:156420772:C:G	2.12646e-08	-1.52289e-10	-1.04321
156420776	chr1:156420776:T:G	2.10951e-08	-1.52289e-10	-1.05121
156420821	chr1:156420821:C:G	1.02737e-08	-0.734452	-1.0362
156420825	chr1:156420825:C:A	9.77873e-09	-0.780992	-1.03905
156421393	chr1:156421393:G:A	1.34499e-08	-1.52289e-10	-1.50128
156421867	chr1:156421867:C:G	2.55302e-07	-1.52289e-10	1.4422
156422628	chr1:156422628:C:T	2.33131e-08	-1.52289e-10	-0.951232
156422647	chr1:156422647:G:A	1.31408e-08	-1.52289e-10	-1.52453
156422663	chr1:156422663:A:T	1.40179e-08	-1.52289e-10	-1.45991
156422861	chr1:156422861:C:T	1.31837e-08	-1.52289e-10	-1.52127
156423657	chr1:156423657:C:T	2.87016e-08	-1.52289e-10	-0.743293
156423931	chr1:156423931:G:C	2.08316e-08	-1.52289e-10	-1.06377
156424168	chr1:156424168:G:A	6.2398e-09	-0.795988	-1.47331
156424283	chr1:156424283:T:C	3.07888e-09	-1.4512	-1.52448
156424378	chr1:156424378:C:T	1.53328e-08	-1.52289e-10	-1.37025
156424583	chr1:156424583:C:T	2.5058e-08	-1.52289e-10	-0.879053
156424601	chr1:156424601:C:T	3.68115e-09	-1.33223	-1.46479
156424689	chr1:156424689:C:T	4.6621e-09	-1.328	-1.23278
156425320	chr1:156425320:G:A	3.28389e-08	-1.52289e-10	-0.608633
156425652	chr1:156425652:A:G	1.40701e-08	-1.4562	-5.03233e-10
156425814	chr1:156425814:C:A	1.32124e-08	-1.52289e-10	-1.51909
156425952	chr1:156425952:T:C	2.72301e-08	-0.168184	-0.627741
156426346	chr1:156426346:C:T	2.70003e-08	-1.52289e-10	-0.804398
156426440	chr1:156426440:A:T	1.43559e-08	-1.52289e-10	-1.43608
156426506	chr1:156426506:T:C	3.27351e-08	-1.52289e-10	-0.611799
156427051	chr1:156427051:G:A	3.54645e-08	-1.52289e-10	-0.531713
156427460	chr1:156427460:T:G	1.52483e-08	-1.52289e-10	-1.37578
156428189	chr1:156428189:A:G	2.76676e-09	-1.63586	-1.44671
156428345	chr1:156428345:C:A	1.3439e-08	-1.52289e-10	-1.50209
156428416	chr1:156428416:T:G	1.73187e-08	-1.52289e-10	-1.24846
156428890	chr1:156428890:G:A	3.23847e-08	-1.52289e-10	-0.622559
156428902	chr1:156428902:C:T	2.54181e-08	-1.52289e-10	-0.864785
156430732	chr1:156430732:C:T	1.80123e-08	-1.52289e-10	-1.20919
156431606	chr1:156431606:A:G	2.34664e-08	-1.52289e-10	-0.944679
156432967	chr1:156432967:G:A	1.36646e-08	-1.52289e-10	-1.48544
156433108	chr1:156433108:T:C	2.6633e-08	-1.52289e-10	-0.818094
156433152	chr1:156433152:GTGTA:G	1.47966e-08	-1.52289e-10	-1.40585
156433566	chr1:156433566:T:C	1.42928e-08	-1.52289e-10	-1.44049
156433909	chr1:156433909:G:A	1.45246e-08	-0.115445	-1.30896
156433996	chr1:156433996:C:T	1.37693e-08	-1.52289e-10	-1.4778
156434542	chr1:156434542:A:G	1.49439e-08	-1.52289e-10	-1.39594
156435125	chr1:156435125:C:A	7.15845e-08	-1.52289e-10	0.170631
156435245	chr1:156435245:A:G	1.10659e-07	2.12263	-1.51642
156435342	chr1:156435342:G:C	1.34786e-08	-1.52289e-10	-1.49914
156435912	chr1:156435912:A:G	2.50614e-08	-1.52289e-10	-0.878919
156436311	chr1:156436311:G:A	1.47429e-08	-1.52289e-10	-1.40948
156437284	chr1:156437284:G:T	2.90279e-09	-1.55257	-1.48201
156437687	chr1:156437687:CG:C	1.68442e-08	-1.52289e-10	-1.27624
156437760	chr1:156437760:G:T	2.64882e-08	-0.823548	-5.03233e-10
156438460	chr1:156438460:AT:A	1.50924e-08	-1.52289e-10	-1.38606
156438753	chr1:156438753:G:A	3.35301e-08	-0.587804	-5.03233e-10
156438812	chr1:156438812:A:G	2.6367e-09	-1.60656	-1.52416
156439163	chr1:156439163:C:T	1.32526e-08	-1.52289e-10	-1.51606
156439263	chr1:156439263:G:T	3.40019e-08	0.949869	-1.5237
156439459	chr1:156439459:A:G	2.29539e-08	0.29986	-1.26662
156439471	chr1:156439471:C:T	1.34163e-08	-1.52289e-10	-1.50377
156439545	chr1:156439545:G:A	2.10161e-08	-1.52289e-10	-1.05496
156439666	chr1:156439666:G:A	2.74155e-07	0.104109	1.40934
156439748	chr1:156439748:G:A	1.51513e-08	-1.52289e-10	-1.38216
156440987	chr1:156440987:G:A	1.80073e-08	-1.52289e-10	-1.20947
156442823	chr1:156442823:T:C	1.37952e-08	-1.52289e-10	-1.47592
156442895	chr1:156442895:T:C	1.54084e-08	-0.345658	-1.01967
156443566	chr1:156443566:C:T	1.4063e-08	-1.52289e-10	-1.4567
156443663	chr1:156443663:G:A	1.3225e-08	-1.52289e-10	-1.51814
156445186	chr1:156445186:C:T	1.77925e-08	-1.52289e-10	-1.22147
156445689	chr1:156445689:T:C	2.65611e-09	-1.62302	-1.50037
156445726	chr1:156445726:C:T	2.02722e-08	-1.52289e-10	-1.091
156445862	chr1:156445862:A:G	1.57194e-08	-0.171634	-1.17371
156445881	chr1:156445881:C:T	1.71037e-05	5.44336	0.203444
156446385	chr1:156446385:C:T	1.37472e-08	-1.52289e-10	-1.47941
156446497	chr1:156446497:C:A	1.36876e-08	-1.52289e-10	-1.48376
156447774	chr1:156447774:ACACTGAGGCCAGGTG:A	1.37128e-08	-1.52289e-10	-1.48192
156448174	chr1:156448174:T:C	1.55728e-08	-1.35472	-5.03233e-10
156449420	chr1:156449420:A:G	1.40206e-08	-1.52289e-10	-1.45972
156449994	chr1:156449994:G:A	1.91889e-06	4.98332	-1.52406
156450090	chr1:156450090:G:A	2.5821e-09	-1.63252	-1.51912
156451065	chr1:156451065:G:A	2.2119e-08	-1.52289e-10	-1.00381
156451132	chr1:156451132:C:G	1.76852e-08	-1.52289e-10	-1.22752
156451220	chr1:156451220:ACT:A	1.49689e-08	-1.52289e-10	-1.39427
156451862	chr1:156451862:G:A	3.31858e-08	0.926118	-1.52424
156451991	chr1:156451991:A:G	1.4686e-08	-1.52289e-10	-1.41335
156452038	chr1:156452038:G:T	3.17521e-08	0.880031	-1.52232
156452519	chr1:156452519:T:C	3.227e-07	-1.52289e-10	1.67648
156453380	chr1:156453380:C:T	3.84172e-07	-1.52289e-10	1.85084
156453705	chr1:156453705:C:T	2.94055e-08	-1.14089	0.421822
156454291	chr1:156454291:C:T	1.99339e-08	-1.52289e-10	-1.10782
156454558	chr1:156454558:G:C	1.5789e-08	-1.52289e-10	-1.34093
156454572	chr1:156454572:C:T	2.89777e-08	-1.52289e-10	-0.733719
156455256	chr1:156455256:C:T	5.37412e-08	1.40834	-1.52441
156456020	chr1:156456020:G:C	1.33144e-08	-1.52289e-10	-1.5114
156457960	chr1:156457960:C:T	1.30506e-08	-1.46436	-0.0670506
156458152	chr1:156458152:A:C	1.43964e-08	-1.52289e-10	-1.43327
156458156	chr1:156458156:A:C	1.59975e-08	-1.52289e-10	-1.32781
156458481	chr1:156458481:C:T	7.06437e-08	1.65298	-1.49558
156458561	chr1:156458561:G:A	1.6453e-08	-1.52289e-10	-1.29974
156459163	chr1:156459163:C:G	2.72581e-09	-1.6071	-1.49038
156459229	chr1:156459229:G:A	2.29166e-08	-1.52289e-10	-0.968386
156459328	chr1:156459328:C:T	1.36607e-08	-1.63196	0.146241
156460037	chr1:156460037:T:A	1.49015e-08	-1.52289e-10	-1.39878
156460456	chr1:156460456:C:T	3.32272e-08	-1.52289e-10	-0.596878
156460957	chr1:156460957:C:T	0.000863453	8.10346	1.46499
156461549	chr1:156461549:G:A	1.13291e-07	0.634216	-0.00450329
156461878	chr1:156461878:G:A	1.34484e-08	-1.52289e-10	-1.50139
156462221	chr1:156462221:A:G	1.46131e-08	-1.52289e-10	-1.41833
156462240	chr1:156462240:A:G	1.79992e-08	-1.52289e-10	-1.20992
156462598	chr1:156462598:A:C	3.18134e-08	-1.52289e-10	-0.640358
156462677	chr1:156462677:T:C	1.89025e-08	-1.52289e-10	-1.16095
156462954	chr1:156462954:T:C	6.78839e-08	1.2322	-1.11465
156463126	chr1:156463126:G:A	1.98116e-06	4.87828	-1.38708
156463179	chr1:156463179:TG:T	1.85077e-08	-1.52289e-10	-1.18206
156463507	chr1:156463507:C:T	2.21735e-08	-1.52289e-10	-1.00135
156464911	chr1:156464911:G:T	0.0183174	10.7546	1.86852
156465121	chr1:156465121:G:A	1.15156e-08	-1.65655	-5.03233e-10
156465359	chr1:156465359:C:T	1.64347e-08	-1.30085	-5.03233e-10
156465666	chr1:156465666:C:T	1.34345e-08	-1.52289e-10	-1.50242
156466127	chr1:156466127:T:C	1.38737e-08	-1.52289e-10	-1.47025
156466631	chr1:156466631:C:T	1.6392e-08	-1.52289e-10	-1.30345
156467962	chr1:156467962:C:A	1.31408e-08	-1.52289e-10	-1.52452
156468406	chr1:156468406:G:A	2.69581e-09	-1.58447	-1.52408
156468637	chr1:156468637:T:C	2.25061e-08	-0.986461	-5.03233e-10
156468725	chr1:156468725:T:C	3.033e-08	-1.52289e-10	-0.68811
156469054	chr1:156469054:T:C	1.31805e-08	-1.52289e-10	-1.52151
156469208	chr1:156469208:T:C	4.79635e-06	5.23839	-0.863023
156469416	chr1:156469416:C:A	1.5127e-08	-1.52289e-10	-1.38377
156469625	chr1:156469625:A:G	1.31684e-08	-1.52289e-10	-1.52242
156469747	chr1:156469747:G:A	1.35433e-08	-1.52289e-10	-1.49435
156469768	chr1:156469768:T:C	2.10524e-07	1.57105	-0.321701
156469778	chr1:156469778:C:A	1.81912e-08	-1.52289e-10	-1.19931
156470002	chr1:156470002:AG:A	1.72584e-08	-1.25195	-5.03233e-10
156471255	chr1:156471255:C:T	1.20598e-07	1.8173	-1.12509
156471419	chr1:156471419:G:A	5.67039e-08	-1.52289e-10	-0.0624036
156472198	chr1:156472198:C:T	1.52872e-08	-1.52289e-10	-1.37323
156472321	chr1:156472321:T:G	1.89503e-08	-1.52289e-10	-1.15843
156473180	chr1:156473180:G:C	1.94181e-08	-1.52289e-10	-1.13404
156473406	chr1:156473406:G:A	1.31442e-08	-1.52289e-10	-1.52427
156473635	chr1:156473635:C:G	3.16576e-08	-1.52289e-10	-0.645267
156473861	chr1:156473861:A:C	2.35834e-09	-1.71781	-1.52448
156473880	chr1:156473880:G:A	1.36553e-08	-1.52289e-10	-1.48612
156474700	chr1:156474700:C:A	1.95107e-08	-1.52289e-10	-1.12928
156474843	chr1:156474843:A:G	1.86923e-08	-1.52289e-10	-1.17214
156475214	chr1:156475214:G:A	4.22619e-08	-1.52289e-10	-0.35636
156475257	chr1:156475257:G:A	1.90215e-08	-1.52289e-10	-1.15468
156475421	chr1:156475421:A:AG	1.35731e-08	-1.52289e-10	-1.49216
156475711	chr1:156475711:C:T	5.05004e-09	-1.45878	-1.02207
156476604	chr1:156476604:C:T	3.04354e-08	-1.52289e-10	-0.68464
156476658	chr1:156476658:C:T	0.0221659	10.8314	1.98242
156476798	chr1:156476798:C:CT	1.3143e-08	-1.52289e-10	-1.52436
156477111	chr1:156477111:T:C	0.0249321	10.9411	1.99029
156477414	chr1:156477414:C:T	1.34066e-08	-1.52289e-10	-1.5045
156477566	chr1:156477566:A:C	1.47725e-08	-1.52289e-10	-1.40748
156478426	chr1:156478426:C:T	3.45269e-08	-1.52289e-10	-0.558507
156478464	chr1:156478464:G:A	1.70506e-08	-1.52289e-10	-1.26406
156478469	chr1:156478469:T:C	1.18633e-06	1.41983	1.55854
156478778	chr1:156478778:T:C	1.00543e-06	1.41359	1.39934
156479016	chr1:156479016:A:G	2.94871e-08	-1.52289e-10	-0.716293
156479388	chr1:156479388:G:A	1.37401e-08	-1.52289e-10	-1.47993
156480183	chr1:156480183:C:T	1.29908e-08	-1.53601	-5.03233e-10
156480225	chr1:156480225:C:A	7.35923e-08	-1.52289e-10	0.198294
156480927	chr1:156480927:G:A	1.93321e-06	4.99076	-1.52407
156480948	chr1:156480948:G:A	0.0170058	10.8443	1.70449
156481081	chr1:156481081:T:C	0.00125194	10.0446	-0.104636
156481426	chr1:156481426:TAGG:T	1.32554e-08	-1.52289e-10	-1.51584
156481472	chr1:156481472:C:T	3.09048e-07	3.10362	-1.47037
156482167	chr1:156482167:C:T	1.14572e-08	-1.66163	-5.03233e-10
156482301	chr1:156482301:G:A	6.07607e-07	3.78493	-1.47565
156482302	chr1:156482302:C:G	1.35647e-08	-1.52289e-10	-1.49278
156482745	chr1:156482745:C:T	3.04407e-08	-1.52289e-10	-0.684468
156482850	chr1:156482850:A:G	1.48155e-08	-1.52289e-10	-1.40458
156483078	chr1:156483078:G:A	0.018794	10.7154	1.9334
156483170	chr1:156483170:T:C	8.53795e-08	-1.52289e-10	0.346859
156483455	chr1:156483455:T:A	0.0149394	10.482	1.93722
156483633	chr1:156483633:T:C	5.46493e-08	-0.0993103	-5.03233e-10
156483864	chr1:156483864:C:A	1.84991e-08	-1.52289e-10	-1.18252
156483932	chr1:156483932:A:G	1.45709e-08	-1.52289e-10	-1.42122
156484201	chr1:156484201:T:C	1.8551e-08	-1.52289e-10	-1.17973
156484520	chr1:156484520:GAAC:G	5.10134e-09	-1.42812	-1.04262
156484682	chr1:156484682:C:T	2.47086e-09	-1.67123	-1.52445
156484772	chr1:156484772:A:G	4.61855e-07	1.3933	0.641703
156485205	chr1:156485205:C:T	1.49882e-08	-1.52289e-10	-1.39299
156485381	chr1:156485381:G:A	0.0213822	10.8111	1.96668
156485505	chr1:156485505:C:T	2.46483e-08	-1.52289e-10	-0.895537
156486106	chr1:156486106:G:A	2.02194e-06	5.02	-1.50843
156486316	chr1:156486316:ACTGTG:A	1.31417e-08	-1.52289e-10	-1.52445
156486509	chr1:156486509:C:T	0.0149037	10.6059	1.81096
156487741	chr1:156487741:A:G	1.41486e-08	-1.52289e-10	-1.45063
156488583	chr1:156488583:T:C	1.44007e-07	0.869613	-5.03233e-10
156488669	chr1:156488669:C:T	1.5837e-08	-1.52289e-10	-1.3379
156488815	chr1:156488815:C:T	4.71522e-08	-1.52289e-10	-0.246866
156489048	chr1:156489048:C:T	0.0461693	11.6496	1.89801
156489125	chr1:156489125:A:G	3.0782e-09	-1.62181	-1.3541
156489743	chr1:156489743:C:T	0.0418926	11.5484	1.90199
156489881	chr1:156489881:T:C	1.5826e-08	-1.52289e-10	-1.33859
156489907	chr1:156489907:A:T	3.39411e-06	5.4308	-1.40125
156490516	chr1:156490516:T:A	7.54469e-07	1.53078	0.994992
156490719	chr1:156490719:C:T	4.66853e-06	5.74784	-1.39949
156491597	chr1:156491597:G:A	2.51121e-09	-1.65785	-1.52164
156491915	chr1:156491915:A:T	0.0345898	11.4953	1.76349
156492000	chr1:156492000:A:C	5.94143e-08	-1.52289e-10	-0.015711
156492189	chr1:156492189:G:T	1.31853e-08	-1.52289e-10	-1.52115
156492594	chr1:156492594:C:T	1.33371e-08	-1.52289e-10	-1.5097
156492715	chr1:156492715:C:T	1.60826e-08	-1.52289e-10	-1.32251
156492743	chr1:156492743:C:T	1.99841e-08	-1.52289e-10	-1.10531
156492854	chr1:156492854:C:T	2.07387e-08	-1.52289e-10	-1.06825
156493056	chr1:156493056:T:C	9.23212e-07	1.65172	1.07589
156493676	chr1:156493676:G:A	6.42337e-08	-1.52289e-10	0.0622815
156494275	chr1:156494275:C:T	2.16886e-08	-1.52289e-10	-1.02346
156494486	chr1:156494486:G:T	1.31535e-08	-1.52289e-10	-1.52356
156494631	chr1:156494631:G:C	1.49747e-08	-1.52289e-10	-1.39389
156494637	chr1:156494637:C:A	0.122692	11.37	3.15493
156494878	chr1:156494878:G:A	1.49325e-08	-1.52289e-10	-1.39671
156495237	chr1:156495237:C:G	9.88298e-07	4.25132	-1.45559
156496330	chr1:156496330:C:T	1.55849e-08	-1.52289e-10	-1.35394
156496374	chr1:156496374:G:A	2.55995e-08	-1.52289e-10	-0.857672
156496831	chr1:156496831:T:C	1.16331e-08	-1.64639	-5.03233e-10
156496907	chr1:156496907:G:A	0.050263	11.6678	1.96472
156497062	chr1:156497062:C:A	4.59995e-08	-1.52289e-10	-0.271617
156497212	chr1:156497212:T:G	2.56801e-08	-1.52289e-10	-0.854531
156497517	chr1:156497517:T:C	5.35329e-08	-0.11995	-5.03233e-10
156498162	chr1:156498162:A:G	1.36234e-08	-1.52289e-10	-1.48846
156498383	chr1:156498383:G:C	3.27655e-08	-1.52289e-10	-0.610869
156498451	chr1:156498451:T:A	0.00678075	11.5456	0.0837444
156498750	chr1:156498750:C:T	1.5369e-08	-1.52289e-10	-1.36789
156498900	chr1:156498900:A:T	2.22992e-08	-1.52289e-10	-0.995697
156499455	chr1:156499455:T:C	1.69219e-07	1.33355	-0.302603
156499572	chr1:156499572:G:A	4.12228e-06	5.62071	-1.39679
156500116	chr1:156500116:G:A	2.18978e-08	-1.52289e-10	-1.01386
156500291	chr1:156500291:C:T	1.31768e-08	-1.52289e-10	-1.52179
156500705	chr1:156500705:G:C	6.82976e-08	0.123628	-5.03233e-10
156500706	chr1:156500706:A:T	6.73585e-08	0.109783	-5.03233e-10
156500786	chr1:156500786:C:T	1.42235e-08	-1.52289e-10	-1.44535
156501152	chr1:156501152:G:A	1.99521e-08	-1.52289e-10	-1.10691
156502163	chr1:156502163:G:A	1.32264e-08	-1.52289e-10	-1.51803
156502290	chr1:156502290:T:G	3.03049e-07	1.88989	-0.276244
156502373	chr1:156502373:T:C	1.61134e-07	1.97072	-0.988731
156502422	chr1:156502422:A:G	6.17483e-07	3.8364	-1.51099
156502431	chr1:156502431:GCTAA:G	1.31572e-08	-1.52289e-10	-1.52328
156502752	chr1:156502752:C:T	2.9889e-07	1.87514	-0.275314
156502770	chr1:156502770:T:C	1.35046e-08	-1.52289e-10	-1.49722
156502959	chr1:156502959:C:T	3.21794e-08	-1.52289e-10	-0.628919
156504019	chr1:156504019:A:G	3.638e-08	-0.506226	-5.03233e-10
156504327	chr1:156504327:G:A	2.09075e-06	5.0332	-1.48817
156504388	chr1:156504388:G:T	1.70622e-08	-1.26338	-5.03233e-10
156504822	chr1:156504822:T:C	2.65105e-08	-1.52289e-10	-0.822704
156505109	chr1:156505109:CCCA:C	4.99156e-07	1.68391	0.428758
156505535	chr1:156505535:C:T	1.34096e-08	-1.52289e-10	-1.50428
156505638	chr1:156505638:C:T	1.3142e-08	-1.52289e-10	-1.52443
156506194	chr1:156506194:G:GTTCC	2.60331e-09	-1.64329	-1.50017
156506479	chr1:156506479:T:C	1.32242e-08	-1.52289e-10	-1.5182
156506570	chr1:156506570:T:C	2.19035e-08	-1.52289e-10	-1.0136
156507028	chr1:156507028:A:G	5.50447e-09	-1.53708	-0.85761
156507099	chr1:156507099:G:A	2.40456e-08	-1.52289e-10	-0.920296
156507872	chr1:156507872:T:C	1.44618e-08	-1.52289e-10	-1.42873
156507933	chr1:156507933:G:C	1.31686e-08	-1.52289e-10	-1.52241
156508120	chr1:156508120:C:T	1.31893e-08	-1.52289e-10	-1.52084
156508385	chr1:156508385:C:G	1.41942e-08	-1.44741	-5.03233e-10
156508792	chr1:156508792:C:T	2.2034e-08	-1.52289e-10	-1.00766
156509930	chr1:156509930:A:G	2.65719e-08	-1.52289e-10	-0.820392
156510412	chr1:156510412:G:A	1.50468e-08	-1.52289e-10	-1.38908
156510496	chr1:156510496:C:G	4.26344e-08	-1.60057	1.25298
156510532	chr1:156510532:T:C	3.54832e-09	-1.43193	-1.40184
156511039	chr1:156511039:A:G	1.0646e-07	0.152954	0.414565
156511127	chr1:156511127:T:C	3.83934e-08	-1.52289e-10	-0.452361
156511473	chr1:156511473:G:C	1.35286e-08	-1.52289e-10	-1.49544
156511909	chr1:156511909:G:A	3.26861e-09	-1.56043	-1.35545
156512344	chr1:156512344:G:A	2.67586e-09	-1.71314	-1.40283
156512764	chr1:156512764:G:A	1.3441e-08	-1.52289e-10	-1.50194
156512802	chr1:156512802:A:T	1.35607e-08	-1.52289e-10	-1.49307
156514526	chr1:156514526:C:G	6.7194e-09	-1.5226	-0.672644
156514956	chr1:156514956:C:A	6.07453e-08	-1.52289e-10	0.00644263
156515664	chr1:156515664:CT:C	1.08411e-08	-1.71691	-5.03233e-10
156515839	chr1:156515839:A:T	1.53601e-08	-0.133112	-1.23536
156516217	chr1:156516217:G:A	6.12314e-07	0.238116	2.07888
156516269	chr1:156516269:A:G	7.26117e-08	-0.198957	0.383836
156516817	chr1:156516817:C:T	3.96733e-09	-1.54314	-1.17901
156517462	chr1:156517462:C:A	4.4283e-08	-1.52289e-10	-0.309645
156517508	chr1:156517508:A:C	1.56717e-08	-1.52289e-10	-1.34839
156517574	chr1:156517574:C:G	4.78225e-09	-1.68596	-0.849376
156517691	chr1:156517691:T:C	4.74886e-09	-1.67722	-0.86512
156517896	chr1:156517896:C:T	8.74746e-08	-0.190024	0.561127
156517973	chr1:156517973:C:T	3.75416e-09	-1.5526	-1.22479
156518666	chr1:156518666:C:T	3.74693e-08	-1.52289e-10	-0.476724
156518804	chr1:156518804:C:G	2.62831e-09	-1.61226	-1.52164
156519284	chr1:156519284:C:CT	3.21078e-07	1.36175	0.309689
156519751	chr1:156519751:G:A	2.22245e-08	-0.509894	-0.489157
156520182	chr1:156520182:G:A	2.71897e-08	-0.270784	-0.526624
156520309	chr1:156520309:T:A	1.09913e-08	-1.70314	-5.03233e-10
156520492	chr1:156520492:C:T	2.43431e-08	-1.52289e-10	-0.907997
156520510	chr1:156520510:A:G	2.09017e-08	-1.52289e-10	-1.06042
156520797	chr1:156520797:GC:G	3.64015e-09	-1.68829	-1.11994
156521187	chr1:156521187:A:G	3.59729e-09	-1.68387	-1.1362
156521478	chr1:156521478:C:T	4.97535e-09	-1.71581	-0.779944
156521639	chr1:156521639:C:T	1.09878e-08	-1.70346	-5.03233e-10
156522375	chr1:156522375:T:A	3.47142e-09	-1.69432	-1.16136
156522555	chr1:156522555:T:C	4.45329e-09	-1.66673	-0.93987
156523135	chr1:156523135:A:C	4.98815e-09	-0.968659	-1.52452
156523150	chr1:156523150:C:T	4.35812e-09	-1.10368	-1.52452
156523203	chr1:156523203:AGATCAAGGCTTCAGTGAGCCAT:A	1.31544e-08	-1.52289e-10	-1.52349
156523606	chr1:156523606:C:T	2.48647e-09	-1.71656	-1.47283
156523757	chr1:156523757:C:T	4.15317e-09	-1.23538	-1.441
156525102	chr1:156525102:C:T	1.32104e-08	-1.52289e-10	-1.51925
156525124	chr1:156525124:G:A	4.71618e-08	-0.543862	0.297199
156525209	chr1:156525209:G:A	4.8588e-09	-1.03134	-1.48811
156525277	chr1:156525277:A:C	1.315e-08	-1.52289e-10	-1.52383
156525385	chr1:156525385:A:G	4.22512e-09	-1.27539	-1.38381
156525441	chr1:156525441:C:T	1.34018e-08	-1.52289e-10	-1.50485
156526396	chr1:156526396:A:G	2.90734e-08	-1.52289e-10	-0.730422
156526893	chr1:156526893:C:T	1.8263e-08	-1.52289e-10	-1.19537
156526947	chr1:156526947:T:C	1.31568e-08	-1.52289e-10	-1.52331
156526994	chr1:156526994:G:A	1.00219e-07	0.907177	-0.400066
156527033	chr1:156527033:A:G	1.28944e-08	-1.54345	-5.03233e-10
156527038	chr1:156527038:G:A	9.6083e-09	-1.63737	-0.200245
156527256	chr1:156527256:C:T	1.18882e-08	-1.6247	-5.03233e-10
156527432	chr1:156527432:T:C	2.16435e-07	1.47755	-0.200503
156527433	chr1:156527433:G:A	2.25006e-07	1.69427	-0.378393
156527472	chr1:156527472:C:T	1.33584e-08	-1.52289e-10	-1.5081
156527515	chr1:156527515:C:T	1.58452e-08	-1.52289e-10	-1.33738
156527536	chr1:156527536:C:G	1.54847e-08	-1.52289e-10	-1.36039
156527887	chr1:156527887:C:T	7.78504e-08	-1.52289e-10	0.254543
156528153	chr1:156528153:G:A	2.33901e-08	-1.52289e-10	-0.947935
156528685	chr1:156528685:G:T	1.35581e-08	-1.52289e-10	-1.49326
156528881	chr1:156528881:T:A	1.17401e-08	-0.624439	-1.0128
156529981	chr1:156529981:C:T	3.58118e-08	-1.52289e-10	-0.521968
156530060	chr1:156530060:A:G	2.36563e-08	-1.52289e-10	-0.936617
156530177	chr1:156530177:T:C	1.0149e-08	-0.814107	-0.968764
156530336	chr1:156530336:T:C	2.46063e-09	-1.68176	-1.51807
156530661	chr1:156530661:C:T	1.35088e-08	-1.49691	-5.03233e-10
156530686	chr1:156530686:A:C	1.40568e-08	-1.52289e-10	-1.45714
156530772	chr1:156530772:G:A	1.39702e-08	-1.52289e-10	-1.46332
156530812	chr1:156530812:T:C	2.85862e-07	1.2246	0.330669
156530890	chr1:156530890:A:C	6.802e-08	-1.52289e-10	0.119555
156530967	chr1:156530967:T:C	1.40802e-08	-1.52289e-10	-1.45548
156530992	chr1:156530992:G:A	4.65009e-08	-1.52289e-10	-0.260775
156531099	chr1:156531099:G:A	1.40492e-08	-1.52289e-10	-1.45768
156531459	chr1:156531459:T:G	1.73711e-08	-1.52289e-10	-1.24544
156531581	chr1:156531581:A:G	5.92371e-08	-0.0186992	-5.03233e-10
156531802	chr1:156531802:AC:A	8.02787e-08	0.285258	-5.03233e-10
156531825	chr1:156531825:G:A	2.13517e-08	-1.52289e-10	-1.03912
156531894	chr1:156531894:C:T	3.63941e-08	-0.50584	-5.03233e-10
156531966	chr1:156531966:G:T	1.4241e-08	-1.52289e-10	-1.44412
156532071	chr1:156532071:C:A	1.70383e-08	-1.52289e-10	-1.26478
156533078	chr1:156533078:C:T	3.30673e-09	-1.3931	-1.51118
156533336	chr1:156533336:G:C	1.37417e-08	-1.52289e-10	-1.47981
156533375	chr1:156533375:T:A	1.8247e-08	-1.52289e-10	-1.19625
156533631	chr1:156533631:A:G	3.81972e-08	-1.52289e-10	-0.457484
156533749	chr1:156533749:T:C	1.3141e-08	-1.52289e-10	-1.52451
156533768	chr1:156533768:C:T	1.57266e-08	-1.34489	-5.03233e-10
156533923	chr1:156533923:T:C	1.31422e-08	-1.52289e-10	-1.52442
156534155	chr1:156534155:G:A	4.18565e-08	-0.144935	-0.221064
156534787	chr1:156534787:C:T	7.16715e-07	1.91079	0.563647
156534884	chr1:156534884:A:T	5.78326e-08	-1.52289e-10	-0.0426945
156534936	chr1:156534936:G:A	1.00764e-08	-1.70967	-0.0803727
156534966	chr1:156534966:G:A	1.32338e-08	-1.52289e-10	-1.51747
156534980	chr1:156534980:A:G	7.95306e-08	-1.52289e-10	0.275895
156534987	chr1:156534987:A:G	4.48985e-08	-1.52289e-10	-0.295842
156535032	chr1:156535032:G:A	7.76124e-09	-0.706475	-1.34463
156535056	chr1:156535056:A:AT	3.45002e-09	-1.34361	-1.51825
156535269	chr1:156535269:C:T	4.42654e-08	-1.69804	1.388
156535923	chr1:156535923:C:T	6.0213e-09	-1.70225	-0.602697
156535932	chr1:156535932:C:T	6.4755e-08	-1.52289e-10	0.0703639
156536269	chr1:156536269:A:C	1.78724e-08	-1.52289e-10	-1.21699
156536353	chr1:156536353:GACAT:G	1.31591e-08	-1.52289e-10	-1.52314
156536668	chr1:156536668:A:G	2.62167e-08	-1.52289e-10	-0.833849
156536789	chr1:156536789:C:T	3.4335e-09	-1.70638	-1.16028
156537672	chr1:156537672:A:G	1.75991e-08	-1.52289e-10	-1.2324
156537757	chr1:156537757:C:T	6.82244e-08	-1.52289e-10	0.122556
156537887	chr1:156537887:A:G	6.93125e-08	-1.52289e-10	0.138379
156538129	chr1:156538129:C:T	1.40685e-08	-1.52289e-10	-1.45631
156538205	chr1:156538205:T:C	1.06855e-08	-0.734989	-0.996368
156538685	chr1:156538685:G:A	1.06265e-08	-0.846173	-0.890726
156539000	chr1:156539000:T:C	1.10122e-08	-1.70124	-5.03233e-10
156539272	chr1:156539272:T:C	6.85683e-08	-1.52289e-10	0.127584
156539608	chr1:156539608:C:T	1.67468e-08	-1.52289e-10	-1.28204
156539756	chr1:156539756:C:G	5.13702e-08	-1.52289e-10	-0.161188
156539760	chr1:156539760:C:G	1.31413e-08	-1.52289e-10	-1.52449
156539907	chr1:156539907:A:T	6.03362e-08	-1.52289e-10	-0.000314996
156540145	chr1:156540145:G:A	6.62906e-08	-1.52289e-10	0.0938012
156540382	chr1:156540382:T:C	1.33526e-08	-1.52289e-10	-1.50853
156540454	chr1:156540454:G:A	6.87316e-08	-1.52289e-10	0.129963
156540537	chr1:156540537:C:T	6.9996e-08	-1.52289e-10	0.148191
156540972	chr1:156540972:A:G	6.68313e-08	-1.52289e-10	0.101925
156540985	chr1:156540985:C:T	3.41986e-09	-1.37512	-1.49552
156541014	chr1:156541014:C:T	5.32782e-08	-0.12472	-5.03233e-10
156541954	chr1:156541954:G:A	5.22045e-08	-1.71682	1.57174
156542009	chr1:156542009:A:C	2.68582e-08	-1.52289e-10	-0.809675
156542286	chr1:156542286:C:T	4.72792e-09	-1.71341	-0.833352
156542595	chr1:156542595:A:G	1.7263e-08	-1.52289e-10	-1.25168
156542700	chr1:156542700:G:A	4.75566e-09	-1.71533	-0.825582
156542928	chr1:156542928:G:A	5.03119e-08	-1.7161	1.5341
156542940	chr1:156542940:T:C	6.78275e-08	-1.52289e-10	0.116721
156542944	chr1:156542944:TAAAC:T	7.03161e-08	-1.52289e-10	0.152754
156543080	chr1:156543080:G:A	1.34914e-08	-1.52289e-10	-1.49819
156543100	chr1:156543100:C:T	1.11451e-08	-1.68925	-5.03233e-10
156543330	chr1:156543330:G:A	1.91762e-08	-1.52289e-10	-1.14658
156543514	chr1:156543514:T:C	7.4932e-08	-1.52289e-10	0.216335
156543716	chr1:156543716:C:G	6.46015e-08	-1.52289e-10	0.0679916
156543764	chr1:156543764:G:T	3.05062e-09	-1.71523	-1.26968
156543931	chr1:156543931:T:C	1.86374e-08	-1.52289e-10	-1.17507
156544118	chr1:156544118:G:A	1.32775e-08	-1.52289e-10	-1.51418
156544708	chr1:156544708:A:G	4.70255e-08	-1.52289e-10	-0.249557
156544779	chr1:156544779:AGAT:A	1.73531e-08	-1.52289e-10	-1.24647
156544875	chr1:156544875:A:C	6.85496e-08	-1.52289e-10	0.127311
156545087	chr1:156545087:CAAA:C	8.96433e-07	1.04835	1.64983
156545290	chr1:156545290:C:G	2.85459e-08	-1.52289e-10	-0.748732
156545620	chr1:156545620:C:T	1.41669e-08	-1.52289e-10	-1.44934
156545697	chr1:156545697:C:G	6.86196e-08	-1.52289e-10	0.128331
156545717	chr1:156545717:T:C	1.97313e-08	-1.52289e-10	-1.11804
156545727	chr1:156545727:C:T	5.53601e-08	-1.52289e-10	-0.0863882
156546086	chr1:156546086:T:C	2.47103e-08	-1.52289e-10	-0.893026
156546396	chr1:156546396:A:G	3.18472e-08	-1.52289e-10	-0.639297
156546589	chr1:156546589:C:T	1.9149e-08	-1.52289e-10	-1.148
156546735	chr1:156546735:A:G	6.91105e-08	-1.52289e-10	0.13546
156547004	chr1:156547004:T:C	1.17497e-08	-0.729961	-0.906456
156547117	chr1:156547117:GGCTT:G	6.85427e-08	-1.52289e-10	0.127211
156547638	chr1:156547638:C:T	1.97126e-08	-1.52289e-10	-1.11899
156548175	chr1:156548175:A:G	6.85828e-08	-1.52289e-10	0.127796
156548512	chr1:156548512:A:G	6.81583e-08	-1.52289e-10	0.121586
156548587	chr1:156548587:G:A	1.77924e-08	-0.884462	-0.337013
156548629	chr1:156548629:C:T	8.33212e-08	-1.52289e-10	0.322457
156548641	chr1:156548641:C:T	2.0639e-08	-1.52289e-10	-1.07306
156548813	chr1:156548813:A:G	6.85427e-08	-1.52289e-10	0.127211
156548938	chr1:156548938:G:A	2.39388e-08	-1.52289e-10	-0.924745
156549527	chr1:156549527:C:G	1.15602e-07	-1.52289e-10	0.649909
156549598	chr1:156549598:A:G	1.79952e-08	-0.823034	-0.387106
156550007	chr1:156550007:T:C	6.95621e-09	-0.866055	-1.29456
156550010	chr1:156550010:C:T	3.20615e-08	-1.52289e-10	-0.632592
156550381	chr1:156550381:T:A	1.34392e-08	-1.52289e-10	-1.50207
156550528	chr1:156550528:C:T	3.40002e-07	-0.72467	2.45337
156550579	chr1:156550579:C:T	3.83189e-08	-1.52289e-10	-0.454304
156550747	chr1:156550747:T:C	1.77006e-08	-1.52289e-10	-1.22665
156550968	chr1:156550968:A:T	8.91691e-08	-1.52289e-10	0.390288
156551096	chr1:156551096:C:T	1.96468e-08	-1.52289e-10	-1.12233
156551132	chr1:156551132:C:A	9.42771e-08	-1.52289e-10	0.445992
156551161	chr1:156551161:A:G	8.07262e-09	-0.490961	-1.52081
156551313	chr1:156551313:G:A	3.47571e-07	-0.785182	2.53591
156551688	chr1:156551688:A:G	8.72186e-08	-1.52289e-10	0.368171
156552137	chr1:156552137:A:C	8.1067e-08	-1.52289e-10	0.29503
156552144	chr1:156552144:G:C	1.495e-08	-1.52289e-10	-1.39554
156552468	chr1:156552468:C:T	5.82556e-09	-1.5379	-0.800087
156552521	chr1:156552521:A:G	4.21143e-09	-1.44257	-1.21988
156552522	chr1:156552522:T:C	1.74595e-08	-1.52289e-10	-1.24036
156552649	chr1:156552649:G:A	1.58148e-08	-1.52289e-10	-1.3393
156552747	chr1:156552747:G:A	2.73131e-08	-1.52289e-10	-0.792878
156552852	chr1:156552852:C:T	1.64496e-08	-1.52289e-10	-1.29994
156553003	chr1:156553003:G:A	1.3455e-08	-0.0445935	-1.4563
156553037	chr1:156553037:G:A	1.42638e-08	-1.52289e-10	-1.44252
156553115	chr1:156553115:A:T	1.73765e-08	-1.52289e-10	-1.24513
156553209	chr1:156553209:A:G	4.08744e-08	-1.52289e-10	-0.389743
156553480	chr1:156553480:T:C	4.01877e-08	-1.52289e-10	-0.406686
156553722	chr1:156553722:G:C	2.70115e-08	-1.52289e-10	-0.803984
156553811	chr1:156553811:C:T	1.71103e-08	-1.52289e-10	-1.26056
156553925	chr1:156553925:T:C	1.26183e-08	-0.0945856	-1.47052
156554429	chr1:156554429:G:T	3.02661e-08	-0.474991	-0.215226
156554807	chr1:156554807:T:C	6.24908e-08	-1.52289e-10	0.0347732
156555002	chr1:156555002:C:T	2.71586e-08	-1.52289e-10	-0.798554
156555231	chr1:156555231:T:C	1.45054e-08	-0.658466	-0.767256
156555269	chr1:156555269:A:G	1.64496e-08	-1.52289e-10	-1.29994
156555790	chr1:156555790:G:A	1.49868e-08	-0.635983	-0.757094
156556116	chr1:156556116:A:T	2.7082e-08	-1.52289e-10	-0.801379
156556124	chr1:156556124:C:T	3.24067e-08	-1.52289e-10	-0.62188
156556241	chr1:156556241:C:T	1.63047e-08	-1.52289e-10	-1.3088
156556271	chr1:156556271:C:T	1.70964e-08	-1.52289e-10	-1.26138
156556578	chr1:156556578:C:T	2.98749e-08	-1.52289e-10	-0.703227
156556595	chr1:156556595:C:G	1.50555e-08	-0.630451	-0.758053
156556638	chr1:156556638:G:A	1.21379e-08	-1.60391	-5.03233e-10
156556652	chr1:156556652:T:C	2.7595e-08	-1.52289e-10	-0.782613
156556772	chr1:156556772:C:A	7.48106e-08	-0.585093	0.799806
156559186	chr1:156559186:A:G	5.21969e-08	-1.52289e-10	-0.145223
156559242	chr1:156559242:G:A	1.53272e-08	-0.627983	-0.742631
156559380	chr1:156559380:A:G	1.88014e-08	-1.52289e-10	-1.16631
156559743	chr1:156559743:T:C	4.62186e-09	-1.08567	-1.48378
156559875	chr1:156559875:G:A	1.60403e-08	-1.52289e-10	-1.32514
156560104	chr1:156560104:C:T	2.53093e-08	-0.00864954	-0.860424
156560407	chr1:156560407:A:G	1.22638e-08	-0.180517	-1.41308
156560619	chr1:156560619:C:T	2.7082e-08	-1.52289e-10	-0.801379
156560670	chr1:156560670:T:G	1.31421e-08	-1.52289e-10	-1.52442
156561063	chr1:156561063:G:A	2.00814e-08	-1.52289e-10	-1.10045
156561237	chr1:156561237:C:T	6.16127e-08	-1.52289e-10	0.0206216
156561463	chr1:156561463:AG:A	2.59998e-08	-1.52289e-10	-0.842159
156562067	chr1:156562067:C:T	1.43073e-08	-1.52289e-10	-1.43948
156562079	chr1:156562079:A:G	2.71672e-08	-1.52289e-10	-0.798238
156562412	chr1:156562412:C:T	5.00174e-08	-1.52289e-10	-0.187875
156562415	chr1:156562415:T:C	2.56309e-08	-1.52289e-10	-0.856448
156562458	chr1:156562458:T:C	2.48401e-08	-1.52289e-10	-0.887788
156562460	chr1:156562460:C:T	2.48516e-08	-1.52289e-10	-0.887325
156562552	chr1:156562552:T:G	1.97114e-08	0.237697	-1.35675
156563104	chr1:156563104:C:T	4.00331e-08	-1.52289e-10	-0.410541
156563116	chr1:156563116:C:A	1.66164e-08	0.19155	-1.4814
156563185	chr1:156563185:T:C	2.61973e-08	-1.52289e-10	-0.834589
156564088	chr1:156564088:A:T	7.18117e-08	-1.52289e-10	0.173801
156564116	chr1:156564116:C:T	1.4476e-08	-1.52289e-10	-1.42776
156564733	chr1:156564733:A:C	9.0431e-08	1.14234	-0.737999
156564747	chr1:156564747:G:A	1.86088e-08	0.298492	-1.47511
156564901	chr1:156564901:G:A	2.92346e-08	-0.724893	-5.03233e-10
156564912	chr1:156564912:A:G	1.84541e-08	-1.52289e-10	-1.18496
156565344	chr1:156565344:T:C	1.37959e-08	-1.52289e-10	-1.47588
156565513	chr1:156565513:G:A	2.65875e-08	-1.52289e-10	-0.819805
156565686	chr1:156565686:C:T	1.17484e-08	-1.63653	-5.03233e-10
156565785	chr1:156565785:T:C	1.67624e-08	-1.52289e-10	-1.28111
156565793	chr1:156565793:G:A	1.70324e-08	-1.52289e-10	-1.26513
156566331	chr1:156566331:T:C	2.47354e-08	-1.52289e-10	-0.892013
156566341	chr1:156566341:A:G	2.47354e-08	-1.52289e-10	-0.892013
156566459	chr1:156566459:T:C	2.48176e-08	-1.52289e-10	-0.888695
156566561	chr1:156566561:A:G	2.4831e-08	-1.52289e-10	-0.888152
156566583	chr1:156566583:A:C	2.2028e-08	-1.52289e-10	-1.00793
156566727	chr1:156566727:G:A	1.70026e-08	-1.52289e-10	-1.26688
156566775	chr1:156566775:G:A	4.49412e-08	-1.52289e-10	-0.294891
156566804	chr1:156566804:G:A	4.77182e-09	-1.07211	-1.46541
156566904	chr1:156566904:T:G	2.14577e-08	-1.52289e-10	-1.03416
156566960	chr1:156566960:A:G	3.74743e-08	0.0616109	-0.538202
156567110	chr1:156567110:G:A	9.14993e-07	-0.283989	3.00266
156567114	chr1:156567114:G:A	2.98681e-08	-1.52289e-10	-0.703455
156567548	chr1:156567548:G:T	1.32238e-08	-1.52289e-10	-1.51823
156567554	chr1:156567554:G:A	1.08766e-08	-1.71363	-5.03233e-10
156567714	chr1:156567714:C:CT	2.46654e-08	-1.52289e-10	-0.894844
156568210	chr1:156568210:G:C	4.88747e-09	-1.04743	-1.46614
156568389	chr1:156568389:AT:A	2.43657e-08	-1.52289e-10	-0.907069
156568598	chr1:156568598:T:C	2.41629e-08	-1.52289e-10	-0.915427
156568707	chr1:156568707:A:G	2.50677e-08	-1.52289e-10	-0.878668
156568938	chr1:156568938:T:C	1.48231e-07	-0.0124684	0.910996
156569181	chr1:156569181:A:G	1.74362e-08	-1.52289e-10	-1.2417
156569784	chr1:156569784:G:A	5.91967e-07	0.956851	1.32635
156569802	chr1:156569802:AGCC:A	1.34926e-08	-1.52289e-10	-1.4981
156569805	chr1:156569805:C:T	2.36952e-08	0.353682	-1.28866
156569816	chr1:156569816:C:A	1.89283e-08	-1.52289e-10	-1.15959
156569873	chr1:156569873:A:G	1.64102e-08	-1.52289e-10	-1.30234
156570388	chr1:156570388:C:A	3.03686e-08	-1.52289e-10	-0.686836
156570402	chr1:156570402:G:T	4.2316e-08	-1.52289e-10	-0.355082
156570876	chr1:156570876:T:C	2.7358e-08	-1.52289e-10	-0.791236
156570946	chr1:156570946:T:C	3.06749e-08	0.337088	-1.01389
156570959	chr1:156570959:G:A	2.6997e-08	-1.52289e-10	-0.80452
156571662	chr1:156571662:C:T	2.75246e-08	-1.52289e-10	-0.785166
156571857	chr1:156571857:C:T	1.08581e-08	-1.71534	-5.03233e-10
156571932	chr1:156571932:C:G	1.6396e-08	-1.52289e-10	-1.30321
156571955	chr1:156571955:C:T	2.70472e-08	-1.52289e-10	-0.802662
156572040	chr1:156572040:C:T	2.77731e-08	-1.52289e-10	-0.776178
156572197	chr1:156572197:G:A	1.39956e-08	-1.52289e-10	-1.4615
156572426	chr1:156572426:C:T	4.09295e-09	-1.1701	-1.52088
156572502	chr1:156572502:A:G	2.54569e-08	-1.52289e-10	-0.863258
156572807	chr1:156572807:C:T	2.69938e-08	-1.52289e-10	-0.804639
156572893	chr1:156572893:A:G	1.32844e-08	-1.52289e-10	-1.51365
156572896	chr1:156572896:A:G	2.68097e-08	-1.52289e-10	-0.811484
156573074	chr1:156573074:A:G	2.72079e-08	-1.52289e-10	-0.79674
156573230	chr1:156573230:G:A	1.45056e-08	-1.42571	-5.03233e-10
156573529	chr1:156573529:C:T	2.43607e-08	-1.52289e-10	-0.907274
156573625	chr1:156573625:C:T	2.71592e-08	-1.52289e-10	-0.798532
156573863	chr1:156573863:C:T	2.64683e-08	-1.52289e-10	-0.824299
156574044	chr1:156574044:A:G	2.62602e-08	-1.52289e-10	-0.832191
156574179	chr1:156574179:G:GGT	2.55346e-08	-1.52289e-10	-0.860214
156574323	chr1:156574323:C:T	2.62769e-08	-1.52289e-10	-0.831557
156574397	chr1:156574397:T:A	2.72653e-08	-1.52289e-10	-0.794631
156574447	chr1:156574447:A:AG	5.204e-09	-0.991075	-1.45974
156574728	chr1:156574728:G:C	2.72693e-08	-1.52289e-10	-0.794485
156574762	chr1:156574762:T:C	2.85437e-08	-1.52289e-10	-0.748809
156574793	chr1:156574793:G:A	2.55497e-08	-1.52289e-10	-0.859621
156574878	chr1:156574878:C:T	5.4202e-09	-0.969342	-1.44077
156574888	chr1:156574888:C:CG	2.70182e-08	-1.52289e-10	-0.803734
156574930	chr1:156574930:A:G	2.59403e-08	-1.52289e-10	-0.844451
156574979	chr1:156574979:T:C	4.28182e-09	-1.12144	-1.52443
156574999	chr1:156574999:A:G	2.80832e-08	-0.765074	-5.03233e-10
156575150	chr1:156575150:T:C	2.72543e-08	-1.52289e-10	-0.795036
156575169	chr1:156575169:T:C	2.616e-08	-1.52289e-10	-0.836014
156575197	chr1:156575197:A:G	2.6257e-08	-1.52289e-10	-0.832316
156575489	chr1:156575489:C:T	2.62861e-08	-1.52289e-10	-0.831208
156575541	chr1:156575541:G:A	1.02029e-08	-0.373775	-1.4038
156575605	chr1:156575605:C:T	2.67603e-08	-1.52289e-10	-0.813327
156575789	chr1:156575789:C:A	4.19423e-09	-1.14224	-1.52429
156576114	chr1:156576114:A:G	1.48413e-08	-1.52289e-10	-1.40283
156576225	chr1:156576225:C:T	2.68321e-08	-1.52289e-10	-0.810649
156576273	chr1:156576273:A:G	2.64084e-08	-1.52289e-10	-0.826565
156576402	chr1:156576402:A:AC	2.86861e-08	-1.52289e-10	-0.743835
156576465	chr1:156576465:G:A	2.99983e-08	-1.52289e-10	-0.699105
156576476	chr1:156576476:C:CT	5.39493e-09	-0.947343	-1.46744
156576519	chr1:156576519:A:AC	4.34512e-09	-1.10674	-1.52446
156576821	chr1:156576821:T:C	2.59174e-08	-1.52289e-10	-0.845333
156576896	chr1:156576896:A:G	2.59929e-08	-1.52289e-10	-0.842423
156577133	chr1:156577133:T:C	3.45594e-08	-0.557568	-5.03233e-10
156577366	chr1:156577366:C:T	2.7208e-08	-1.52289e-10	-0.796735
156577386	chr1:156577386:T:A	3.68916e-08	-0.492262	-5.03233e-10
156577434	chr1:156577434:G:C	4.10132e-08	-1.52289e-10	-0.386352
156577520	chr1:156577520:C:T	2.67489e-08	-1.52289e-10	-0.813753
156577571	chr1:156577571:C:T	2.72606e-08	-1.52289e-10	-0.794803
156577683	chr1:156577683:T:C	2.72122e-08	-1.52289e-10	-0.796582
156578029	chr1:156578029:AC:A	1.46645e-08	-1.52289e-10	-1.41482
156578078	chr1:156578078:T:G	1.35412e-08	-1.52289e-10	-1.49451
156578106	chr1:156578106:A:G	2.70098e-08	-1.52289e-10	-0.804048
156578861	chr1:156578861:G:C	9.90258e-09	-0.823559	-0.983892
156578983	chr1:156578983:T:C	6.96199e-09	-1.1391	-1.02068
156578989	chr1:156578989:C:G	1.6812e-07	-1.52289e-10	1.02443
156578990	chr1:156578990:C:A	2.6602e-08	-0.819261	-5.03233e-10
156579132	chr1:156579132:G:T	1.92877e-08	-0.316666	-0.824111
156579151	chr1:156579151:C:T	8.08389e-09	-0.919524	-1.09085
156579207	chr1:156579207:T:C	1.62604e-08	-1.52289e-10	-1.31151
156579579	chr1:156579579:G:C	8.96822e-09	-0.922316	-0.984244
156579671	chr1:156579671:C:A	2.79852e-08	-0.768571	-5.03233e-10
156580080	chr1:156580080:G:A	5.17746e-09	-0.996848	-1.45908
156580414	chr1:156580414:CT:C	4.1301e-08	-0.37936	-5.03233e-10
156580437	chr1:156580437:A:G	1.05218e-08	-0.792576	-0.954225
156580462	chr1:156580462:T:C	2.76322e-08	0.0092362	-0.7905
156580508	chr1:156580508:T:TTC	1.06967e-08	-0.817488	-0.912823
156580718	chr1:156580718:T:C	9.25815e-09	-1.01304	-0.861706
156580845	chr1:156580845:AT:A	2.71463e-08	-1.52289e-10	-0.799007
156580980	chr1:156580980:A:G	4.67051e-07	-0.135388	2.18158
156581075	chr1:156581075:A:G	5.31739e-09	-0.947193	-1.48207
156581300	chr1:156581300:G:T	8.02252e-09	-0.615848	-1.40215
156581836	chr1:156581836:G:T	1.47048e-08	-1.52289e-10	-1.41207
156582056	chr1:156582056:A:G	5.47842e-09	-0.985431	-1.414
156582128	chr1:156582128:C:G	1.60405e-08	-1.52289e-10	-1.32513
156582919	chr1:156582919:C:G	3.22977e-08	-1.18498	0.559727
156582928	chr1:156582928:T:G	5.54999e-09	-1.71082	-0.67563
156583310	chr1:156583310:AG:A	1.51083e-08	-0.969537	-0.415464
156583767	chr1:156583767:C:T	4.36079e-08	-1.52289e-10	-0.325009
156583768	chr1:156583768:C:T	1.1718e-08	-1.63912	-5.03233e-10
156583855	chr1:156583855:C:T	1.90229e-08	-1.52289e-10	-1.1546
156583970	chr1:156583970:A:C	5.07577e-09	-1.71727	-0.758497
156583976	chr1:156583976:T:C	4.53316e-08	-1.52289e-10	-0.286241
156583997	chr1:156583997:T:A	2.43443e-08	-1.52289e-10	-0.907948
156584357	chr1:156584357:T:C	4.22485e-08	-1.52289e-10	-0.356677
156584793	chr1:156584793:A:G	1.13418e-08	-1.67175	-5.03233e-10
156585280	chr1:156585280:A:G	1.33062e-08	-1.52289e-10	-1.51202
156585408	chr1:156585408:G:A	1.37382e-08	-1.52289e-10	-1.48006
156585486	chr1:156585486:C:T	2.58154e-08	-1.52289e-10	-0.849276
156585518	chr1:156585518:T:G	1.36279e-08	-1.52289e-10	-1.48812
156585785	chr1:156585785:C:T	1.17128e-07	-1.52289e-10	0.663025
156585972	chr1:156585972:C:G	1.10018e-08	-1.70219	-5.03233e-10
156586027	chr1:156586027:A:G	1.58745e-08	-1.52289e-10	-1.33553
156586231	chr1:156586231:C:T	1.22624e-08	-1.04938	-0.544332
156586340	chr1:156586340:C:T	1.34896e-08	-1.52289e-10	-1.49833
156586457	chr1:156586457:T:C	1.35587e-08	-1.52289e-10	-1.49322
156586529	chr1:156586529:G:A	4.56693e-09	-1.56873	-1.01267
156586814	chr1:156586814:A:G	1.36216e-08	-1.52289e-10	-1.48859
156587073	chr1:156587073:G:GAT	1.12945e-08	-1.13698	-0.53895
156587085	chr1:156587085:C:T	1.15709e-08	-1.65176	-5.03233e-10
156587496	chr1:156587496:C:T	6.86207e-08	-1.52289e-10	0.128348
156588015	chr1:156588015:G:T	5.57659e-09	-0.931557	-1.45011
156588293	chr1:156588293:G:C	6.8787e-09	-1.12519	-1.04663
156589051	chr1:156589051:A:C	6.33071e-09	-1.21691	-1.03792
156589301	chr1:156589301:A:G	1.65526e-08	-1.52289e-10	-1.2937
156589340	chr1:156589340:G:A	1.45e-08	-1.52289e-10	-1.4261
156589341	chr1:156589341:C:A	4.4803e-09	-1.71763	-0.882929
156589536	chr1:156589536:C:T	5.65783e-09	-1.66025	-0.706955
156590022	chr1:156590022:T:C	1.55799e-08	-1.52289e-10	-1.35427
156590569	chr1:156590569:G:A	1.32808e-08	-1.52289e-10	-1.51393
156590691	chr1:156590691:A:C	2.74101e-08	-1.52289e-10	-0.789335
156590710	chr1:156590710:A:G	4.73777e-09	-1.13556	-1.40912
156590769	chr1:156590769:T:C	4.46321e-09	-1.71793	-0.886444
156590788	chr1:156590788:T:C	1.31676e-08	-1.52289e-10	-1.52249
156590809	chr1:156590809:T:A	4.44964e-09	-1.71726	-0.890165
156590822	chr1:156590822:T:C	4.52435e-09	-1.71743	-0.873347
156590832	chr1:156590832:C:T	6.45057e-09	-0.780892	-1.45519
156590932	chr1:156590932:A:C	4.43563e-09	-1.71782	-0.892756
156591513	chr1:156591513:TA:T	2.17918e-08	-1.52289e-10	-1.01871
156592000	chr1:156592000:T:C	1.31785e-08	-1.52289e-10	-1.52166
156592216	chr1:156592216:G:A	4.2953e-09	-1.71445	-0.92827
156593070	chr1:156593070:C:T	1.83491e-08	-1.52289e-10	-1.19067
156593138	chr1:156593138:T:C	4.4337e-09	-1.713	-0.898015
156593233	chr1:156593233:A:G	1.35634e-08	-1.52289e-10	-1.49287
156593583	chr1:156593583:G:A	4.49581e-09	-1.7092	-0.887903
156593612	chr1:156593612:T:G	1.34875e-08	-1.52289e-10	-1.49849
156593649	chr1:156593649:G:A	4.08537e-09	-1.6738	-1.01903
156594021	chr1:156594021:G:A	4.42526e-09	-1.71327	-0.899643
156594060	chr1:156594060:C:T	4.18466e-09	-1.71481	-0.954016
156594106	chr1:156594106:T:C	4.39278e-09	-1.71089	-0.909391
156594200	chr1:156594200:C:G	4.44655e-09	-1.71355	-0.894572
156594409	chr1:156594409:C:T	1.52207e-08	-1.52289e-10	-1.37759
156594776	chr1:156594776:G:A	3.22583e-09	-1.66231	-1.26674
156594785	chr1:156594785:A:G	4.63493e-09	-1.6473	-0.919327
156594847	chr1:156594847:C:T	1.95082e-08	-1.52289e-10	-1.12941
156594848	chr1:156594848:G:A	4.73559e-09	-1.12496	-1.42018
156594962	chr1:156594962:A:G	5.016e-09	-1.63893	-0.848684
156594990	chr1:156594990:GTC:G	2.68824e-08	-1.52289e-10	-0.808776
156595021	chr1:156595021:T:C	2.93667e-08	-0.720384	-5.03233e-10
156595130	chr1:156595130:C:T	6.25247e-09	-0.788596	-1.47867
156595206	chr1:156595206:T:G	1.3368e-08	-1.52289e-10	-1.50738
156595378	chr1:156595378:T:G	3.80183e-09	-1.64213	-1.12264
156595597	chr1:156595597:C:T	2.08165e-08	-1.52289e-10	-1.0645
156595877	chr1:156595877:C:T	1.08617e-08	-1.71501	-5.03233e-10
156596216	chr1:156596216:A:G	4.35195e-09	-1.65525	-0.974378
156596494	chr1:156596494:G:C	1.64469e-08	-1.30011	-5.03233e-10
156596604	chr1:156596604:G:C	4.41064e-09	-1.69859	-0.917635
156596619	chr1:156596619:G:A	4.43093e-09	-1.70227	-0.909363
156596666	chr1:156596666:C:T	4.40954e-09	-1.70444	-0.912035
156596699	chr1:156596699:A:G	3.78978e-09	-1.2717	-1.49624
156596778	chr1:156596778:G:A	1.16305e-08	-1.64662	-5.03233e-10
156597212	chr1:156597212:G:A	1.32e-08	-1.52289e-10	-1.52003
156597268	chr1:156597268:C:T	2.22075e-08	-1.52289e-10	-0.999818
156597486	chr1:156597486:A:T	1.77516e-08	-1.22377	-5.03233e-10
156597608	chr1:156597608:A:G	4.46247e-09	-1.70048	-0.904061
156597704	chr1:156597704:C:T	4.64052e-09	-1.1503	-1.41512
156597844	chr1:156597844:C:T	2.50026e-09	-1.70352	-1.48034
156597938	chr1:156597938:T:C	4.24082e-09	-1.70605	-0.949444
156597986	chr1:156597986:A:G	4.30846e-09	-1.70443	-0.935232
156598055	chr1:156598055:G:C	1.92682e-08	-1.52289e-10	-1.14179
156598460	chr1:156598460:A:G	4.29301e-09	-1.7028	-0.94046
156598689	chr1:156598689:A:C	1.93911e-08	-1.52289e-10	-1.13543
156598747	chr1:156598747:C:A	2.0245e-08	-1.52289e-10	-1.09234
156598783	chr1:156598783:A:T	4.22618e-09	-1.70474	-0.954207
156599293	chr1:156599293:C:T	3.62838e-09	-1.69054	-1.12092
156599302	chr1:156599302:A:G	3.65469e-09	-1.68528	-1.11896
156599392	chr1:156599392:G:A	4.10591e-09	-1.70532	-0.982495
156599569	chr1:156599569:G:A	4.15752e-09	-1.70327	-0.972054
156599694	chr1:156599694:A:G	4.1455e-09	-1.70617	-0.972054
156599888	chr1:156599888:T:C	4.17603e-09	-1.70376	-0.967121
156599899	chr1:156599899:T:C	4.16145e-09	-1.70591	-0.968471
156600214	chr1:156600214:G:A	1.31409e-08	-1.52289e-10	-1.52452
156600456	chr1:156600456:A:G	8.74972e-08	-1.52289e-10	0.37136
156600560	chr1:156600560:CTCTG:C	1.98386e-08	-1.52289e-10	-1.11262
156600691	chr1:156600691:T:TC	4.26188e-09	-1.69924	-0.951299
156600923	chr1:156600923:T:G	1.36055e-08	-1.52289e-10	-1.48977
156601175	chr1:156601175:C:T	4.10289e-09	-1.70117	-0.987387
156601425	chr1:156601425:G:C	2.23625e-08	-1.52289e-10	-0.992861
156601451	chr1:156601451:G:C	4.25813e-09	-1.70053	-0.95089
156601543	chr1:156601543:T:C	4.27761e-09	-1.69973	-0.947125
156601592	chr1:156601592:T:C	1.43509e-08	-1.52289e-10	-1.43644
156602090	chr1:156602090:G:A	4.21158e-09	-1.70209	-0.96032
156602147	chr1:156602147:A:G	4.2673e-09	-1.69837	-0.95089
156602182	chr1:156602182:T:C	4.34837e-09	-1.69966	-0.930789
156602218	chr1:156602218:G:C	4.29736e-09	-1.69747	-0.944774
156602367	chr1:156602367:A:G	1.13341e-08	-0.884848	-0.787583
156602523	chr1:156602523:A:C	2.30594e-08	-1.52289e-10	-0.962173
156602866	chr1:156602866:T:C	9.01352e-09	-1.15625	-0.745267
156602972	chr1:156602972:C:T	4.34532e-09	-1.71371	-0.917433
156603144	chr1:156603144:A:G	2.92594e-09	-1.67158	-1.35506
156603145	chr1:156603145:C:T	1.43431e-08	-1.52289e-10	-1.43698
156603160	chr1:156603160:T:TGAA	4.17374e-09	-1.71524	-0.956195
156603168	chr1:156603168:C:T	1.31512e-08	-1.52289e-10	-1.52373
156603192	chr1:156603192:C:T	4.19561e-09	-1.70283	-0.963381
156603263	chr1:156603263:C:A	8.7206e-08	-1.52289e-10	0.368026
156603361	chr1:156603361:C:T	6.57442e-08	-1.52289e-10	0.0855243
156603720	chr1:156603720:G:C	4.29395e-09	-1.70224	-0.940804
156603790	chr1:156603790:A:T	1.40074e-08	-1.52289e-10	-1.46066
156603999	chr1:156603999:A:G	1.32858e-08	-1.52289e-10	-1.51355
156604346	chr1:156604346:G:A	1.32951e-08	-1.52289e-10	-1.51285
156604381	chr1:156604381:C:T	4.16016e-09	-1.70984	-0.964855
156604386	chr1:156604386:A:G	5.9105e-09	-1.07516	-1.24836
156604446	chr1:156604446:C:T	1.32528e-08	-1.52289e-10	-1.51604
156604566	chr1:156604566:G:A	1.85821e-08	-1.17805	-5.03233e-10
156604587	chr1:156604587:A:G	4.03382e-09	-1.1826	-1.52293
156604844	chr1:156604844:A:G	4.28861e-09	-1.70307	-0.941212
156605714	chr1:156605714:G:T	4.18217e-09	-1.14652	-1.5229
156605861	chr1:156605861:T:C	2.80824e-08	-1.52289e-10	-0.765103
156605911	chr1:156605911:AGGCCAAGGC:A	9.05229e-09	-1.10759	-0.78964
156606003	chr1:156606003:G:A	1.5869e-08	-1.52289e-10	-1.33588
156606590	chr1:156606590:C:G	1.33608e-08	-1.52289e-10	-1.50792
156607248	chr1:156607248:G:A	1.33307e-08	-1.52289e-10	-1.51017
156608182	chr1:156608182:A:T	1.54548e-08	-1.36233	-5.03233e-10
156609463	chr1:156609463:C:A	1.31524e-08	-1.52289e-10	-1.52364
156609576	chr1:156609576:A:C	1.31616e-08	-1.52289e-10	-1.52294
156609845	chr1:156609845:C:T	1.08313e-08	-1.7178	-5.03233e-10
156610133	chr1:156610133:G:A	1.66786e-08	-0.497663	-0.788458
156610412	chr1:156610412:C:T	1.32319e-08	-1.52289e-10	-1.51762
156611342	chr1:156611342:A:G	2.07319e-08	-1.52289e-10	-1.06857
156611389	chr1:156611389:AC:A	5.66227e-09	-0.939376	-1.42705
156611742	chr1:156611742:T:C	6.20103e-09	-0.901564	-1.37397
156612041	chr1:156612041:G:A	1.52346e-08	-1.37668	-5.03233e-10
156612110	chr1:156612110:G:A	6.48028e-09	-0.842514	-1.38897
156612841	chr1:156612841:C:T	1.51981e-08	-1.52289e-10	-1.37907
156613746	chr1:156613746:T:C	3.87572e-08	-0.44293	-5.03233e-10
156613824	chr1:156613824:G:A	2.92787e-09	-1.54539	-1.48058
156614457	chr1:156614457:C:T	6.64436e-09	-0.833227	-1.37325
156615571	chr1:156615571:TC:T	1.77878e-08	-1.22173	-5.03233e-10
156615861	chr1:156615861:T:C	1.97983e-08	-1.52289e-10	-1.11465
156616000	chr1:156616000:A:G	3.69459e-08	-1.52289e-10	-0.490791
156616399	chr1:156616399:G:A	2.29147e-08	-1.52289e-10	-0.968469
156616612	chr1:156616612:C:T	5.83443e-07	3.26155	-0.992855
156617192	chr1:156617192:G:A	1.3947e-08	-1.52289e-10	-1.46498
156618159	chr1:156618159:G:A	5.12987e-08	-1.52289e-10	-0.162581
156618223	chr1:156618223:C:G	7.38796e-09	-1.1419	-0.958499
156618270	chr1:156618270:C:A	1.77068e-08	-1.52289e-10	-1.2263
156618555	chr1:156618555:G:A	1.02581e-07	-1.52289e-10	0.530407
156618647	chr1:156618647:T:C	8.13244e-09	-1.10561	-0.898775
156618687	chr1:156618687:A:G	3.7629e-09	-1.25084	-1.52422
156618847	chr1:156618847:C:T	9.30443e-08	-1.52289e-10	0.432829
156618957	chr1:156618957:G:A	8.30301e-09	-1.08634	-0.897286
156619028	chr1:156619028:T:C	1.90057e-08	-1.52289e-10	-1.15551
156619196	chr1:156619196:G:A	8.76546e-08	-1.52289e-10	0.373157
156619658	chr1:156619658:C:T	9.10655e-09	-0.984852	-0.9064
156619724	chr1:156619724:G:A	1.34504e-08	-1.52289e-10	-1.50124
156620108	chr1:156620108:G:A	1.77393e-08	-1.52289e-10	-1.22446
156620707	chr1:156620707:T:C	1.36389e-08	-1.52289e-10	-1.48732
156620904	chr1:156620904:G:A	8.88282e-09	-1.02148	-0.894652
156620945	chr1:156620945:A:T	1.77141e-08	-1.52289e-10	-1.22589
156621529	chr1:156621529:G:A	1.77824e-08	-1.52289e-10	-1.22204
156621595	chr1:156621595:G:A	1.1019e-08	-1.70063	-5.03233e-10
156621672	chr1:156621672:T:C	8.80277e-09	-0.972984	-0.952196
156621911	chr1:156621911:G:A	1.57198e-08	-1.52289e-10	-1.34532
156624136	chr1:156624136:G:T	1.74374e-08	-1.52289e-10	-1.24163
156624237	chr1:156624237:C:T	2.26213e-08	-1.52289e-10	-0.981353
156624555	chr1:156624555:C:T	1.09558e-08	-1.70638	-5.03233e-10
156624864	chr1:156624864:C:A	4.93132e-09	-1.00993	-1.49471
156625575	chr1:156625575:G:C	9.57891e-08	-1.52289e-10	0.461902
156625865	chr1:156625865:C:T	1.61065e-08	-1.52289e-10	-1.32102
156626225	chr1:156626225:T:G	1.33403e-08	-1.52289e-10	-1.50946
156626576	chr1:156626576:C:CAG	3.6207e-09	-1.4263	-1.38728
156626617	chr1:156626617:C:T	6.76416e-09	-1.71035	-0.478259
156626727	chr1:156626727:T:C	1.31868e-08	-1.52289e-10	-1.52103
156626874	chr1:156626874:A:G	1.08808e-08	-1.65891	-0.0543422
156627593	chr1:156627593:C:G	6.49913e-09	-1.71016	-0.518418
156627616	chr1:156627616:C:T	3.54288e-09	-1.43963	-1.39568
156627796	chr1:156627796:T:C	1.33223e-08	-1.52289e-10	-1.51081
156628100	chr1:156628100:C:T	1.20476e-08	-0.0881751	-1.5232
156628740	chr1:156628740:C:A	2.59175e-08	-0.1118	-0.733528
156629196	chr1:156629196:G:A	5.3797e-09	-0.959578	-1.45804
156630099	chr1:156630099:G:A	3.07001e-08	-1.52289e-10	-0.67598
156630110	chr1:156630110:G:A	1.40781e-08	-1.52289e-10	-1.45562
156630374	chr1:156630374:A:G	1.75629e-08	-1.52289e-10	-1.23446
156630404	chr1:156630404:C:G	2.80814e-08	0.0214734	-0.786613
156630591	chr1:156630591:G:A	1.31584e-08	-1.52289e-10	-1.52319
156630947	chr1:156630947:A:T	3.41769e-08	-1.52289e-10	-0.568697
156631072	chr1:156631072:C:T	3.42967e-09	-1.45765	-1.41013
156631412	chr1:156631412:C:T	6.79346e-09	-1.71793	-0.466356
156632036	chr1:156632036:A:G	3.00844e-09	-1.60208	-1.39674
156632390	chr1:156632390:G:A	1.63011e-08	-1.52289e-10	-1.30901
156632949	chr1:156632949:C:T	2.68077e-09	-1.69636	-1.41778
156633528	chr1:156633528:G:A	4.8443e-08	-1.52289e-10	-0.219859
156633630	chr1:156633630:T:G	2.76742e-09	-1.66027	-1.42207
156635408	chr1:156635408:G:A	2.60973e-08	-0.838415	-5.03233e-10
156635620	chr1:156635620:A:T	1.39049e-08	-1.52289e-10	-1.46801
156636447	chr1:156636447:T:C	2.81179e-08	-0.763839	-5.03233e-10
156636813	chr1:156636813:G:T	1.36754e-08	-1.52289e-10	-1.48464
156636910	chr1:156636910:T:A	1.31868e-08	-1.52289e-10	-1.52103
156636941	chr1:156636941:C:A	1.41609e-08	-1.52289e-10	-1.44976
156637052	chr1:156637052:A:G	1.31465e-08	-1.52289e-10	-1.52409
156637216	chr1:156637216:C:T	2.8777e-09	-1.53824	-1.50502
156637323	chr1:156637323:T:C	1.40434e-08	-1.52289e-10	-1.4581
156637335	chr1:156637335:T:G	1.37105e-08	-1.52289e-10	-1.48209
156637403	chr1:156637403:G:A	1.35641e-08	-1.52289e-10	-1.49282
156637543	chr1:156637543:T:C	3.06567e-09	-1.45693	-1.52305
156637553	chr1:156637553:C:A	4.6921e-08	-1.52289e-10	-0.251782
156637794	chr1:156637794:C:T	4.28959e-09	-1.65744	-0.986614
156638133	chr1:156638133:G:A	6.37572e-08	-1.52289e-10	0.0548359
156638148	chr1:156638148:G:A	1.34573e-08	-1.52289e-10	-1.50072
156638450	chr1:156638450:C:T	1.08211e-07	-1.52289e-10	0.583839
156639140	chr1:156639140:C:T	1.82863e-08	-1.52289e-10	-1.19409
156639220	chr1:156639220:G:A	1.37261e-08	-1.52289e-10	-1.48095
156639345	chr1:156639345:T:C	1.70871e-08	-1.52289e-10	-1.26192
156639359	chr1:156639359:G:A	1.71364e-07	-1.52289e-10	1.04355
156639552	chr1:156639552:G:A	2.3472e-07	-1.52289e-10	1.35815
156639969	chr1:156639969:A:G	1.85323e-08	-1.52289e-10	-1.18073
156640280	chr1:156640280:A:G	1.31436e-08	-1.52289e-10	-1.52431
156640423	chr1:156640423:T:C	1.61815e-08	-1.52289e-10	-1.31638
156640616	chr1:156640616:G:A	9.53267e-08	-1.52289e-10	0.457064
156640685	chr1:156640685:G:A	3.02532e-08	-0.863644	0.172999
156640706	chr1:156640706:C:T	1.39866e-08	-1.52289e-10	-1.46215
156640835	chr1:156640835:T:C	7.48898e-08	-1.52289e-10	0.215771
156640896	chr1:156640896:G:A	7.35152e-09	-1.48761	-0.61773
156641300	chr1:156641300:A:C	1.79171e-08	-1.52289e-10	-1.21449
156641846	chr1:156641846:AGCGAACGCTGG:A	1.31718e-08	-1.52289e-10	-1.52217
156642693	chr1:156642693:T:C	1.32457e-08	-1.52289e-10	-1.51658
156643140	chr1:156643140:T:C	1.50529e-08	0.135322	-1.524
156643232	chr1:156643232:A:G	2.66303e-08	-0.818195	-5.03233e-10
156643403	chr1:156643403:C:T	1.31531e-08	-1.52289e-10	-1.52359
156643417	chr1:156643417:C:T	2.9612e-08	-1.52289e-10	-0.712066
156643524	chr1:156643524:A:G	4.7781e-08	-1.52289e-10	-0.233618
156643725	chr1:156643725:C:A	4.82216e-09	-1.70134	-0.825685
156643882	chr1:156643882:G:C	4.79906e-08	-1.52289e-10	-0.22924
156643996	chr1:156643996:G:A	4.91865e-08	-1.52289e-10	-0.204628
156644444	chr1:156644444:T:G	3.42344e-08	-1.52289e-10	-0.567017
156644500	chr1:156644500:C:T	2.97149e-08	-1.52289e-10	-0.708599
156644960	chr1:156644960:T:C	2.12635e-08	-1.52289e-10	-1.04325
156645087	chr1:156645087:T:G	1.40113e-08	-1.52289e-10	-1.46038
156645474	chr1:156645474:G:T	3.39999e-08	-1.52289e-10	-0.573888
156646571	chr1:156646571:G:A	1.31578e-08	-1.52289e-10	-1.52323
156646634	chr1:156646634:G:C	1.32147e-08	-1.52289e-10	-1.51892
156647022	chr1:156647022:C:G	1.29726e-08	-1.5374	-5.03233e-10
156648976	chr1:156648976:T:G	3.16461e-08	-1.1932	0.547573
156649343	chr1:156649343:A:T	3.57242e-08	-1.36046	0.836041
156649397	chr1:156649397:A:G	1.49549e-08	-1.52289e-10	-1.39521
156649680	chr1:156649680:A:G	1.44368e-08	-1.52289e-10	-1.43047
156649812	chr1:156649812:G:A	1.3938e-08	-1.52289e-10	-1.46563
156650459	chr1:156650459:T:C	1.31473e-08	-1.52289e-10	-1.52403
156651248	chr1:156651248:C:G	1.49594e-08	-1.52289e-10	-1.39491
156651460	chr1:156651460:G:A	4.50022e-08	-1.52289e-10	-0.293535
156652733	chr1:156652733:C:A	1.12045e-08	-1.68393	-5.03233e-10
156653510	chr1:156653510:C:T	1.61651e-08	-1.52289e-10	-1.31739
156653770	chr1:156653770:T:C	8.02272e-08	-1.52289e-10	0.284617
156653833	chr1:156653833:C:T	1.89856e-06	-1.52984	4.97844
156654030	chr1:156654030:G:A	1.261e-08	-1.56575	-5.03233e-10
156654102	chr1:156654102:C:T	1.66355e-08	-1.28871	-5.03233e-10
156654256	chr1:156654256:G:T	1.33373e-08	-1.52289e-10	-1.50968
156654422	chr1:156654422:C:T	1.17491e-08	-1.63647	-5.03233e-10
156654446	chr1:156654446:G:A	1.57695e-07	-1.32634	2.28676
156654492	chr1:156654492:A:G	1.07616e-08	-1.06703	-0.657239
156654536	chr1:156654536:G:A	1.64254e-08	-1.52289e-10	-1.30142
156654589	chr1:156654589:G:A	7.15158e-08	-1.52289e-10	0.169672
156654643	chr1:156654643:G:A	2.26505e-07	-1.33149	2.65401
156655549	chr1:156655549:A:T	2.31691e-08	-1.52289e-10	-0.957427
156655780	chr1:156655780:T:C	8.25529e-07	-1.51026	4.12604
156656070	chr1:156656070:C:T	1.5712e-08	-1.52289e-10	-1.34582
156656175	chr1:156656175:G:C	1.47699e-08	-1.52289e-10	-1.40766
156656548	chr1:156656548:C:G	2.73782e-09	-1.65862	-1.43446
156656716	chr1:156656716:C:G	8.99261e-08	-0.0912745	0.490016
156657277	chr1:156657277:A:G	3.05389e-08	-0.0429836	-0.638261
156657339	chr1:156657339:C:A	4.36995e-07	-1.52289e-10	1.97968
156657846	chr1:156657846:C:A	1.50777e-08	-1.52289e-10	-1.38703
156657896	chr1:156657896:C:T	2.05739e-08	-1.52289e-10	-1.07622
156658066	chr1:156658066:C:G	1.41048e-08	-1.52289e-10	-1.45373
156658114	chr1:156658114:T:C	1.12078e-08	-1.68364	-5.03233e-10
156658204	chr1:156658204:T:C	2.933e-09	-1.593	-1.43123
156658297	chr1:156658297:A:G	1.31849e-08	-1.52289e-10	-1.52118
156658460	chr1:156658460:G:A	3.54729e-09	-1.51188	-1.32218
156658925	chr1:156658925:C:A	1.7484e-07	-1.26193	2.32555
156658951	chr1:156658951:A:G	1.64497e-08	-1.52289e-10	-1.29994
156659245	chr1:156659245:A:G	5.28368e-08	-1.31071	1.17767
156659621	chr1:156659621:G:A	8.88685e-08	-1.52289e-10	0.386911
156659645	chr1:156659645:C:T	3.44537e-09	-1.53255	-1.33067
156661497	chr1:156661497:C:T	1.34436e-08	-1.52289e-10	-1.50174
156661739	chr1:156661739:C:T	1.9509e-08	-1.52289e-10	-1.12937
156661795	chr1:156661795:G:A	6.18499e-09	-0.760191	-1.51793
156661917	chr1:156661917:C:T	2.0243e-08	-1.52289e-10	-1.09244
156662645	chr1:156662645:A:G	1.32473e-08	-1.52289e-10	-1.51645
156662807	chr1:156662807:T:C	6.56288e-09	-0.704218	-1.5146
156662880	chr1:156662880:C:T	2.67681e-08	-1.52289e-10	-0.813036
156662881	chr1:156662881:G:A	9.31061e-09	-0.738865	-1.13023
156663542	chr1:156663542:C:T	4.10696e-08	-0.384979	-5.03233e-10
156663725	chr1:156663725:G:C	1.37358e-08	-1.52289e-10	-1.48024
156663946	chr1:156663946:G:A	5.67738e-09	-0.840166	-1.52359
156663982	chr1:156663982:G:A	3.17475e-08	-1.52289e-10	-0.642434
156664039	chr1:156664039:AAAAG:A	2.10932e-08	-1.52289e-10	-1.05129
156664847	chr1:156664847:A:G	1.32181e-07	-1.48879	2.27272
156665379	chr1:156665379:G:A	1.09758e-08	-1.70456	-5.03233e-10
156665799	chr1:156665799:C:T	1.31986e-08	-1.52289e-10	-1.52013
156666578	chr1:156666578:G:A	1.46984e-08	-1.52289e-10	-1.41251
156666814	chr1:156666814:G:A	4.11964e-08	-1.52289e-10	-0.381896
156667356	chr1:156667356:C:T	1.14023e-08	-1.66643	-5.03233e-10
156667534	chr1:156667534:TGA:T	1.28796e-07	-1.52289e-10	0.757986
156667707	chr1:156667707:A:G	3.22741e-09	-1.52567	-1.4029
156668324	chr1:156668324:G:A	1.23041e-07	-1.52289e-10	0.712274
156668514	chr1:156668514:C:T	1.57977e-08	-1.52289e-10	-1.34038
156668576	chr1:156668576:C:T	1.33096e-08	-1.52289e-10	-1.51176
156668786	chr1:156668786:T:C	1.96302e-08	-1.52289e-10	-1.12318
156669208	chr1:156669208:A:G	8.37129e-09	-0.627171	-1.34827
156669484	chr1:156669484:C:T	1.442e-08	-1.52289e-10	-1.43163
156669792	chr1:156669792:T:C	1.4384e-08	-1.52289e-10	-1.43413
156669844	chr1:156669844:G:A	7.04964e-09	-0.667436	-1.47983
156669961	chr1:156669961:G:A	2.72821e-09	-1.71451	-1.38209
156669969	chr1:156669969:C:T	1.31469e-08	-1.52289e-10	-1.52406
156670364	chr1:156670364:G:A	3.57976e-09	-1.52785	-1.29711
156670516	chr1:156670516:C:T	7.767e-09	-0.642764	-1.4076
156671141	chr1:156671141:C:T	4.02774e-09	-1.28116	-1.42588
156671699	chr1:156671699:T:C	1.273e-07	-1.52289e-10	0.746298
156671745	chr1:156671745:C:T	1.0372e-08	-1.45583	-0.305311
156672952	chr1:156672952:G:C	1.50529e-08	-1.52289e-10	-1.38868
156674126	chr1:156674126:T:C	1.88583e-08	-1.47741	0.314112
156674296	chr1:156674296:T:C	1.01557e-08	-0.654029	-1.12818
156674694	chr1:156674694:G:A	1.40435e-08	-1.52289e-10	-1.45809
156674719	chr1:156674719:G:T	1.51331e-08	-1.52289e-10	-1.38336
156674937	chr1:156674937:C:T	4.1336e-09	-1.24811	-1.43299
156674988	chr1:156674988:T:TG	1.97382e-08	-1.11769	-5.03233e-10
156675609	chr1:156675609:T:C	8.92497e-08	-1.52289e-10	0.391192
156675675	chr1:156675675:G:A	4.37569e-08	-1.52289e-10	-0.321598
156675791	chr1:156675791:A:G	2.8281e-09	-1.53773	-1.52291
156675815	chr1:156675815:G:A	3.2516e-09	-1.56429	-1.35681
156676156	chr1:156676156:C:T	3.5418e-09	-1.36381	-1.4718
156676248	chr1:156676248:C:T	1.3162e-08	-1.52289e-10	-1.52291
156677793	chr1:156677793:T:G	4.37494e-09	-1.45049	-1.17386
156678139	chr1:156678139:G:A	1.55603e-08	-1.60359	0.248065
156678332	chr1:156678332:T:G	1.65511e-08	-1.52289e-10	-1.29379
156678601	chr1:156678601:A:G	5.29917e-09	-1.11397	-1.31872
156679112	chr1:156679112:G:C	4.49768e-09	-1.69694	-0.899746
156679131	chr1:156679131:C:T	9.31581e-08	-1.52289e-10	0.434052
156679398	chr1:156679398:T:C	5.78949e-09	-1.63222	-0.711986
156679600	chr1:156679600:G:C	1.82417e-08	-1.52289e-10	-1.19654
156679650	chr1:156679650:T:C	3.49804e-09	-1.34939	-1.49865
156679764	chr1:156679764:A:G	4.554e-09	-1.64489	-0.939347
156680231	chr1:156680231:T:G	1.1953e-08	-1.61927	-5.03233e-10
156680368	chr1:156680368:G:A	5.81315e-09	-1.63471	-0.705415
156680638	chr1:156680638:G:T	3.37725e-08	-1.52289e-10	-0.5806
156680874	chr1:156680874:C:T	3.3864e-08	-1.52289e-10	-0.577894
156680899	chr1:156680899:G:A	3.05015e-08	-1.52289e-10	-0.682471
156681700	chr1:156681700:C:T	2.67834e-09	-1.61075	-1.5043
156682225	chr1:156682225:A:G	2.53956e-09	-1.71553	-1.45272
156682480	chr1:156682480:C:T	1.67388e-07	-1.52289e-10	1.02007
156682511	chr1:156682511:A:G	2.66509e-09	-1.68476	-1.43525
156682770	chr1:156682770:C:A	3.59918e-09	-1.33788	-1.48166
156682776	chr1:156682776:C:T	2.83513e-09	-1.60894	-1.44922
156682809	chr1:156682809:G:A	1.27548e-07	-1.52289e-10	0.748244
156683181	chr1:156683181:C:T	4.95458e-08	-1.52289e-10	-0.197349
156683279	chr1:156683279:ATATT:A	1.53653e-08	-1.36814	-5.03233e-10
156683348	chr1:156683348:A:G	1.12704e-08	-1.67807	-5.03233e-10
156684103	chr1:156684103:G:A	2.81971e-09	-1.63795	-1.42566
156684135	chr1:156684135:G:A	2.72136e-09	-1.64954	-1.44957
156684159	chr1:156684159:A:G	1.39622e-08	-1.52289e-10	-1.46389
156684513	chr1:156684513:C:T	1.80464e-08	-1.52289e-10	-1.2073
156685069	chr1:156685069:TG:T	1.59743e-08	-1.52289e-10	-1.32927
156685182	chr1:156685182:G:A	1.39147e-08	-1.52289e-10	-1.4673
156685198	chr1:156685198:G:A	3.49959e-08	-0.545015	-5.03233e-10
156685235	chr1:156685235:A:G	1.45238e-08	-1.52289e-10	-1.42445
156685423	chr1:156685423:T:C	4.62138e-09	-1.46998	-1.09958
156685481	chr1:156685481:G:A	1.4438e-08	-1.52289e-10	-1.43038
156685688	chr1:156685688:T:G	1.08471e-08	-1.71635	-5.03233e-10
156685737	chr1:156685737:C:T	1.44258e-08	-1.52289e-10	-1.43123
156686014	chr1:156686014:C:T	5.34399e-09	-0.900292	-1.52398
156686331	chr1:156686331:C:T	5.37576e-09	-1.41792	-1.00043
156686463	chr1:156686463:T:C	2.90294e-08	-1.52289e-10	-0.731936
156687344	chr1:156687344:G:T	3.78364e-08	-1.52289e-10	-0.466976
156687357	chr1:156687357:G:A	5.83032e-09	-1.416	-0.921171
156687373	chr1:156687373:A:AAT	5.01193e-08	-1.52289e-10	-0.18584
156687396	chr1:156687396:T:C	1.86684e-08	-1.52289e-10	-1.17342
156687499	chr1:156687499:A:T	7.94302e-09	-0.522326	-1.50563
156687746	chr1:156687746:A:T	1.41686e-08	-1.52289e-10	-1.44921
156687793	chr1:156687793:G:A	6.86568e-09	-0.650552	-1.52316
156688383	chr1:156688383:G:A	1.7698e-08	-1.52289e-10	-1.2268
156688438	chr1:156688438:C:T	1.07743e-07	-1.52289e-10	0.579499
156688660	chr1:156688660:A:G	2.29479e-08	-1.52289e-10	-0.967019
156688912	chr1:156688912:G:T	1.31464e-08	-1.52289e-10	-1.5241
156689134	chr1:156689134:C:T	4.35479e-09	-1.48637	-1.1426
156689658	chr1:156689658:T:C	1.05714e-07	0.560488	-5.03233e-10
156689705	chr1:156689705:C:T	1.95606e-08	-1.52289e-10	-1.12673
156690101	chr1:156690101:G:A	4.63146e-09	-1.0502	-1.51718
156690441	chr1:156690441:C:T	1.328e-08	-1.52289e-10	-1.51399
156690519	chr1:156690519:C:T	5.05272e-09	-1.43433	-1.04599
156691426	chr1:156691426:T:C	1.46664e-08	-1.52289e-10	-1.41469
156691448	chr1:156691448:C:T	1.38674e-08	-1.52289e-10	-1.4707
156691821	chr1:156691821:G:A	4.87903e-09	-1.30899	-1.20631
156691926	chr1:156691926:C:T	2.08736e-08	-1.52289e-10	-1.06176
156691978	chr1:156691978:G:A	2.23519e-08	-1.52289e-10	-0.993336
156692069	chr1:156692069:G:T	1.77875e-08	-1.22175	-5.03233e-10
156692275	chr1:156692275:T:C	1.31637e-08	-1.52289e-10	-1.52278
156692407	chr1:156692407:C:T	8.75949e-09	-1.34273	-0.587384
156692580	chr1:156692580:G:A	4.28591e-09	-1.57681	-1.0681
156692822	chr1:156692822:T:C	1.63014e-08	-1.52289e-10	-1.309
156692842	chr1:156692842:G:A	2.3789e-08	-0.931025	-5.03233e-10
156692908	chr1:156692908:G:A	8.2529e-09	-0.482221	-1.50746
156692967	chr1:156692967:C:T	1.99154e-08	-1.5846	0.47584
156692984	chr1:156692984:A:C	1.36765e-08	-1.52289e-10	-1.48457
156693117	chr1:156693117:G:A	4.36244e-08	-1.52289e-10	-0.32463
156693139	chr1:156693139:A:G	9.57639e-09	-0.601372	-1.23957
156693518	chr1:156693518:A:G	1.45648e-08	-1.52289e-10	-1.42164
156693566	chr1:156693566:T:C	5.20146e-08	-1.52289e-10	-0.148722
156693590	chr1:156693590:CCT:C	1.43335e-08	-1.52289e-10	-1.43765
156693594	chr1:156693594:TC:T	2.98223e-09	-1.68373	-1.32385
156693596	chr1:156693596:TC:T	2.97621e-09	-1.68409	-1.32551
156693685	chr1:156693685:C:T	3.03026e-09	-1.68296	-1.30863
156693719	chr1:156693719:G:A	1.64034e-08	0.0474492	-1.35021
156693781	chr1:156693781:T:C	1.5655e-08	-1.52289e-10	-1.34945
156693787	chr1:156693787:C:T	1.41315e-08	-1.52289e-10	-1.45184
156693828	chr1:156693828:C:T	1.47067e-08	-1.52289e-10	-1.41194
156693962	chr1:156693962:C:T	1.31742e-08	-1.52289e-10	-1.52199
156694191	chr1:156694191:C:T	3.8342e-09	-1.66064	-1.09564
156694488	chr1:156694488:C:T	3.49917e-09	-1.55309	-1.29463
156694979	chr1:156694979:G:A	9.17603e-08	-1.52289e-10	0.418933
156695151	chr1:156695151:C:T	1.33607e-08	-1.52289e-10	-1.50793
156695242	chr1:156695242:C:T	1.35257e-08	-1.52289e-10	-1.49566
156695250	chr1:156695250:T:A	1.40599e-08	-1.52289e-10	-1.45692
156695568	chr1:156695568:G:T	1.55056e-08	-1.52289e-10	-1.35905
156695738	chr1:156695738:G:A	1.08554e-08	-1.71559	-5.03233e-10
156696046	chr1:156696046:T:TC	1.38579e-08	-1.52289e-10	-1.47139
156696341	chr1:156696341:A:G	2.48875e-09	-1.69849	-1.48997
156696402	chr1:156696402:T:C	2.44046e-09	-1.71026	-1.4978
156696437	chr1:156696437:G:A	2.46691e-09	-1.70289	-1.49439
156696750	chr1:156696750:T:C	1.31834e-08	-1.52289e-10	-1.52129
156697268	chr1:156697268:T:A	4.15996e-09	-1.4114	-1.26334
156697282	chr1:156697282:G:A	3.4402e-09	-1.49051	-1.37421
156697607	chr1:156697607:C:T	2.53356e-09	-1.65231	-1.51832
156698610	chr1:156698610:G:A	4.57577e-09	-1.05717	-1.5223
156698639	chr1:156698639:T:C	1.34497e-08	-1.52289e-10	-1.50129
156698685	chr1:156698685:A:G	3.44282e-08	-1.52289e-10	-0.56137
156699165	chr1:156699165:C:T	1.69714e-08	-1.52289e-10	-1.26872
156699323	chr1:156699323:C:G	1.86225e-08	-1.52289e-10	-1.17587
156699380	chr1:156699380:G:A	2.25527e-08	-0.98439	-5.03233e-10
156699558	chr1:156699558:G:A	3.5639e-08	-1.52289e-10	-0.526807
156700109	chr1:156700109:G:A	1.28409e-08	-1.54761	-5.03233e-10
156700125	chr1:156700125:T:C	1.06858e-08	-0.876628	-0.854706
156700244	chr1:156700244:G:A	1.33285e-08	-1.52289e-10	-1.51034
156700257	chr1:156700257:A:G	1.81582e-08	-1.52289e-10	-1.20112
156700753	chr1:156700753:C:T	6.58436e-09	-1.56118	-0.654373
156700862	chr1:156700862:T:C	4.44962e-09	-1.16717	-1.44026
156701097	chr1:156701097:A:T	1.98348e-08	-1.52289e-10	-1.11281
156701677	chr1:156701677:A:G	3.36722e-09	-1.67772	-1.20844
156702589	chr1:156702589:G:A	4.3313e-09	-1.3928	-1.24157
156702973	chr1:156702973:G:A	5.94686e-08	-1.52289e-10	-0.0147977
156703098	chr1:156703098:C:T	1.31632e-08	-1.52289e-10	-1.52282
156703170	chr1:156703170:A:G	5.16731e-09	-1.66366	-0.794233
156703392	chr1:156703392:G:A	2.4629e-09	-1.71791	-1.481
156704254	chr1:156704254:C:A	4.12635e-09	-1.7151	-0.96775
156704338	chr1:156704338:C:T	1.25731e-08	-1.56869	-5.03233e-10
156704349	chr1:156704349:C:T	2.24354e-08	-1.52289e-10	-0.989608
156704420	chr1:156704420:C:T	1.46943e-08	-1.52289e-10	-1.41279
156704996	chr1:156704996:C:T	1.38993e-08	-1.52289e-10	-1.46841
156705274	chr1:156705274:G:C	1.33494e-08	-1.50877	-5.03233e-10
156705734	chr1:156705734:C:T	2.66717e-08	-0.816642	-5.03233e-10
156705805	chr1:156705805:A:G	2.90322e-08	-1.52289e-10	-0.731842
156705938	chr1:156705938:C:G	1.32145e-08	-1.52289e-10	-1.51893
156705979	chr1:156705979:A:G	5.26994e-09	-1.65733	-0.780895
156706100	chr1:156706100:G:T	1.33418e-08	-1.52289e-10	-1.50935
156706388	chr1:156706388:G:C	2.63811e-08	-1.52289e-10	-0.827598
156706542	chr1:156706542:G:A	1.32274e-08	-1.52289e-10	-1.51796
156706761	chr1:156706761:G:T	6.16058e-09	-1.54497	-0.737105
156706963	chr1:156706963:C:T	5.22266e-09	-1.62256	-0.824683
156707249	chr1:156707249:G:A	8.68671e-08	-1.52289e-10	0.364133
156707766	chr1:156707766:AGCGCCCAGCCTCCT:A	1.56019e-08	-1.35285	-5.03233e-10
156707877	chr1:156707877:AGAT:A	6.52353e-09	-1.58741	-0.637425
156709085	chr1:156709085:G:A	1.27546e-08	-1.55436	-5.03233e-10
156709392	chr1:156709392:C:T	4.03476e-09	-1.28343	-1.42187
156709553	chr1:156709553:A:G	5.83317e-09	-1.71681	-0.619877
156709903	chr1:156709903:T:C	4.4602e-09	-1.28744	-1.31762
156710157	chr1:156710157:T:C	1.40749e-08	-1.45585	-5.03233e-10
156710263	chr1:156710263:T:C	1.4673e-07	-1.52289e-10	0.888347
156710276	chr1:156710276:A:C	1.42498e-07	-1.52289e-10	0.859085
156710520	chr1:156710520:A:G	3.06701e-09	-1.45502	-1.52452
156710809	chr1:156710809:G:A	3.0157e-09	-1.50414	-1.49227
156710976	chr1:156710976:C:T	3.12926e-09	-1.49283	-1.46662
156711740	chr1:156711740:C:T	1.83824e-08	-1.52289e-10	-1.18885
156712446	chr1:156712446:C:T	3.80325e-08	-1.52289e-10	-0.461805
156712572	chr1:156712572:T:C	1.78007e-08	-1.54597	0.324961
156712970	chr1:156712970:G:A	1.51646e-07	-1.52289e-10	0.921302
156712986	chr1:156712986:G:T	1.66886e-08	-1.52289e-10	-1.28552
156713363	chr1:156713363:A:G	3.18154e-08	-1.52289e-10	-0.640298
156713525	chr1:156713525:C:T	1.39634e-08	-1.46381	-5.03233e-10
156713642	chr1:156713642:A:G	2.1606e-08	-1.52289e-10	-1.02728
156713860	chr1:156713860:A:G	1.08641e-08	-1.71479	-5.03233e-10
156714000	chr1:156714000:C:T	1.32408e-08	-1.52289e-10	-1.51695
156714001	chr1:156714001:G:A	1.38548e-08	-1.55346	0.0818391
156714158	chr1:156714158:C:A	1.48942e-08	-1.52289e-10	-1.39928
156714415	chr1:156714415:G:A	7.14183e-09	-1.71701	-0.417266
156714511	chr1:156714511:G:A	4.06964e-08	-1.52289e-10	-0.394107
156714536	chr1:156714536:TG:T	5.16462e-09	-1.71774	-0.740677
156714709	chr1:156714709:C:T	1.34427e-08	-1.52289e-10	-1.50181
156715652	chr1:156715652:A:G	3.54921e-08	-1.52289e-10	-0.530937
156716213	chr1:156716213:A:C	6.36199e-09	-0.728574	-1.52133
156716610	chr1:156716610:A:G	6.20226e-08	0.0572389	-0.0299873
156716626	chr1:156716626:C:T	4.32397e-09	-1.42004	-1.21603
156716778	chr1:156716778:T:C	4.76575e-08	-1.52289e-10	-0.236206
156716844	chr1:156716844:C:A	2.61334e-09	-1.68891	-1.45071
156716932	chr1:156716932:G:A	3.73366e-09	-1.71195	-1.0709
156717309	chr1:156717309:C:T	3.75395e-08	-1.52289e-10	-0.474852
156717387	chr1:156717387:G:A	1.60285e-08	-1.52289e-10	-1.32588
156717784	chr1:156717784:C:T	6.68957e-09	-1.26487	-0.93483
156718304	chr1:156718304:C:T	1.58667e-08	-1.52289e-10	-1.33602
156718328	chr1:156718328:T:C	1.42706e-08	-1.52289e-10	-1.44204
156718580	chr1:156718580:A:G	2.62548e-09	-1.70816	-1.42682
156718913	chr1:156718913:C:T	1.40623e-08	-1.52289e-10	-1.45675
156718945	chr1:156718945:G:A	1.50448e-08	-1.52289e-10	-1.38921
156718993	chr1:156718993:C:G	3.75189e-08	-1.52289e-10	-0.475401
156719421	chr1:156719421:G:A	1.44406e-08	-1.52289e-10	-1.4302
156719486	chr1:156719486:G:A	1.26916e-08	-1.5593	-5.03233e-10
156719689	chr1:156719689:T:C	3.59987e-09	-1.58784	-1.2315
156720425	chr1:156720425:G:A	1.32171e-08	-1.52289e-10	-1.51873
156720447	chr1:156720447:C:T	2.99437e-09	-1.49128	-1.51223
156722152	chr1:156722152:G:C	1.36325e-08	-1.52289e-10	-1.48779
156722477	chr1:156722477:A:G	1.32639e-08	-1.52289e-10	-1.5152
156722514	chr1:156722514:T:C	9.28138e-08	-1.52289e-10	0.430349
156723182	chr1:156723182:A:G	1.25468e-07	-1.52289e-10	0.731801
156723226	chr1:156723226:C:G	1.00534e-08	-0.494121	-1.29821
156724066	chr1:156724066:G:A	3.31531e-08	-1.52289e-10	-0.599109
156724642	chr1:156724642:T:C	1.31573e-08	-1.52327	-5.03233e-10
156724663	chr1:156724663:T:C	1.34619e-08	-1.52289e-10	-1.50038
156724789	chr1:156724789:G:A	1.38812e-08	-1.52289e-10	-1.46971
156724848	chr1:156724848:C:T	4.16811e-09	-1.3585	-1.31429
156725147	chr1:156725147:T:C	1.47476e-08	-1.52289e-10	-1.40917
156725208	chr1:156725208:C:T	4.23003e-09	-1.32316	-1.33488
156725252	chr1:156725252:C:T	2.15729e-08	-1.52289e-10	-1.02881
156725542	chr1:156725542:T:C	2.25709e-07	1.319	-5.03233e-10
156725712	chr1:156725712:A:G	1.37814e-08	-1.52289e-10	-1.47693
156725745	chr1:156725745:G:A	3.49024e-09	-1.70738	-1.1429
156726047	chr1:156726047:T:C	1.31911e-08	-1.52289e-10	-1.52071
156726396	chr1:156726396:C:T	5.11961e-09	-1.54814	-0.919034
156726543	chr1:156726543:T:G	2.51925e-08	-1.52289e-10	-0.8737
156726773	chr1:156726773:TCAA:T	1.41774e-08	-1.52289e-10	-1.4486
156726811	chr1:156726811:G:A	1.15109e-08	-0.327959	-1.32899
156726819	chr1:156726819:C:CT	1.38145e-08	-1.52289e-10	-1.47453
156727264	chr1:156727264:T:C	1.3245e-08	-1.52289e-10	-1.51663
156728106	chr1:156728106:C:T	1.95225e-08	-1.12868	-5.03233e-10
156728472	chr1:156728472:GCGCGC:G	1.5759e-08	-1.52289e-10	-1.34283
156730185	chr1:156730185:G:A	1.33778e-08	-1.52289e-10	-1.50665
156730368	chr1:156730368:C:T	2.48785e-08	-1.52289e-10	-0.886243
156730627	chr1:156730627:G:T	3.86424e-08	-1.52289e-10	-0.445896
156730859	chr1:156730859:T:G	6.35078e-09	-0.73303	-1.51864
156730915	chr1:156730915:C:T	1.44298e-08	-1.52289e-10	-1.43095
156731269	chr1:156731269:G:A	5.35716e-09	-1.53448	-0.88733
156731313	chr1:156731313:G:A	1.65292e-08	-1.52289e-10	-1.29512
156731580	chr1:156731580:T:C	2.79966e-09	-1.56244	-1.5083
156731719	chr1:156731719:C:T	1.31692e-08	-1.52289e-10	-1.52236
156732065	chr1:156732065:A:G	1.36123e-08	-1.52289e-10	-1.48927
156734849	chr1:156734849:C:CT	1.63938e-08	-1.52289e-10	-1.30334
156735801	chr1:156735801:G:C	3.47807e-08	-1.52289e-10	-0.551183
156736030	chr1:156736030:C:T	1.13717e-08	-0.400974	-1.26814
156736493	chr1:156736493:T:G	2.95318e-09	-1.53566	-1.4817
156736889	chr1:156736889:CTCCT:C	1.32778e-08	-1.52289e-10	-1.51415
156737094	chr1:156737094:C:T	1.3992e-08	-1.52289e-10	-1.46176
156737122	chr1:156737122:C:T	1.51405e-08	-1.38287	-5.03233e-10
156737336	chr1:156737336:AAG:A	1.37438e-08	-1.52289e-10	-1.47966
156737342	chr1:156737342:T:C	1.24735e-08	-1.57664	-5.03233e-10
156737905	chr1:156737905:G:A	2.2286e-08	0.522339	-1.51863
156737983	chr1:156737983:T:G	2.55005e-08	-1.52289e-10	-0.861549
156738334	chr1:156738334:T:G	4.72631e-09	-1.03554	-1.51156
156739429	chr1:156739429:C:T	1.41407e-08	-1.52289e-10	-1.45119
156739562	chr1:156739562:T:C	1.08324e-08	-1.7177	-5.03233e-10
156739710	chr1:156739710:G:A	2.81209e-08	-1.52289e-10	-0.763732
156739810	chr1:156739810:T:G	1.11914e-08	-0.491116	-1.19399
156739829	chr1:156739829:T:A	4.43706e-08	0.0245313	-0.332201
156739939	chr1:156739939:T:G	1.41785e-08	-1.52289e-10	-1.44852
156740335	chr1:156740335:T:A	1.31408e-08	-1.52289e-10	-1.52452
156740963	chr1:156740963:G:A	1.31802e-08	-1.52289e-10	-1.52153
156741831	chr1:156741831:C:A	1.09612e-08	-0.447848	-1.25804
156741875	chr1:156741875:A:T	1.09768e-08	-1.70447	-5.03233e-10
156742411	chr1:156742411:A:C	1.99245e-08	-1.10829	-5.03233e-10
156742981	chr1:156742981:G:A	5.02007e-09	-0.992572	-1.49423
156743720	chr1:156743720:C:T	2.48239e-08	-1.52289e-10	-0.888442
156744825	chr1:156744825:C:T	2.5888e-08	-1.52289e-10	-0.846469
156745041	chr1:156745041:C:T	1.805e-08	-1.52289e-10	-1.2071
156745586	chr1:156745586:C:T	2.41913e-09	-1.69646	-1.52038
156745791	chr1:156745791:T:C	1.35388e-08	-1.52289e-10	-1.49469
156745969	chr1:156745969:C:T	1.65729e-08	-1.52289e-10	-1.29248
156746272	chr1:156746272:CTCTGCTTTT:C	1.87082e-08	-1.52289e-10	-1.17129
156746283	chr1:156746283:T:C	1.87082e-08	-1.52289e-10	-1.17129
156746287	chr1:156746287:C:CTA	1.87082e-08	-1.52289e-10	-1.17129
156746292	chr1:156746292:C:T	2.96185e-09	-1.52285	-1.49158
156746407	chr1:156746407:C:T	8.96271e-09	-0.556496	-1.35068
156746806	chr1:156746806:G:A	7.8313e-09	-0.523192	-1.51893
156746897	chr1:156746897:G:A	1.40738e-08	-1.52289e-10	-1.45593
156747015	chr1:156747015:C:A	1.65666e-08	-1.52289e-10	-1.29286
156747756	chr1:156747756:AG:A	3.10268e-08	-0.665396	-5.03233e-10
156748342	chr1:156748342:G:C	1.33683e-08	-1.52289e-10	-1.50736
156748409	chr1:156748409:A:G	1.39795e-08	-1.52289e-10	-1.46265
156748531	chr1:156748531:G:C	1.88767e-08	-1.16232	-5.03233e-10
156748646	chr1:156748646:G:A	2.34856e-08	-0.943859	-5.03233e-10
156748656	chr1:156748656:G:C	1.3322e-08	-0.323123	-1.1877
156748928	chr1:156748928:C:G	1.33951e-08	-1.52289e-10	-1.50536
156749061	chr1:156749061:G:C	1.40675e-08	-1.52289e-10	-1.45638
156749546	chr1:156749546:T:C	2.6128e-08	-1.52289e-10	-0.837239
156749803	chr1:156749803:CA:C	3.16501e-08	-1.52289e-10	-0.645504
156749851	chr1:156749851:G:A	2.52896e-08	-1.52289e-10	-0.869854
156750031	chr1:156750031:G:C	1.39495e-08	-1.52289e-10	-1.4648
156750589	chr1:156750589:T:C	2.60726e-08	-1.52289e-10	-0.839362
156750590	chr1:156750590:A:G	3.55575e-08	0.753249	-1.28234
156750758	chr1:156750758:G:A	1.38882e-08	-0.259802	-1.20941
156751115	chr1:156751115:C:T	2.72342e-09	-1.57653	-1.52182
156751240	chr1:156751240:T:A	1.27225e-08	-0.362294	-1.19458
156751770	chr1:156751770:C:T	1.45942e-08	-1.52289e-10	-1.41962
156752201	chr1:156752201:G:A	1.3271e-08	-1.52289e-10	-1.51467
156752520	chr1:156752520:A:G	2.89574e-08	-0.734421	-5.03233e-10
156752632	chr1:156752632:G:C	9.61304e-09	-0.435924	-1.4012
156752866	chr1:156752866:T:C	2.61949e-09	-1.64654	-1.49073
156752907	chr1:156752907:C:T	1.37323e-08	-1.52289e-10	-1.4805
156753137	chr1:156753137:A:T	1.31984e-08	-1.52289e-10	-1.52015
156753468	chr1:156753468:G:A	2.15626e-08	-1.52289e-10	-1.02929
156753704	chr1:156753704:C:T	3.01774e-08	-1.52289e-10	-0.693155
156753787	chr1:156753787:A:G	2.95888e-08	-1.52289e-10	-0.712849
156753840	chr1:156753840:G:A	4.39917e-09	-1.57343	-1.0454
156753856	chr1:156753856:G:A	2.64338e-08	-1.52289e-10	-0.825602
156754356	chr1:156754356:A:C	1.3146e-08	-1.52289e-10	-1.52413
156754441	chr1:156754441:T:C	2.16268e-08	-1.52289e-10	-1.02631
156754500	chr1:156754500:C:T	3.20001e-08	-1.52289e-10	-0.634509
156754536	chr1:156754536:A:G	1.29313e-08	-1.54059	-5.03233e-10
156754554	chr1:156754554:G:A	3.06375e-08	-1.52289e-10	-0.678023
156754701	chr1:156754701:C:T	3.14672e-08	-1.52289e-10	-0.651301
156754764	chr1:156754764:T:C	3.13855e-08	-1.52289e-10	-0.653902
156754928	chr1:156754928:A:G	2.75537e-08	-1.52289e-10	-0.784109
156755101	chr1:156755101:C:T	1.41181e-08	-1.52289e-10	-1.45279
156755161	chr1:156755161:C:T	2.95847e-09	-1.6679	-1.34768
156755209	chr1:156755209:G:A	1.08175e-08	-0.361062	-1.35802
156755252	chr1:156755252:G:T	1.34009e-08	-1.52289e-10	-1.50493
156755346	chr1:156755346:C:T	4.21402e-09	-1.6135	-1.04833
156755534	chr1:156755534:C:T	2.5275e-09	-1.65193	-1.52108
156755750	chr1:156755750:C:T	1.40268e-08	-1.52289e-10	-1.45927
156755861	chr1:156755861:T:G	4.10861e-09	-1.2938	-1.39337
156755955	chr1:156755955:C:T	1.35786e-08	-1.52289e-10	-1.49175
156756011	chr1:156756011:G:A	1.63578e-08	-1.52289e-10	-1.30554
156756129	chr1:156756129:G:A	2.91568e-09	-1.67486	-1.35528
156756690	chr1:156756690:A:C	1.31423e-08	-1.52289e-10	-1.52441
156757358	chr1:156757358:C:T	3.79067e-08	-1.52289e-10	-0.465118
156757414	chr1:156757414:C:T	4.44175e-09	-1.57755	-1.03165
156757461	chr1:156757461:G:A	1.25258e-08	-0.153919	-1.41854
156757683	chr1:156757683:C:T	1.51563e-08	-1.38183	-5.03233e-10
156758380	chr1:156758380:A:G	2.92708e-08	0.735575	-1.45923
156758403	chr1:156758403:A:C	7.0733e-09	-1.4957	-0.64822
156758491	chr1:156758491:G:A	1.33647e-08	-1.52289e-10	-1.50763
156758534	chr1:156758534:A:G	1.54251e-08	-1.52289e-10	-1.36425
156758624	chr1:156758624:A:T	3.37398e-09	-1.71757	-1.16659
156758977	chr1:156758977:G:A	9.46459e-08	0.449896	-5.03233e-10
156759026	chr1:156759026:C:G	5.09923e-08	-1.52289e-10	-0.168571
156759057	chr1:156759057:T:C	2.58733e-08	0.607309	-1.45435
156759692	chr1:156759692:G:A	6.60401e-09	-1.51841	-0.69416
156760298	chr1:156760298:TGGGGACAGAGGCCTG:T	2.66531e-08	-1.52289e-10	-0.81734
156760444	chr1:156760444:T:C	3.20002e-08	-1.52289e-10	-0.634503
156760588	chr1:156760588:G:A	1.37608e-08	-1.52289e-10	-1.47842
156760797	chr1:156760797:C:A	2.73755e-08	-1.52289e-10	-0.790598
156760807	chr1:156760807:C:T	2.65578e-09	-1.63119	-1.49232
156761381	chr1:156761381:A:G	2.21913e-08	-1.52289e-10	-1.00055
156761500	chr1:156761500:T:C	7.22074e-09	-1.45043	-0.672861
156761836	chr1:156761836:A:G	1.10817e-08	-0.171283	-1.52367
156762029	chr1:156762029:C:G	1.38417e-08	-1.52289e-10	-1.47256
156762265	chr1:156762265:C:T	1.62497e-08	-1.52289e-10	-1.31217
156762537	chr1:156762537:T:G	2.93188e-08	-1.52289e-10	-0.722017
156762599	chr1:156762599:G:A	2.59309e-08	-0.199263	-0.645547
156762628	chr1:156762628:T:A	2.99261e-08	-1.52289e-10	-0.701515
156762645	chr1:156762645:C:T	2.809e-08	-1.52289e-10	-0.764831
156763199	chr1:156763199:T:C	4.91307e-09	-1.04336	-1.46499
156763273	chr1:156763273:C:T	2.94596e-08	-1.52289e-10	-0.717227
156763408	chr1:156763408:G:T	7.14677e-09	-1.50857	-0.625017
156763509	chr1:156763509:C:T	5.35063e-09	-1.11796	-1.30507
156763788	chr1:156763788:G:A	1.99608e-08	-1.10648	-5.03233e-10
156763898	chr1:156763898:T:G	2.6997e-08	-1.52289e-10	-0.804523
156763989	chr1:156763989:G:C	2.81067e-08	-1.52289e-10	-0.764237
156764212	chr1:156764212:A:G	2.67032e-08	-1.52289e-10	-0.815463
156764332	chr1:156764332:G:A	2.75624e-08	-1.52289e-10	-0.783795
156764440	chr1:156764440:G:A	1.3538e-08	-1.52289e-10	-1.49474
156764443	chr1:156764443:C:T	1.31666e-08	-1.52289e-10	-1.52256
156764865	chr1:156764865:G:A	3.36615e-09	-1.67253	-1.21395
156765241	chr1:156765241:C:T	2.9494e-08	-1.52289e-10	-0.716061
156765339	chr1:156765339:C:T	1.34542e-08	-1.52289e-10	-1.50096
156765346	chr1:156765346:G:A	5.88011e-08	-1.52289e-10	-0.0260867
156765391	chr1:156765391:C:A	2.82266e-09	-1.60288	-1.45969
156765602	chr1:156765602:G:A	4.51034e-09	-1.53204	-1.06184
156765620	chr1:156765620:G:A	5.12415e-08	0.436274	-0.599971
156765843	chr1:156765843:G:A	2.67066e-08	-1.52289e-10	-0.815335
156765846	chr1:156765846:C:T	1.32003e-08	-1.52289e-10	-1.52
156765959	chr1:156765959:G:C	2.70429e-09	-1.64447	-1.46094
156766447	chr1:156766447:ACAGG:A	1.31466e-08	-1.52289e-10	-1.52408
156767287	chr1:156767287:G:A	1.59853e-08	-1.52289e-10	-1.32858
156768177	chr1:156768177:C:T	3.77115e-09	-1.35754	-1.41533
156768479	chr1:156768479:C:T	6.50061e-09	-1.48506	-0.743292
156768636	chr1:156768636:T:C	1.2885e-08	-0.161314	-1.38287
156768672	chr1:156768672:A:G	6.54218e-09	-1.49185	-0.730123
156768943	chr1:156768943:C:A	1.68602e-08	-1.52289e-10	-1.27529
156768962	chr1:156768962:C:A	2.40714e-08	-1.52289e-10	-0.91922
156769326	chr1:156769326:C:T	6.47443e-09	-1.5426	-0.689783
156769602	chr1:156769602:T:A	2.81136e-07	1.53859	-5.03233e-10
156769857	chr1:156769857:C:T	2.98547e-08	0.819028	-1.52293
156769992	chr1:156769992:A:G	2.17066e-08	-1.52289e-10	-1.02263
156770616	chr1:156770616:C:G	3.57122e-08	-1.52289e-10	-0.524755
156770736	chr1:156770736:A:G	1.65698e-08	-1.52289e-10	-1.29267
156771079	chr1:156771079:T:A	3.10234e-08	0.446951	-1.11245
156771080	chr1:156771080:G:T	3.05317e-08	0.417011	-1.09849
156771376	chr1:156771376:G:A	4.39928e-08	-1.52289e-10	-0.316222
156771705	chr1:156771705:T:A	1.80241e-08	-1.52289e-10	-1.20853
156771875	chr1:156771875:G:A	1.83478e-08	-1.19074	-5.03233e-10
156773166	chr1:156773166:T:G	2.68047e-09	-1.70568	-1.40858
156773176	chr1:156773176:G:T	1.79961e-08	-1.52289e-10	-1.21009
156773381	chr1:156773381:G:A	2.75141e-08	0.333587	-1.11914
156773501	chr1:156773501:A:C	1.36474e-08	-1.52289e-10	-1.4867
156773749	chr1:156773749:AC:A	1.55703e-08	-1.52289e-10	-1.35488
156774528	chr1:156774528:C:A	2.86261e-08	-1.52289e-10	-0.745926
156774613	chr1:156774613:A:G	2.09986e-08	-1.05579	-5.03233e-10
156774662	chr1:156774662:A:G	1.83283e-08	-1.52289e-10	-1.1918
156774905	chr1:156774905:C:T	1.58896e-07	0.968004	-5.03233e-10
156774945	chr1:156774945:T:C	3.92299e-09	-1.67644	-1.05695
156775019	chr1:156775019:T:C	2.88896e-08	-1.52289e-10	-0.736765
156775112	chr1:156775112:G:A	1.93682e-08	-1.13661	-5.03233e-10
156775228	chr1:156775228:G:A	3.16446e-09	-1.69809	-1.25017
156775415	chr1:156775415:A:G	2.00565e-08	-1.52289e-10	-1.1017
156775426	chr1:156775426:C:T	1.35929e-08	-1.52289e-10	-1.4907
156775678	chr1:156775678:T:G	2.79242e-09	-1.67566	-1.39768
156775707	chr1:156775707:C:T	1.25535e-08	-0.65026	-0.919988
156776463	chr1:156776463:TAG:T	1.01993e-08	-1.188	-0.589925
156776816	chr1:156776816:G:A	8.33748e-09	-1.44421	-0.535271
156777346	chr1:156777346:C:T	3.20634e-09	-1.69874	-1.23638
156777397	chr1:156777397:A:G	3.24422e-09	-1.68963	-1.23374
156777957	chr1:156777957:A:G	1.4306e-08	-1.52289e-10	-1.43956
156778042	chr1:156778042:T:C	1.80713e-08	-1.52289e-10	-1.20592
156778073	chr1:156778073:C:G	9.14112e-09	-0.382465	-1.505
156778393	chr1:156778393:T:C	3.29737e-09	-1.70229	-1.20483
156778602	chr1:156778602:T:A	2.38963e-08	-1.52289e-10	-0.926522
156778856	chr1:156778856:A:G	2.19779e-08	-1.52289e-10	-1.01021
156778913	chr1:156778913:C:T	1.0927e-08	-0.347986	-1.36103
156779339	chr1:156779339:T:A	1.20234e-08	-0.787136	-0.826254
156779461	chr1:156779461:G:T	3.73167e-09	-1.50187	-1.28152
156779535	chr1:156779535:C:CTAA	2.63045e-08	-1.52289e-10	-0.830507
156779630	chr1:156779630:AAGT:A	3.93963e-08	-1.52289e-10	-0.426574
156779635	chr1:156779635:C:A	2.15472e-08	-1.52289e-10	-1.03
156779740	chr1:156779740:C:A	1.96047e-08	-1.52289e-10	-1.12448
156779781	chr1:156779781:T:A	2.16849e-08	-1.52289e-10	-1.02363
156779862	chr1:156779862:C:T	3.31053e-09	-1.71045	-1.19269
156779976	chr1:156779976:C:T	6.89829e-08	0.0199092	0.113703
156780008	chr1:156780008:A:T	3.07903e-09	-1.68131	-1.29432
156780402	chr1:156780402:T:A	2.66747e-09	-1.69969	-1.41942
156780707	chr1:156780707:C:T	1.3884e-08	-1.52289e-10	-1.46951
156780798	chr1:156780798:G:C	5.69624e-08	-1.52289e-10	-0.0578544
156780847	chr1:156780847:C:T	2.75762e-08	-0.783293	-5.03233e-10
156781017	chr1:156781017:T:C	1.21247e-08	-0.313567	-1.29144
156781023	chr1:156781023:C:T	1.59702e-08	-1.52289e-10	-1.32952
156781285	chr1:156781285:A:C	1.16429e-08	-0.33519	-1.31036
156781372	chr1:156781372:G:A	4.02681e-09	-1.70506	-1.00221
156781524	chr1:156781524:T:C	7.60148e-08	-1.52289e-10	0.230681
156781834	chr1:156781834:G:T	6.84413e-09	-1.70368	-0.473179
156782198	chr1:156782198:C:G	2.82709e-08	-0.758415	-5.03233e-10
156782256	chr1:156782256:C:G	1.24201e-08	-0.774039	-0.806893
156782439	chr1:156782439:AT:A	1.2526e-08	-0.754264	-0.81818
156782578	chr1:156782578:T:C	4.07867e-09	-1.24133	-1.45315
156782820	chr1:156782820:T:A	1.73719e-08	0.182386	-1.42778
156782914	chr1:156782914:T:A	4.93276e-09	-1.44579	-1.05856
156783065	chr1:156783065:C:T	1.07749e-08	-1.47095	-0.252072
156783068	chr1:156783068:C:G	2.73776e-08	-0.790523	-5.03233e-10
156783517	chr1:156783517:G:A	1.39933e-08	-1.52289e-10	-1.46167
156783532	chr1:156783532:A:G	2.18524e-08	-1.52289e-10	-1.01594
156783591	chr1:156783591:C:T	1.47176e-08	-1.52289e-10	-1.4112
156783621	chr1:156783621:C:T	1.43032e-08	-1.52289e-10	-1.43976
156783636	chr1:156783636:C:T	1.39256e-08	-1.52289e-10	-1.46652
156783778	chr1:156783778:A:G	1.43633e-08	-1.52289e-10	-1.43557
156784125	chr1:156784125:T:A	1.40812e-08	-1.52289e-10	-1.4554
156784239	chr1:156784239:G:A	1.44514e-08	-1.52289e-10	-1.42946
156784307	chr1:156784307:C:G	3.53753e-09	-1.70764	-1.12918
156784381	chr1:156784381:A:T	2.67081e-08	-0.81528	-5.03233e-10
156784486	chr1:156784486:G:A	4.76411e-09	-1.48715	-1.05199
156784673	chr1:156784673:T:C	1.1138e-08	-0.310627	-1.37926
156785036	chr1:156785036:C:A	2.00099e-08	-1.52289e-10	-1.10402
156785310	chr1:156785310:G:A	6.92719e-09	-1.70596	-0.458834
156785401	chr1:156785401:C:A	1.41047e-08	-0.145385	-1.30835
156785724	chr1:156785724:C:T	1.40952e-08	-1.52289e-10	-1.45441
156785757	chr1:156785757:T:G	2.34005e-08	-1.52289e-10	-0.94749
156785986	chr1:156785986:A:G	1.31376e-08	-0.20677	-1.318
156785993	chr1:156785993:A:G	3.58305e-09	-1.68711	-1.13693
156787262	chr1:156787262:T:C	5.59641e-09	-0.927086	-1.45104
156787854	chr1:156787854:C:T	1.37724e-08	-1.52289e-10	-1.47758
156787855	chr1:156787855:G:A	3.46221e-09	-1.64781	-1.21052
156787862	chr1:156787862:T:TG	1.37475e-08	-1.52289e-10	-1.47939
156788083	chr1:156788083:G:A	1.90253e-08	-1.52289e-10	-1.15448
156788134	chr1:156788134:T:C	2.81817e-08	-1.52289e-10	-0.761575
156788545	chr1:156788545:T:C	9.45284e-09	-1.43635	-0.417579
156788810	chr1:156788810:C:T	9.38561e-09	-1.42073	-0.440343
156789072	chr1:156789072:C:T	7.84e-09	-0.51872	-1.52229
156789233	chr1:156789233:G:A	1.42995e-08	-1.52289e-10	-1.44002
156789489	chr1:156789489:T:C	2.69191e-08	-1.52289e-10	-0.807409
156789793	chr1:156789793:G:A	9.42006e-09	-1.5875	-0.269907
156789853	chr1:156789853:G:A	1.97438e-08	-1.11741	-5.03233e-10
156790024	chr1:156790024:A:G	3.05295e-08	-0.681555	-5.03233e-10
156790244	chr1:156790244:G:C	1.23443e-08	-0.774256	-0.812798
156790963	chr1:156790963:T:C	2.04788e-08	-1.52289e-10	-1.08086
156791224	chr1:156791224:C:T	1.37601e-08	-1.52289e-10	-1.47847
156791628	chr1:156791628:A:G	1.7037e-08	-1.52289e-10	-1.26486
156791826	chr1:156791826:C:T	1.38338e-08	-0.224908	-1.24822
156792191	chr1:156792191:A:G	2.12081e-08	-1.52289e-10	-1.04586
156792626	chr1:156792626:G:A	1.45661e-08	-1.52289e-10	-1.42155
156792701	chr1:156792701:C:T	3.5701e-09	-1.69848	-1.12918
156793489	chr1:156793489:TG:T	3.42459e-09	-1.69955	-1.16972
156793541	chr1:156793541:ACT:A	1.36208e-08	-1.38792	-0.10073
156793839	chr1:156793839:G:C	2.60257e-08	-1.52289e-10	-0.841161
156794059	chr1:156794059:G:A	1.39364e-08	-1.52289e-10	-1.46574
156794073	chr1:156794073:T:C	1.4127e-08	-1.52289e-10	-1.45216
156794246	chr1:156794246:T:C	1.2188e-08	-0.804346	-0.79545
156794385	chr1:156794385:G:A	3.53411e-09	-1.70327	-1.13451
156794485	chr1:156794485:A:C	2.09806e-08	-1.52289e-10	-1.05665
156796041	chr1:156796041:A:G	1.45324e-08	-1.52289e-10	-1.42387
156796181	chr1:156796181:C:T	1.18348e-08	-0.802512	-0.826691
156796453	chr1:156796453:G:T	1.31781e-08	-1.52289e-10	-1.52169
156796823	chr1:156796823:T:A	2.5011e-08	-1.52289e-10	-0.880932
156797461	chr1:156797461:C:T	2.94977e-09	-1.66981	-1.34871
156797879	chr1:156797879:C:T	1.39834e-08	-0.210821	-1.25155
156797933	chr1:156797933:C:T	1.4128e-08	-0.207582	-1.2445
156798096	chr1:156798096:A:G	3.58324e-09	-1.70055	-1.12343
156798776	chr1:156798776:G:A	1.41037e-08	-1.38545	-0.0683568
156798803	chr1:156798803:C:T	2.31798e-08	-1.52289e-10	-0.956967
156799803	chr1:156799803:G:C	3.52005e-09	-1.69888	-1.14289
156799915	chr1:156799915:G:GT	3.5876e-09	-1.70009	-1.12267
156800124	chr1:156800124:C:G	2.07036e-08	-1.06994	-5.03233e-10
156800790	chr1:156800790:TG:T	3.17834e-08	-0.641304	-5.03233e-10
156800812	chr1:156800812:C:A	1.34212e-08	-1.52289e-10	-1.50341
156801024	chr1:156801024:T:C	1.07342e-08	-0.358464	-1.36835
156801200	chr1:156801200:A:G	1.31412e-08	-1.52289e-10	-1.52449
156801989	chr1:156801989:G:A	3.62529e-09	-1.69559	-1.11672
156802410	chr1:156802410:C:G	1.69252e-08	-1.52289e-10	-1.27144
156802568	chr1:156802568:G:A	1.31422e-08	-1.52289e-10	-1.52442
156802844	chr1:156802844:T:C	3.20875e-08	-1.52289e-10	-0.631781
156803152	chr1:156803152:A:G	1.26164e-08	-0.23626	-1.32899
156803185	chr1:156803185:C:T	6.50435e-08	1.48237	-1.40756
156803196	chr1:156803196:G:A	3.79231e-09	-1.70584	-1.06143
156803791	chr1:156803791:C:G	6.531e-08	1.28536	-1.20646
156803833	chr1:156803833:C:T	1.24743e-08	-0.23571	-1.34087
156803947	chr1:156803947:C:T	2.55245e-08	-1.52289e-10	-0.860608
156804102	chr1:156804102:T:C	1.43768e-08	-1.52289e-10	-1.43463
156804229	chr1:156804229:G:A	3.64435e-09	-1.68918	-1.11789
156804237	chr1:156804237:C:T	6.09351e-08	1.40254	-1.39298
156804319	chr1:156804319:C:T	3.11023e-09	-1.6302	-1.33535
156804404	chr1:156804404:G:A	4.47987e-08	1.21499	-1.51306
156804880	chr1:156804880:T:C	1.27174e-07	2.03972	-1.29442
156804905	chr1:156804905:C:T	1.50113e-08	-1.52289e-10	-1.39144
156805287	chr1:156805287:C:T	3.42127e-08	0.930882	-1.49853
156805477	chr1:156805477:C:G	5.58604e-09	-1.47224	-0.907738
156805650	chr1:156805650:A:G	1.93101e-08	-1.52289e-10	-1.13962
156805659	chr1:156805659:C:A	5.06449e-09	-1.34578	-1.13221
156805750	chr1:156805750:A:G	1.47373e-08	-1.52289e-10	-1.40986
156805842	chr1:156805842:G:A	3.00989e-08	0.294918	-0.990674
156805889	chr1:156805889:C:T	1.76257e-08	-1.52289e-10	-1.23089
156806148	chr1:156806148:C:T	6.77497e-08	-1.52289e-10	0.115573
156806708	chr1:156806708:A:C	1.45851e-08	-1.52289e-10	-1.42025
156806820	chr1:156806820:C:T	2.22253e-08	-1.52289e-10	-0.999017
156806983	chr1:156806983:C:T	1.79388e-08	-1.52289e-10	-1.21328
156807583	chr1:156807583:C:T	2.44305e-08	-1.52289e-10	-0.904414
156807675	chr1:156807675:G:T	2.62143e-08	-1.52289e-10	-0.833941
156807690	chr1:156807690:G:A	1.7227e-08	-1.25377	-5.03233e-10
156808053	chr1:156808053:G:T	1.49045e-08	0.0797378	-1.47832
156808319	chr1:156808319:C:T	2.31511e-08	-1.14159	0.183389
156808547	chr1:156808547:G:A	3.18413e-08	-1.52289e-10	-0.639481
156808640	chr1:156808640:A:T	1.46851e-08	-1.41342	-5.03233e-10
156809391	chr1:156809391:G:A	1.38182e-08	-1.52289e-10	-1.47426
156810514	chr1:156810514:A:C	2.08765e-08	0.462559	-1.52418
156810554	chr1:156810554:T:A	1.94839e-08	0.393527	-1.52418
156810625	chr1:156810625:A:G	1.60456e-08	-1.52289e-10	-1.32481
156811060	chr1:156811060:A:G	4.54723e-09	-1.62882	-0.956906
156811521	chr1:156811521:C:T	1.32155e-08	-1.52289e-10	-1.51886
156811671	chr1:156811671:A:G	1.8536e-08	-1.52289e-10	-1.18053
156811697	chr1:156811697:G:A	1.78399e-08	-1.52289e-10	-1.21881
156811699	chr1:156811699:C:G	2.9334e-08	-1.52289e-10	-0.721499
156812328	chr1:156812328:A:G	2.93938e-08	-1.52289e-10	-0.719462
156812419	chr1:156812419:C:T	2.88419e-08	-1.52289e-10	-0.738417
156812576	chr1:156812576:G:A	1.05268e-08	-1.02783	-0.718491
156812798	chr1:156812798:C:G	3.20042e-08	-1.52289e-10	-0.63438
156812946	chr1:156812946:A:G	3.06231e-08	-1.52289e-10	-0.678492
156813109	chr1:156813109:G:A	3.24579e-08	-1.52289e-10	-0.620302
156813500	chr1:156813500:C:T	1.63208e-08	-0.470144	-0.837662
156814181	chr1:156814181:C:G	2.97309e-08	-1.52289e-10	-0.70806
156814558	chr1:156814558:G:A	1.33435e-08	-1.52289e-10	-1.50921
156815190	chr1:156815190:T:C	9.58521e-09	-0.332388	-1.50764
156815291	chr1:156815291:C:T	2.90916e-08	-1.52289e-10	-0.729798
156815564	chr1:156815564:T:C	4.22042e-09	-1.59608	-1.06423
156815941	chr1:156815941:T:C	2.03178e-08	-1.52289e-10	-1.08875
156815970	chr1:156815970:AG:A	1.49996e-08	-0.00105717	-1.39117
156815979	chr1:156815979:A:G	1.1456e-08	-0.191957	-1.46978
156815987	chr1:156815987:G:A	1.44946e-08	-0.361907	-1.06456
156816425	chr1:156816425:C:T	2.9844e-08	-1.52289e-10	-0.704262
156816571	chr1:156816571:G:A	1.32508e-08	-1.52289e-10	-1.51619
156816617	chr1:156816617:CA:C	1.34331e-08	-1.52289e-10	-1.50252
156816782	chr1:156816782:T:A	1.08465e-08	-1.7164	-5.03233e-10
156816783	chr1:156816783:C:A	1.08506e-08	-1.71603	-5.03233e-10
156816991	chr1:156816991:A:G	1.66934e-08	-1.52289e-10	-1.28523
156817258	chr1:156817258:C:T	1.40161e-08	-1.52289e-10	-1.46004
156817314	chr1:156817314:G:A	1.80186e-08	-1.20884	-5.03233e-10
156817318	chr1:156817318:C:T	9.99862e-09	-0.409298	-1.3885
156817729	chr1:156817729:G:A	4.12733e-08	-0.00529395	-0.374736
156817946	chr1:156817946:T:C	5.31992e-08	-1.52289e-10	-0.126204
156818486	chr1:156818486:C:T	3.49007e-08	-1.52289e-10	-0.54774
156818766	chr1:156818766:C:T	4.91868e-08	-1.52289e-10	-0.204621
156818840	chr1:156818840:G:C	4.80469e-08	-1.52289e-10	-0.228068
156818883	chr1:156818883:T:C	4.81964e-08	-1.52289e-10	-0.224962
156819065	chr1:156819065:C:T	2.26114e-08	-1.52289e-10	-0.981793
156819133	chr1:156819133:G:A	2.2061e-08	-1.52289e-10	-1.00644
156819555	chr1:156819555:T:C	4.74703e-07	2.86489	-0.802451
156819589	chr1:156819589:C:T	2.35673e-08	-1.52289e-10	-0.940386
156819797	chr1:156819797:G:A	4.6337e-08	-1.52289e-10	-0.264305
156819895	chr1:156819895:A:C	1.31884e-08	-1.52289e-10	-1.52091
156820016	chr1:156820016:G:A	1.50162e-08	-1.52289e-10	-1.39112
156820216	chr1:156820216:T:C	2.23602e-08	-1.52289e-10	-0.992962
156820244	chr1:156820244:C:A	5.15857e-08	-1.52289e-10	-0.157003
156820315	chr1:156820315:C:T	1.96338e-08	-1.52289e-10	-1.123
156820637	chr1:156820637:G:C	3.05684e-08	-0.680279	-5.03233e-10
156820851	chr1:156820851:T:C	4.68162e-08	-1.52289e-10	-0.254016
156820891	chr1:156820891:C:T	1.02816e-08	-0.275246	-1.49464
156820892	chr1:156820892:A:G	1.30194e-08	-0.0819393	-1.45187
156821015	chr1:156821015:G:A	1.3453e-08	-1.52289e-10	-1.50104
156821114	chr1:156821114:T:C	1.44493e-08	-0.206453	-1.22315
156821183	chr1:156821183:G:A	1.68215e-08	-1.52289e-10	-1.27759
156821216	chr1:156821216:C:CA	5.30489e-08	-1.52289e-10	-0.129033
156821693	chr1:156821693:T:C	5.46477e-08	-1.52289e-10	-0.0993392
156821872	chr1:156821872:A:G	3.50275e-08	-1.52289e-10	-0.544114
156822953	chr1:156822953:T:A	4.27295e-08	-0.345358	-5.03233e-10
156823050	chr1:156823050:G:T	6.74094e-09	-1.48548	-0.706569
156823152	chr1:156823152:T:C	4.16807e-09	-1.21203	-1.46076
156823340	chr1:156823340:G:C	2.85077e-08	0.753693	-1.50376
156823372	chr1:156823372:G:A	1.18675e-07	0.676141	-5.03233e-10
156823694	chr1:156823694:G:C	1.0221e-08	-1.44254	-0.333271
156823787	chr1:156823787:T:C	1.05392e-08	-1.43817	-0.306972
156823851	chr1:156823851:C:T	3.62693e-08	-1.52289e-10	-0.509274
156824021	chr1:156824021:G:A	1.73503e-08	-1.52289e-10	-1.24663
156824220	chr1:156824220:AGTGCAAAG:A	9.62011e-09	-1.4198	-0.416593
156824289	chr1:156824289:CAG:C	1.01529e-08	-1.41761	-0.364877
156824306	chr1:156824306:G:C	1.14058e-08	-1.66612	-5.03233e-10
156825030	chr1:156825030:C:G	6.50715e-08	1.35087	-1.27563
156825078	chr1:156825078:G:A	1.69809e-08	-1.52289e-10	-1.26816
156825179	chr1:156825179:G:A	2.74774e-08	-1.52289e-10	-0.786882
156825214	chr1:156825214:A:T	4.25296e-09	-1.21692	-1.43572
156825227	chr1:156825227:G:C	1.67356e-08	-1.52289e-10	-1.28271
156825342	chr1:156825342:C:T	1.44593e-08	-1.52289e-10	-1.42891
156825586	chr1:156825586:GC:G	8.72956e-08	-1.52289e-10	0.369054
156825850	chr1:156825850:G:A	1.32854e-08	-1.52289e-10	-1.51358
156826455	chr1:156826455:T:C	7.76455e-09	-0.676342	-1.37434
156826510	chr1:156826510:T:C	6.12701e-09	-0.769014	-1.51853
156826569	chr1:156826569:A:G	2.52257e-08	-1.52289e-10	-0.872384
156826655	chr1:156826655:A:G	3.87734e-09	-1.52439	-1.22071
156826905	chr1:156826905:T:C	6.67699e-09	-0.683301	-1.51828
156826980	chr1:156826980:C:A	2.83034e-08	-1.52289e-10	-0.757265
156827023	chr1:156827023:C:T	1.05777e-08	-1.13528	-0.606218
156827052	chr1:156827052:A:G	6.48332e-09	-0.711849	-1.51917
156827463	chr1:156827463:T:C	7.86523e-09	-0.554424	-1.48337
156827509	chr1:156827509:A:G	6.56336e-09	-0.700229	-1.51851
156827510	chr1:156827510:C:A	1.18734e-08	-1.02481	-0.601137
156827595	chr1:156827595:C:T	3.32896e-09	-1.65825	-1.23934
156827763	chr1:156827763:G:T	2.98579e-08	-1.52289e-10	-0.703796
156828046	chr1:156828046:G:C	7.63816e-09	-0.551833	-1.51526
156828113	chr1:156828113:T:C	1.08996e-08	-0.381139	-1.33038
156828169	chr1:156828169:C:T	7.81746e-09	-0.526924	-1.51696
156828183	chr1:156828183:T:G	3.06262e-09	-1.64945	-1.33153
156828218	chr1:156828218:A:G	1.3186e-08	-1.52289e-10	-1.52109
156828554	chr1:156828554:G:A	1.95648e-08	-1.52289e-10	-1.12651
156828597	chr1:156828597:G:A	1.33721e-08	-1.52289e-10	-1.50707
156828621	chr1:156828621:C:T	4.11747e-08	-1.52289e-10	-0.382422
156828667	chr1:156828667:G:A	3.4213e-08	0.588283	-1.15592
156829039	chr1:156829039:G:A	1.58645e-08	-1.33616	-5.03233e-10
156829140	chr1:156829140:G:A	8.35832e-08	-1.52289e-10	0.325596
156829148	chr1:156829148:T:C	2.96058e-09	-1.63431	-1.38055
156829187	chr1:156829187:T:C	1.3273e-08	-1.52289e-10	-1.51451
156829259	chr1:156829259:C:A	3.8464e-08	-1.52289e-10	-0.450523
156829818	chr1:156829818:A:G	1.31463e-08	-1.52289e-10	-1.5241
156829983	chr1:156829983:A:G	1.54266e-08	-1.52289e-10	-1.36416
156830076	chr1:156830076:T:C	4.63362e-09	-1.69494	-0.871963
156830120	chr1:156830120:G:A	3.2768e-09	-1.38923	-1.52415
156830618	chr1:156830618:G:A	7.39306e-09	-0.84893	-1.25077
156830972	chr1:156830972:T:C	2.61095e-09	-1.63773	-1.50281
156831010	chr1:156831010:A:G	1.20559e-08	-1.66161	0.050923
156831732	chr1:156831732:A:G	1.36976e-08	-1.52289e-10	-1.48302
156831869	chr1:156831869:C:T	1.08878e-08	-1.71261	-5.03233e-10
156831915	chr1:156831915:A:G	3.29418e-08	-1.52289e-10	-0.605504
156832147	chr1:156832147:T:A	1.2482e-08	-1.57596	-5.03233e-10
156832593	chr1:156832593:G:A	2.47962e-08	-1.52289e-10	-0.889558
156832630	chr1:156832630:T:C	3.01289e-08	-1.52289e-10	-0.694761
156832822	chr1:156832822:C:T	1.3168e-08	-1.52289e-10	-1.52245
156832865	chr1:156832865:A:G	6.26712e-09	-1.19575	-1.06918
156833282	chr1:156833282:C:T	3.35379e-09	-1.695	-1.19516
156834329	chr1:156834329:T:C	6.5323e-09	-0.728513	-1.49497
156834411	chr1:156834411:G:A	3.03254e-08	-1.52289e-10	-0.688262
156834689	chr1:156834689:A:T	3.21508e-09	-1.55103	-1.38137
156835004	chr1:156835004:G:A	3.09247e-09	-1.47753	-1.49375
156835118	chr1:156835118:G:C	3.04837e-09	-1.48094	-1.5047
156835189	chr1:156835189:A:G	5.92832e-09	-1.03533	-1.28518
156835351	chr1:156835351:C:T	1.46095e-08	-1.52289e-10	-1.41858
156835383	chr1:156835383:A:G	7.74475e-09	-1.12984	-0.923395
156835427	chr1:156835427:A:G	7.12239e-09	-0.870359	-1.26664
156835660	chr1:156835660:T:G	1.38628e-07	0.831551	-5.03233e-10
156835864	chr1:156835864:T:G	3.60322e-09	-1.30456	-1.51386
156835875	chr1:156835875:C:G	1.80542e-08	-1.52289e-10	-1.20687
156835969	chr1:156835969:GACA:G	1.08344e-08	-1.71752	-5.03233e-10
156836011	chr1:156836011:T:C	8.28342e-09	-0.517462	-1.46853
156836077	chr1:156836077:T:G	6.78449e-09	-0.662336	-1.52327
156836167	chr1:156836167:T:C	7.68095e-09	-0.544324	-1.51718
156836208	chr1:156836208:T:G	1.32496e-08	-1.52289e-10	-1.51628
156836231	chr1:156836231:T:A	5.88331e-09	-0.825191	-1.50294
156836245	chr1:156836245:A:G	6.91705e-09	-0.641819	-1.52444
156836537	chr1:156836537:T:C	3.73786e-09	-1.37186	-1.40987
156836582	chr1:156836582:C:T	1.31411e-08	-1.52289e-10	-1.5245
156836695	chr1:156836695:G:A	2.74865e-09	-1.67054	-1.41859
156836934	chr1:156836934:G:A	1.32456e-08	-1.52289e-10	-1.51658
156836963	chr1:156836963:T:G	1.45848e-08	-1.52289e-10	-1.42027
156837178	chr1:156837178:A:G	2.87055e-08	-1.52289e-10	-0.743158
156837313	chr1:156837313:C:T	1.3193e-08	-1.52289e-10	-1.52056
156837391	chr1:156837391:C:T	2.73293e-08	-1.52289e-10	-0.792288
156837486	chr1:156837486:C:G	1.31949e-08	-1.52289e-10	-1.52042
156837610	chr1:156837610:A:C	1.49173e-08	-1.52289e-10	-1.39773
156837628	chr1:156837628:G:A	1.94765e-08	-1.52289e-10	-1.13104
156837690	chr1:156837690:T:C	3.13778e-09	-1.57299	-1.38374
156837933	chr1:156837933:T:C	2.85786e-08	-1.52289e-10	-0.747589
156838089	chr1:156838089:G:A	1.32815e-08	-1.52289e-10	-1.51388
156838436	chr1:156838436:G:A	1.31974e-08	-1.52289e-10	-1.52023
156839023	chr1:156839023:C:T	1.42205e-08	-1.44556	-5.03233e-10
156839267	chr1:156839267:G:A	2.83231e-09	-1.71741	-1.34174
156839383	chr1:156839383:T:G	1.6465e-08	-1.52289e-10	-1.29901
156839398	chr1:156839398:C:T	2.88362e-09	-1.71786	-1.32334
156839503	chr1:156839503:G:A	2.68291e-09	-1.63962	-1.47372
156839536	chr1:156839536:C:T	2.82028e-08	-1.52289e-10	-0.760825
156839619	chr1:156839619:T:C	1.10095e-08	-1.70149	-5.03233e-10
156840157	chr1:156840157:A:G	1.73633e-08	-1.52289e-10	-1.24589
156840427	chr1:156840427:GA:G	4.29167e-09	-1.35774	-1.28583
156840560	chr1:156840560:T:C	1.55574e-08	-1.52289e-10	-1.35571
156841109	chr1:156841109:T:C	1.59905e-08	-1.52289e-10	-1.32825
156841712	chr1:156841712:G:A	1.89663e-08	-1.52289e-10	-1.15758
156842014	chr1:156842014:C:G	4.40558e-08	-1.52289e-10	-0.31479
156842353	chr1:156842353:G:C	1.7225e-08	-1.52289e-10	-1.25389
156843858	chr1:156843858:T:C	1.19275e-08	-0.881916	-0.739483
156845092	chr1:156845092:C:T	2.71901e-08	-1.52289e-10	-0.797393
156845125	chr1:156845125:G:T	1.54499e-08	-1.52289e-10	-1.36264
156845224	chr1:156845224:C:T	1.3778e-08	-1.52289e-10	-1.47718
156847339	chr1:156847339:G:A	2.95164e-09	-1.71794	-1.29995
156847452	chr1:156847452:G:C	2.04581e-08	-1.52289e-10	-1.08187
156847758	chr1:156847758:G:A	1.16157e-08	-1.64789	-5.03233e-10
156847880	chr1:156847880:G:C	2.25267e-08	-1.52289e-10	-0.985545
156848102	chr1:156848102:TCTCCAGCTG:T	1.43348e-08	-1.52289e-10	-1.43756
156848554	chr1:156848554:T:TA	1.55398e-08	-1.52289e-10	-1.35684
156848656	chr1:156848656:A:G	1.33432e-08	-1.51627	0.00702522
156849064	chr1:156849064:G:C	1.70667e-08	-1.52289e-10	-1.26312
156849191	chr1:156849191:T:C	2.03443e-08	-1.52289e-10	-1.08744
156849409	chr1:156849409:G:C	1.51017e-08	-1.52289e-10	-1.38544
156849424	chr1:156849424:T:C	8.41778e-09	-0.645726	-1.32417
156849721	chr1:156849721:C:T	5.15589e-08	-1.52289e-10	-0.157521
156849958	chr1:156849958:A:G	1.91153e-08	-1.52289e-10	-1.14976
156850059	chr1:156850059:C:T	2.57173e-08	-1.52289e-10	-0.853083
156850872	chr1:156850872:A:T	2.21189e-08	-1.00381	-5.03233e-10
156851406	chr1:156851406:G:A	1.62349e-08	-1.52289e-10	-1.31308
156851974	chr1:156851974:A:G	1.35277e-08	-1.52289e-10	-1.49551
156852098	chr1:156852098:C:T	1.34818e-08	-1.52289e-10	-1.49891
156852590	chr1:156852590:G:A	2.25615e-08	-1.52289e-10	-0.984001
156853452	chr1:156853452:A:G	3.87455e-08	-1.52289e-10	-0.443231
156854459	chr1:156854459:G:A	1.34813e-08	-1.52289e-10	-1.49895
156854881	chr1:156854881:G:A	7.84913e-09	-1.39995	-0.639893
156854930	chr1:156854930:G:A	2.58328e-08	-1.52289e-10	-0.848601
156854936	chr1:156854936:G:A	2.53246e-08	-1.52289e-10	-0.868472
156855009	chr1:156855009:G:A	4.77599e-09	-1.45318	-1.08347
156855019	chr1:156855019:C:T	1.66842e-08	-1.52289e-10	-1.28579
156855072	chr1:156855072:T:C	1.47813e-08	-1.52289e-10	-1.40688
156855211	chr1:156855211:T:TC	9.65724e-09	-1.16518	-0.667362
156856303	chr1:156856303:A:G	1.38455e-08	-1.52289e-10	-1.47229
156856569	chr1:156856569:G:A	3.70033e-08	-1.52289e-10	-0.489238
156856864	chr1:156856864:C:T	1.31611e-08	-1.52289e-10	-1.52298
156856903	chr1:156856903:C:T	3.1125e-08	-1.52289e-10	-0.662235
156856997	chr1:156856997:G:A	1.66364e-08	-1.52289e-10	-1.28865
156857099	chr1:156857099:TACTTC:T	1.45287e-08	-1.52289e-10	-1.42412
156857590	chr1:156857590:A:T	1.48597e-08	-1.52289e-10	-1.40159
156857743	chr1:156857743:C:T	2.90889e-08	-1.52289e-10	-0.729889
156857804	chr1:156857804:G:C	1.58453e-08	-1.52289e-10	-1.33737
156858047	chr1:156858047:G:C	1.68181e-08	-1.52289e-10	-1.27779
156859955	chr1:156859955:G:A	1.02293e-08	-1.43577	-0.339226
156860086	chr1:156860086:G:A	3.01105e-08	-1.52289e-10	-0.695374
156860426	chr1:156860426:T:C	2.8585e-09	-1.60662	-1.44333
156860694	chr1:156860694:C:T	1.52562e-08	-1.52289e-10	-1.37526
156860987	chr1:156860987:G:A	1.38612e-08	-1.47116	-5.03233e-10
156861253	chr1:156861253:C:T	1.81202e-08	-1.52289e-10	-1.20322
156861302	chr1:156861302:C:T	1.57266e-08	-1.52289e-10	-1.3449
156862153	chr1:156862153:C:T	2.08333e-08	-1.52289e-10	-1.06369
156862645	chr1:156862645:G:A	1.41409e-08	-1.52289e-10	-1.45117
156862726	chr1:156862726:G:A	1.70925e-08	-1.52289e-10	-1.26161
156863684	chr1:156863684:G:A	1.4267e-08	-1.52289e-10	-1.4423
156863837	chr1:156863837:G:A	1.53039e-08	-1.52289e-10	-1.37214
156863889	chr1:156863889:A:G	1.31714e-08	-1.52289e-10	-1.5222
156864121	chr1:156864121:A:G	1.3185e-08	-1.52289e-10	-1.52117
156864212	chr1:156864212:TGTAA:T	1.47714e-08	-1.52289e-10	-1.40756
156864572	chr1:156864572:G:A	1.17002e-08	-1.64064	-5.03233e-10
156864720	chr1:156864720:C:T	1.3438e-08	-1.52289e-10	-1.50216
156865348	chr1:156865348:C:T	3.18676e-09	-1.58235	-1.35889
156865558	chr1:156865558:T:G	1.42122e-08	-1.52289e-10	-1.44615
156865794	chr1:156865794:A:T	2.7954e-09	-1.62072	-1.45154
156865796	chr1:156865796:T:C	3.7704e-09	-1.51463	-1.25844
156866083	chr1:156866083:C:T	3.15015e-09	-1.53828	-1.41452
156866150	chr1:156866150:G:A	1.42654e-08	-1.52289e-10	-1.44241
156866448	chr1:156866448:G:C	1.3665e-08	-1.52289e-10	-1.48541
156867025	chr1:156867025:C:T	1.51189e-08	-1.52289e-10	-1.3843
156867046	chr1:156867046:T:C	4.02338e-09	-1.33561	-1.37251
156867175	chr1:156867175:A:G	2.89466e-09	-1.52134	-1.51604
156867339	chr1:156867339:G:A	1.0867e-08	-1.71451	-5.03233e-10
156867561	chr1:156867561:T:C	2.05223e-08	-0.331216	-0.74752
156867601	chr1:156867601:G:A	2.07034e-08	-1.52289e-10	-1.06995
156867697	chr1:156867697:C:T	5.53936e-09	-0.908094	-1.48027
156867847	chr1:156867847:G:A	1.8182e-08	-1.52289e-10	-1.19981
156867915	chr1:156867915:C:T	1.40521e-08	-1.52289e-10	-1.45747
156868349	chr1:156868349:T:C	6.6345e-09	-0.688642	-1.51932
156868440	chr1:156868440:A:G	2.51103e-08	-1.52289e-10	-0.87697
156868640	chr1:156868640:C:T	1.8621e-08	-1.52289e-10	-1.17596
156869191	chr1:156869191:T:C	3.80364e-08	-1.52289e-10	-0.461703
156869230	chr1:156869230:C:T	1.48975e-08	-1.52289e-10	-1.39905
156869932	chr1:156869932:T:C	1.46577e-08	-1.52289e-10	-1.41528
156870501	chr1:156870501:G:A	1.3169e-08	-1.52289e-10	-1.52238
156870831	chr1:156870831:T:C	1.58003e-08	-1.52289e-10	-1.34022
156871022	chr1:156871022:C:T	8.21432e-09	-0.618505	-1.37586
156871281	chr1:156871281:G:A	1.12349e-07	0.917533	-0.29617
156871882	chr1:156871882:G:A	1.267e-08	-0.806898	-0.754108
156872238	chr1:156872238:T:C	1.45701e-08	-1.52289e-10	-1.42127
156872544	chr1:156872544:C:T	2.88738e-09	-1.68594	-1.35396
156873149	chr1:156873149:C:T	3.9438e-08	-1.52289e-10	-0.425516
156873443	chr1:156873443:TAAAATGTATTGTCAACTTTCTTC:T	1.38159e-08	-1.52289e-10	-1.47443
156873542	chr1:156873542:C:T	1.32165e-08	-1.52289e-10	-1.51878
156873596	chr1:156873596:G:A	1.32389e-08	-1.52289e-10	-1.51709
156874028	chr1:156874028:A:G	1.58609e-08	-1.52289e-10	-1.33639
156874275	chr1:156874275:C:T	1.64458e-08	-1.52289e-10	-1.30018
156874985	chr1:156874985:G:A	1.31892e-08	-1.52289e-10	-1.52085
156875187	chr1:156875187:A:C	5.47183e-09	-0.914765	-1.48587
156875881	chr1:156875881:A:C	4.22593e-09	-1.51807	-1.14093
156876274	chr1:156876274:A:G	2.09548e-08	-1.52289e-10	-1.05788
156876328	chr1:156876328:C:T	1.40204e-07	-1.52289e-10	0.842852
156877075	chr1:156877075:C:T	2.29509e-08	-0.96689	-5.03233e-10
156877464	chr1:156877464:G:C	2.22231e-08	-1.52289e-10	-0.999113
156877672	chr1:156877672:C:T	2.94804e-08	-1.52289e-10	-0.71652
156878124	chr1:156878124:G:C	2.44326e-08	-1.52289e-10	-0.904328
156878314	chr1:156878314:A:G	2.13492e-06	5.07871	-1.51277
156878328	chr1:156878328:T:A	2.05268e-08	-0.620959	-0.457556
156878674	chr1:156878674:G:T	1.8227e-08	-1.52289e-10	-1.19734
156878766	chr1:156878766:G:T	1.3695e-07	-1.52289e-10	0.819371
156879002	chr1:156879002:C:T	7.5597e-09	-0.765936	-1.31148
156879016	chr1:156879016:T:C	8.19448e-07	4.13227	-1.52388
156879117	chr1:156879117:CA:C	4.10422e-08	1.03272	-1.41837
156879126	chr1:156879126:C:T	6.18914e-08	1.44217	-1.41704
156879154	chr1:156879154:G:T	5.41587e-08	1.30871	-1.41704
156879760	chr1:156879760:G:A	2.55528e-08	0.0739426	-0.933441
156879908	chr1:156879908:A:G	1.47503e-07	-1.52289e-10	0.893604
156879983	chr1:156879983:T:C	2.01868e-08	0.419059	-1.51427
156880004	chr1:156880004:A:G	1.49705e-07	-1.52289e-10	0.908422
156880154	chr1:156880154:G:A	1.42134e-08	-1.52289e-10	-1.44606
156880312	chr1:156880312:G:C	2.94278e-07	0.741299	0.842978
156880320	chr1:156880320:T:G	3.39113e-07	0.856004	0.870084
156880780	chr1:156880780:C:T	2.86965e-08	-1.52289e-10	-0.743472
156881230	chr1:156881230:C:T	1.58582e-08	-1.52289e-10	-1.33656
156881249	chr1:156881249:T:G	1.32106e-08	-1.52289e-10	-1.51923
156882238	chr1:156882238:G:A	2.80471e-08	0.263484	-1.02985
156882344	chr1:156882344:CTCT:TTCT	1.31535e-08	-1.52289e-10	-1.52356
156882423	chr1:156882423:C:T	1.32527e-08	-1.52289e-10	-1.51604
156882522	chr1:156882522:G:C	3.67062e-09	-1.71789	-1.082
156882559	chr1:156882559:C:T	1.31775e-08	-1.52289e-10	-1.52174
156883087	chr1:156883087:G:T	1.38705e-08	-1.52289e-10	-1.47048
156883184	chr1:156883184:C:T	2.27405e-08	-1.52289e-10	-0.976101
156883185	chr1:156883185:T:G	2.29822e-08	-1.52289e-10	-0.965525
156883521	chr1:156883521:C:T	2.72729e-08	-1.52289e-10	-0.794352
156883640	chr1:156883640:G:A	1.31565e-08	-1.52289e-10	-1.52333
156883785	chr1:156883785:TC:T	2.35706e-08	-1.52289e-10	-0.940245
156884033	chr1:156884033:G:C	2.50972e-08	0.158312	-1.0358
156884172	chr1:156884172:AC:A	5.70934e-09	-0.833828	-1.52432
156884845	chr1:156884845:C:G	2.40506e-07	-1.52289e-10	1.3825
156884985	chr1:156884985:C:G	3.73248e-09	-1.35849	-1.42469
156885261	chr1:156885261:C:A	2.64151e-08	-1.52289e-10	-0.826309
156885705	chr1:156885705:C:T	4.40104e-07	1.27562	0.711147
156885743	chr1:156885743:G:A	1.76247e-08	-1.52289e-10	-1.23095
156885807	chr1:156885807:T:C	1.67892e-08	-1.52289e-10	-1.27951
156885826	chr1:156885826:C:T	5.69889e-07	1.49603	0.749164
156886003	chr1:156886003:T:C	1.13709e-07	-1.52289e-10	0.633393
156886062	chr1:156886062:C:T	1.53787e-07	2.43693	-1.50161
156886199	chr1:156886199:G:A	5.04722e-08	-1.52289e-10	-0.178824
156886711	chr1:156886711:T:C	1.31552e-08	-1.52289e-10	-1.52343
156886776	chr1:156886776:A:G	2.79161e-08	-1.52289e-10	-0.771042
156888001	chr1:156888001:A:C	2.02465e-08	-1.09227	-5.03233e-10
156888213	chr1:156888213:G:C	2.63021e-08	-1.52289e-10	-0.830599
156888313	chr1:156888313:G:C	4.52106e-07	-1.52289e-10	2.01367
156888608	chr1:156888608:T:C	3.46498e-08	-1.52289e-10	-0.554954
156888714	chr1:156888714:A:G	1.3332e-08	-1.52289e-10	-1.51008
156888772	chr1:156888772:A:G	1.6581e-08	-1.52289e-10	-1.29199
156888870	chr1:156888870:G:A	5.31724e-08	-1.52289e-10	-0.126708
156889030	chr1:156889030:T:C	3.89593e-09	-1.25654	-1.48378
156889566	chr1:156889566:C:T	4.43063e-09	-1.11151	-1.50019
156889817	chr1:156889817:C:T	3.77843e-09	-1.27275	-1.49819
156889936	chr1:156889936:G:A	1.36012e-08	-1.49009	-5.03233e-10
156890326	chr1:156890326:A:G	2.26378e-08	-1.52289e-10	-0.980623
156890396	chr1:156890396:G:A	2.6496e-08	-1.52289e-10	-0.823253
156890670	chr1:156890670:G:T	1.35912e-08	-1.52289e-10	-1.49083
156890978	chr1:156890978:C:T	7.08732e-08	0.160645	-5.03233e-10
156890989	chr1:156890989:T:C	1.70799e-07	-0.40807	1.44831
156891376	chr1:156891376:C:T	1.48847e-08	-1.1016	-0.298314
156891451	chr1:156891451:A:G	1.45461e-08	-1.09992	-0.323003
156891477	chr1:156891477:G:A	1.19319e-07	-0.5789	1.26046
156891679	chr1:156891679:A:T	1.31903e-08	-1.52289e-10	-1.52077
156891699	chr1:156891699:G:A	1.14573e-07	-0.590064	1.23103
156891718	chr1:156891718:C:CT	1.4164e-08	-1.0885	-0.361039
156891739	chr1:156891739:T:C	2.24793e-08	-1.52289e-10	-0.987653
156891764	chr1:156891764:G:T	1.51632e-08	-1.52289e-10	-1.38137
156891797	chr1:156891797:A:C	1.26145e-07	-0.645243	1.38243
156891886	chr1:156891886:C:T	2.97038e-08	-1.52289e-10	-0.70897
156892016	chr1:156892016:C:A	1.09548e-07	-0.635621	1.23173
156892062	chr1:156892062:CG:C	1.51336e-08	-1.52289e-10	-1.38333
156892065	chr1:156892065:CT:C	1.51459e-08	-1.52289e-10	-1.38252
156892246	chr1:156892246:A:G	2.4315e-08	-1.52289e-10	-0.909152
156892676	chr1:156892676:C:T	1.8773e-08	-1.09801	-0.0698105
156892743	chr1:156892743:C:T	5.29924e-08	-1.52289e-10	-0.130098
156892912	chr1:156892912:A:G	1.82656e-08	-1.07639	-0.118843
156892950	chr1:156892950:A:G	2.00078e-07	-0.389558	1.58802
156893119	chr1:156893119:A:G	1.90872e-07	-0.437381	1.58874
156893251	chr1:156893251:C:T	1.35667e-07	-0.584417	1.39437
156893398	chr1:156893398:G:T	1.47635e-07	-0.538326	1.43282
156893412	chr1:156893412:G:T	2.15479e-08	-1.08655	0.0565795
156893825	chr1:156893825:G:T	1.54718e-07	-0.311575	1.25293
156894028	chr1:156894028:G:A	1.36582e-08	-1.52289e-10	-1.48591
156894323	chr1:156894323:C:T	6.5356e-08	-1.52289e-10	0.0796035
156894403	chr1:156894403:T:C	1.87339e-08	-1.52289e-10	-1.16991
156894509	chr1:156894509:T:C	1.31917e-08	-1.52289e-10	-1.52066
156894649	chr1:156894649:C:T	1.31662e-08	-1.52289e-10	-1.5226
156894824	chr1:156894824:G:C	5.26322e-07	-0.151855	2.31752
156895077	chr1:156895077:C:T	2.60437e-08	-1.52289e-10	-0.840469
156895771	chr1:156895771:G:A	2.67846e-08	-1.52289e-10	-0.812421
156896132	chr1:156896132:C:T	2.50314e-08	-1.52289e-10	-0.880115
156896147	chr1:156896147:C:T	2.61472e-08	-1.52289e-10	-0.836505
156896345	chr1:156896345:C:T	3.62967e-07	-1.52289e-10	1.79407
156897347	chr1:156897347:A:G	1.31417e-08	-1.52289e-10	-1.52446
156897445	chr1:156897445:C:T	2.65405e-08	-1.52289e-10	-0.821576
156897494	chr1:156897494:T:C	1.38107e-08	-1.52289e-10	-1.4748
156897617	chr1:156897617:C:T	9.55752e-08	-1.52289e-10	0.459667
156897997	chr1:156897997:G:A	1.40711e-08	-1.52289e-10	-1.45612
156898192	chr1:156898192:C:T	7.25113e-07	0.157876	2.32821
156898198	chr1:156898198:G:A	0.0114298	11.8638	0.287722
156898462	chr1:156898462:C:A	2.50565e-08	-1.52289e-10	-0.879113
156899056	chr1:156899056:T:C	9.13767e-07	0.176115	2.54121
156899067	chr1:156899067:G:A	2.57692e-08	-1.52289e-10	-0.851068
156899255	chr1:156899255:G:T	0.264062	12.5711	2.72033
156899445	chr1:156899445:C:T	7.16318e-07	0.0469576	2.42692
156899640	chr1:156899640:A:G	7.53059e-07	0.0401385	2.48376
156899657	chr1:156899657:G:A	1.47335e-08	-1.52289e-10	-1.41012
156899838	chr1:156899838:G:C	2.84556e-07	-0.218792	1.76947
156899922	chr1:156899922:G:A	0.261951	12.8276	2.45578
156900286	chr1:156900286:G:A	1.38202e-08	-1.47412	-5.03233e-10
156900823	chr1:156900823:G:A	1.81354e-08	-1.52289e-10	-1.20238
156900977	chr1:156900977:T:G	2.05138e-08	-1.52289e-10	-1.07915
156901504	chr1:156901504:C:G	1.38294e-08	-1.52289e-10	-1.47345
156901526	chr1:156901526:G:A	9.54407e-08	-0.120607	0.578865
156902300	chr1:156902300:G:A	2.17791e-08	-1.52289e-10	-1.0193
156902357	chr1:156902357:G:A	1.67477e-08	-1.52289e-10	-1.28199
156902975	chr1:156902975:T:C	7.13244e-08	1.61183	-1.44484
156903262	chr1:156903262:C:T	1.46446e-08	-1.52289e-10	-1.41618
156903527	chr1:156903527:T:C	1.50056e-08	-1.39182	-5.03233e-10
156903643	chr1:156903643:G:T	1.08309e-08	-1.71784	-5.03233e-10
156903874	chr1:156903874:C:T	3.23971e-07	-1.52289e-10	1.68041
156903935	chr1:156903935:G:A	9.49557e-08	-0.137123	0.590287
156904629	chr1:156904629:C:G	6.10475e-08	-0.241534	0.252939
156905050	chr1:156905050:C:T	1.34428e-08	-1.52289e-10	-1.5018
156905245	chr1:156905245:T:G	3.84427e-08	-1.52289e-10	-0.451077
156905300	chr1:156905300:G:A	1.36253e-08	-1.52289e-10	-1.48832
156905305	chr1:156905305:G:A	6.88083e-08	1.41134	-1.28026
156905315	chr1:156905315:C:A	1.59783e-08	-1.52289e-10	-1.32902
156905362	chr1:156905362:C:T	5.75986e-08	-1.52289e-10	-0.0467488
156905568	chr1:156905568:G:A	1.42955e-08	-1.52289e-10	-1.44031
156905690	chr1:156905690:C:T	5.98444e-08	-0.00849831	-5.03233e-10
156905926	chr1:156905926:C:T	2.18205e-08	-1.52289e-10	-1.0174
156905972	chr1:156905972:G:A	8.04489e-09	-1.50705	-0.508159
156906143	chr1:156906143:T:C	6.54106e-09	-0.806607	-1.41554
156906183	chr1:156906183:T:C	2.75729e-08	-1.52289e-10	-0.783412
156906193	chr1:156906193:G:A	1.45477e-08	-1.52289e-10	-1.42281
156906414	chr1:156906414:G:A	5.36512e-09	-0.97118	-1.44915
156906429	chr1:156906429:G:A	5.37302e-09	-0.926289	-1.49257
156906445	chr1:156906445:C:T	5.32523e-09	-0.952733	-1.47506
156906468	chr1:156906468:C:T	5.39055e-09	-0.955483	-1.46012
156906577	chr1:156906577:G:A	1.50872e-08	-1.3864	-5.03233e-10
156906581	chr1:156906581:A:G	5.59368e-09	-0.916099	-1.46251
156907085	chr1:156907085:G:A	6.64014e-07	3.39918	-1.00112
156907445	chr1:156907445:C:T	2.57408e-08	-1.52289e-10	-0.852169
156907457	chr1:156907457:A:G	5.24203e-08	-1.67973	1.53877
156907466	chr1:156907466:TTCTGAC:T	2.41596e-08	-1.52289e-10	-0.915563
156907665	chr1:156907665:T:C	2.64168e-08	-1.52289e-10	-0.826248
156907895	chr1:156907895:T:G	1.32076e-08	-1.52289e-10	-1.51946
156908252	chr1:156908252:G:A	1.44024e-08	-1.43286	-5.03233e-10
156908628	chr1:156908628:G:A	1.59087e-08	-1.52289e-10	-1.33338
156908629	chr1:156908629:C:T	1.58993e-08	-1.52289e-10	-1.33397
156908643	chr1:156908643:C:T	1.01587e-08	-1.69557	-0.0863473
156908681	chr1:156908681:C:T	1.07877e-07	0.580743	-5.03233e-10
156908739	chr1:156908739:T:C	1.01637e-08	-1.69694	-0.0844839
156908945	chr1:156908945:T:C	1.01788e-08	-1.69072	-0.0892218
156909095	chr1:156909095:G:A	7.52465e-09	-1.67783	-0.40423
156909316	chr1:156909316:A:T	2.94028e-08	-1.52289e-10	-0.719158
156909363	chr1:156909363:C:T	2.96131e-08	-1.52289e-10	-0.712029
156909603	chr1:156909603:C:T	1.10204e-08	-1.69681	-0.00368527
156909712	chr1:156909712:A:G	1.29136e-08	-1.54695	0.00499072
156909740	chr1:156909740:C:T	2.4947e-08	-0.883494	-5.03233e-10
156909788	chr1:156909788:C:T	1.31991e-08	-1.51635	-0.00374572
156910361	chr1:156910361:G:A	1.34276e-08	-1.52289e-10	-1.50293
156910398	chr1:156910398:C:A	1.11145e-08	-1.692	-5.03233e-10
156910496	chr1:156910496:C:G	2.57812e-07	1.45198	-5.03233e-10
156911129	chr1:156911129:TC:T	1.98028e-08	-1.52289e-10	-1.11442
156911180	chr1:156911180:C:T	1.34978e-08	-1.49772	-5.03233e-10
156911590	chr1:156911590:A:G	2.88551e-08	-1.52289e-10	-0.737959
156911601	chr1:156911601:TC:T	4.18213e-09	-1.71653	-0.952896
156911826	chr1:156911826:T:C	4.02941e-08	-1.52289e-10	-0.404041
156912010	chr1:156912010:A:G	3.16379e-08	-1.52289e-10	-0.64589
156912167	chr1:156912167:C:T	1.50861e-08	-1.4263	0.0398231
156912469	chr1:156912469:C:T	8.26176e-07	-1.52289e-10	2.61656
156912679	chr1:156912679:C:A	1.48774e-07	-1.52289e-10	0.90218
156912798	chr1:156912798:G:A	5.75596e-08	-1.52289e-10	-0.0474264
156912965	chr1:156912965:C:G	1.41612e-08	-1.44974	-5.03233e-10
156912999	chr1:156912999:C:T	1.43125e-08	-1.52289e-10	-1.43911
156913237	chr1:156913237:C:T	1.4371e-07	-1.52289e-10	0.86755
156913391	chr1:156913391:GTTCCAGGCCCGCTCT:G	2.95206e-08	-1.52289e-10	-0.715159
156913423	chr1:156913423:C:A	4.95901e-09	-1.59919	-0.899852
156913471	chr1:156913471:G:T	1.31727e-08	-1.52289e-10	-1.5221
156913554	chr1:156913554:C:T	1.31807e-08	-1.52289e-10	-1.52149
156913701	chr1:156913701:G:A	8.16728e-08	-0.1655	0.467975
156913755	chr1:156913755:A:G	1.32102e-08	-1.52289e-10	-1.51926
156913825	chr1:156913825:G:A	1.57793e-07	2.16677	-1.20574
156914099	chr1:156914099:T:C	2.28117e-08	-1.52289e-10	-0.972974
156914311	chr1:156914311:T:A	6.22801e-07	-0.186487	2.52047
156914573	chr1:156914573:T:C	3.49949e-09	-1.49608	-1.35155
156914580	chr1:156914580:G:A	2.51516e-08	-1.52289e-10	-0.875325
156914607	chr1:156914607:G:C	3.64644e-08	-0.503911	-5.03233e-10
156914792	chr1:156914792:C:T	3.73342e-06	1.74309	2.38175
156914922	chr1:156914922:G:A	1.50126e-08	-1.52289e-10	-1.39136
156914967	chr1:156914967:T:C	4.84896e-08	-1.52289e-10	-0.218897
156915166	chr1:156915166:T:C	1.32892e-08	-1.52289e-10	-1.51329
156915364	chr1:156915364:T:C	2.15322e-08	-1.52289e-10	-1.0307
156915798	chr1:156915798:T:C	1.43228e-08	-1.52289e-10	-1.4384
156915975	chr1:156915975:A:G	5.12414e-06	1.88649	2.55499
156916137	chr1:156916137:A:G	1.97463e-08	-1.52289e-10	-1.11728
156916562	chr1:156916562:G:A	3.76029e-08	-1.52289e-10	-0.473165
156916790	chr1:156916790:G:T	1.35646e-08	-1.52289e-10	-1.49278
156916841	chr1:156916841:A:G	1.49516e-08	-1.52289e-10	-1.39543
156916985	chr1:156916985:G:A	2.92945e-06	1.97885	1.90347
156917309	chr1:156917309:A:G	3.91833e-07	0.288214	1.58237
156917372	chr1:156917372:C:T	1.68291e-08	-1.52289e-10	-1.27713
156917788	chr1:156917788:C:T	3.91776e-07	0.166001	1.70444
156918238	chr1:156918238:G:A	5.89068e-08	-1.52289e-10	-0.0242906
156918882	chr1:156918882:C:T	1.45875e-08	-1.52289e-10	-1.42008
156918898	chr1:156918898:A:G	5.5586e-06	1.78615	2.73671
156919426	chr1:156919426:T:C	1.63102e-07	-1.52289e-10	0.994126
156920880	chr1:156920880:T:C	6.074e-06	1.89755	2.71398
156921212	chr1:156921212:T:C	1.30434e-08	-1.68737	0.155411
156921346	chr1:156921346:C:T	1.85819e-08	-1.52289e-10	-1.17806
156921499	chr1:156921499:G:A	4.94937e-08	-1.52289e-10	-0.198402
156921818	chr1:156921818:G:A	1.98537e-06	2.16117	1.33214
156922384	chr1:156922384:A:G	8.65065e-08	-1.52289e-10	0.359973
156922602	chr1:156922602:T:C	5.87089e-08	0.34608	-0.373735
156922745	chr1:156922745:G:T	6.85346e-06	2.10576	2.62651
156923157	chr1:156923157:T:C	8.36013e-07	0.631415	1.99698
156924202	chr1:156924202:T:C	2.23917e-08	-1.52289e-10	-0.991558
156924206	chr1:156924206:T:C	1.25789e-07	0.73436	-5.03233e-10
156924213	chr1:156924213:G:A	1.65007e-08	-1.52289e-10	-1.29685
156924214	chr1:156924214:C:G	3.35549e-09	-1.49461	-1.39504
156924821	chr1:156924821:G:T	1.19735e-05	2.14132	3.14888
156925033	chr1:156925033:C:T	4.394e-06	1.51425	2.7735
156925084	chr1:156925084:TG:T	1.34663e-08	-1.52289e-10	-1.50006
156925740	chr1:156925740:G:T	1.42822e-08	-1.52289e-10	-1.44123
156926004	chr1:156926004:C:T	1.10543e-08	-1.69743	-5.03233e-10
156926328	chr1:156926328:T:G	1.50485e-08	-1.52289e-10	-1.38897
156926372	chr1:156926372:A:G	3.59273e-09	-1.44692	-1.37441
156926662	chr1:156926662:C:T	1.3849e-08	-1.52289e-10	-1.47203
156926683	chr1:156926683:T:C	1.35448e-08	-1.52289e-10	-1.49425
156926769	chr1:156926769:T:A	9.88105e-06	2.21335	2.88478
156927487	chr1:156927487:C:T	1.1072e-08	-1.69583	-5.03233e-10
156928175	chr1:156928175:G:C	1.35786e-06	0.434381	2.67904
156929038	chr1:156929038:A:G	8.97708e-07	0.518537	2.18106
156929491	chr1:156929491:G:A	1.12098e-08	-1.68346	-5.03233e-10
156929496	chr1:156929496:G:A	1.90182e-05	2.43183	3.32107
156929800	chr1:156929800:A:G	1.26687e-06	0.934916	2.10914
156929841	chr1:156929841:G:A	1.0282e-07	-1.52289e-10	0.53273
156929890	chr1:156929890:G:A	1.99779e-05	2.64696	3.15518
156929901	chr1:156929901:A:C	1.10352e-08	-1.69916	-5.03233e-10
156930157	chr1:156930157:A:G	1.32468e-08	-1.52289e-10	-1.51649
156930337	chr1:156930337:C:T	1.83353e-08	-1.19142	-5.03233e-10
156931744	chr1:156931744:CA:C	1.34149e-08	-1.52289e-10	-1.50388
156931761	chr1:156931761:G:C	1.34235e-08	-1.52289e-10	-1.50324
156932096	chr1:156932096:T:C	1.74361e-06	1.12711	2.23635
156932430	chr1:156932430:G:A	1.66394e-05	2.67977	2.93951
156932489	chr1:156932489:T:G	4.74391e-06	1.05033	3.31404
156932886	chr1:156932886:G:A	1.41306e-08	-1.52289e-10	-1.45191
156933034	chr1:156933034:G:A	1.42874e-08	-1.52289e-10	-1.44087
156933465	chr1:156933465:C:A	1.13862e-08	-1.66784	-5.03233e-10
156933845	chr1:156933845:T:G	1.09529e-08	-1.70664	-5.03233e-10
156933944	chr1:156933944:T:C	1.31431e-08	-1.52289e-10	-1.52435
156933984	chr1:156933984:G:C	1.31598e-08	-1.52289e-10	-1.52308
156934251	chr1:156934251:T:C	1.39104e-08	-0.232677	-1.23494
156934365	chr1:156934365:G:A	1.53578e-08	-0.148252	-1.22037
156934742	chr1:156934742:C:T	1.39164e-08	-1.52289e-10	-1.46718
156934812	chr1:156934812:C:T	1.11036e-08	-1.69298	-5.03233e-10
156934852	chr1:156934852:A:G	1.54735e-05	2.60394	2.9427
156935026	chr1:156935026:G:A	2.09871e-05	2.88184	2.96958
156935525	chr1:156935525:C:T	1.09548e-08	-1.70647	-5.03233e-10
156935792	chr1:156935792:A:G	1.20005e-06	0.987097	2.00278
156936301	chr1:156936301:C:T	1.28028e-08	-1.55059	-5.03233e-10
156936320	chr1:156936320:G:A	1.47207e-08	-1.52289e-10	-1.41099
156936378	chr1:156936378:T:C	1.93794e-08	-1.52289e-10	-1.13604
156936658	chr1:156936658:A:G	3.4705e-08	0.837331	-1.39069
156936781	chr1:156936781:A:G	4.35348e-09	-1.71483	-0.914439
156937016	chr1:156937016:C:T	1.33394e-08	-1.52289e-10	-1.50952
156937089	chr1:156937089:G:A	1.16318e-05	2.59272	2.66854
156937234	chr1:156937234:CCCTGCTT:C	1.71485e-08	-1.52289e-10	-1.25833
156937239	chr1:156937239:C:T	3.50029e-06	1.30639	2.75396
156937289	chr1:156937289:T:C	2.48369e-09	-1.71151	-1.47899
156937323	chr1:156937323:T:C	2.00088e-08	-0.332293	-0.771782
156937627	chr1:156937627:C:T	2.57649e-08	-1.52289e-10	-0.851235
156937758	chr1:156937758:C:A	2.14836e-05	2.71813	3.15667
156937843	chr1:156937843:G:A	1.36895e-08	-1.52289e-10	-1.48362
156938374	chr1:156938374:C:T	1.10367e-08	-1.69902	-5.03233e-10
156938797	chr1:156938797:G:A	1.10016e-08	-1.70221	-5.03233e-10
156938835	chr1:156938835:C:A	1.40451e-08	-1.52289e-10	-1.45797
156939194	chr1:156939194:T:C	6.95065e-06	1.35747	3.38888
156939511	chr1:156939511:T:A	1.44615e-05	2.5925	2.88649
156939903	chr1:156939903:G:A	1.13067e-05	2.79408	2.43882
156940704	chr1:156940704:C:A	1.96528e-08	-1.52289e-10	-1.12202
156940757	chr1:156940757:C:T	1.11861e-05	2.72818	2.494
156940806	chr1:156940806:C:T	1.11307e-08	-1.69054	-5.03233e-10
156940921	chr1:156940921:C:T	1.9967e-08	-1.10616	-5.03233e-10
156941051	chr1:156941051:A:G	4.16218e-08	-1.52289e-10	-0.371623
156941100	chr1:156941100:GCTCGTCTT:G	1.60595e-05	2.69592	2.88789
156941116	chr1:156941116:A:G	9.35842e-08	0.850881	-0.412266
156941516	chr1:156941516:TC:T	1.38399e-08	-1.52289e-10	-1.47269
156941587	chr1:156941587:A:G	4.80669e-06	0.898611	3.47891
156942277	chr1:156942277:A:T	2.78666e-08	-1.52289e-10	-0.772818
156942444	chr1:156942444:A:C	1.31646e-08	-1.52289e-10	-1.52272
156942991	chr1:156942991:C:T	2.38536e-08	-1.52289e-10	-0.928311
156943168	chr1:156943168:C:T	1.3147e-08	-1.52289e-10	-1.52405
156943357	chr1:156943357:G:C	1.49716e-08	-1.52289e-10	-1.39409
156943657	chr1:156943657:C:T	5.79506e-06	1.10917	3.45535
156943786	chr1:156943786:C:T	1.75385e-08	-1.52289e-10	-1.23585
156944278	chr1:156944278:C:A	3.54103e-06	1.08109	2.99084
156944644	chr1:156944644:C:T	1.3631e-08	-1.52289e-10	-1.4879
156944927	chr1:156944927:C:T	1.34722e-08	-1.52289e-10	-1.49962
156945220	chr1:156945220:T:C	2.24458e-08	-1.52289e-10	-0.989142
156945246	chr1:156945246:C:T	9.09489e-08	0.812062	-0.40201
156945454	chr1:156945454:A:T	2.7454e-08	-1.52289e-10	-0.787733
156945496	chr1:156945496:C:A	1.55323e-08	-1.35732	-5.03233e-10
156945746	chr1:156945746:C:A	1.00929e-07	-1.52289e-10	0.514171
156947738	chr1:156947738:C:T	1.46183e-08	-1.52289e-10	-1.41797
156948345	chr1:156948345:C:T	2.64859e-08	-0.823634	-5.03233e-10
156948556	chr1:156948556:T:C	7.42803e-09	-0.75997	-1.33502
156948800	chr1:156948800:T:C	3.6905e-08	-0.491899	-5.03233e-10
156949276	chr1:156949276:G:A	1.88595e-08	-1.52289e-10	-1.16323
156949298	chr1:156949298:C:T	2.24421e-08	-1.52289e-10	-0.989307
156949332	chr1:156949332:T:C	1.81901e-06	1.11538	2.29043
156949388	chr1:156949388:A:G	1.7885e-05	1.44574	4.24573
156949823	chr1:156949823:A:G	2.74179e-08	-1.52289e-10	-0.789049
156949990	chr1:156949990:A:G	8.45908e-08	0.733739	-0.39616
156950433	chr1:156950433:C:T	2.69755e-08	-1.52289e-10	-0.805318
156951166	chr1:156951166:A:G	1.10353e-08	-1.69915	-5.03233e-10
156951326	chr1:156951326:T:C	1.27678e-08	-1.55332	-5.03233e-10
156951370	chr1:156951370:G:A	2.8915e-08	-1.52289e-10	-0.735886
156951428	chr1:156951428:A:G	1.7218e-07	0.897467	0.150827
156952097	chr1:156952097:C:T	1.08795e-07	0.589219	-5.03233e-10
156952604	chr1:156952604:C:T	1.09578e-08	-1.7062	-5.03233e-10
156952784	chr1:156952784:G:T	2.47187e-06	1.19639	2.51609
156952949	chr1:156952949:G:A	1.0108e-07	0.515667	-5.03233e-10
156953514	chr1:156953514:AC:A	3.7673e-08	-1.52289e-10	-0.471304
156953841	chr1:156953841:A:G	1.35865e-08	-1.52289e-10	-1.49117
156953934	chr1:156953934:G:A	1.09397e-08	-1.70784	-5.03233e-10
156954680	chr1:156954680:G:C	1.3641e-08	-1.52289e-10	-1.48716
156955215	chr1:156955215:T:C	1.31428e-08	-1.52289e-10	-1.52437
156955297	chr1:156955297:CT:C	9.99832e-06	1.36875	3.74118
156955643	chr1:156955643:T:C	2.00631e-05	1.44456	4.36183
156956307	chr1:156956307:GGTTTCACCAT:G	1.10105e-08	-1.70139	-5.03233e-10
156956641	chr1:156956641:C:T	1.67049e-08	-1.52289e-10	-1.28454
156956849	chr1:156956849:T:C	1.51824e-08	-1.52289e-10	-1.38011
156957532	chr1:156957532:G:A	1.79409e-08	-1.52289e-10	-1.21316
156957959	chr1:156957959:T:C	5.87558e-06	1.2224	3.35591
156958348	chr1:156958348:A:G	1.36744e-08	-1.52289e-10	-1.48472
156958700	chr1:156958700:C:T	1.44311e-08	-1.52289e-10	-1.43086
156958984	chr1:156958984:A:T	2.42127e-05	1.29615	4.69823
156959231	chr1:156959231:C:T	2.69124e-08	0.716597	-1.52426
156959471	chr1:156959471:T:C	2.32999e-08	-1.52289e-10	-0.951797
156959802	chr1:156959802:T:C	2.13001e-05	1.29957	4.56665
156959843	chr1:156959843:G:A	1.79319e-08	-1.52289e-10	-1.21367
156960073	chr1:156960073:A:G	9.41099e-08	0.893941	-0.449725
156960188	chr1:156960188:G:A	5.01023e-08	-1.52289e-10	-0.18618
156960261	chr1:156960261:C:T	2.36483e-05	1.37208	4.59872
156960531	chr1:156960531:C:T	3.08746e-08	-1.52289e-10	-0.670314
156960744	chr1:156960744:A:C	1.76299e-08	-1.52289e-10	-1.23065
156961437	chr1:156961437:T:G	1.31551e-08	-1.52289e-10	-1.52344
156962460	chr1:156962460:C:T	1.08569e-08	-1.71545	-5.03233e-10
156963509	chr1:156963509:G:C	2.15337e-08	-1.52289e-10	-1.03063
156963821	chr1:156963821:G:T	2.08467e-08	-0.435431	-0.627618
156964170	chr1:156964170:A:G	1.59984e-05	1.40836	4.17164
156964356	chr1:156964356:A:G	2.89881e-08	-1.52289e-10	-0.733361
156965101	chr1:156965101:T:C	1.85954e-08	-0.469235	-0.708097
156965650	chr1:156965650:G:A	1.09988e-08	-1.70246	-5.03233e-10
156966490	chr1:156966490:T:C	3.66522e-06	1.35156	2.75483
156966868	chr1:156966868:T:C	1.1071e-08	-1.69592	-5.03233e-10
156967139	chr1:156967139:A:G	8.34167e-08	-1.52289e-10	0.323603
156967399	chr1:156967399:T:C	1.35392e-08	-1.52289e-10	-1.49466
156967500	chr1:156967500:C:T	1.96722e-08	-1.52289e-10	-1.12104
156967653	chr1:156967653:C:T	1.33704e-08	-1.52289e-10	-1.5072
156968243	chr1:156968243:C:T	2.23296e-08	-0.994332	-5.03233e-10
156968566	chr1:156968566:A:G	1.3773e-08	-1.52289e-10	-1.47754
156968775	chr1:156968775:C:T	3.51319e-08	-1.52289e-10	-0.541136
156968918	chr1:156968918:C:T	1.3174e-08	-1.52289e-10	-1.522
156969039	chr1:156969039:C:T	1.31524e-08	-1.52289e-10	-1.52364
156969275	chr1:156969275:G:A	1.21916e-05	2.68584	2.62241
156969356	chr1:156969356:G:A	1.35476e-08	-1.52289e-10	-1.49404
156969379	chr1:156969379:A:G	5.30338e-09	-1.69352	-0.738378
156969383	chr1:156969383:C:T	2.5844e-09	-1.6497	-1.50105
156969929	chr1:156969929:G:C	6.70773e-09	-1.59291	-0.604079
156970454	chr1:156970454:T:C	1.95006e-08	-1.52289e-10	-1.1298
156970533	chr1:156970533:A:G	9.8775e-06	1.253	3.84477
156970785	chr1:156970785:A:G	1.57835e-08	-1.52289e-10	-1.34128
156971920	chr1:156971920:C:T	6.08619e-09	-1.61315	-0.681073
156972244	chr1:156972244:C:T	1.4708e-08	-1.52289e-10	-1.41185
156972436	chr1:156972436:C:T	3.68861e-08	0.118967	-0.611378
156972835	chr1:156972835:A:AC	1.24713e-06	1.15186	1.87649
156973258	chr1:156973258:C:T	1.366e-08	-1.52289e-10	-1.48578
156973509	chr1:156973509:C:T	1.68494e-08	-1.52289e-10	-1.27593
156973512	chr1:156973512:A:T	3.47687e-07	1.75105	-5.03233e-10
156973620	chr1:156973620:C:T	8.40694e-06	1.07476	3.86181
156973890	chr1:156973890:G:A	6.60436e-09	-1.61983	-0.592685
156974027	chr1:156974027:A:G	3.71199e-08	-1.52289e-10	-0.486094
156974385	chr1:156974385:G:A	6.10983e-09	-1.61644	-0.673906
156974668	chr1:156974668:T:C	1.41052e-08	-1.45371	-5.03233e-10
156974760	chr1:156974760:G:A	2.86515e-08	-1.52289e-10	-0.745041
156974885	chr1:156974885:G:C	6.03171e-09	-1.62931	-0.673906
156974991	chr1:156974991:T:G	6.26961e-08	0.464277	-0.426224
156975211	chr1:156975211:C:T	1.70845e-08	-1.52289e-10	-1.26207
156975290	chr1:156975290:T:C	6.74242e-09	-1.59412	-0.597713
156975578	chr1:156975578:G:T	2.93204e-08	-1.52289e-10	-0.721964
156975642	chr1:156975642:T:C	1.44162e-08	-1.52289e-10	-1.43189
156975701	chr1:156975701:C:T	6.255e-08	-1.52289e-10	0.035719
156975916	chr1:156975916:C:G	5.80908e-09	-1.70647	-0.63435
156976134	chr1:156976134:C:T	7.2652e-06	1.05919	3.73142
156976307	chr1:156976307:T:C	2.59305e-09	-1.64541	-1.502
156977106	chr1:156977106:T:G	8.67414e-06	1.07764	3.89021
156977203	chr1:156977203:T:C	2.37523e-08	-1.52289e-10	-0.932565
156977499	chr1:156977499:A:G	6.15278e-09	-1.67991	-0.603437
156977566	chr1:156977566:C:A	9.6701e-06	2.20449	2.87206
156978164	chr1:156978164:G:C	1.43628e-08	-1.52289e-10	-1.4356
156978448	chr1:156978448:G:A	1.35744e-08	-1.52289e-10	-1.49206
156978450	chr1:156978450:A:G	1.32867e-08	-1.52289e-10	-1.51348
156978465	chr1:156978465:C:T	1.38827e-08	-1.52289e-10	-1.4696
156978700	chr1:156978700:T:C	6.60842e-09	-1.61558	-0.59632
156979164	chr1:156979164:CCCT:C	6.24685e-08	0.531195	-0.496778
156979555	chr1:156979555:G:A	1.57334e-08	-1.52289e-10	-1.34446
156979610	chr1:156979610:C:T	1.65523e-08	-1.52289e-10	-1.29372
156979655	chr1:156979655:C:T	3.42513e-08	0.270387	-0.836908
156979921	chr1:156979921:T:C	8.44647e-06	1.13566	3.8056
156980603	chr1:156980603:A:T	1.71908e-08	-1.52289e-10	-1.25587
156980864	chr1:156980864:T:G	7.11115e-08	1.35874	-1.19474
156980991	chr1:156980991:C:A	5.76866e-09	-1.69668	-0.651128
156981003	chr1:156981003:A:G	1.34899e-05	2.21671	3.19274
156981214	chr1:156981214:T:A	7.17685e-06	1.08896	3.68941
156981270	chr1:156981270:T:C	2.02295e-08	-1.52289e-10	-1.0931
156981579	chr1:156981579:T:C	1.51211e-06	1.24819	1.97282
156981944	chr1:156981944:A:C	1.69208e-08	-1.52289e-10	-1.2717
156982172	chr1:156982172:G:A	1.87432e-08	-1.52289e-10	-1.16941
156982262	chr1:156982262:C:A	1.50442e-06	1.27338	1.94254
156982334	chr1:156982334:C:T	1.35964e-08	-1.52289e-10	-1.49044
156982350	chr1:156982350:A:G	7.91143e-06	1.08144	3.79438
156983700	chr1:156983700:G:C	5.52565e-09	-1.62372	-0.767125
156983865	chr1:156983865:T:C	3.09319e-08	-1.52289e-10	-0.66846
156984475	chr1:156984475:C:T	2.36592e-09	-1.7167	-1.52238
156984592	chr1:156984592:T:C	5.80836e-09	-1.70281	-0.638138
156984641	chr1:156984641:T:C	1.07019e-05	2.24034	2.93759
156984689	chr1:156984689:T:C	1.13118e-08	-1.6744	-5.03233e-10
156985289	chr1:156985289:T:C	5.88501e-09	-1.61945	-0.70839
156985487	chr1:156985487:G:A	5.70677e-09	-1.61139	-0.747209
156985492	chr1:156985492:C:T	7.93116e-06	1.07152	3.80679
156985515	chr1:156985515:C:G	3.61083e-07	1.78886	-5.03233e-10
156986077	chr1:156986077:G:T	1.04669e-07	-1.52289e-10	0.550553
156986265	chr1:156986265:T:C	7.9734e-08	0.668136	-0.389686
156986554	chr1:156986554:G:C	3.98269e-08	-1.52289e-10	-0.415704
156986566	chr1:156986566:G:A	1.35581e-06	1.24574	1.86617
156986839	chr1:156986839:T:C	6.88422e-08	-1.52289e-10	0.131571
156986889	chr1:156986889:T:C	2.37733e-08	-1.52289e-10	-0.931684
156987240	chr1:156987240:T:C	8.07707e-08	1.5825	-1.29113
156987450	chr1:156987450:A:T	1.14955e-05	2.18761	3.06185
156987559	chr1:156987559:G:T	5.88302e-09	-1.62066	-0.707513
156988555	chr1:156988555:T:C	5.95566e-09	-1.61158	-0.704328
156988680	chr1:156988680:G:A	9.4669e-08	1.47341	-1.02327
156988833	chr1:156988833:G:A	6.05113e-09	-1.62345	-0.676557
156989727	chr1:156989727:C:T	1.37892e-08	-1.52289e-10	-1.47636
156989804	chr1:156989804:G:A	1.51907e-08	-1.52289e-10	-1.37956
156990093	chr1:156990093:CCAAT:C	1.32088e-08	-1.52289e-10	-1.51936
156991091	chr1:156991091:T:C	5.66773e-09	-1.6003	-0.765161
156991111	chr1:156991111:G:A	2.2611e-08	-1.52289e-10	-0.981812
156991350	chr1:156991350:C:T	7.69881e-06	0.990994	3.85758
156991362	chr1:156991362:C:T	3.66892e-08	-1.52289e-10	-0.497763
156991380	chr1:156991380:C:A	1.34804e-08	-1.52289e-10	-1.49901
156991438	chr1:156991438:G:C	7.14949e-08	-1.52289e-10	0.169379
156991476	chr1:156991476:C:T	1.76816e-08	-1.52289e-10	-1.22772
156992389	chr1:156992389:T:C	1.66304e-06	1.22869	2.08747
156992414	chr1:156992414:T:G	8.58406e-06	1.00313	3.95429
156992509	chr1:156992509:G:A	1.3584e-08	-1.52289e-10	-1.49135
156993304	chr1:156993304:A:G	3.78882e-08	-1.52289e-10	-0.465607
156993564	chr1:156993564:A:G	1.08669e-08	-1.71452	-5.03233e-10
156993619	chr1:156993619:G:C	3.66022e-08	-1.52289e-10	-0.500138
156993722	chr1:156993722:G:C	1.36619e-08	-1.52289e-10	-1.48563
156993757	chr1:156993757:C:T	1.29408e-08	-1.53986	-5.03233e-10
156993868	chr1:156993868:T:C	3.88294e-08	-1.52289e-10	-0.441069
156993919	chr1:156993919:A:C	1.36296e-08	-1.52289e-10	-1.488
156993932	chr1:156993932:T:C	8.02351e-06	1.00592	3.88396
156994082	chr1:156994082:T:C	9.59618e-06	1.02907	4.0398
156994183	chr1:156994183:G:A	1.03132e-05	1.02753	4.1134
156994260	chr1:156994260:C:T	4.0625e-08	0.412702	-0.808565
156994649	chr1:156994649:G:A	1.36203e-08	-1.52289e-10	-1.48868
156994784	chr1:156994784:C:G	1.57567e-08	-1.52289e-10	-1.34298
156994840	chr1:156994840:AATACTACCTTTCTCAAAGG:A	9.2585e-06	0.987922	4.04513
156995010	chr1:156995010:CTT:C	1.10501e-05	1.10388	4.10607
156995596	chr1:156995596:C:T	1.50334e-08	-1.52289e-10	-1.38997
156996156	chr1:156996156:A:G	1.47925e-06	1.27332	1.92572
156996645	chr1:156996645:C:T	1.19044e-05	2.21929	3.06512
156996653	chr1:156996653:G:A	6.07495e-08	-1.52289e-10	0.0065122
156996705	chr1:156996705:G:A	3.34816e-08	-1.52289e-10	-0.589252
156996984	chr1:156996984:C:A	2.13662e-08	-1.52289e-10	-1.03844
156997313	chr1:156997313:T:C	1.68534e-08	-1.52289e-10	-1.27569
156997685	chr1:156997685:A:T	4.6151e-07	2.03426	-5.03233e-10
156998031	chr1:156998031:C:CAG	6.4801e-09	-1.6033	-0.628206
156998151	chr1:156998151:G:A	3.79989e-08	0.372484	-0.835174
156998330	chr1:156998330:T:C	1.59218e-08	-1.52289e-10	-1.33256
156998506	chr1:156998506:T:A	1.71672e-08	-1.52289e-10	-1.25724
156998908	chr1:156998908:G:A	1.47739e-08	-1.52289e-10	-1.40738
156999058	chr1:156999058:C:A	6.18983e-09	-1.61791	-0.659426
156999101	chr1:156999101:A:C	2.3496e-08	-1.52289e-10	-0.943416
156999266	chr1:156999266:T:A	3.13228e-09	-1.53463	-1.42385
156999718	chr1:156999718:T:C	2.11883e-08	-1.52289e-10	-1.0468
156999811	chr1:156999811:A:G	1.46951e-06	1.26837	1.92407
156999967	chr1:156999967:C:T	1.10047e-08	-1.70193	-5.03233e-10
157000108	chr1:157000108:G:A	1.49799e-06	3.21163	-5.03233e-10
157000154	chr1:157000154:C:G	6.0948e-09	-1.70335	-0.589457
157000256	chr1:157000256:C:T	1.39786e-08	-1.52289e-10	-1.46272
157000335	chr1:157000335:T:C	4.15396e-08	0.390087	-0.763687
157000545	chr1:157000545:A:G	1.94579e-08	-1.52289e-10	-1.13199
157000803	chr1:157000803:C:T	1.32271e-08	-1.52289e-10	-1.51798
157000961	chr1:157000961:G:A	6.50253e-08	-1.52289e-10	0.0745292
157001183	chr1:157001183:G:A	6.62869e-08	-1.52289e-10	0.0937451
157001346	chr1:157001346:CAGA:C	1.32133e-08	-1.52289e-10	-1.51902
157001368	chr1:157001368:T:C	2.09306e-08	-1.52289e-10	-1.05904
157001485	chr1:157001485:C:T	1.62496e-08	-1.52289e-10	-1.31218
157001995	chr1:157001995:C:T	1.62274e-08	-1.52289e-10	-1.31355
157002189	chr1:157002189:T:C	2.73379e-09	-1.66733	-1.42723
157002626	chr1:157002626:C:G	5.46534e-09	-1.62535	-0.776467
157002675	chr1:157002675:T:C	2.826e-09	-1.65216	-1.40923
157002686	chr1:157002686:A:G	2.76739e-09	-1.65817	-1.42417
157002693	chr1:157002693:C:T	2.90398e-09	-1.55077	-1.4834
157002745	chr1:157002745:T:C	5.49001e-09	-1.59015	-0.807171
157002766	chr1:157002766:T:C	6.50303e-09	-1.61672	-0.611258
157002988	chr1:157002988:T:C	3.9422e-08	-0.425923	-5.03233e-10
157004153	chr1:157004153:C:T	2.198e-08	-1.52289e-10	-1.01011
157004177	chr1:157004177:C:T	1.38394e-08	-1.52289e-10	-1.47273
157004530	chr1:157004530:C:T	5.11818e-09	-1.61759	-0.849861
157004613	chr1:157004613:C:T	1.59938e-08	-1.52289e-10	-1.32805
157004824	chr1:157004824:C:A	3.18893e-08	-1.52289e-10	-0.637976
157004940	chr1:157004940:G:T	1.31409e-08	-1.52289e-10	-1.52451
157005204	chr1:157005204:C:G	3.18975e-08	-1.52289e-10	-0.637718
157005230	chr1:157005230:T:A	2.54008e-09	-1.6754	-1.49265
157005918	chr1:157005918:C:G	2.27394e-08	-1.52289e-10	-0.976147
157006277	chr1:157006277:A:G	3.78744e-07	1.16586	0.670756
157006433	chr1:157006433:C:T	1.02606e-06	0.961831	1.87141
157006440	chr1:157006440:G:A	3.73605e-08	-1.52289e-10	-0.479632
157006695	chr1:157006695:A:G	1.62496e-08	-1.52289e-10	-1.31218
157006751	chr1:157006751:T:A	1.55398e-08	-1.52289e-10	-1.35684
157007016	chr1:157007016:AG:A	4.09156e-08	-1.52289e-10	-0.388735
157007662	chr1:157007662:C:T	2.32182e-08	-0.95531	-5.03233e-10
157007756	chr1:157007756:C:T	2.06225e-08	-1.52289e-10	-1.07386
157007849	chr1:157007849:TTTC:T	1.32416e-08	-1.52289e-10	-1.51688
157007963	chr1:157007963:CA:C	2.35667e-08	-1.52289e-10	-0.940412
157007989	chr1:157007989:T:C	2.61259e-08	-1.52289e-10	-0.837318
157008113	chr1:157008113:A:G	3.23474e-07	1.19118	0.487689
157008216	chr1:157008216:C:T	4.04005e-08	-1.52289e-10	-0.401405
157009073	chr1:157009073:C:T	1.51876e-08	-1.37977	-5.03233e-10
157010597	chr1:157010597:T:TG	1.36633e-08	-1.52289e-10	-1.48553
157010901	chr1:157010901:A:G	1.68724e-08	-1.52289e-10	-1.27457
157011045	chr1:157011045:C:T	4.38259e-08	0.515061	-0.835082
157011240	chr1:157011240:T:C	1.59554e-08	-1.52289e-10	-1.33045
157011359	chr1:157011359:C:T	1.40387e-08	-1.52289e-10	-1.45843
157011456	chr1:157011456:C:A	2.18201e-08	-1.52289e-10	-1.01741
157011556	chr1:157011556:G:A	9.65407e-07	1.06906	1.70324
157012036	chr1:157012036:T:C	3.57737e-08	-1.52289e-10	-0.523034
157012476	chr1:157012476:T:C	2.76249e-08	-0.78153	-5.03233e-10
157012838	chr1:157012838:T:C	1.91098e-08	-1.52289e-10	-1.15004
157013104	chr1:157013104:G:A	1.39143e-06	0.739829	2.39801
157013170	chr1:157013170:T:C	1.65853e-08	-1.52289e-10	-1.29173
157013387	chr1:157013387:C:T	3.7987e-08	-1.52289e-10	-0.463004
157013545	chr1:157013545:T:C	1.73968e-08	-1.52289e-10	-1.24396
157013701	chr1:157013701:G:GA	8.25801e-06	2.14889	2.7698
157013913	chr1:157013913:C:T	9.73144e-08	0.770204	-0.292504
157014247	chr1:157014247:T:G	1.9181e-08	0.252425	-1.39875
157014309	chr1:157014309:A:G	2.4223e-06	1.92726	1.76496
157014330	chr1:157014330:T:C	2.09045e-08	-1.52289e-10	-1.06028
157014934	chr1:157014934:C:T	1.78179e-08	-1.52289e-10	-1.22004
157015058	chr1:157015058:G:A	3.15867e-06	2.23384	1.72381
157015150	chr1:157015150:A:T	3.265e-09	-1.51313	-1.40386
157015638	chr1:157015638:G:C	3.08174e-06	2.0783	1.85471
157016103	chr1:157016103:T:C	5.17646e-09	-1.64545	-0.810672
157016235	chr1:157016235:T:C	2.80512e-09	-1.7135	-1.3553
157016354	chr1:157016354:GGATTATAGA:G	3.29713e-08	-1.52289e-10	-0.604608
157016955	chr1:157016955:C:T	1.31557e-08	-1.52339	-5.03233e-10
157017013	chr1:157017013:T:C	1.34628e-08	-1.52289e-10	-1.50032
157017080	chr1:157017080:G:A	1.32231e-08	-1.52289e-10	-1.51828
157017121	chr1:157017121:C:T	1.79873e-08	-1.52289e-10	-1.21058
157017236	chr1:157017236:T:C	1.51822e-08	-1.52289e-10	-1.38012
157017492	chr1:157017492:G:A	1.78179e-08	-1.52289e-10	-1.22004
157017570	chr1:157017570:G:T	1.77776e-08	-1.52289e-10	-1.22231
157017905	chr1:157017905:C:T	6.18343e-08	0.682762	-0.658551
157018204	chr1:157018204:A:T	1.43966e-08	-1.52289e-10	-1.43325
157018355	chr1:157018355:A:G	1.34298e-08	-1.52289e-10	-1.50277
157018370	chr1:157018370:G:A	1.41859e-08	-1.52289e-10	-1.448
157018469	chr1:157018469:C:T	6.65713e-08	0.608516	-0.510489
157018540	chr1:157018540:G:A	2.45625e-06	1.90043	1.80571
157018561	chr1:157018561:C:T	2.66628e-08	-1.52289e-10	-0.816979
157018712	chr1:157018712:C:G	1.78295e-08	-1.52289e-10	-1.21939
157018829	chr1:157018829:C:T	1.74538e-08	-1.52289e-10	-1.24069
157018931	chr1:157018931:C:T	1.32707e-08	-1.52289e-10	-1.51469
157018981	chr1:157018981:C:T	1.3834e-08	-1.52289e-10	-1.47312
157019000	chr1:157019000:T:C	1.54936e-07	2.2753	-1.33253
157019502	chr1:157019502:C:A	1.88324e-08	-1.52289e-10	-1.16467
157019505	chr1:157019505:T:C	1.80273e-08	-1.52289e-10	-1.20836
157019605	chr1:157019605:T:C	1.51832e-08	-1.52289e-10	-1.38005
157020019	chr1:157020019:C:T	2.81407e-07	1.62652	-0.0869608
157020080	chr1:157020080:C:T	4.02661e-09	-1.66447	-1.04286
157020444	chr1:157020444:A:G	1.74157e-08	-1.52289e-10	-1.24287
157021168	chr1:157021168:G:A	1.3734e-08	-1.52289e-10	-1.48037
157021517	chr1:157021517:A:C	5.21241e-06	2.05805	2.4005
157021736	chr1:157021736:A:G	1.54808e-08	-1.52289e-10	-1.36065
157021779	chr1:157021779:C:T	8.16523e-09	-1.56125	-0.439111
157021896	chr1:157021896:T:C	2.73872e-08	0.0447276	-0.8349
157022317	chr1:157022317:AAGTC:A	1.50134e-08	-1.52289e-10	-1.3913
157022840	chr1:157022840:T:C	1.31439e-08	-1.52289e-10	-1.52429
157022961	chr1:157022961:C:T	3.41096e-09	-1.63618	-1.23707
157022973	chr1:157022973:C:T	1.67703e-08	-1.52289e-10	-1.28064
157022991	chr1:157022991:T:C	5.64044e-08	0.606966	-0.674664
157023207	chr1:157023207:A:C	1.96159e-08	-1.52289e-10	-1.12391
157023747	chr1:157023747:C:T	1.83247e-08	-1.52289e-10	-1.19199
157023891	chr1:157023891:A:G	1.78447e-08	-1.52289e-10	-1.21854
157024463	chr1:157024463:C:G	1.78179e-08	-1.52289e-10	-1.22004
157024687	chr1:157024687:T:C	4.91606e-08	-1.52289e-10	-0.205155
157024827	chr1:157024827:T:C	1.80145e-08	-1.52289e-10	-1.20907
157024849	chr1:157024849:C:T	1.77399e-08	-1.52289e-10	-1.22443
157025004	chr1:157025004:T:C	1.77859e-08	-1.52289e-10	-1.22184
157025082	chr1:157025082:A:G	1.43945e-08	-1.52289e-10	-1.4334
157025181	chr1:157025181:C:T	1.34162e-08	-1.52289e-10	-1.50378
157025360	chr1:157025360:A:G	2.57062e-09	-1.66847	-1.48763
157025620	chr1:157025620:G:A	1.78179e-08	-1.52289e-10	-1.22004
157025866	chr1:157025866:T:C	2.45744e-08	-0.89854	-5.03233e-10
157025991	chr1:157025991:T:C	3.4254e-08	-1.52289e-10	-0.566443
157026855	chr1:157026855:A:G	1.79682e-08	-1.52289e-10	-1.21164
157027092	chr1:157027092:T:C	1.65672e-08	-1.52289e-10	-1.29282
157027389	chr1:157027389:A:C	3.46446e-08	-1.52289e-10	-0.555103
157027683	chr1:157027683:G:A	1.47584e-08	-1.52289e-10	-1.40843
157027706	chr1:157027706:C:T	5.06004e-08	-0.176287	-5.03233e-10
157027852	chr1:157027852:C:G	1.74353e-08	-1.52289e-10	-1.24175
157027863	chr1:157027863:G:A	3.60392e-07	1.78694	-5.03233e-10
157028252	chr1:157028252:T:C	1.50872e-08	-1.52289e-10	-1.3864
157028555	chr1:157028555:A:G	2.65899e-08	-0.819716	-5.03233e-10
157028734	chr1:157028734:CAAAGA:C	1.73538e-08	-1.52289e-10	-1.24643
157029331	chr1:157029331:G:A	1.51934e-08	-1.52289e-10	-1.37939
157029519	chr1:157029519:GC:G	1.78964e-08	-1.52289e-10	-1.21565
157029842	chr1:157029842:A:C	1.64745e-08	-1.52289e-10	-1.29843
157029845	chr1:157029845:C:T	1.77083e-08	-1.52289e-10	-1.22621
157030389	chr1:157030389:C:T	2.29825e-08	-1.52289e-10	-0.965514
157030562	chr1:157030562:T:G	3.57751e-08	0.153165	-0.676159
157030659	chr1:157030659:C:G	1.65433e-08	-1.52289e-10	-1.29427
157030801	chr1:157030801:G:A	1.31412e-08	-1.52289e-10	-1.52449
157030806	chr1:157030806:AC:A	1.31416e-08	-1.52289e-10	-1.52447
157030924	chr1:157030924:G:A	5.35187e-09	-1.57405	-0.84875
157031235	chr1:157031235:C:T	1.68287e-08	-1.52289e-10	-1.27716
157031483	chr1:157031483:A:T	1.64843e-08	-1.52289e-10	-1.29784
157031537	chr1:157031537:C:T	1.11899e-08	-1.68523	-5.03233e-10
157031594	chr1:157031594:G:A	2.35075e-08	-1.52289e-10	-0.942926
157031869	chr1:157031869:C:A	4.29943e-08	0.329287	-0.668467
157031886	chr1:157031886:T:C	2.92353e-08	-1.52289e-10	-0.72487
157032147	chr1:157032147:C:T	1.65974e-08	-1.52289e-10	-1.291
157032651	chr1:157032651:T:C	3.80848e-09	-1.57644	-1.18658
157032707	chr1:157032707:A:G	5.37321e-09	-1.66746	-0.751365
157032972	chr1:157032972:T:C	5.4742e-09	-1.65056	-0.74964
157033480	chr1:157033480:C:T	1.70803e-08	-1.52289e-10	-1.26232
157033735	chr1:157033735:C:A	2.24951e-08	-1.52289e-10	-0.986951
157034072	chr1:157034072:T:C	2.22465e-08	-0.140643	-0.857417
157034330	chr1:157034330:C:T	2.01454e-08	-1.52289e-10	-1.09727
157034629	chr1:157034629:A:G	2.71371e-08	-1.52289e-10	-0.799345
157035035	chr1:157035035:C:T	1.6431e-08	-1.52289e-10	-1.30108
157035860	chr1:157035860:TATATATAGGA:T	4.65048e-08	-0.26069	-5.03233e-10
157035873	chr1:157035873:ATATATAGGAATATATATAGGAATATATATATATGAAT:A	2.01355e-08	-1.09776	-5.03233e-10
157036099	chr1:157036099:A:C	1.66916e-08	-1.52289e-10	-1.28534
157036126	chr1:157036126:AAAAT:A	1.71421e-08	-1.52289e-10	-1.25871
157036385	chr1:157036385:G:A	4.92681e-08	-1.52289e-10	-0.202971
157036943	chr1:157036943:T:C	1.42655e-08	-1.52289e-10	-1.4424
157037184	chr1:157037184:T:C	4.50501e-09	-1.64108	-0.95398
157037256	chr1:157037256:G:A	1.685e-08	-1.52289e-10	-1.27589
157037352	chr1:157037352:C:T	3.61251e-09	-1.5514	-1.26444
157037710	chr1:157037710:C:T	3.26425e-09	-1.63538	-1.28184
157037736	chr1:157037736:C:A	1.68926e-08	-1.52289e-10	-1.27337
157037988	chr1:157037988:C:T	3.00553e-09	-1.71794	-1.28185
157038240	chr1:157038240:C:T	1.10415e-08	-1.69858	-5.03233e-10
157038252	chr1:157038252:C:T	1.84865e-08	-1.52289e-10	-1.1832
157038447	chr1:157038447:C:T	1.39545e-08	-1.52289e-10	-1.46444
157039508	chr1:157039508:T:C	1.72892e-08	-1.52289e-10	-1.25016
157039880	chr1:157039880:T:C	1.70803e-08	-1.52289e-10	-1.26232
157040245	chr1:157040245:T:C	1.69132e-08	-1.52289e-10	-1.27215
157040381	chr1:157040381:CT:C	1.80544e-08	-1.52289e-10	-1.20686
157040406	chr1:157040406:A:G	1.70989e-08	-1.52289e-10	-1.26123
157040566	chr1:157040566:G:C	1.33135e-08	-1.52289e-10	-1.51147
157041533	chr1:157041533:A:G	1.97598e-08	0.383864	-1.50046
157041768	chr1:157041768:C:T	1.11658e-08	-1.68739	-5.03233e-10
157041822	chr1:157041822:C:G	3.88845e-08	-1.52289e-10	-0.439651
157041827	chr1:157041827:G:A	3.32734e-08	-1.52289e-10	-0.595489
157041934	chr1:157041934:A:G	1.90238e-08	-1.52289e-10	-1.15455
157042391	chr1:157042391:C:T	1.7069e-08	-1.52289e-10	-1.26298
157042429	chr1:157042429:T:C	1.68521e-08	-1.52289e-10	-1.27577
157042783	chr1:157042783:A:C	4.14325e-08	0.409249	-0.785429
157042802	chr1:157042802:A:G	1.70873e-08	-1.52289e-10	-1.26191
157043183	chr1:157043183:A:G	1.70803e-08	-1.52289e-10	-1.26232
157043369	chr1:157043369:T:C	9.22589e-07	2.05911	0.667823
157043669	chr1:157043669:C:G	2.13526e-08	-1.52289e-10	-1.03907
157044157	chr1:157044157:C:A	5.24691e-09	-1.65094	-0.791669
157044799	chr1:157044799:G:T	2.6037e-08	-1.52289e-10	-0.840727
157044910	chr1:157044910:G:A	3.24651e-09	-1.61058	-1.31209
157045172	chr1:157045172:T:A	2.43316e-09	-1.69542	-1.51563
157045642	chr1:157045642:AC:A	5.15162e-08	-1.52289e-10	-0.158349
157046373	chr1:157046373:C:T	1.08338e-08	-1.71758	-5.03233e-10
157046619	chr1:157046619:TAGC:T	2.53871e-09	-1.70346	-1.46513
157046899	chr1:157046899:TACTC:T	1.39776e-08	-1.52289e-10	-1.46279
157046918	chr1:157046918:C:T	3.42896e-08	0.156794	-0.722197
157046928	chr1:157046928:T:A	3.07054e-09	-1.52963	-1.44876
157047032	chr1:157047032:T:A	1.25598e-08	-0.0873805	-1.48236
157047040	chr1:157047040:A:T	1.71949e-08	-1.52289e-10	-1.25563
157047267	chr1:157047267:G:C	1.36316e-07	2.16239	-1.34766
157047413	chr1:157047413:A:T	2.76117e-09	-1.57368	-1.51091
157047613	chr1:157047613:C:A	9.75321e-07	1.99352	0.788996
157047890	chr1:157047890:T:A	1.67775e-08	-1.52289e-10	-1.28021
157048780	chr1:157048780:G:A	1.34395e-08	-1.52289e-10	-1.50205
157048840	chr1:157048840:C:T	2.13893e-08	-1.52289e-10	-1.03736
157049333	chr1:157049333:T:C	2.03147e-08	-1.52289e-10	-1.0889
157049483	chr1:157049483:T:A	2.15675e-08	0.369465	-1.39852
157049816	chr1:157049816:T:C	1.17054e-07	-1.52289e-10	0.662385
157049862	chr1:157049862:C:T	4.81767e-08	-1.52289e-10	-0.225371
157050756	chr1:157050756:G:C	1.40192e-08	-1.52289e-10	-1.45982
157050882	chr1:157050882:A:G	1.68912e-08	-1.52289e-10	-1.27346
157051480	chr1:157051480:A:G	5.0936e-08	0.289072	-0.458749
157051777	chr1:157051777:C:T	1.66139e-08	-1.52289e-10	-1.29001
157052091	chr1:157052091:A:G	1.65979e-08	-1.52289e-10	-1.29097
157052374	chr1:157052374:C:A	1.43343e-08	-1.52289e-10	-1.43759
157052430	chr1:157052430:A:G	2.91493e-08	-1.52289e-10	-0.727816
157052504	chr1:157052504:A:C	8.65209e-07	1.98054	0.682189
157053001	chr1:157053001:G:A	1.70169e-08	-1.52289e-10	-1.26604
157053221	chr1:157053221:A:G	5.71032e-08	0.247923	-0.30331
157053225	chr1:157053225:T:C	3.15328e-09	-1.58274	-1.36906
157053306	chr1:157053306:C:T	5.66176e-08	0.245896	-0.309823
157053362	chr1:157053362:C:T	2.62247e-08	-1.52289e-10	-0.833544
157053386	chr1:157053386:T:C	5.38781e-08	0.21781	-0.331333
157053485	chr1:157053485:G:A	5.91169e-08	0.295867	-0.316596
157053569	chr1:157053569:A:G	5.45474e-08	0.219128	-0.320305
157053595	chr1:157053595:C:T	1.70838e-08	-1.52289e-10	-1.26212
157053857	chr1:157053857:T:C	1.42911e-08	-1.52289e-10	-1.44061
157053888	chr1:157053888:A:AT	2.17625e-08	0.349804	-1.36986
157053895	chr1:157053895:C:T	1.32109e-08	-1.52289e-10	-1.51921
157054227	chr1:157054227:G:A	5.74476e-08	0.241031	-0.290404
157054568	chr1:157054568:T:C	2.60989e-08	-0.838355	-5.03233e-10
157054976	chr1:157054976:A:G	1.42555e-08	-1.52289e-10	-1.4431
157055021	chr1:157055021:A:G	7.95028e-08	0.357726	-0.0821802
157055132	chr1:157055132:A:G	6.21746e-08	0.298043	-0.268343
157055601	chr1:157055601:G:A	1.59693e-08	-1.52289e-10	-1.32958
157055628	chr1:157055628:T:A	1.36425e-08	-1.52289e-10	-1.48706
157055645	chr1:157055645:A:G	1.8093e-08	-1.52289e-10	-1.20472
157055858	chr1:157055858:C:G	1.42515e-08	-1.52289e-10	-1.44338
157056063	chr1:157056063:A:G	1.42594e-08	-1.52289e-10	-1.44283
157056153	chr1:157056153:G:A	5.3893e-08	0.188589	-0.301835
157056476	chr1:157056476:C:T	1.56167e-08	-1.52289e-10	-1.3519
157056559	chr1:157056559:T:A	1.08424e-08	-1.71679	-5.03233e-10
157056751	chr1:157056751:G:A	2.6328e-08	-1.52289e-10	-0.829612
157057109	chr1:157057109:G:A	6.53932e-09	-1.60053	-0.62188
157057179	chr1:157057179:G:A	3.50802e-08	-0.00449073	-0.538118
157057210	chr1:157057210:T:C	2.97501e-08	-0.119942	-0.587473
157057219	chr1:157057219:G:A	1.08333e-08	-1.71762	-5.03233e-10
157057236	chr1:157057236:T:C	2.98513e-08	-0.0800074	-0.624012
157057387	chr1:157057387:CT:C	2.99067e-08	-0.093105	-0.609059
157057475	chr1:157057475:G:T	3.2173e-09	-1.709	-1.22271
157057496	chr1:157057496:TAA:T	3.10546e-08	-0.0228658	-0.641633
157057503	chr1:157057503:G:A	1.32564e-08	-1.52289e-10	-1.51576
157057728	chr1:157057728:C:T	3.38895e-08	-0.0060105	-0.571131
157058152	chr1:157058152:C:T	2.87041e-08	-0.117617	-0.62559
157058420	chr1:157058420:G:T	3.10021e-08	-0.0357343	-0.630456
157058543	chr1:157058543:C:T	3.15077e-08	-0.0372984	-0.612717
157058596	chr1:157058596:T:C	2.89206e-08	-0.129921	-0.605772
157058597	chr1:157058597:G:A	2.79044e-08	-0.152045	-0.619416
157058645	chr1:157058645:A:T	1.36646e-08	-1.52289e-10	-1.48544
157058739	chr1:157058739:G:A	3.35902e-08	0.0237679	-0.609779
157058952	chr1:157058952:T:G	3.21852e-08	-0.0138868	-0.614854
157058990	chr1:157058990:A:G	2.05344e-08	-1.52289e-10	-1.07815
157059196	chr1:157059196:C:T	1.65099e-08	-1.52289e-10	-1.29628
157059198	chr1:157059198:T:C	2.0799e-08	-0.112493	-0.95285
157059342	chr1:157059342:T:C	3.05472e-08	0.0104606	-0.691435
157059405	chr1:157059405:C:G	1.81567e-08	-1.52289e-10	-1.20121
157059407	chr1:157059407:A:G	4.10635e-07	2.63313	-0.715667
157059722	chr1:157059722:G:A	1.81567e-08	-1.52289e-10	-1.20121
157059747	chr1:157059747:G:A	1.17669e-07	-1.52289e-10	0.667625
157059834	chr1:157059834:C:T	3.47777e-08	-1.52289e-10	-0.551271
157059882	chr1:157059882:C:G	1.81567e-08	-1.52289e-10	-1.20121
157060065	chr1:157060065:T:C	3.3481e-08	0.0197914	-0.609059
157060074	chr1:157060074:C:T	3.38561e-09	-1.70651	-1.1742
157060220	chr1:157060220:G:C	1.66139e-08	-1.52289e-10	-1.29001
157060307	chr1:157060307:G:A	3.25081e-08	0.0386001	-0.657357
157060412	chr1:157060412:G:T	7.08896e-08	0.144671	0.0162068
157060488	chr1:157060488:T:C	4.55141e-08	0.004585	-0.28681
157060683	chr1:157060683:G:C	1.41784e-08	-1.52289e-10	-1.44853
157060835	chr1:157060835:T:C	3.54101e-08	0.0242804	-0.557531
157061218	chr1:157061218:G:A	3.09695e-08	-0.0800744	-0.587171
157061225	chr1:157061225:A:G	4.74189e-08	0.0356288	-0.276855
157061247	chr1:157061247:T:C	1.42366e-08	-1.52289e-10	-1.44443
157061263	chr1:157061263:T:G	3.04716e-08	-0.0743929	-0.609059
157061357	chr1:157061357:C:T	2.26815e-08	-1.52289e-10	-0.978698
157061551	chr1:157061551:C:T	1.63461e-08	-1.52289e-10	-1.30626
157061643	chr1:157061643:G:A	3.03997e-08	-0.0854753	-0.600337
157061738	chr1:157061738:C:T	1.41258e-08	-1.52289e-10	-1.45224
157061799	chr1:157061799:C:T	3.21865e-08	0.0057785	-0.634477
157061830	chr1:157061830:T:C	3.16634e-08	-0.050129	-0.594956
157061886	chr1:157061886:T:C	4.25776e-08	-0.0187948	-0.330123
157061950	chr1:157061950:T:C	1.65761e-08	-1.52289e-10	-1.29228
157062163	chr1:157062163:G:T	2.0112e-08	-1.52289e-10	-1.09893
157062177	chr1:157062177:CT:C	2.54024e-08	-0.0778952	-0.787506
157062209	chr1:157062209:T:C	4.09628e-08	-0.0761356	-0.311448
157062449	chr1:157062449:C:T	1.68125e-08	0.207831	-1.48596
157062637	chr1:157062637:G:A	1.77009e-08	-1.52289e-10	-1.22663
157062801	chr1:157062801:G:A	3.13834e-08	-0.037178	-0.616789
157062871	chr1:157062871:G:A	2.59641e-08	-1.52289e-10	-0.843531
157062904	chr1:157062904:G:A	1.50343e-08	-1.52289e-10	-1.38991
157063040	chr1:157063040:T:C	3.13942e-08	-0.0435448	-0.610078
157063091	chr1:157063091:A:G	3.67846e-08	0.0629472	-0.558113
157063203	chr1:157063203:C:T	4.31353e-08	-0.0440948	-0.291809
157063235	chr1:157063235:G:A	3.03329e-08	-0.047823	-0.640192
157063872	chr1:157063872:T:C	3.79449e-08	-0.0235815	-0.440531
157063889	chr1:157063889:A:G	1.40041e-08	-1.52289e-10	-1.46089
157063984	chr1:157063984:T:G	2.18356e-08	-1.52289e-10	-1.0167
157064109	chr1:157064109:A:G	3.16494e-08	-0.0470259	-0.598502
157064127	chr1:157064127:G:A	3.13641e-08	-0.0532369	-0.601346
157064421	chr1:157064421:G:A	4.27772e-08	0.0490671	-0.393309
157064454	chr1:157064454:T:C	3.31233e-08	-0.0298064	-0.570202
157064521	chr1:157064521:G:A	8.84311e-07	1.74953	0.935033
157064602	chr1:157064602:C:T	7.25443e-08	-0.124137	0.308088
157064679	chr1:157064679:C:T	3.02632e-08	-0.0994591	-0.590853
157064711	chr1:157064711:T:A	3.20711e-08	-0.0370189	-0.595271
157064722	chr1:157064722:T:C	3.60875e-09	-1.69607	-1.12081
157064756	chr1:157064756:T:C	1.3436e-08	-1.52289e-10	-1.50231
157064923	chr1:157064923:A:G	4.45181e-08	-0.0357432	-0.268607
157065012	chr1:157065012:C:T	1.46265e-08	-1.52289e-10	-1.41741
157065457	chr1:157065457:T:C	1.19473e-08	-1.61974	-5.03233e-10
157065511	chr1:157065511:C:T	3.38259e-08	-0.0283287	-0.55069
157065539	chr1:157065539:G:T	1.2007e-07	0.276372	0.411457
157065591	chr1:157065591:A:G	1.68223e-08	-1.52289e-10	-1.27754
157065593	chr1:157065593:C:A	1.71274e-08	-1.52289e-10	-1.25957
157065979	chr1:157065979:A:G	3.52235e-09	-1.60201	-1.2391
157066403	chr1:157066403:A:G	3.10492e-08	-0.0686254	-0.596049
157066441	chr1:157066441:C:CA	3.09369e-08	-0.0638932	-0.604402
157066474	chr1:157066474:G:T	3.24263e-08	-0.0197157	-0.601561
157066530	chr1:157066530:T:C	4.99349e-08	0.0295929	-0.21912
157066632	chr1:157066632:T:A	3.20499e-08	-0.00491012	-0.628043
157066865	chr1:157066865:C:T	3.05869e-08	-0.0559846	-0.623689
157066894	chr1:157066894:T:C	4.33986e-08	-0.0213431	-0.308475
157067026	chr1:157067026:G:A	3.49314e-09	-1.67529	-1.17415
157067056	chr1:157067056:G:A	1.46041e-08	-1.52289e-10	-1.41894
157067078	chr1:157067078:A:G	3.07694e-08	-0.063338	-0.610388
157067164	chr1:157067164:G:C	3.24748e-08	-0.014617	-0.605164
157067179	chr1:157067179:C:T	3.19022e-08	-0.0112483	-0.626324
157067263	chr1:157067263:C:T	3.12122e-09	-1.57922	-1.3828
157067450	chr1:157067450:G:C	2.67101e-08	-0.0487325	-0.766473
157067477	chr1:157067477:TA:T	2.62935e-08	-1.52289e-10	-0.830924
157067673	chr1:157067673:G:A	1.49697e-08	-1.52289e-10	-1.39422
157067698	chr1:157067698:G:C	3.48849e-09	-1.59576	-1.25501
157067775	chr1:157067775:T:A	2.31766e-08	-0.957105	-5.03233e-10
157067836	chr1:157067836:C:T	1.82353e-08	-1.52289e-10	-1.19689
157067987	chr1:157067987:T:G	3.0827e-08	-0.034992	-0.636862
157068165	chr1:157068165:A:G	3.04175e-08	-0.0714373	-0.613792
157068216	chr1:157068216:A:G	4.34363e-08	-0.0378947	-0.291055
157068458	chr1:157068458:T:G	3.17045e-08	-0.0404101	-0.603378
157068832	chr1:157068832:G:C	3.57702e-08	0.0136217	-0.536753
157069073	chr1:157069073:T:G	3.05584e-08	-0.0503579	-0.630248
157069205	chr1:157069205:T:C	3.17861e-08	-0.0417005	-0.599518
157069269	chr1:157069269:T:C	3.36487e-08	0.0367769	-0.62105
157069281	chr1:157069281:A:G	3.23767e-08	-0.031966	-0.590842
157069360	chr1:157069360:T:C	1.67453e-08	-1.52289e-10	-1.28213
157069454	chr1:157069454:C:T	1.43917e-08	-1.52289e-10	-1.43359
157069457	chr1:157069457:G:A	1.45792e-08	-1.52289e-10	-1.42065
157069608	chr1:157069608:T:C	3.15535e-08	-0.0307722	-0.617789
157069670	chr1:157069670:C:A	3.05349e-08	-0.0324554	-0.648921
157069949	chr1:157069949:G:A	2.73532e-08	-0.00624891	-0.785164
157070266	chr1:157070266:T:A	3.4828e-08	-1.52289e-10	-0.549825
157070350	chr1:157070350:A:G	1.32446e-08	-1.52289e-10	-1.51666
157070504	chr1:157070504:A:G	4.29048e-08	-0.0351094	-0.306154
157070727	chr1:157070727:T:C	1.41452e-08	-1.52289e-10	-1.45087
157070760	chr1:157070760:T:C	2.87873e-08	0.025883	-0.766195
157071045	chr1:157071045:T:C	3.10775e-08	0.10823	-0.771993
157071131	chr1:157071131:C:T	1.63764e-08	-1.52289e-10	-1.30441
157071286	chr1:157071286:A:G	2.80544e-08	-0.00334878	-0.762753
157071315	chr1:157071315:C:T	5.54687e-08	0.209541	-0.293969
157071371	chr1:157071371:A:G	1.7947e-08	-1.52289e-10	-1.21282
157071510	chr1:157071510:C:T	3.06818e-08	0.00582442	-0.682402
157071514	chr1:157071514:C:G	3.35413e-09	-1.67187	-1.21819
157071600	chr1:157071600:G:A	3.57054e-08	-1.52289e-10	-0.524944
157071844	chr1:157071844:C:T	1.33375e-08	-1.52289e-10	-1.50967
157072095	chr1:157072095:G:A	1.41445e-08	-1.52289e-10	-1.45092
157072163	chr1:157072163:T:C	1.38722e-08	-1.52289e-10	-1.47036
157072312	chr1:157072312:G:T	4.22959e-09	-1.63621	-1.02193
157072361	chr1:157072361:G:A	4.16013e-08	1.06452	-1.43664
157072368	chr1:157072368:A:G	4.23326e-09	-1.634	-1.02327
157072601	chr1:157072601:C:T	4.37128e-09	-1.63665	-0.988545
157072616	chr1:157072616:C:A	4.25968e-09	-1.63663	-1.01443
157072759	chr1:157072759:GAGA:G	4.099e-09	-1.63966	-1.04985
157072944	chr1:157072944:C:T	4.25495e-09	-1.6266	-1.02556
157073380	chr1:157073380:G:GGCA	3.72236e-09	-1.48272	-1.30317
157073665	chr1:157073665:G:GACA	4.17452e-09	-1.63542	-1.03582
157073904	chr1:157073904:T:G	4.13934e-09	-1.64091	-1.0388
157073940	chr1:157073940:A:G	2.50687e-09	-1.6567	-1.52451
157074057	chr1:157074057:G:GGA	4.36459e-09	-1.62884	-0.99788
157074177	chr1:157074177:T:C	7.88729e-08	-1.52289e-10	0.267592
157074197	chr1:157074197:CCG:C	3.47995e-09	-1.49928	-1.35395
157074270	chr1:157074270:C:G	2.39419e-08	-1.52289e-10	-0.924616
157074307	chr1:157074307:A:G	6.99242e-09	-1.46635	-0.689071
157074434	chr1:157074434:A:G	4.20241e-09	-1.64321	-1.02138
157074534	chr1:157074534:G:A	1.53836e-08	-1.52289e-10	-1.36694
157074633	chr1:157074633:G:A	1.41024e-08	-1.52289e-10	-1.4539
157074790	chr1:157074790:A:G	4.17726e-09	-1.63238	-1.03821
157074835	chr1:157074835:T:C	2.10735e-08	-1.52289e-10	-1.05223
157074859	chr1:157074859:C:T	6.99999e-07	1.46865	0.982179
157075047	chr1:157075047:A:G	4.50696e-09	-1.62751	-0.967113
157075201	chr1:157075201:C:G	7.26263e-09	-0.594456	-1.52305
157075423	chr1:157075423:T:G	4.40076e-09	-1.63727	-0.981194
157075466	chr1:157075466:C:T	3.25668e-08	-1.52289e-10	-0.616953
157075477	chr1:157075477:T:C	4.31554e-09	-1.63789	-1.00013
157075668	chr1:157075668:C:T	4.61047e-09	-1.6121	-0.959821
157075789	chr1:157075789:C:G	4.24167e-09	-1.65514	-1.00015
157075879	chr1:157075879:G:A	4.51304e-09	-1.65388	-0.939392
157076041	chr1:157076041:G:A	4.34736e-09	-1.63853	-0.992145
157076069	chr1:157076069:G:A	1.35224e-07	-1.52289e-10	0.806685
157076255	chr1:157076255:AGG:A	2.68113e-08	-1.52289e-10	-0.811424
157076270	chr1:157076270:C:T	4.27846e-09	-1.63829	-1.00837
157076400	chr1:157076400:C:T	3.23055e-08	-1.52289e-10	-0.625008
157076456	chr1:157076456:C:T	2.2135e-08	0.0338878	-1.03697
157076475	chr1:157076475:G:A	4.28931e-09	-1.63627	-1.00785
157076495	chr1:157076495:G:A	4.32293e-09	-1.62818	-1.00813
157076621	chr1:157076621:A:C	4.2413e-09	-1.64702	-1.00836
157076666	chr1:157076666:C:T	4.48763e-09	-1.64039	-0.958527
157076766	chr1:157076766:C:T	2.699e-08	-1.52289e-10	-0.80478
157076924	chr1:157076924:A:C	2.35786e-08	-1.52289e-10	-0.939908
157077031	chr1:157077031:G:T	1.41024e-08	-1.52289e-10	-1.4539
157077193	chr1:157077193:A:G	1.66555e-08	-1.52289e-10	-1.28751
157077656	chr1:157077656:T:C	1.10164e-08	-1.70087	-5.03233e-10
157077863	chr1:157077863:A:G	1.16805e-08	-1.64233	-5.03233e-10
157078190	chr1:157078190:C:T	1.51056e-08	-1.52289e-10	-1.38518
157078294	chr1:157078294:A:G	4.63509e-08	-1.52289e-10	-0.264006
157078428	chr1:157078428:C:G	6.4931e-09	-0.70515	-1.52436
157078444	chr1:157078444:C:G	1.54642e-08	-1.52289e-10	-1.36172
157078554	chr1:157078554:C:T	4.26739e-09	-1.63931	-1.00993
157078562	chr1:157078562:C:T	2.01185e-08	-0.0665716	-1.03203
157078593	chr1:157078593:G:A	1.36327e-08	-1.52289e-10	-1.48777
157078643	chr1:157078643:A:T	1.52113e-07	-1.52289e-10	0.924377
157079035	chr1:157079035:A:G	1.29148e-08	-1.54187	-5.03233e-10
157079084	chr1:157079084:T:C	5.07804e-07	2.12985	-5.03233e-10
157079183	chr1:157079183:C:A	4.47343e-09	-1.63591	-0.966179
157079225	chr1:157079225:G:A	4.69229e-08	0.872635	-1.12437
157079423	chr1:157079423:G:A	4.39077e-09	-1.63814	-0.982601
157079519	chr1:157079519:T:C	4.24034e-09	-1.65634	-0.99926
157079625	chr1:157079625:G:A	3.03381e-08	-1.52289e-10	-0.687841
157079639	chr1:157079639:A:G	2.29392e-08	-1.52289e-10	-0.9674
157079769	chr1:157079769:A:G	4.30696e-09	-1.63386	-1.00615
157079843	chr1:157079843:A:T	4.39149e-09	-1.63843	-0.98215
157079967	chr1:157079967:A:G	4.30305e-08	0.78741	-1.12575
157080153	chr1:157080153:G:A	1.54395e-08	-1.52289e-10	-1.36332
157080183	chr1:157080183:C:G	4.39112e-09	-1.63275	-0.987915
157080211	chr1:157080211:C:T	1.32519e-08	-1.52289e-10	-1.51611
157080224	chr1:157080224:T:A	5.27539e-09	-1.67827	-0.758927
157080298	chr1:157080298:G:A	1.54439e-08	-1.52289e-10	-1.36304
157080402	chr1:157080402:A:G	2.10141e-08	-0.0603861	-0.994669
157080576	chr1:157080576:G:T	2.02009e-08	0.048125	-1.14264
157080658	chr1:157080658:G:A	4.27383e-09	-1.64607	-1.00166
157080734	chr1:157080734:T:C	6.36745e-08	0.627656	-0.574118
157080755	chr1:157080755:C:T	4.18722e-09	-1.66285	-1.00536
157080849	chr1:157080849:G:A	4.30993e-09	-1.67953	-0.959796
157080877	chr1:157080877:G:A	4.28515e-09	-1.64138	-1.00371
157081009	chr1:157081009:T:G	4.23134e-09	-1.64758	-1.01015
157081040	chr1:157081040:T:G	4.22954e-09	-1.655	-1.00315
157081047	chr1:157081047:G:A	4.4277e-09	-1.65386	-0.958503
157081077	chr1:157081077:A:G	4.299e-09	-1.65657	-0.985292
157081168	chr1:157081168:G:A	4.20231e-09	-1.6576	-1.00701
157081202	chr1:157081202:C:T	3.69349e-09	-1.60777	-1.18591
157081244	chr1:157081244:G:A	4.9912e-09	-1.62142	-0.871154
157081312	chr1:157081312:C:T	3.32116e-09	-1.67385	-1.22609
157081455	chr1:157081455:A:G	4.48317e-09	-1.6569	-0.943013
157081738	chr1:157081738:C:T	1.4578e-08	-1.52289e-10	-1.42074
157081952	chr1:157081952:G:A	2.75645e-09	-1.71794	-1.36836
157081969	chr1:157081969:C:CCCT	1.86707e-08	0.00500901	-1.1783
157081994	chr1:157081994:C:T	4.42747e-09	-1.6489	-0.963517
157082009	chr1:157082009:C:T	2.58618e-09	-1.6705	-1.47956
157082063	chr1:157082063:T:C	1.64569e-08	-1.52289e-10	-1.2995
157082163	chr1:157082163:ATGTC:A	4.45843e-09	-1.65359	-0.951863
157082279	chr1:157082279:T:TCAGTTTGGCATTTTAAACAGAGCACCCTAG	6.90526e-09	-0.644753	-1.52321
157082432	chr1:157082432:G:A	6.64456e-09	-0.703674	-1.50277
157082461	chr1:157082461:G:A	2.17905e-08	-1.52289e-10	-1.01877
157082738	chr1:157082738:T:C	4.56047e-09	-1.61792	-0.964897
157083195	chr1:157083195:G:A	2.46499e-08	-0.220243	-0.67523
157083623	chr1:157083623:C:T	3.49565e-08	-0.0333029	-0.512838
157083775	chr1:157083775:T:G	1.64784e-08	-1.52289e-10	-1.2982
157084295	chr1:157084295:C:T	1.6836e-08	-1.52289e-10	-1.27672
157084405	chr1:157084405:C:T	3.17011e-08	0.880508	-1.5244
157084444	chr1:157084444:G:A	3.72357e-08	1.03456	-1.51754
157084571	chr1:157084571:G:A	5.45998e-08	0.901941	-1.00216
157084781	chr1:157084781:C:T	2.43269e-08	-1.52289e-10	-0.908666
157084945	chr1:157084945:C:G	9.36958e-09	-0.373222	-1.48956
157085256	chr1:157085256:C:T	1.62187e-08	0.204394	-1.51847
157085260	chr1:157085260:T:C	1.54948e-08	0.160837	-1.52058
157085295	chr1:157085295:C:A	1.34672e-08	-1.52289e-10	-1.49999
157085314	chr1:157085314:AC:A	1.84554e-08	-1.52289e-10	-1.18489
157085606	chr1:157085606:G:A	3.57838e-09	-1.30224	-1.5231
157085801	chr1:157085801:G:A	1.58129e-08	0.181086	-1.52051
157085804	chr1:157085804:A:G	2.25991e-08	-0.0299365	-0.9524
157085845	chr1:157085845:T:C	2.31005e-08	0.00993967	-0.970331
157085968	chr1:157085968:T:C	1.6618e-07	-0.333613	1.34644
157086125	chr1:157086125:C:T	3.06582e-08	-1.52289e-10	-0.677346
157086209	chr1:157086209:C:T	1.32532e-08	-1.52289e-10	-1.51601
157086240	chr1:157086240:T:C	1.62597e-08	0.212968	-1.52453
157086249	chr1:157086249:G:A	1.91326e-06	-1.52289e-10	3.45632
157086276	chr1:157086276:G:A	2.91916e-08	-1.52289e-10	-0.726365
157086692	chr1:157086692:C:T	1.45458e-08	0.0974847	-1.52043
157086702	chr1:157086702:T:G	1.34675e-08	-1.52289e-10	-1.49997
157086771	chr1:157086771:G:A	1.49611e-08	-1.52289e-10	-1.39479
157087085	chr1:157087085:C:T	1.75176e-08	-1.52289e-10	-1.23704
157087418	chr1:157087418:A:C	2.55645e-08	-1.52289e-10	-0.85904
157087427	chr1:157087427:T:A	2.28545e-08	-0.0321975	-0.938901
157087428	chr1:157087428:T:A	2.36704e-08	-0.0382558	-0.897766
157087481	chr1:157087481:G:C	1.89399e-08	-0.182425	-0.976552
157087544	chr1:157087544:T:C	2.03696e-08	-0.0594404	-1.02676
157087552	chr1:157087552:A:G	3.11293e-08	-1.52289e-10	-0.662095
157087695	chr1:157087695:C:T	1.2964e-06	-1.52289e-10	3.0671
157087728	chr1:157087728:G:A	2.23763e-08	-0.0525492	-0.939694
157087942	chr1:157087942:T:A	4.16212e-09	-1.64817	-1.02605
157088010	chr1:157088010:GA:G	3.02869e-08	-1.52289e-10	-0.689532
157088139	chr1:157088139:A:G	5.50077e-07	-1.52289e-10	2.20981
157088185	chr1:157088185:A:G	2.13775e-08	-0.127166	-0.910741
157088291	chr1:157088291:G:A	2.32123e-08	-1.52289e-10	-0.955563
157088392	chr1:157088392:G:T	2.14093e-08	-1.52289e-10	-1.03642
157088461	chr1:157088461:GA:G	2.14293e-08	-0.0355539	-0.999936
157088564	chr1:157088564:G:A	1.38802e-08	-1.52289e-10	-1.46978
157088632	chr1:157088632:A:G	1.76483e-08	-0.197333	-1.03227
157089004	chr1:157089004:G:A	1.37012e-08	-1.52289e-10	-1.48276
157089314	chr1:157089314:T:C	1.92885e-08	-0.0512759	-1.08946
157089365	chr1:157089365:A:T	2.14847e-08	-1.52289e-10	-1.03291
157089468	chr1:157089468:C:T	1.3093e-08	-0.024768	-1.5034
157089550	chr1:157089550:TAAAC:T	1.78993e-06	-1.52289e-10	3.38968
157089771	chr1:157089771:G:A	5.49267e-09	-0.98446	-1.41237
157089781	chr1:157089781:C:T	1.3358e-08	-1.52289e-10	-1.50813
157089797	chr1:157089797:G:A	2.41833e-08	-0.914584	-5.03233e-10
157089815	chr1:157089815:C:T	1.48727e-08	-1.40072	-5.03233e-10
157090082	chr1:157090082:G:A	1.11268e-06	-1.52289e-10	2.91428
157090101	chr1:157090101:A:G	1.53759e-08	-1.52289e-10	-1.36745
157090104	chr1:157090104:C:T	1.37288e-08	-1.52289e-10	-1.48075
157090330	chr1:157090330:T:C	2.5269e-08	-1.52289e-10	-0.87067
157090563	chr1:157090563:G:A	1.31776e-08	-1.52289e-10	-1.52173
157090606	chr1:157090606:G:A	2.05997e-08	-1.52289e-10	-1.07497
157090625	chr1:157090625:AG:A	1.20067e-08	-0.10845	-1.50633
157090648	chr1:157090648:C:T	2.85266e-08	-1.52289e-10	-0.749411
157090665	chr1:157090665:C:T	3.72774e-08	-1.52289e-10	-0.48186
157090698	chr1:157090698:C:T	2.02908e-08	-1.52289e-10	-1.09008
157090752	chr1:157090752:A:G	1.14583e-07	-0.492567	1.13362
157091320	chr1:157091320:C:T	1.31761e-08	-1.52289e-10	-1.52184
157091380	chr1:157091380:A:G	3.18551e-08	-1.52289e-10	-0.639048
157091485	chr1:157091485:T:C	1.32811e-06	-1.52289e-10	3.09126
157091564	chr1:157091564:G:C	1.32204e-08	-1.52289e-10	-1.51848
157091758	chr1:157091758:G:A	3.60885e-09	-1.33598	-1.48087
157091803	chr1:157091803:C:T	1.08574e-08	-1.7154	-5.03233e-10
157091851	chr1:157091851:C:T	9.54054e-08	-0.515183	0.973072
157092113	chr1:157092113:C:T	1.37399e-08	-1.52289e-10	-1.47994
157092294	chr1:157092294:C:T	1.60447e-08	-1.52289e-10	-1.32487
157092586	chr1:157092586:G:A	1.36717e-08	-1.52289e-10	-1.48492
157092783	chr1:157092783:T:C	5.58381e-08	-0.0777902	-5.03233e-10
157092904	chr1:157092904:G:T	5.01736e-09	-1.62867	-0.858677
157092947	chr1:157092947:C:G	1.9651e-07	-1.54839	2.72886
157093777	chr1:157093777:G:A	3.79754e-09	-1.71792	-1.04798
157093856	chr1:157093856:C:A	1.0429e-07	-1.01704	1.56397
157093874	chr1:157093874:G:A	1.3205e-08	-1.52289e-10	-1.51965
157093890	chr1:157093890:C:CA	1.91742e-08	-1.52289e-10	-1.14668
157094278	chr1:157094278:C:T	2.58538e-08	-0.847789	-5.03233e-10
157094468	chr1:157094468:G:A	3.09637e-08	-1.52289e-10	-0.667432
157094474	chr1:157094474:G:A	3.46605e-08	-1.52289e-10	-0.554646
157094504	chr1:157094504:A:G	1.33858e-08	-1.50605	-5.03233e-10
157094508	chr1:157094508:C:T	1.40218e-07	-1.06153	1.90448
157094554	chr1:157094554:C:T	1.82836e-08	-1.52289e-10	-1.19424
157094646	chr1:157094646:C:T	1.20905e-07	-1.12005	1.81481
157095137	chr1:157095137:C:T	3.25548e-09	-1.58958	-1.33032
157095329	chr1:157095329:AG:A	1.32067e-08	-1.52289e-10	-1.51952
157095371	chr1:157095371:A:G	5.25354e-08	-1.52289e-10	-0.138759
157095382	chr1:157095382:G:A	1.25759e-08	-1.23754	-0.33093
157096337	chr1:157096337:C:T	4.28796e-09	-1.30761	-1.33682
157096659	chr1:157096659:G:A	1.16504e-07	0.657683	-5.03233e-10
157096844	chr1:157096844:A:G	1.31785e-08	-1.52289e-10	-1.52166
157096868	chr1:157096868:G:A	2.63779e-09	-1.61406	-1.51625
157096881	chr1:157096881:T:C	2.48299e-09	-1.71244	-1.47834
157096955	chr1:157096955:T:C	2.7557e-09	-1.7172	-1.36938
157097049	chr1:157097049:G:C	1.73335e-08	-1.52289e-10	-1.24761
157097158	chr1:157097158:T:C	1.27799e-08	-1.70299	0.150619
157097306	chr1:157097306:T:C	2.94222e-08	-0.718497	-5.03233e-10
157097907	chr1:157097907:T:C	2.77352e-09	-1.58304	-1.49709
157098016	chr1:157098016:G:A	2.14055e-08	-1.52289e-10	-1.0366
157098126	chr1:157098126:T:G	1.00358e-08	-1.44118	-0.352914
157098232	chr1:157098232:G:C	2.05102e-08	-1.52289e-10	-1.07933
157098366	chr1:157098366:G:A	1.94753e-08	-1.1311	-5.03233e-10
157098375	chr1:157098375:T:C	3.131e-09	-1.54714	-1.41175
157098490	chr1:157098490:A:G	1.85111e-08	-1.52289e-10	-1.18187
157098880	chr1:157098880:C:T	1.32638e-08	-1.52289e-10	-1.51521
157099035	chr1:157099035:A:T	1.31425e-08	-1.52289e-10	-1.5244
157099176	chr1:157099176:T:C	1.82509e-08	-1.52289e-10	-1.19603
157099362	chr1:157099362:A:G	4.53625e-09	-1.62804	-0.960102
157099423	chr1:157099423:G:A	4.32955e-08	-1.52289e-10	-0.332198
157099469	chr1:157099469:A:C	2.52307e-09	-1.71121	-1.46356
157099769	chr1:157099769:C:G	3.98591e-09	-1.6404	-1.07708
157099796	chr1:157099796:G:A	3.96844e-09	-1.64456	-1.07731
157099805	chr1:157099805:G:A	4.13626e-09	-1.66029	-1.02016
157100014	chr1:157100014:A:G	1.94948e-08	-1.52289e-10	-1.1301
157100090	chr1:157100090:A:G	4.32443e-09	-1.58933	-1.04663
157100128	chr1:157100128:G:A	4.10879e-09	-1.62728	-1.05984
157100307	chr1:157100307:C:T	1.62485e-08	-1.52289e-10	-1.31225
157100308	chr1:157100308:G:A	1.68111e-08	-1.49074	0.212533
157100478	chr1:157100478:A:G	3.83617e-09	-1.65408	-1.10169
157100527	chr1:157100527:C:T	2.14177e-08	-1.52289e-10	-1.03603
157100645	chr1:157100645:A:G	5.09226e-09	-1.53983	-0.932695
157100714	chr1:157100714:C:T	1.60694e-08	-1.52289e-10	-1.32333
157100851	chr1:157100851:G:A	1.439e-08	-1.52289e-10	-1.43371
157100866	chr1:157100866:G:A	3.94852e-09	-1.64259	-1.08431
157100977	chr1:157100977:A:G	8.21731e-09	-1.5165	-0.477501
157100999	chr1:157100999:G:A	2.65351e-09	-1.68617	-1.43819
157101099	chr1:157101099:C:A	3.95341e-09	-1.65057	-1.0751
157101159	chr1:157101159:A:G	2.53627e-09	-1.69047	-1.47908
157101357	chr1:157101357:G:A	1.5896e-08	-1.52289e-10	-1.33418
157101654	chr1:157101654:G:A	2.7228e-09	-1.71751	-1.38108
157101762	chr1:157101762:C:G	1.65092e-08	-1.52289e-10	-1.29633
157101784	chr1:157101784:C:T	1.73575e-08	-1.52289e-10	-1.24622
157101949	chr1:157101949:A:G	2.64183e-09	-1.69985	-1.42893
157101969	chr1:157101969:A:G	2.63304e-09	-1.71429	-1.41781
157101996	chr1:157101996:G:A	5.17512e-08	-1.52289e-10	-0.153798
157102269	chr1:157102269:A:G	1.72275e-08	-1.52289e-10	-1.25374
157102278	chr1:157102278:G:A	1.37207e-08	-1.52289e-10	-1.48134
157102317	chr1:157102317:C:T	1.31468e-08	-1.52289e-10	-1.52407
157102330	chr1:157102330:C:T	2.62597e-09	-1.71596	-1.41884
157102353	chr1:157102353:G:A	1.67161e-08	-1.52289e-10	-1.28387
157102369	chr1:157102369:T:C	1.61786e-08	-1.52289e-10	-1.31656
157102374	chr1:157102374:T:C	1.72248e-08	-1.52289e-10	-1.25389
157102442	chr1:157102442:A:G	1.66898e-08	-1.52289e-10	-1.28545
157102613	chr1:157102613:G:C	1.66694e-08	-1.52289e-10	-1.28667
157102973	chr1:157102973:A:G	1.47755e-08	-1.52289e-10	-1.40728
157103306	chr1:157103306:G:A	5.11287e-09	-1.55207	-0.916414
157103447	chr1:157103447:C:T	4.32962e-09	-1.58588	-1.04889
157103515	chr1:157103515:A:G	1.59921e-08	-1.52289e-10	-1.32815
157103691	chr1:157103691:C:T	2.22713e-08	-1.52289e-10	-0.996946
157103806	chr1:157103806:T:C	6.07924e-09	-1.56467	-0.730702
157104161	chr1:157104161:T:C	1.92354e-08	-1.52289e-10	-1.14349
157104637	chr1:157104637:C:T	1.17936e-08	-1.63269	-5.03233e-10
157104816	chr1:157104816:A:G	2.83349e-08	-1.4223	0.666146
157105444	chr1:157105444:C:G	4.68526e-08	-1.52289e-10	-0.25324
157106075	chr1:157106075:C:T	3.61077e-09	-1.37377	-1.44255
157106406	chr1:157106406:T:C	5.30915e-08	-1.52289e-10	-0.12823
157106453	chr1:157106453:G:A	3.32065e-09	-1.41986	-1.48023
157106841	chr1:157106841:C:G	3.85571e-09	-1.60758	-1.14312
157106923	chr1:157106923:C:T	4.07185e-09	-1.17696	-1.51919
157107120	chr1:157107120:T:C	3.86177e-09	-1.57881	-1.17032
157107513	chr1:157107513:C:T	3.83467e-09	-1.58005	-1.17612
157107617	chr1:157107617:G:C	1.34228e-08	-1.52289e-10	-1.50329
157107717	chr1:157107717:G:A	3.60281e-09	-1.60588	-1.21265
157107948	chr1:157107948:C:G	2.12063e-08	-1.52289e-10	-1.04595
157108178	chr1:157108178:C:T	3.87131e-09	-1.68664	-1.06002
157108246	chr1:157108246:G:A	1.44047e-08	-1.52289e-10	-1.43269
157108291	chr1:157108291:G:T	1.12661e-08	-1.67845	-5.03233e-10
157108699	chr1:157108699:C:G	2.4687e-09	-1.71661	-1.47995
157108856	chr1:157108856:G:A	1.17731e-08	-1.63443	-5.03233e-10
157109131	chr1:157109131:C:T	2.1054e-08	-1.52289e-10	-1.05315
157109163	chr1:157109163:A:C	3.60985e-08	-1.52289e-10	-0.513996
157109230	chr1:157109230:C:T	1.79926e-08	-1.52289e-10	-1.21029
157109338	chr1:157109338:G:A	4.98671e-09	-1.16669	-1.32678
157109941	chr1:157109941:C:A	1.31627e-08	-1.52289e-10	-1.52286
157109998	chr1:157109998:A:G	1.45827e-08	-1.49366	0.0732521
157110357	chr1:157110357:C:T	3.34025e-08	-1.52289e-10	-0.591615
157110382	chr1:157110382:A:G	1.68316e-08	-1.52289e-10	-1.27699
157110475	chr1:157110475:G:A	1.31419e-08	-1.52289e-10	-1.52444
157110618	chr1:157110618:C:T	1.00083e-08	-0.766958	-1.02987
157110690	chr1:157110690:C:T	1.46324e-08	-1.52289e-10	-1.41701
157110875	chr1:157110875:C:T	3.00023e-08	-1.52289e-10	-0.698974
157110937	chr1:157110937:T:C	1.31413e-08	-1.52289e-10	-1.52449
157111111	chr1:157111111:C:T	8.11212e-08	-1.52289e-10	0.295697
157111157	chr1:157111157:G:A	5.21495e-09	-0.974009	-1.47471
157111318	chr1:157111318:A:G	1.28529e-08	-1.54668	-5.03233e-10
157111589	chr1:157111589:G:C	1.32992e-08	-1.52289e-10	-1.51254
157112040	chr1:157112040:A:C	1.46422e-08	-1.41634	-5.03233e-10
157112052	chr1:157112052:C:T	2.26124e-08	-1.52289e-10	-0.981749
157112225	chr1:157112225:C:T	8.47313e-09	-1.282	-0.681344
157112340	chr1:157112340:C:T	1.60713e-08	-1.52289e-10	-1.32321
157112409	chr1:157112409:G:A	7.64134e-08	-1.52289e-10	0.235912
157112610	chr1:157112610:C:T	1.36849e-08	-1.52289e-10	-1.48396
157112667	chr1:157112667:T:G	2.78745e-09	-1.64878	-1.42634
157112756	chr1:157112756:A:G	7.55526e-09	-1.46982	-0.608184
157113287	chr1:157113287:T:C	3.02286e-09	-1.53007	-1.46397
157113315	chr1:157113315:C:T	1.8967e-08	-1.52289e-10	-1.15755
157113434	chr1:157113434:G:A	1.57668e-08	-1.52289e-10	-1.34234
157113439	chr1:157113439:A:G	1.48585e-08	-1.52289e-10	-1.40167
157113750	chr1:157113750:C:T	3.08748e-08	-0.960751	0.290446
157114025	chr1:157114025:A:G	2.87399e-09	-1.62038	-1.42417
157114089	chr1:157114089:C:A	1.97807e-08	-1.52289e-10	-1.11554
157114129	chr1:157114129:A:T	6.71361e-09	-1.58375	-0.61236
157114331	chr1:157114331:G:A	1.61829e-08	-1.52289e-10	-1.31629
157114465	chr1:157114465:C:T	1.41194e-08	-1.52289e-10	-1.4527
157114466	chr1:157114466:G:A	1.88293e-08	-1.52289e-10	-1.16483
157114486	chr1:157114486:A:G	1.34296e-08	-1.52289e-10	-1.50279
157114495	chr1:157114495:T:C	3.26494e-09	-1.45589	-1.46112
157115011	chr1:157115011:G:A	3.41907e-09	-1.61051	-1.26037
157115531	chr1:157115531:C:A	2.87103e-08	-1.52289e-10	-0.742992
157115803	chr1:157115803:G:A	1.33644e-08	-1.52289e-10	-1.50765
157116339	chr1:157116339:G:A	8.748e-09	-1.36313	-0.56829
157116898	chr1:157116898:T:C	1.39631e-08	-1.52289e-10	-1.46383
157117568	chr1:157117568:T:C	1.65825e-08	-1.52289e-10	-1.2919
157117673	chr1:157117673:A:G	1.19174e-08	-1.62224	-5.03233e-10
157117766	chr1:157117766:C:A	1.32918e-08	-1.52289e-10	-1.5131
157117779	chr1:157117779:G:A	4.23757e-08	-1.52289e-10	-0.353671
157118226	chr1:157118226:AG:A	3.54954e-09	-1.50243	-1.331
157118507	chr1:157118507:G:A	1.46748e-08	-1.52289e-10	-1.41411
157118898	chr1:157118898:G:A	3.13835e-08	-1.52289e-10	-0.653963
157119286	chr1:157119286:C:A	5.39653e-08	-1.52289e-10	-0.111905
157119355	chr1:157119355:C:T	3.15363e-08	0.566461	-1.21557
157119738	chr1:157119738:C:T	4.16084e-09	-1.157	-1.51753
157120344	chr1:157120344:G:A	2.53276e-08	-0.265443	-0.60291
157120529	chr1:157120529:C:A	1.29653e-08	-1.53797	-5.03233e-10
157120617	chr1:157120617:A:T	1.36364e-08	-1.52289e-10	-1.4875
157120635	chr1:157120635:C:G	1.59412e-08	-1.52289e-10	-1.33134
157122111	chr1:157122111:A:G	2.87267e-08	-1.52289e-10	-0.742419
157123043	chr1:157123043:G:A	1.60848e-08	-1.52289e-10	-1.32237
157123857	chr1:157123857:AC:A	3.88832e-09	-1.2222	-1.52007
157124922	chr1:157124922:G:A	2.77897e-08	-1.52289e-10	-0.775583
157125123	chr1:157125123:T:C	1.92541e-08	-1.52289e-10	-1.14252
157125678	chr1:157125678:A:G	4.29879e-08	0.0698359	-0.409164
157126061	chr1:157126061:A:G	1.41521e-08	-1.45038	-5.03233e-10
157126461	chr1:157126461:A:G	5.88648e-09	-1.71259	-0.614999
157126508	chr1:157126508:A:G	1.3207e-08	-1.52289e-10	-1.5195
157127196	chr1:157127196:A:G	1.39688e-08	-1.52289e-10	-1.46342
157127419	chr1:157127419:C:T	1.54821e-08	-1.52289e-10	-1.36056
157132096	chr1:157132096:A:G	1.6488e-08	-1.52289e-10	-1.29761
157132133	chr1:157132133:C:G	2.92494e-09	-1.66419	-1.36279
157132367	chr1:157132367:A:C	2.35911e-08	-1.52289e-10	-0.939378
157132836	chr1:157132836:G:A	2.70485e-08	-1.52289e-10	-0.802614
157135308	chr1:157135308:C:A	2.5456e-08	-1.52289e-10	-0.863294
157135998	chr1:157135998:T:C	5.0411e-09	-1.10452	-1.3781
157136360	chr1:157136360:C:T	2.28622e-08	-1.52289e-10	-0.970761
157137822	chr1:157137822:C:T	4.6034e-09	-1.12099	-1.45246
157138225	chr1:157138225:G:C	1.33807e-08	-1.52289e-10	-1.50643
157138367	chr1:157138367:G:C	1.36955e-08	-1.48318	-5.03233e-10
157138448	chr1:157138448:G:A	1.12172e-08	-1.6828	-5.03233e-10
157138552	chr1:157138552:T:TC	1.50616e-08	-1.52289e-10	-1.3881
157138677	chr1:157138677:G:C	1.43579e-08	-1.52289e-10	-1.43595
157138709	chr1:157138709:C:T	4.3586e-09	-1.6735	-0.9546
157138759	chr1:157138759:AGGCAGAAC:A	1.34864e-08	-1.52289e-10	-1.49856
157138777	chr1:157138777:G:T	3.00097e-09	-1.63978	-1.36153
157139057	chr1:157139057:C:T	1.54137e-08	-1.52289e-10	-1.36499
157139180	chr1:157139180:C:T	1.61628e-08	-1.52289e-10	-1.31754
157139182	chr1:157139182:C:G	2.8485e-07	0.499241	1.05247
157139687	chr1:157139687:G:A	1.47276e-07	-1.52289e-10	0.892062
157140434	chr1:157140434:G:C	1.64487e-08	-1.52289e-10	-1.3
157141541	chr1:157141541:T:TC	2.74824e-08	-1.52289e-10	-0.7867
157143237	chr1:157143237:G:T	1.72867e-07	-1.52289e-10	1.05228
157143259	chr1:157143259:AAT:A	1.34043e-08	-1.52289e-10	-1.50467
157143835	chr1:157143835:G:A	1.91565e-07	-1.52289e-10	1.15498
157143854	chr1:157143854:C:T	1.42195e-08	-1.52289e-10	-1.44563
157144086	chr1:157144086:A:G	1.53807e-07	0.117738	0.817717
157145059	chr1:157145059:T:C	5.67472e-09	-1.50949	-0.854736
157145238	chr1:157145238:C:T	1.31607e-08	-1.52289e-10	-1.52301
157145628	chr1:157145628:G:A	1.36574e-08	-1.52289e-10	-1.48596
157146193	chr1:157146193:T:G	1.96218e-08	-1.52289e-10	-1.12361
157146243	chr1:157146243:G:A	1.41441e-08	-1.52289e-10	-1.45095
157146430	chr1:157146430:A:C	1.08715e-08	-1.7141	-5.03233e-10
157147205	chr1:157147205:A:G	8.68779e-08	-1.52289e-10	0.364257
157147835	chr1:157147835:A:T	8.16189e-09	-1.14753	-0.853242
157148560	chr1:157148560:G:A	1.43473e-08	-1.52289e-10	-1.43669
157148629	chr1:157148629:T:C	8.68684e-09	-1.25659	-0.681844
157149406	chr1:157149406:C:G	1.34806e-08	-1.52289e-10	-1.499
157149854	chr1:157149854:T:C	1.41003e-08	-1.52289e-10	-1.45405
157150068	chr1:157150068:A:T	8.4057e-09	-1.55989	-0.411444
157151897	chr1:157151897:A:G	1.62701e-08	-1.52289e-10	-1.31092
157151931	chr1:157151931:C:A	1.52424e-08	-1.52289e-10	-1.37617
157152027	chr1:157152027:G:A	5.48924e-09	-1.71367	-0.683781
157152758	chr1:157152758:G:A	2.03227e-08	-1.52289e-10	-1.08851
157152828	chr1:157152828:A:G	7.76082e-09	-1.53065	-0.520511
157153287	chr1:157153287:A:G	2.55593e-08	-1.52289e-10	-0.859247
157153338	chr1:157153338:A:T	5.93614e-06	0.341849	4.24672
157153866	chr1:157153866:G:A	1.3357e-08	-1.52289e-10	-1.50821
157154043	chr1:157154043:G:A	1.27378e-08	-1.55567	-5.03233e-10
157154096	chr1:157154096:A:C	7.09023e-08	-1.52289e-10	0.161057
157154184	chr1:157154184:C:T	2.61691e-08	-1.52289e-10	-0.835666
157154675	chr1:157154675:T:C	1.42602e-08	-1.52289e-10	-1.44277
157154857	chr1:157154857:C:T	2.18714e-08	-1.52289e-10	-1.01507
157154991	chr1:157154991:C:T	1.27783e-08	-1.4321	-0.120403
157155106	chr1:157155106:C:A	1.7062e-08	-1.52289e-10	-1.26339
157155629	chr1:157155629:C:T	1.34939e-08	-1.52289e-10	-1.49801
157155745	chr1:157155745:A:G	1.83866e-08	-1.52289e-10	-1.18862
157156067	chr1:157156067:G:A	1.57802e-08	-1.52289e-10	-1.34149
157156319	chr1:157156319:A:G	5.53149e-08	-0.289234	0.202031
157157415	chr1:157157415:C:T	1.82459e-08	-1.52289e-10	-1.1963
157157506	chr1:157157506:C:T	4.35424e-08	-0.777681	0.45117
157158067	chr1:157158067:T:C	1.41705e-08	-1.52289e-10	-1.44908
157158096	chr1:157158096:C:T	1.08334e-08	-1.71761	-5.03233e-10
157158262	chr1:157158262:G:A	3.06215e-06	-1.52289e-10	3.92663
157158268	chr1:157158268:C:A	3.93147e-06	-1.52289e-10	4.17652
157158328	chr1:157158328:G:A	2.54609e-07	1.37945	0.0600366
157158545	chr1:157158545:T:C	2.47335e-08	-1.52289e-10	-0.892089
157158722	chr1:157158722:A:G	1.64899e-08	-1.52289e-10	-1.2975
157158914	chr1:157158914:T:C	3.01688e-06	-1.52289e-10	3.91173
157159083	chr1:157159083:G:A	3.87475e-06	-1.52289e-10	4.16199
157159497	chr1:157159497:G:A	1.32591e-08	-1.52289e-10	-1.51556
157159544	chr1:157159544:A:G	1.34386e-08	-1.52289e-10	-1.50212
157159968	chr1:157159968:C:A	1.32673e-08	-1.52289e-10	-1.51494
157160025	chr1:157160025:G:A	1.60015e-08	-1.52289e-10	-1.32757
157160030	chr1:157160030:C:T	1.59247e-08	-1.52289e-10	-1.33238
157160129	chr1:157160129:C:T	1.34426e-08	-1.52289e-10	-1.50181
157160162	chr1:157160162:C:T	1.74056e-08	-1.52289e-10	-1.24346
157160552	chr1:157160552:C:T	1.40627e-08	-1.45672	-5.03233e-10
157160690	chr1:157160690:G:A	1.36634e-08	-1.52289e-10	-1.48552
157160775	chr1:157160775:A:G	3.21666e-06	-1.52289e-10	3.97585
157160806	chr1:157160806:T:A	3.15174e-07	1.48806	0.164814
157160870	chr1:157160870:G:A	1.9935e-08	-1.52289e-10	-1.10777
157160928	chr1:157160928:A:G	3.21437e-07	1.47194	0.200612
157160979	chr1:157160979:A:G	6.23204e-07	-1.52289e-10	2.33463
157160986	chr1:157160986:G:A	3.2856e-07	1.49385	0.200625
157161210	chr1:157161210:C:T	6.80473e-08	0.119956	-5.03233e-10
157161470	chr1:157161470:G:A	6.42973e-07	-1.52289e-10	2.36586
157161675	chr1:157161675:C:T	2.88119e-08	-1.52289e-10	-0.739459
157161784	chr1:157161784:T:C	6.61593e-07	-1.52289e-10	2.3944
157161788	chr1:157161788:G:A	6.53185e-07	-1.52289e-10	2.38161
157161893	chr1:157161893:A:G	1.40757e-08	-1.52289e-10	-1.4558
157161965	chr1:157161965:G:A	1.64672e-08	-1.52289e-10	-1.29887
157162370	chr1:157162370:A:AT	5.11785e-07	-1.52289e-10	2.13766
157162597	chr1:157162597:A:G	5.66393e-07	-1.52289e-10	2.23904
157162653	chr1:157162653:C:T	1.83066e-08	-1.52289e-10	-1.19299
157162898	chr1:157162898:T:C	8.00059e-07	-1.52289e-10	2.58444
157162941	chr1:157162941:G:A	3.95799e-06	2.14145	2.0418
157163087	chr1:157163087:G:T	4.33484e-08	-0.258395	-0.0725818
157163254	chr1:157163254:G:T	4.86758e-09	-1.01522	-1.50243
157163310	chr1:157163310:G:A	1.01647e-06	-1.52289e-10	2.82385
157163330	chr1:157163330:G:A	9.55872e-06	-1.52289e-10	5.06496
157163346	chr1:157163346:G:A	1.00465e-05	-1.52289e-10	5.11473
157163359	chr1:157163359:C:T	1.0096e-06	-1.52289e-10	2.81706
157163685	chr1:157163685:G:A	2.0273e-08	-1.52289e-10	-1.09096
157163804	chr1:157163804:C:A	1.96519e-08	-1.52289e-10	-1.12207
157163898	chr1:157163898:T:G	1.87844e-06	-1.52289e-10	3.43795
157163921	chr1:157163921:G:A	1.36426e-08	-1.52289e-10	-1.48705
157164026	chr1:157164026:C:G	2.01997e-08	-1.52289e-10	-1.09458
157164036	chr1:157164036:T:C	2.01673e-08	-1.52289e-10	-1.09618
157164325	chr1:157164325:C:T	2.01085e-08	-1.52289e-10	-1.09911
157164444	chr1:157164444:G:A	1.45163e-08	-1.52289e-10	-1.42497
157164973	chr1:157164973:C:T	2.15773e-08	-1.52289e-10	-1.02861
157165257	chr1:157165257:GAC:G	1.99798e-08	-1.52289e-10	-1.10553
157165374	chr1:157165374:G:A	2.1415e-08	-1.52289e-10	-1.03615
157165497	chr1:157165497:A:T	1.63587e-08	-1.30548	-5.03233e-10
157165563	chr1:157165563:CA:C	2.08506e-08	-1.52289e-10	-1.06287
157165865	chr1:157165865:T:C	1.91332e-08	-1.52289e-10	-1.14882
157166069	chr1:157166069:C:T	2.84266e-08	-1.52289e-10	-0.752921
157166892	chr1:157166892:T:G	1.65642e-08	-1.52289e-10	-1.293
157167049	chr1:157167049:G:T	1.43235e-08	-1.52289e-10	-1.43834
157167252	chr1:157167252:A:G	3.79924e-08	-0.46286	-5.03233e-10
157167341	chr1:157167341:G:A	1.40457e-08	-1.52289e-10	-1.45793
157167475	chr1:157167475:T:G	1.32362e-08	-1.52289e-10	-1.51729
157167555	chr1:157167555:A:G	2.30875e-08	-1.52289e-10	-0.960957
157168296	chr1:157168296:C:T	1.41388e-08	-1.52289e-10	-1.45132
157168388	chr1:157168388:C:T	1.43048e-08	-1.52289e-10	-1.43965
157168705	chr1:157168705:G:A	1.33195e-08	-1.52289e-10	-1.51102
157168959	chr1:157168959:A:G	1.41449e-07	-1.52289e-10	0.851694
157169671	chr1:157169671:A:G	1.39694e-08	-1.52289e-10	-1.46338
157170640	chr1:157170640:C:A	1.2773e-07	-1.52289e-10	0.74967
157170666	chr1:157170666:A:T	2.62262e-08	-1.52289e-10	-0.833487
157170858	chr1:157170858:A:C	7.48589e-05	-0.0947704	7.21788
157170913	chr1:157170913:A:G	1.40634e-08	-1.52289e-10	-1.45667
157171282	chr1:157171282:C:T	1.53375e-08	-1.52289e-10	-1.36995
157171298	chr1:157171298:G:A	7.59026e-05	-0.401332	7.53829
157171305	chr1:157171305:C:T	3.89977e-08	-1.52289e-10	-0.436745
157171358	chr1:157171358:G:T	2.27336e-08	-1.52289e-10	-0.976404
157171524	chr1:157171524:G:A	1.69755e-08	-1.52289e-10	-1.26847
157171547	chr1:157171547:A:G	1.29872e-05	-0.275724	5.6472
157171555	chr1:157171555:C:A	4.71716e-09	-1.6967	-0.85234
157171580	chr1:157171580:C:T	1.31879e-08	-1.52289e-10	-1.52095
157171587	chr1:157171587:T:G	1.33324e-08	-1.52289e-10	-1.51005
157171851	chr1:157171851:C:T	1.58331e-08	-1.52289e-10	-1.33814
157172061	chr1:157172061:G:A	4.72467e-09	-1.69878	-0.848666
157172068	chr1:157172068:C:G	1.31785e-08	-1.52289e-10	-1.52166
157172169	chr1:157172169:C:T	3.10326e-08	-0.665207	-5.03233e-10
157172867	chr1:157172867:A:G	1.3779e-08	-1.52289e-10	-1.4771
157172875	chr1:157172875:G:A	1.38676e-08	-1.52289e-10	-1.47069
157173700	chr1:157173700:C:T	1.71563e-05	-0.192017	5.84189
157173792	chr1:157173792:G:A	1.46274e-08	-1.52289e-10	-1.41735
157173882	chr1:157173882:C:T	1.19503e-08	-1.61949	-5.03233e-10
157174034	chr1:157174034:A:T	1.11186e-06	-1.52289e-10	2.91354
157175014	chr1:157175014:G:C	1.38694e-08	-1.52289e-10	-1.47056
157175435	chr1:157175435:T:G	1.38986e-08	-1.52289e-10	-1.46846
157175759	chr1:157175759:T:C	1.46695e-08	-1.52289e-10	-1.41448
157175980	chr1:157175980:TATAA:T	1.35742e-08	-1.52289e-10	-1.49208
157176365	chr1:157176365:C:T	1.31773e-08	-1.52289e-10	-1.52175
157176465	chr1:157176465:T:C	1.31591e-08	-1.52289e-10	-1.52313
157176509	chr1:157176509:G:A	1.34092e-08	-1.52289e-10	-1.50431
157176666	chr1:157176666:C:T	1.3425e-08	-1.52289e-10	-1.50313
157176800	chr1:157176800:G:T	1.34167e-08	-1.52289e-10	-1.50375
157176817	chr1:157176817:A:G	1.33833e-08	-1.52289e-10	-1.50624
157176970	chr1:157176970:C:T	1.31463e-08	-1.52289e-10	-1.52411
157176979	chr1:157176979:G:A	1.32978e-08	-1.52289e-10	-1.51265
157177009	chr1:157177009:T:G	1.31834e-08	-1.52289e-10	-1.52129
157177136	chr1:157177136:G:A	1.31815e-08	-1.52289e-10	-1.52143
157177268	chr1:157177268:C:T	1.54309e-08	-1.52289e-10	-1.36387
157177319	chr1:157177319:T:C	3.70041e-05	-0.571741	6.99028
157177368	chr1:157177368:T:C	3.42671e-05	-0.587209	6.9289
157177784	chr1:157177784:A:C	5.0435e-05	-0.518646	7.24684
157177785	chr1:157177785:C:T	1.33902e-08	-1.52289e-10	-1.50572
157177796	chr1:157177796:C:T	8.63487e-05	-0.780928	8.04683
157177864	chr1:157177864:G:A	4.58726e-05	-0.485065	7.11844
157178457	chr1:157178457:A:G	3.11838e-05	-0.520058	6.76747
157178508	chr1:157178508:C:T	9.42325e-06	-1.34193	6.39262
157178691	chr1:157178691:C:T	5.56487e-09	-0.859304	-1.52447
157179108	chr1:157179108:G:A	4.43832e-05	-0.168437	6.76881
157179160	chr1:157179160:A:G	7.18495e-05	-0.245088	7.32717
157179575	chr1:157179575:A:T	9.612e-05	-0.121866	7.49497
157179619	chr1:157179619:T:C	6.94369e-08	-1.52289e-10	0.140172
157179630	chr1:157179630:A:G	1.87883e-05	-0.0694224	5.81016
157179653	chr1:157179653:A:G	2.80084e-09	-1.69868	-1.37165
157179681	chr1:157179681:A:G	2.05034e-08	-1.52289e-10	-1.07966
157179824	chr1:157179824:A:G	3.54028e-05	-0.0598455	6.43414
157179940	chr1:157179940:T:C	1.50413e-08	-1.38944	-5.03233e-10
157180576	chr1:157180576:C:G	1.31655e-08	-1.52289e-10	-1.52264
157180700	chr1:157180700:T:C	4.06205e-06	-0.495514	4.70471
157180971	chr1:157180971:T:C	6.19682e-06	-0.310895	4.94244
157181114	chr1:157181114:A:G	4.78645e-06	-0.366662	4.73996
157181165	chr1:157181165:A:T	3.50738e-09	-1.41199	-1.43339
157181277	chr1:157181277:A:G	5.00451e-06	-0.399132	4.81698
157181354	chr1:157181354:T:A	1.3141e-08	-1.52289e-10	-1.52451
157181576	chr1:157181576:A:G	4.40497e-06	-0.405686	4.69593
157181733	chr1:157181733:T:C	4.7587e-06	-0.423202	4.79069
157182153	chr1:157182153:AG:A	7.14069e-06	-0.190408	4.96373
157182680	chr1:157182680:G:A	2.60206e-06	-0.515499	4.27931
157183132	chr1:157183132:C:A	1.34431e-08	-1.52289e-10	-1.50178
157183218	chr1:157183218:A:G	1.31779e-08	-1.52289e-10	-1.52171
157183579	chr1:157183579:T:C	1.53246e-08	-1.52289e-10	-1.37079
157183612	chr1:157183612:T:C	2.67802e-06	-0.0763692	3.86896
157183717	chr1:157183717:G:A	2.14112e-08	-1.52289e-10	-1.03633
157183977	chr1:157183977:A:G	4.38742e-08	-1.56099	1.24207
157184086	chr1:157184086:G:A	1.86108e-05	-1.62107	7.35232
157184110	chr1:157184110:G:A	2.32093e-07	-1.65013	2.99702
157184175	chr1:157184175:C:T	5.42261e-06	-1.54053	6.03861
157184216	chr1:157184216:T:C	8.25203e-09	-1.3243	-0.665486
157184395	chr1:157184395:C:A	1.17608e-08	-1.63547	-5.03233e-10
157184500	chr1:157184500:T:A	1.33365e-08	-1.52289e-10	-1.50974
157185122	chr1:157185122:C:G	6.90586e-09	-1.30786	-0.860016
157185263	chr1:157185263:G:A	4.01438e-09	-1.60841	-1.10195
157185314	chr1:157185314:G:A	4.00926e-09	-1.62114	-1.0905
157185625	chr1:157185625:G:A	1.46662e-08	-1.52289e-10	-1.4147
157186622	chr1:157186622:C:A	5.03407e-09	-1.54548	-0.938532
157186639	chr1:157186639:A:T	4.02696e-09	-1.62732	-1.07991
157187075	chr1:157187075:G:C	3.76456e-09	-1.29672	-1.47789
157187257	chr1:157187257:G:C	1.54598e-08	-1.52289e-10	-1.36201
157188374	chr1:157188374:T:C	1.58598e-08	-1.52289e-10	-1.33646
157188935	chr1:157188935:T:C	4.53023e-08	-1.52289e-10	-0.286888
157189573	chr1:157189573:T:C	1.37588e-08	-1.52289e-10	-1.47857
157189695	chr1:157189695:C:T	1.34968e-08	-1.52289e-10	-1.49779
157189758	chr1:157189758:C:T	1.33199e-08	-1.52289e-10	-1.51099
157190011	chr1:157190011:G:T	1.08301e-08	-1.71791	-5.03233e-10
157190530	chr1:157190530:T:A	1.35315e-08	-1.52289e-10	-1.49523
157190810	chr1:157190810:A:G	3.56935e-09	-1.30354	-1.52433
157191359	chr1:157191359:A:G	1.82658e-08	-1.52289e-10	-1.19521
157191556	chr1:157191556:C:T	3.77921e-09	-1.24858	-1.52215
157192055	chr1:157192055:G:A	1.83552e-08	-1.52289e-10	-1.19033
157192096	chr1:157192096:G:A	1.35436e-08	-1.52289e-10	-1.49433
157192140	chr1:157192140:G:A	3.97328e-09	-1.19957	-1.52108
157192192	chr1:157192192:T:C	1.41281e-08	-1.52289e-10	-1.45208
157192310	chr1:157192310:T:C	1.23332e-08	-1.58795	-5.03233e-10
157192599	chr1:157192599:G:A	1.39753e-08	-1.52289e-10	-1.46296
157192809	chr1:157192809:T:G	1.41316e-08	-1.52289e-10	-1.45184
157193173	chr1:157193173:T:C	1.09981e-08	-1.70252	-5.03233e-10
157193641	chr1:157193641:A:T	1.41783e-08	-1.52289e-10	-1.44853
157193663	chr1:157193663:T:C	1.3625e-08	-1.52289e-10	-1.48834
157194079	chr1:157194079:C:A	7.29047e-08	0.188907	-5.03233e-10
157194306	chr1:157194306:C:G	4.04662e-09	-1.5795	-1.12286
157194564	chr1:157194564:G:A	2.97097e-09	-1.48689	-1.52447
157195087	chr1:157195087:T:C	3.71253e-09	-1.5706	-1.21793
157195155	chr1:157195155:T:C	2.85631e-09	-1.52634	-1.52438
157195233	chr1:157195233:T:G	1.28198e-08	-1.10879	-0.440467
157195331	chr1:157195331:T:G	1.31925e-08	-1.01683	-0.503771
157195367	chr1:157195367:T:C	1.35221e-08	-1.02784	-0.468085
157195437	chr1:157195437:C:A	1.34658e-08	-1.02545	-0.474639
157195487	chr1:157195487:A:G	1.09864e-08	-1.09179	-0.611792
157195623	chr1:157195623:C:T	2.59539e-08	-1.52289e-10	-0.843926
157196272	chr1:157196272:C:T	3.55944e-09	-1.40379	-1.42685
157196471	chr1:157196471:G:C	1.24044e-08	-0.988588	-0.593608
157196859	chr1:157196859:G:A	1.40494e-08	-1.52289e-10	-1.45766
157197957	chr1:157197957:A:G	8.01397e-09	-0.823375	-1.19568
157198057	chr1:157198057:T:C	7.65292e-09	-0.833673	-1.23149
157198103	chr1:157198103:T:C	1.58799e-08	-1.52289e-10	-1.33519
157198281	chr1:157198281:G:T	1.30666e-08	-0.848979	-0.681206
157198361	chr1:157198361:A:G	8.43558e-09	-0.746255	-1.22153
157198630	chr1:157198630:T:C	8.1057e-09	-0.853632	-1.15405
157198788	chr1:157198788:T:C	8.00342e-09	-0.846718	-1.17366
157199078	chr1:157199078:G:A	3.3547e-09	-1.37787	-1.51202
157199211	chr1:157199211:C:T	8.78645e-09	-0.767991	-1.15904
157199393	chr1:157199393:C:T	2.49761e-08	-1.52289e-10	-0.882329
157199416	chr1:157199416:T:A	7.24487e-09	-0.820488	-1.29947
157200027	chr1:157200027:G:A	4.37921e-09	-1.43538	-1.18799
157200241	chr1:157200241:G:A	6.77239e-09	-0.848433	-1.33896
157200306	chr1:157200306:T:C	1.31534e-08	-1.52289e-10	-1.52356
157200366	chr1:157200366:A:G	1.35398e-08	-1.52289e-10	-1.49461
157200445	chr1:157200445:A:G	1.31408e-08	-1.52289e-10	-1.52452
157200523	chr1:157200523:C:T	6.6123e-09	-0.872103	-1.33921
157200673	chr1:157200673:T:C	6.4231e-09	-0.931387	-1.30896
157201101	chr1:157201101:A:G	1.34715e-08	-1.52289e-10	-1.49967
157202007	chr1:157202007:C:A	6.2528e-09	-1.06269	-1.20453
157202104	chr1:157202104:A:G	1.70892e-08	-1.52289e-10	-1.2618
157202207	chr1:157202207:G:C	6.77773e-09	-0.913633	-1.27297
157202284	chr1:157202284:C:T	7.16534e-09	-0.855646	-1.27535
157202457	chr1:157202457:T:C	3.44244e-09	-1.37238	-1.49169
157202552	chr1:157202552:C:T	1.35566e-08	-1.52289e-10	-1.49337
157202567	chr1:157202567:G:A	1.18285e-08	-1.62973	-5.03233e-10
157202760	chr1:157202760:A:G	7.37606e-09	-0.858869	-1.24314
157202803	chr1:157202803:TG:T	2.89325e-09	-1.6036	-1.43427
157202808	chr1:157202808:A:AG	2.93981e-09	-1.58817	-1.43373
157202892	chr1:157202892:G:A	7.30613e-09	-0.836575	-1.27496
157203038	chr1:157203038:G:C	1.35383e-08	-1.52289e-10	-1.49473
157203045	chr1:157203045:T:C	6.35041e-09	-0.788213	-1.46351
157203142	chr1:157203142:A:T	1.34899e-08	-1.52289e-10	-1.4983
157203572	chr1:157203572:A:G	4.97687e-09	-0.984355	-1.51109
157203606	chr1:157203606:C:T	1.3193e-08	-1.52289e-10	-1.52056
157203683	chr1:157203683:G:A	1.43016e-08	-1.52289e-10	-1.43987
157203685	chr1:157203685:T:C	5.63205e-09	-0.858882	-1.51289
157203849	chr1:157203849:TGG:T	1.38165e-08	-1.52289e-10	-1.47439
157203851	chr1:157203851:G:GTACC	1.3854e-08	-1.52289e-10	-1.47168
157204291	chr1:157204291:A:C	1.52561e-08	-1.52289e-10	-1.37527
157205903	chr1:157205903:T:A	5.55367e-09	-0.871337	-1.51445
157206570	chr1:157206570:C:T	1.31792e-08	-1.52289e-10	-1.5216
157206933	chr1:157206933:A:G	1.63002e-08	-1.52289e-10	-1.30907
157206991	chr1:157206991:A:G	5.56122e-09	-0.897981	-1.48645
157207008	chr1:157207008:T:C	1.97538e-08	-1.52289e-10	-1.1169
157207167	chr1:157207167:G:A	6.10702e-09	-0.909625	-1.38118
157207734	chr1:157207734:G:A	1.61678e-08	-1.52289e-10	-1.31722
157208387	chr1:157208387:T:C	6.07729e-09	-0.806087	-1.4896
157208592	chr1:157208592:C:A	1.45365e-08	-1.52289e-10	-1.42358
157209782	chr1:157209782:A:G	1.40077e-08	-1.52289e-10	-1.46064
157210312	chr1:157210312:C:G	1.15973e-08	-1.64947	-5.03233e-10
157211092	chr1:157211092:T:C	3.38411e-09	-1.48117	-1.39999
157211111	chr1:157211111:G:A	1.32091e-08	-1.52289e-10	-1.51934
157211451	chr1:157211451:C:T	4.95027e-09	-1.71794	-0.78286
157211757	chr1:157211757:C:T	3.67939e-09	-1.54137	-1.25613
157211800	chr1:157211800:T:C	1.37427e-08	-1.52289e-10	-1.47974
157211975	chr1:157211975:C:T	1.32149e-08	-1.52289e-10	-1.5189
157212171	chr1:157212171:T:G	1.35602e-08	-1.52289e-10	-1.4931
157212172	chr1:157212172:C:CTTTTAAAAGGGAAT	1.35561e-08	-1.52289e-10	-1.49341
157212173	chr1:157212173:C:G	1.35647e-08	-1.52289e-10	-1.49278
157212198	chr1:157212198:G:C	1.37826e-08	-1.52289e-10	-1.47684
157212914	chr1:157212914:A:T	1.58286e-08	-1.52289e-10	-1.33843
157213456	chr1:157213456:G:A	1.50203e-08	-1.52289e-10	-1.39084
157213575	chr1:157213575:T:A	6.58253e-09	-0.715524	-1.5003
157213807	chr1:157213807:T:C	1.63686e-08	-1.52289e-10	-1.30488
157213917	chr1:157213917:C:T	1.9333e-08	-1.13843	-5.03233e-10
157214200	chr1:157214200:G:C	1.35454e-08	-1.52289e-10	-1.4942
157215097	chr1:157215097:A:G	1.32016e-08	-1.52289e-10	-1.51991
157215146	chr1:157215146:C:T	1.37844e-08	-1.52289e-10	-1.47671
157215418	chr1:157215418:G:A	8.11188e-09	-1.19603	-0.810886
157215508	chr1:157215508:A:T	1.4564e-08	-1.52289e-10	-1.42169
157215620	chr1:157215620:A:G	3.94488e-09	-1.3711	-1.35673
157215942	chr1:157215942:C:G	5.30258e-08	-1.52289e-10	-0.129469
157216033	chr1:157216033:G:T	1.33523e-08	-1.52289e-10	-1.50856
157217121	chr1:157217121:C:T	1.50203e-08	-1.52289e-10	-1.39084
157217132	chr1:157217132:T:C	1.66589e-08	-1.52289e-10	-1.2873
157217184	chr1:157217184:C:T	1.6674e-08	-1.52289e-10	-1.2864
157217331	chr1:157217331:A:C	1.66654e-08	-1.52289e-10	-1.28691
157217384	chr1:157217384:G:T	4.09896e-09	-1.36993	-1.31958
157217527	chr1:157217527:G:A	1.6657e-08	-1.52289e-10	-1.28741
157217542	chr1:157217542:T:G	1.66721e-08	-1.52289e-10	-1.28651
157217646	chr1:157217646:G:A	6.35343e-09	-0.741626	-1.50963
157217729	chr1:157217729:T:C	1.6659e-08	-1.52289e-10	-1.28729
157217835	chr1:157217835:G:C	1.66544e-08	-1.52289e-10	-1.28757
157217921	chr1:157217921:T:C	3.90806e-09	-1.39563	-1.34157
157217936	chr1:157217936:T:C	1.60961e-08	-1.52289e-10	-1.32167
157218018	chr1:157218018:G:A	1.66112e-08	-1.52289e-10	-1.29017
157218241	chr1:157218241:T:C	1.39816e-08	-1.52289e-10	-1.46251
157218257	chr1:157218257:T:C	1.69771e-08	-1.52289e-10	-1.26838
157218439	chr1:157218439:A:C	1.66605e-08	-1.52289e-10	-1.2872
157218447	chr1:157218447:C:T	6.51603e-09	-0.717497	-1.50848
157219722	chr1:157219722:G:A	4.98968e-09	-1.32835	-1.16453
157220067	chr1:157220067:C:G	1.3544e-08	-1.52289e-10	-1.4943
157220320	chr1:157220320:T:G	1.37219e-08	-1.52289e-10	-1.48125
157220835	chr1:157220835:A:AG	3.77064e-09	-1.2984	-1.4746
157221548	chr1:157221548:T:A	5.53886e-09	-0.951224	-1.43723
157221551	chr1:157221551:AG:A	1.32712e-08	-1.52289e-10	-1.51465
157222687	chr1:157222687:A:T	4.37918e-08	-1.52289e-10	-0.320799
157222872	chr1:157222872:C:T	4.57219e-08	-1.52289e-10	-0.27767
157222921	chr1:157222921:G:A	4.40587e-09	-1.18004	-1.43727
157223104	chr1:157223104:G:A	3.63794e-09	-1.35011	-1.45872
157223263	chr1:157223263:T:C	1.53185e-08	-1.52289e-10	-1.37119
157223529	chr1:157223529:T:G	7.24404e-09	-1.1234	-0.996672
157223616	chr1:157223616:C:A	7.64495e-09	-1.12291	-0.94329
157223727	chr1:157223727:C:T	1.31741e-08	-1.52289e-10	-1.52199
157223859	chr1:157223859:G:T	5.25159e-09	-1.66786	-0.773852
157224103	chr1:157224103:G:A	7.36088e-09	-1.14011	-0.963954
157224269	chr1:157224269:C:T	7.66854e-09	-1.11397	-0.94915
157224342	chr1:157224342:C:T	1.4624e-08	-1.52289e-10	-1.41759
157225033	chr1:157225033:G:A	7.87078e-09	-1.09609	-0.940997
157225113	chr1:157225113:A:G	7.62017e-09	-1.10144	-0.968009
157225318	chr1:157225318:T:A	1.48323e-08	-1.52289e-10	-1.40344
157225506	chr1:157225506:A:G	7.7877e-09	-1.07085	-0.976851
157225660	chr1:157225660:G:A	2.44389e-08	-1.52289e-10	-0.904069
157225936	chr1:157225936:C:T	3.04381e-08	-1.52289e-10	-0.684552
157226063	chr1:157226063:G:A	7.50291e-09	-1.11151	-0.973442
157226144	chr1:157226144:A:G	8.313e-09	-1.15142	-0.831008
157226158	chr1:157226158:C:T	8.25998e-09	-1.12082	-0.868002
157226388	chr1:157226388:T:C	1.56824e-08	-0.211213	-1.1365
157226473	chr1:157226473:A:G	7.56834e-09	-1.14211	-0.934161
157226819	chr1:157226819:G:A	7.59797e-09	-1.17012	-0.902242
157226894	chr1:157226894:A:AGTG	8.18566e-09	-1.12932	-0.868544
157226910	chr1:157226910:C:T	7.67025e-09	-1.14288	-0.92002
157227047	chr1:157227047:G:A	1.13359e-08	-1.67228	-5.03233e-10
157227082	chr1:157227082:G:T	7.70968e-09	-1.14151	-0.916258
157227104	chr1:157227104:G:A	7.90117e-09	-1.11885	-0.914384
157227112	chr1:157227112:A:G	7.74198e-09	-1.13873	-0.914862
157227286	chr1:157227286:T:C	7.76944e-09	-1.09147	-0.958574
157227484	chr1:157227484:G:T	7.57662e-09	-1.14661	-0.92857
157227626	chr1:157227626:T:C	7.72153e-09	-1.1368	-0.919435
157227670	chr1:157227670:A:C	7.78295e-09	-1.13701	-0.911305
157227826	chr1:157227826:C:G	4.63807e-09	-1.45667	-1.10928
157227866	chr1:157227866:A:G	7.73155e-09	-1.1435	-0.911438
157227907	chr1:157227907:C:T	7.06093e-09	-1.21527	-0.930399
157227930	chr1:157227930:ATTG:A	7.33537e-09	-1.23104	-0.876501
157227969	chr1:157227969:A:C	7.40032e-09	-1.19701	-0.901716
157228352	chr1:157228352:G:A	9.79789e-09	-0.63472	-1.18336
157228609	chr1:157228609:T:C	8.73072e-09	-1.10955	-0.823847
157228631	chr1:157228631:G:A	8.73746e-09	-1.10859	-0.824034
157228642	chr1:157228642:T:A	8.63453e-09	-1.11179	-0.832692
157228653	chr1:157228653:A:AG	8.7918e-09	-1.10271	-0.823719
157228665	chr1:157228665:A:G	5.49229e-09	-1.12351	-1.2734
157228669	chr1:157228669:A:G	1.31479e-08	-1.52289e-10	-1.52398
157228756	chr1:157228756:G:C	8.80644e-09	-1.10789	-0.816871
157228773	chr1:157228773:G:T	8.71199e-09	-1.10373	-0.831813
157228791	chr1:157228791:A:G	8.87935e-09	-1.09269	-0.823826
157228816	chr1:157228816:C:A	8.76405e-09	-1.10654	-0.823047
157228837	chr1:157228837:T:C	9.09907e-09	-1.08511	-0.806966
157230217	chr1:157230217:G:T	1.34491e-08	-1.52289e-10	-1.50133
157230627	chr1:157230627:A:C	2.68049e-08	-1.52289e-10	-0.81166
157230762	chr1:157230762:T:C	2.74248e-08	-1.52289e-10	-0.788799
157231118	chr1:157231118:T:G	3.86461e-09	-1.31206	-1.43633
157231145	chr1:157231145:TG:T	2.37342e-07	-1.52289e-10	1.36925
157231220	chr1:157231220:A:G	4.02973e-09	-1.18583	-1.52072
157231277	chr1:157231277:G:C	2.59238e-08	-1.52289e-10	-0.845085
157231488	chr1:157231488:A:C	3.74166e-08	-1.52289e-10	-0.478132
157231597	chr1:157231597:A:T	2.71982e-08	-1.52289e-10	-0.797097
157231643	chr1:157231643:T:G	2.62085e-08	-1.52289e-10	-0.834162
157231762	chr1:157231762:T:C	4.51901e-08	-1.52289e-10	-0.289368
157231805	chr1:157231805:C:T	1.34435e-08	-1.52289e-10	-1.50175
157231901	chr1:157231901:A:C	4.30214e-08	-1.52289e-10	-0.338548
157231974	chr1:157231974:C:T	4.59209e-08	-1.52289e-10	-0.273327
157232002	chr1:157232002:C:A	3.01412e-08	-1.52289e-10	-0.694353
157232050	chr1:157232050:A:G	7.46182e-09	-1.45117	-0.639279
157232162	chr1:157232162:A:G	4.75768e-09	-1.01596	-1.52453
157232380	chr1:157232380:T:C	1.63935e-08	-1.52289e-10	-1.30336
157232532	chr1:157232532:C:G	6.2411e-09	-0.744704	-1.52439
157232533	chr1:157232533:A:G	1.79618e-08	0.300313	-1.51231
157232556	chr1:157232556:C:G	2.59532e-08	0.679061	-1.52301
157232664	chr1:157232664:A:G	3.3565e-08	0.517085	-1.10385
157233199	chr1:157233199:A:G	2.32846e-08	-1.52289e-10	-0.952455
157233209	chr1:157233209:T:C	1.5782e-08	-1.52289e-10	-1.34138
157233360	chr1:157233360:T:C	1.33632e-08	-1.52289e-10	-1.50774
157233727	chr1:157233727:A:G	3.18795e-09	-1.70862	-1.23224
157233841	chr1:157233841:T:C	2.38401e-09	-1.71462	-1.51685
157234254	chr1:157234254:G:A	2.36568e-09	-1.71471	-1.52447
157234266	chr1:157234266:C:T	2.1271e-08	-1.52289e-10	-1.0429
157234464	chr1:157234464:A:G	2.39116e-09	-1.71518	-1.51329
157234504	chr1:157234504:T:C	2.3724e-09	-1.71414	-1.52221
157234535	chr1:157234535:CA:C	2.42109e-09	-1.69266	-1.52337
157234542	chr1:157234542:T:C	3.87075e-09	-1.58369	-1.16311
157234973	chr1:157234973:T:C	1.38649e-08	-1.52289e-10	-1.47089
157235063	chr1:157235063:G:A	2.37941e-09	-1.71598	-1.51741
157235702	chr1:157235702:C:T	2.3848e-09	-1.71636	-1.51477
157235804	chr1:157235804:T:C	2.39035e-09	-1.7162	-1.51261
157235836	chr1:157235836:C:T	1.32376e-08	-1.52289e-10	-1.51718
157235845	chr1:157235845:A:G	2.38397e-09	-1.71559	-1.51588
157235866	chr1:157235866:C:T	2.38788e-09	-1.71552	-1.51432
157235874	chr1:157235874:A:G	2.38685e-09	-1.7155	-1.51477
157236031	chr1:157236031:C:T	3.23135e-09	-1.709	-1.21835
157236056	chr1:157236056:T:G	2.38893e-09	-1.7154	-1.514
157236118	chr1:157236118:C:T	6.05374e-08	0.00301442	-5.03233e-10
157236231	chr1:157236231:G:T	2.37356e-09	-1.71381	-1.52205
157236326	chr1:157236326:C:T	2.37798e-09	-1.71665	-1.51735
157236341	chr1:157236341:T:C	2.37805e-09	-1.71669	-1.51727
157236436	chr1:157236436:G:C	6.43925e-08	0.0647499	-5.03233e-10
157236494	chr1:157236494:T:G	2.3816e-09	-1.71635	-1.51612
157236520	chr1:157236520:T:C	2.24021e-08	-1.52289e-10	-0.991094
157236548	chr1:157236548:G:A	2.3625e-08	-1.52289e-10	-0.937943
157236592	chr1:157236592:T:C	2.38818e-09	-1.71667	-1.51305
157236918	chr1:157236918:G:A	2.37522e-09	-1.71598	-1.51917
157236961	chr1:157236961:G:C	1.36476e-08	-1.52289e-10	-1.48668
157237159	chr1:157237159:G:A	3.63604e-09	-1.58434	-1.22501
157237271	chr1:157237271:T:C	2.43442e-09	-1.71537	-1.49517
157237698	chr1:157237698:T:C	2.38525e-08	-1.52289e-10	-0.928357
157237702	chr1:157237702:T:C	1.39059e-08	-1.52289e-10	-1.46793
157237727	chr1:157237727:T:C	2.39751e-09	-1.71592	-1.5099
157237971	chr1:157237971:C:T	3.80901e-09	-1.68221	-1.08067
157238098	chr1:157238098:T:A	1.39059e-08	-1.52289e-10	-1.46793
157238138	chr1:157238138:G:T	6.01542e-08	-0.00333489	-5.03233e-10
157238492	chr1:157238492:TCTGGCA:T	6.26731e-08	0.0376859	-5.03233e-10
157238848	chr1:157238848:A:C	1.77992e-08	-1.52289e-10	-1.22109
157239073	chr1:157239073:C:T	1.84143e-08	-1.52289e-10	-1.18712
157239162	chr1:157239162:C:T	1.34591e-08	-1.52289e-10	-1.50059
157239176	chr1:157239176:T:A	1.10744e-08	-1.69561	-5.03233e-10
157239230	chr1:157239230:T:G	2.05352e-08	-1.52289e-10	-1.07811
157240019	chr1:157240019:G:A	3.33419e-09	-1.37915	-1.51687
157240455	chr1:157240455:T:G	1.37139e-08	-1.52289e-10	-1.48184
157240503	chr1:157240503:G:T	1.31412e-08	-1.52289e-10	-1.52449
157240516	chr1:157240516:A:G	3.84741e-09	-1.37366	-1.37919
157240556	chr1:157240556:C:T	1.5697e-08	-1.52289e-10	-1.34678
157240617	chr1:157240617:A:G	2.37799e-09	-1.71465	-1.51934
157240644	chr1:157240644:G:C	4.01926e-09	-1.40065	-1.30849
157240689	chr1:157240689:G:A	2.50447e-08	-1.52289e-10	-0.879585
157240793	chr1:157240793:C:T	1.9258e-08	-1.52289e-10	-1.14232
157240919	chr1:157240919:A:G	2.43123e-09	-1.7126	-1.49925
157240966	chr1:157240966:G:A	3.36131e-08	-0.585329	-5.03233e-10
157241114	chr1:157241114:C:T	6.06993e-09	-0.775898	-1.521
157241362	chr1:157241362:T:C	4.51626e-09	-1.12395	-1.46861
157241375	chr1:157241375:C:T	1.11271e-08	-1.69086	-5.03233e-10
157241568	chr1:157241568:C:G	2.37153e-08	-1.52289e-10	-0.934126
157241607	chr1:157241607:G:T	2.69573e-07	1.49659	-5.03233e-10
157241621	chr1:157241621:C:A	1.07007e-08	-0.31688	-1.41306
157241745	chr1:157241745:A:C	1.80151e-08	0.212679	-1.42171
157241782	chr1:157241782:C:T	1.76008e-08	0.220708	-1.45301
157241792	chr1:157241792:A:T	1.84818e-08	-1.52289e-10	-1.18346
157241815	chr1:157241815:C:T	1.68171e-08	0.107361	-1.38521
157241875	chr1:157241875:G:A	1.70036e-07	2.43917	-1.40341
157242135	chr1:157242135:A:G	2.53285e-08	-1.52289e-10	-0.868316
157242218	chr1:157242218:G:A	1.37171e-08	-1.52289e-10	-1.48161
157242250	chr1:157242250:A:G	5.57017e-08	-1.52289e-10	-0.0802358
157242382	chr1:157242382:C:T	2.0493e-08	-1.52289e-10	-1.08016
157242516	chr1:157242516:C:T	1.4731e-08	-1.52289e-10	-1.4103
157242927	chr1:157242927:G:A	1.45802e-08	-1.52289e-10	-1.42058
157242959	chr1:157242959:G:A	5.52106e-08	0.646135	-0.735226
157243701	chr1:157243701:G:T	2.63929e-09	-1.61069	-1.51904
157243724	chr1:157243724:C:T	1.92765e-08	0.28362	-1.42498
157243765	chr1:157243765:T:C	1.94856e-08	0.258293	-1.38886
157243826	chr1:157243826:C:T	1.65848e-08	-1.52289e-10	-1.29176
157243986	chr1:157243986:G:A	1.58257e-08	-1.52289e-10	-1.33861
157244173	chr1:157244173:A:G	1.54091e-08	-1.52289e-10	-1.36529
157244280	chr1:157244280:A:C	1.34882e-08	-0.465501	-1.03293
157244338	chr1:157244338:C:A	1.37248e-08	-1.52289e-10	-1.48105
157244420	chr1:157244420:A:G	2.28304e-08	0.377158	-1.34931
157244595	chr1:157244595:C:T	1.94715e-08	0.220304	-1.3516
157244596	chr1:157244596:G:A	2.60574e-07	1.46264	-5.03233e-10
157244628	chr1:157244628:C:T	1.50107e-08	-1.52289e-10	-1.39149
157244629	chr1:157244629:A:G	1.54243e-08	-1.52289e-10	-1.3643
157245112	chr1:157245112:C:T	8.30295e-09	-0.545971	-1.43767
157245129	chr1:157245129:T:C	2.05109e-08	0.296888	-1.37618
157245209	chr1:157245209:A:G	2.21291e-08	0.338914	-1.34227
157245488	chr1:157245488:C:T	2.67853e-07	1.49019	-5.03233e-10
157245735	chr1:157245735:T:C	2.16427e-08	0.336962	-1.36254
157245793	chr1:157245793:G:A	2.18957e-08	0.335352	-1.34931
157245892	chr1:157245892:G:C	2.24968e-08	-1.52289e-10	-0.986875
157245939	chr1:157245939:A:G	2.11779e-08	0.297652	-1.34494
157246077	chr1:157246077:C:G	3.20493e-09	-1.67814	-1.25741
157246105	chr1:157246105:G:A	1.99759e-08	0.244979	-1.3507
157246269	chr1:157246269:C:T	9.5154e-09	-0.466515	-1.38082
157246428	chr1:157246428:C:T	1.95937e-08	-1.12504	-5.03233e-10
157246825	chr1:157246825:A:G	2.10272e-08	0.297822	-1.35225
157246898	chr1:157246898:G:C	1.39586e-08	-1.46415	-5.03233e-10
157246959	chr1:157246959:T:C	2.10307e-08	0.297737	-1.352
157246975	chr1:157246975:A:C	2.09149e-08	0.292216	-1.352
157247085	chr1:157247085:G:A	2.03587e-08	0.262838	-1.34958
157247463	chr1:157247463:A:G	2.14202e-08	0.31752	-1.35343
157247558	chr1:157247558:T:C	2.25776e-08	0.36871	-1.352
157247631	chr1:157247631:C:G	5.08084e-09	-0.972424	-1.50234
157247642	chr1:157247642:G:A	1.74674e-08	-1.52289e-10	-1.23991
157247759	chr1:157247759:C:G	1.1303e-08	-0.239566	-1.43561
157247892	chr1:157247892:A:G	1.34811e-08	-1.52289e-10	-1.49896
157248066	chr1:157248066:T:C	2.08754e-08	0.309459	-1.37113
157248195	chr1:157248195:A:C	1.63722e-08	-1.52289e-10	-1.30466
157248287	chr1:157248287:G:T	1.47936e-08	-0.327269	-1.07878
157248527	chr1:157248527:T:A	2.70732e-08	-0.801704	-5.03233e-10
157248626	chr1:157248626:G:A	3.80031e-08	-1.52289e-10	-0.46258
157248666	chr1:157248666:T:TA	6.84296e-08	1.61576	-1.4902
157248785	chr1:157248785:C:T	1.52204e-08	-1.52289e-10	-1.37761
157248854	chr1:157248854:AACAT:A	2.0573e-08	0.278199	-1.35447
157249637	chr1:157249637:G:C	2.18237e-08	0.366557	-1.38381
157249691	chr1:157249691:C:T	1.6659e-08	-1.52289e-10	-1.2873
157249725	chr1:157249725:G:A	1.71277e-08	-1.52289e-10	-1.25955
157250075	chr1:157250075:C:CA	2.19004e-08	0.327357	-1.3411
157250137	chr1:157250137:G:T	2.13808e-08	0.314246	-1.352
157250299	chr1:157250299:G:A	1.39864e-08	-0.0758539	-1.38631
157250317	chr1:157250317:C:T	3.46279e-08	0.96667	-1.52226
157250385	chr1:157250385:T:C	2.61943e-09	-1.71151	-1.42578
157250518	chr1:157250518:T:C	6.29434e-08	-1.52289e-10	0.0419902
157250554	chr1:157250554:C:T	1.11038e-08	-1.69296	-5.03233e-10
157250971	chr1:157250971:C:G	2.51504e-09	-1.71472	-1.46324
157251330	chr1:157251330:A:G	1.45524e-08	-1.52289e-10	-1.42249
157251345	chr1:157251345:T:G	2.07645e-08	0.271621	-1.33862
157251357	chr1:157251357:T:C	1.35661e-08	-1.52289e-10	-1.49267
157252252	chr1:157252252:A:T	2.47252e-08	0.453387	-1.34581
157252697	chr1:157252697:C:G	2.93787e-09	-1.68861	-1.33395
157252921	chr1:157252921:A:G	1.35469e-08	-1.52289e-10	-1.49409
157252959	chr1:157252959:C:A	4.23829e-08	0.720512	-1.07401
157253062	chr1:157253062:T:C	1.58293e-08	-1.52289e-10	-1.33838
157253167	chr1:157253167:C:G	2.45886e-08	0.446849	-1.34481
157253508	chr1:157253508:A:G	1.05718e-08	-0.390859	-1.3512
157253579	chr1:157253579:T:C	2.16073e-08	0.346171	-1.37339
157253785	chr1:157253785:A:C	1.07417e-08	-0.38791	-1.3382
157253788	chr1:157253788:T:G	2.36043e-08	0.413105	-1.35192
157253794	chr1:157253794:C:T	5.12856e-08	-1.52289e-10	-0.162836
157253811	chr1:157253811:A:G	1.65381e-08	-1.52289e-10	-1.29458
157253860	chr1:157253860:A:T	2.28205e-08	0.383896	-1.35648
157253959	chr1:157253959:T:C	5.38065e-08	0.872666	-0.987518
157253963	chr1:157253963:G:A	2.3966e-08	0.367964	-1.29158
157254027	chr1:157254027:G:A	5.85865e-08	-1.52289e-10	-0.0297429
157254099	chr1:157254099:C:T	3.53047e-08	-1.52289e-10	-0.536232
157254172	chr1:157254172:G:A	2.74231e-08	-0.788862	-5.03233e-10
157254184	chr1:157254184:T:C	2.31981e-08	0.390282	-1.34646
157254216	chr1:157254216:A:AAAT	8.32184e-09	-0.53508	-1.44628
157254272	chr1:157254272:G:A	5.69592e-09	-0.93917	-1.42133
157254275	chr1:157254275:G:A	3.7787e-08	0.894456	-1.36274
157254279	chr1:157254279:T:C	1.02915e-08	-0.418773	-1.35016
157254453	chr1:157254453:C:T	7.34798e-09	-0.731044	-1.37478
157254528	chr1:157254528:T:G	1.49387e-08	-1.39629	-5.03233e-10
157254584	chr1:157254584:T:C	1.58293e-08	-1.52289e-10	-1.33838
157254621	chr1:157254621:T:C	4.99928e-08	-0.188367	-5.03233e-10
157254759	chr1:157254759:T:C	2.39927e-08	0.419213	-1.34171
157254953	chr1:157254953:G:A	1.37082e-08	-1.48225	-5.03233e-10
157255020	chr1:157255020:C:T	1.31488e-08	-1.52289e-10	-1.52391
157255056	chr1:157255056:T:C	2.23439e-08	0.36352	-1.35721
157255354	chr1:157255354:A:G	2.05369e-08	0.28623	-1.36425
157255434	chr1:157255434:A:C	1.49499e-08	-0.16891	-1.22663
157255557	chr1:157255557:C:T	2.16154e-08	0.335971	-1.36281
157256073	chr1:157256073:A:T	5.88157e-08	-1.52289e-10	-0.0258384
157256388	chr1:157256388:C:A	1.366e-08	-1.52289e-10	-1.48577
157256935	chr1:157256935:C:T	1.85923e-08	-1.52289e-10	-1.1775
157256941	chr1:157256941:G:A	2.32911e-08	0.400267	-1.35244
157257052	chr1:157257052:T:A	1.35716e-08	-1.52289e-10	-1.49227
157257134	chr1:157257134:CA:C	2.42663e-08	0.455776	-1.36693
157257279	chr1:157257279:T:C	2.31692e-08	0.394556	-1.35198
157257336	chr1:157257336:C:T	3.52826e-08	-1.52289e-10	-0.536857
157257648	chr1:157257648:C:T	8.47957e-09	-0.516444	-1.44614
157257874	chr1:157257874:A:G	2.92275e-07	1.57745	-5.03233e-10
157258056	chr1:157258056:A:G	4.32984e-09	-1.15312	-1.4816
157258060	chr1:157258060:A:G	3.88211e-09	-1.26445	-1.47942
157258240	chr1:157258240:C:T	2.15054e-08	0.35668	-1.38862
157258248	chr1:157258248:T:A	1.0859e-08	-0.191874	-1.52337
157258372	chr1:157258372:A:C	3.26934e-08	-1.52289e-10	-0.613073
157258393	chr1:157258393:A:T	1.34917e-08	-1.52289e-10	-1.49817
157258555	chr1:157258555:C:T	2.18484e-08	0.374859	-1.39098
157259131	chr1:157259131:A:G	1.67537e-08	-1.52289e-10	-1.28162
157259240	chr1:157259240:G:A	2.85535e-08	-1.52289e-10	-0.748468
157259440	chr1:157259440:T:C	2.30739e-08	0.393861	-1.3554
157259585	chr1:157259585:C:T	2.57683e-08	0.497409	-1.34851
157259631	chr1:157259631:A:G	1.37838e-08	-1.52289e-10	-1.47675
157259905	chr1:157259905:G:C	1.54609e-08	-1.52289e-10	-1.36193
157259925	chr1:157259925:G:A	2.19426e-08	0.334613	-1.34643
157260054	chr1:157260054:A:AG	2.30159e-08	0.389185	-1.35325
157260170	chr1:157260170:C:T	2.46873e-09	-1.69218	-1.50437
157260199	chr1:157260199:T:C	2.27991e-08	0.370073	-1.3436
157260318	chr1:157260318:T:C	1.37152e-08	-0.250149	-1.23159
157260369	chr1:157260369:G:A	5.19981e-08	-1.52289e-10	-0.14904
157260444	chr1:157260444:C:T	2.53468e-08	0.471036	-1.33863
157260479	chr1:157260479:A:G	2.36917e-08	0.396301	-1.33142
157260995	chr1:157260995:G:A	4.88551e-08	-1.52289e-10	-0.211387
157261029	chr1:157261029:G:A	1.40314e-08	-1.52289e-10	-1.45895
157261193	chr1:157261193:T:C	1.03092e-08	-0.297226	-1.46999
157261279	chr1:157261279:T:C	1.21458e-08	-0.260422	-1.34284
157261388	chr1:157261388:C:T	2.41743e-08	0.429083	-1.34404
157261436	chr1:157261436:T:C	2.25325e-08	0.366679	-1.35196
157261544	chr1:157261544:T:C	2.41558e-08	0.437208	-1.35293
157261638	chr1:157261638:C:G	1.07774e-08	-0.267033	-1.45577
157261808	chr1:157261808:G:T	5.18532e-08	-1.52289e-10	-0.151831
157261887	chr1:157261887:C:A	5.87901e-08	1.39614	-1.42241
157261989	chr1:157261989:C:T	2.33984e-08	0.414188	-1.36177
157262026	chr1:157262026:A:T	2.30561e-08	0.387616	-1.34993
157262405	chr1:157262405:A:G	1.56081e-08	-1.52289e-10	-1.35246
157262418	chr1:157262418:A:T	2.78029e-07	1.52748	-5.03233e-10
157262744	chr1:157262744:T:C	1.40923e-08	-0.236176	-1.21845
157263169	chr1:157263169:CA:C	5.59419e-09	-0.899364	-1.47915
157263438	chr1:157263438:T:C	3.63172e-08	0.867996	-1.37595
157263621	chr1:157263621:A:G	1.52512e-08	-1.52289e-10	-1.37559
157263792	chr1:157263792:T:A	3.56903e-08	0.873301	-1.39867
157263991	chr1:157263991:T:C	2.44034e-09	-1.70617	-1.50194
157264127	chr1:157264127:A:T	2.14266e-08	0.303723	-1.33933
157264240	chr1:157264240:G:A	3.28694e-08	-1.52289e-10	-0.607703
157264242	chr1:157264242:A:G	2.35857e-08	0.442145	-1.38175
157264517	chr1:157264517:T:C	2.79111e-08	0.414197	-1.18542
157264765	chr1:157264765:C:T	2.54411e-09	-1.70862	-1.45784
157265052	chr1:157265052:C:T	3.03997e-07	1.61677	-5.03233e-10
157265117	chr1:157265117:G:A	2.97561e-07	1.59537	-5.03233e-10
157265361	chr1:157265361:T:C	2.4174e-08	0.450448	-1.36542
157265477	chr1:157265477:T:C	1.36197e-08	-1.52289e-10	-1.48873
157265512	chr1:157265512:G:A	1.35583e-08	-1.52289e-10	-1.49325
157265650	chr1:157265650:C:T	1.43799e-08	-1.52289e-10	-1.43441
157265756	chr1:157265756:A:G	2.2371e-08	0.380549	-1.37303
157266029	chr1:157266029:T:A	2.37273e-09	-1.71691	-1.5193
157266141	chr1:157266141:T:A	2.25892e-08	0.389666	-1.37244
157266154	chr1:157266154:T:C	2.08844e-08	0.311296	-1.37254
157266505	chr1:157266505:G:A	2.38141e-09	-1.71286	-1.5197
157266609	chr1:157266609:T:C	4.41707e-09	-1.33517	-1.2796
157266795	chr1:157266795:T:C	1.64483e-08	-1.52289e-10	-1.30002
157266945	chr1:157266945:T:C	1.31414e-08	-1.52289e-10	-1.52448
157267077	chr1:157267077:T:C	2.85911e-07	1.55544	-5.03233e-10
157267163	chr1:157267163:C:T	1.31779e-08	-1.52289e-10	-1.5217
157267571	chr1:157267571:G:A	1.15458e-08	-0.209696	-1.44423
157267713	chr1:157267713:T:C	1.73193e-08	-1.52289e-10	-1.24842
157267879	chr1:157267879:T:C	5.45834e-08	-1.52289e-10	-0.100516
157268042	chr1:157268042:G:A	1.0831e-08	-1.71783	-5.03233e-10
157268122	chr1:157268122:G:C	3.24902e-08	-1.52289e-10	-0.619309
157268206	chr1:157268206:G:A	1.64698e-08	-1.52289e-10	-1.29872
157268310	chr1:157268310:A:G	2.03478e-08	-1.52289e-10	-1.08727
157268526	chr1:157268526:G:A	1.96399e-08	-1.52289e-10	-1.12268
157268748	chr1:157268748:C:T	1.96708e-08	-1.52289e-10	-1.12111
157268761	chr1:157268761:C:T	2.0116e-08	-1.52289e-10	-1.09873
157268790	chr1:157268790:A:G	2.56758e-08	-1.52289e-10	-0.854696
157269121	chr1:157269121:A:G	1.42984e-08	-1.52289e-10	-1.4401
157269316	chr1:157269316:G:A	1.42404e-08	-0.0291001	-1.41506
157269409	chr1:157269409:C:T	1.91185e-08	-1.52289e-10	-1.14959
157269605	chr1:157269605:A:T	1.14727e-08	-0.238584	-1.42169
157269724	chr1:157269724:A:G	2.49361e-09	-1.6795	-1.50702
157269811	chr1:157269811:C:T	6.73449e-08	-1.52289e-10	0.10958
157269833	chr1:157269833:C:T	1.5671e-08	-1.52289e-10	-1.34843
157269973	chr1:157269973:A:G	1.31484e-08	-1.52289e-10	-1.52394
157270136	chr1:157270136:C:T	3.26428e-07	1.68796	-5.03233e-10
157270199	chr1:157270199:C:T	9.31974e-09	-0.460976	-1.40714
157270380	chr1:157270380:G:A	1.31415e-08	-1.52289e-10	-1.52447
157270491	chr1:157270491:A:G	1.43624e-08	-1.52289e-10	-1.43563
157270511	chr1:157270511:A:G	4.1037e-08	-0.385773	-5.03233e-10
157270665	chr1:157270665:T:C	1.04456e-08	-0.31316	-1.44091
157270768	chr1:157270768:G:T	6.39281e-09	-0.82881	-1.41626
157270905	chr1:157270905:G:T	1.31409e-08	-1.52289e-10	-1.52452
157271152	chr1:157271152:C:T	6.25435e-09	-0.837387	-1.42958
157271282	chr1:157271282:A:C	1.31499e-08	-1.52289e-10	-1.52383
157271644	chr1:157271644:T:C	1.31472e-08	-1.52289e-10	-1.52404
157271670	chr1:157271670:C:T	2.49868e-09	-1.67478	-1.5097
157272221	chr1:157272221:G:A	4.92782e-08	-1.52289e-10	-0.202764
157272474	chr1:157272474:G:A	1.20805e-08	-0.15078	-1.45787
157272639	chr1:157272639:C:T	1.63348e-08	-1.52289e-10	-1.30695
157272666	chr1:157272666:T:G	1.31504e-08	-1.52289e-10	-1.5238
157272728	chr1:157272728:A:G	3.18303e-07	1.66276	-5.03233e-10
157272918	chr1:157272918:C:T	1.31451e-08	-1.52289e-10	-1.5242
157273034	chr1:157273034:G:C	7.47897e-09	-0.719564	-1.36859
157273209	chr1:157273209:A:G	1.31449e-08	-1.52289e-10	-1.52421
157273343	chr1:157273343:G:A	1.67393e-08	-1.52289e-10	-1.28249
157273371	chr1:157273371:T:C	3.265e-09	-1.70266	-1.21432
157273475	chr1:157273475:G:T	1.37532e-08	-1.52289e-10	-1.47897
157273681	chr1:157273681:A:G	4.25386e-08	-1.52289e-10	-0.349834
157273994	chr1:157273994:C:T	2.0353e-08	-1.52289e-10	-1.08702
157274299	chr1:157274299:C:A	3.90555e-09	-1.43942	-1.29843
157274513	chr1:157274513:T:C	1.3145e-08	-1.52289e-10	-1.5242
157274726	chr1:157274726:G:T	1.31409e-08	-1.52289e-10	-1.52452
157274785	chr1:157274785:A:T	1.31666e-08	-1.52289e-10	-1.52256
157274885	chr1:157274885:C:A	1.35532e-08	-1.52289e-10	-1.49362
157275054	chr1:157275054:C:T	2.56832e-09	-1.64952	-1.50748
157275146	chr1:157275146:T:A	1.31696e-08	-1.52289e-10	-1.52233
157275186	chr1:157275186:C:T	4.40501e-09	-1.14091	-1.4766
157275439	chr1:157275439:C:T	1.7806e-08	-1.52289e-10	-1.22071
157275734	chr1:157275734:G:A	1.31416e-08	-1.52289e-10	-1.52447
157275848	chr1:157275848:G:A	1.60153e-08	-1.52289e-10	-1.3267
157276122	chr1:157276122:T:C	1.61751e-08	-1.52289e-10	-1.31677
157276258	chr1:157276258:G:A	1.3553e-08	-1.52289e-10	-1.49364
157276450	chr1:157276450:T:C	1.32884e-08	-1.52289e-10	-1.51335
157276505	chr1:157276505:A:G	2.4275e-09	-1.70871	-1.50468
157276594	chr1:157276594:G:A	1.3269e-08	-1.52289e-10	-1.51481
157277051	chr1:157277051:A:G	2.39379e-09	-1.71274	-1.51462
157277113	chr1:157277113:A:G	1.34852e-08	-1.52289e-10	-1.49865
157277183	chr1:157277183:G:A	2.18381e-08	-1.52289e-10	-1.01659
157277241	chr1:157277241:C:T	1.54452e-08	-1.52289e-10	-1.36295
157277386	chr1:157277386:T:C	1.3305e-08	-1.52289e-10	-1.51211
157277656	chr1:157277656:T:C	1.03405e-08	-0.261836	-1.50234
157278201	chr1:157278201:T:A	1.4376e-08	-1.52289e-10	-1.43469
157278265	chr1:157278265:A:C	1.3535e-08	-1.52289e-10	-1.49497
157278353	chr1:157278353:G:A	1.46778e-08	-1.52289e-10	-1.41391
157278494	chr1:157278494:C:T	1.31569e-08	-1.52289e-10	-1.5233
157278702	chr1:157278702:A:G	1.61957e-07	0.987082	-5.03233e-10
157278825	chr1:157278825:T:A	1.4496e-08	-1.52289e-10	-1.42637
157278858	chr1:157278858:A:G	1.03982e-08	-0.270044	-1.48857
157279062	chr1:157279062:C:T	1.36111e-08	-1.52289e-10	-1.48936
157279114	chr1:157279114:A:G	2.45579e-08	-0.224004	-0.675207
157279168	chr1:157279168:T:A	5.59618e-09	-1.4194	-0.95876
157279374	chr1:157279374:G:C	6.44125e-09	-0.743605	-1.49392
157279384	chr1:157279384:T:C	7.09379e-09	-0.659976	-1.48105
157279636	chr1:157279636:T:C	5.16359e-09	-0.934629	-1.52398
157279975	chr1:157279975:G:A	7.89928e-09	-0.511847	-1.52163
157280045	chr1:157280045:G:T	1.1233e-08	-1.68139	-5.03233e-10
157280371	chr1:157280371:C:T	7.85655e-09	-0.517773	-1.52113
157280430	chr1:157280430:C:T	3.64737e-09	-1.38173	-1.42451
157280467	chr1:157280467:TAAC:T	5.11493e-09	-1.0557	-1.41239
157280505	chr1:157280505:T:G	1.57104e-08	-1.52289e-10	-1.34593
157280516	chr1:157280516:C:T	7.76678e-09	-0.530022	-1.52037
157280600	chr1:157280600:C:T	7.77539e-09	-0.527741	-1.52154
157280605	chr1:157280605:T:C	7.73347e-09	-0.531783	-1.52291
157280621	chr1:157280621:G:A	7.7497e-09	-0.530787	-1.52181
157280740	chr1:157280740:T:C	6.48909e-09	-0.70796	-1.52216
157280853	chr1:157280853:G:A	7.71336e-09	-0.536007	-1.52129
157281148	chr1:157281148:T:C	1.9986e-08	-1.52289e-10	-1.10521
157281779	chr1:157281779:A:G	4.19118e-08	0.328301	-0.692979
157281807	chr1:157281807:C:T	8.00899e-09	-0.498617	-1.52106
157282223	chr1:157282223:C:T	4.88941e-08	1.07692	-1.28751
157282312	chr1:157282312:T:C	7.68402e-09	-0.537092	-1.52401
157282345	chr1:157282345:T:C	2.57272e-09	-1.67289	-1.48239
157282872	chr1:157282872:T:G	7.59967e-09	-0.547731	-1.52441
157282958	chr1:157282958:T:C	2.38855e-09	-1.70748	-1.52208
157283092	chr1:157283092:AT:A	7.51002e-09	-0.559505	-1.5245
157283175	chr1:157283175:T:A	7.92682e-09	-0.50603	-1.52396
157283292	chr1:157283292:G:A	7.65881e-09	-0.540643	-1.52375
157283342	chr1:157283342:T:C	7.44939e-09	-0.567941	-1.52417
157283559	chr1:157283559:G:A	9.76102e-09	-0.417342	-1.40451
157283868	chr1:157283868:A:T	4.52222e-09	-1.15445	-1.4368
157284103	chr1:157284103:G:A	7.63504e-09	-0.544696	-1.5228
157284110	chr1:157284110:T:C	4.99292e-09	-1.12123	-1.371
157284216	chr1:157284216:T:C	8.16997e-09	-0.479153	-1.52063
157284399	chr1:157284399:C:T	1.32992e-08	-1.52289e-10	-1.51254
157285606	chr1:157285606:A:G	2.65598e-09	-1.69151	-1.43192
157286190	chr1:157286190:C:T	3.45673e-07	1.74525	-5.03233e-10
157286253	chr1:157286253:A:C	6.24624e-08	0.257909	-0.223591
157286291	chr1:157286291:G:A	3.85152e-09	-1.57173	-1.18005
157286321	chr1:157286321:C:G	5.69623e-09	-0.836112	-1.52433
157286392	chr1:157286392:G:C	1.60759e-08	-1.32292	-5.03233e-10
157286851	chr1:157286851:G:A	1.15169e-08	-1.65643	-5.03233e-10
157286890	chr1:157286890:C:T	1.15615e-08	-1.65256	-5.03233e-10
157286949	chr1:157286949:G:A	4.17767e-09	-1.24833	-1.42216
157287337	chr1:157287337:C:A	2.38744e-09	-1.70657	-1.52346
157287567	chr1:157287567:C:T	8.22675e-09	-0.469476	-1.52338
157288042	chr1:157288042:C:T	4.20364e-09	-1.27816	-1.38614
157288162	chr1:157288162:T:C	5.31625e-09	-1.01952	-1.40996
157288320	chr1:157288320:C:T	1.17681e-08	-1.63486	-5.03233e-10
157288339	chr1:157288339:G:A	5.43961e-09	-0.910519	-1.49602
157288355	chr1:157288355:G:A	2.4223e-09	-1.69195	-1.52358
157288434	chr1:157288434:G:A	5.01073e-09	-1.12176	-1.36691
157288452	chr1:157288452:G:A	2.33771e-08	-0.433426	-0.515063
157288551	chr1:157288551:G:A	1.31585e-08	-1.52289e-10	-1.52318
157288750	chr1:157288750:A:G	5.00335e-09	-1.12549	-1.36465
157288761	chr1:157288761:C:T	1.35812e-08	-1.52289e-10	-1.49156
157289269	chr1:157289269:C:T	3.78778e-07	1.8367	-5.03233e-10
157289329	chr1:157289329:G:A	5.47865e-09	-0.890866	-1.50852
157289366	chr1:157289366:A:G	5.71168e-08	0.775954	-0.831102
157289374	chr1:157289374:T:C	7.77539e-08	-1.52289e-10	0.253303
157289642	chr1:157289642:T:C	1.31437e-08	-1.52289e-10	-1.5243
157289967	chr1:157289967:C:T	2.66557e-09	-1.67707	-1.44276
157290056	chr1:157290056:G:T	5.69233e-09	-0.893126	-1.468
157290091	chr1:157290091:C:G	3.20496e-09	-1.4178	-1.51775
157290294	chr1:157290294:C:T	1.31643e-08	-1.52289e-10	-1.52274
157290387	chr1:157290387:C:T	1.68456e-08	0.216315	-1.49247
157290421	chr1:157290421:T:C	4.33599e-07	1.97187	-5.03233e-10
157290687	chr1:157290687:A:T	1.31489e-08	-1.52289e-10	-1.52391
157290969	chr1:157290969:C:T	6.79533e-08	0.663336	-0.544762
157291067	chr1:157291067:T:C	3.06676e-09	-1.70721	-1.27242
157291117	chr1:157291117:G:A	2.0023e-07	1.19922	-5.03233e-10
157291245	chr1:157291245:A:G	1.9452e-07	1.17029	-5.03233e-10
157291341	chr1:157291341:T:C	2.00652e-07	1.20133	-5.03233e-10
157291384	chr1:157291384:C:T	6.21729e-08	0.0296723	-5.03233e-10
157291417	chr1:157291417:G:A	1.60661e-08	0.0501637	-1.3737
157291626	chr1:157291626:C:T	1.32077e-08	-1.52289e-10	-1.51944
157291771	chr1:157291771:A:G	1.97803e-07	1.18702	-5.03233e-10
157291884	chr1:157291884:T:C	2.41408e-07	1.38624	-5.03233e-10
157292082	chr1:157292082:A:C	6.0096e-08	0.652257	-0.656561
157292095	chr1:157292095:G:T	1.31416e-08	-1.52289e-10	-1.52446
157292340	chr1:157292340:A:G	6.36554e-08	0.562849	-0.509611
157292421	chr1:157292421:C:T	1.56449e-08	0.0469871	-1.39709
157292692	chr1:157292692:T:C	2.99173e-08	0.797301	-1.49911
157292816	chr1:157292816:G:A	3.80278e-09	-1.46492	-1.29959
157292860	chr1:157292860:C:G	1.13336e-08	-1.67247	-5.03233e-10
157292965	chr1:157292965:G:A	5.09458e-09	-1.27518	-1.19689
157293197	chr1:157293197:T:C	2.23623e-07	1.30971	-5.03233e-10
157293270	chr1:157293270:CTG:C	1.42427e-08	-1.52289e-10	-1.444
157293482	chr1:157293482:C:T	2.44032e-09	-1.69731	-1.51081
157293630	chr1:157293630:T:C	2.42402e-08	-1.52289e-10	-0.912233
157293772	chr1:157293772:C:T	2.22719e-07	1.30566	-5.03233e-10
157293861	chr1:157293861:C:T	2.17113e-07	1.28017	-5.03233e-10
157294093	chr1:157294093:G:A	1.85266e-08	-1.52289e-10	-1.18104
157294265	chr1:157294265:A:T	2.119e-07	1.25587	-5.03233e-10
157294320	chr1:157294320:C:A	1.885e-08	-1.16373	-5.03233e-10
157294385	chr1:157294385:T:C	2.4676e-09	-1.70362	-1.49338
157294420	chr1:157294420:T:C	1.96412e-08	-1.12262	-5.03233e-10
157294442	chr1:157294442:A:C	2.14126e-07	1.26632	-5.03233e-10
157294488	chr1:157294488:A:G	2.12611e-07	1.25922	-5.03233e-10
157294538	chr1:157294538:G:C	1.31616e-08	-1.52289e-10	-1.52294
157294820	chr1:157294820:C:T	2.14675e-07	1.26888	-5.03233e-10
157295194	chr1:157295194:A:C	1.81826e-08	-1.52289e-10	-1.19978
157295341	chr1:157295341:C:T	2.18212e-07	1.28522	-5.03233e-10
157295455	chr1:157295455:A:C	2.16679e-07	1.27817	-5.03233e-10
157295514	chr1:157295514:G:A	2.23747e-07	1.31027	-5.03233e-10
157295530	chr1:157295530:C:T	1.3233e-08	-1.52289e-10	-1.51753
157295562	chr1:157295562:C:T	2.68885e-09	-1.70848	-1.40265
157295823	chr1:157295823:T:A	2.11055e-07	1.25187	-5.03233e-10
157295990	chr1:157295990:G:A	1.12215e-08	-0.332788	-1.34963
157296049	chr1:157296049:G:A	1.95916e-07	1.17744	-5.03233e-10
157296183	chr1:157296183:A:T	2.12184e-07	1.25721	-5.03233e-10
157296367	chr1:157296367:A:T	1.91786e-07	1.15613	-5.03233e-10
157296423	chr1:157296423:A:T	5.36174e-09	-1.21493	-1.20603
157296558	chr1:157296558:G:A	1.63732e-08	-1.52289e-10	-1.3046
157296620	chr1:157296620:A:C	2.05483e-07	1.22512	-5.03233e-10
157296693	chr1:157296693:T:G	1.3149e-08	-1.52289e-10	-1.5239
157296953	chr1:157296953:A:T	1.81587e-08	-1.52289e-10	-1.2011
157297103	chr1:157297103:C:T	2.15456e-07	1.27251	-5.03233e-10
157297108	chr1:157297108:T:C	2.12775e-07	1.25999	-5.03233e-10
157297279	chr1:157297279:T:A	2.66977e-08	0.394709	-1.21038
157297528	chr1:157297528:T:TA	2.08541e-07	1.23989	-5.03233e-10
157297561	chr1:157297561:C:T	1.81908e-08	-1.52289e-10	-1.19933
157297731	chr1:157297731:G:C	4.29963e-08	-1.52289e-10	-0.339133
157297815	chr1:157297815:G:A	1.31489e-08	-1.52289e-10	-1.52391
157297942	chr1:157297942:G:A	1.31504e-08	-1.52289e-10	-1.52379
157298023	chr1:157298023:T:C	2.12721e-07	1.25973	-5.03233e-10
157298181	chr1:157298181:G:A	1.31696e-08	-1.52289e-10	-1.52234
157298191	chr1:157298191:A:G	2.04764e-07	1.22161	-5.03233e-10
157298276	chr1:157298276:T:C	2.31376e-07	1.3438	-5.03233e-10
157298286	chr1:157298286:C:A	2.1228e-07	1.25766	-5.03233e-10
157298358	chr1:157298358:T:C	1.31644e-08	-1.52289e-10	-1.52273
157298378	chr1:157298378:A:G	1.81999e-08	-1.52289e-10	-1.19883
157298479	chr1:157298479:G:C	2.03835e-07	1.21706	-5.03233e-10
157298641	chr1:157298641:G:A	1.82015e-08	-1.52289e-10	-1.19874
157298781	chr1:157298781:A:AT	2.083e-07	1.23873	-5.03233e-10
157299092	chr1:157299092:C:G	2.1487e-07	1.26978	-5.03233e-10
157299493	chr1:157299493:T:A	2.09787e-07	1.24585	-5.03233e-10
157299769	chr1:157299769:C:T	2.14764e-07	1.26929	-5.03233e-10
157299964	chr1:157299964:T:C	1.73161e-08	-1.52289e-10	-1.24861
157299989	chr1:157299989:A:G	1.77116e-08	-1.52289e-10	-1.22603
157300281	chr1:157300281:C:T	1.60191e-08	-1.52289e-10	-1.32646
157300321	chr1:157300321:A:C	2.25441e-08	0.178905	-1.16368
157300334	chr1:157300334:C:T	2.66368e-09	-1.71112	-1.40942
157300718	chr1:157300718:C:A	2.50616e-09	-1.71569	-1.4658
157300734	chr1:157300734:G:A	4.22246e-07	1.94534	-5.03233e-10
157300803	chr1:157300803:A:T	1.59678e-08	0.194856	-1.52453
157300807	chr1:157300807:G:C	1.494e-08	-1.52289e-10	-1.39621
157300870	chr1:157300870:G:T	1.35053e-08	-1.49717	-5.03233e-10
157300993	chr1:157300993:A:G	1.7053e-08	-1.52289e-10	-1.26392
157301382	chr1:157301382:A:G	4.12521e-07	1.92204	-5.03233e-10
157301739	chr1:157301739:A:G	1.41738e-08	-1.52289e-10	-1.44885
157301943	chr1:157301943:G:A	1.33761e-08	-1.52289e-10	-1.50678
157301967	chr1:157301967:T:C	4.11723e-09	-1.17143	-1.51364
157301989	chr1:157301989:A:G	3.69469e-09	-1.29275	-1.5006
157302216	chr1:157302216:G:T	1.31837e-08	-1.52289e-10	-1.52126
157302471	chr1:157302471:T:C	1.3925e-08	-0.3458	-1.12076
157302475	chr1:157302475:T:C	3.07067e-07	1.62682	-5.03233e-10
157302724	chr1:157302724:T:C	1.39614e-08	-1.52289e-10	-1.46395
157302767	chr1:157302767:C:G	4.10891e-09	-1.70692	-0.980168
157302880	chr1:157302880:T:C	2.45358e-09	-1.6783	-1.5244
157302900	chr1:157302900:G:A	2.84639e-08	-0.751609	-5.03233e-10
157302928	chr1:157302928:C:T	5.16015e-08	-1.52289e-10	-0.156695
157302932	chr1:157302932:C:T	5.5045e-08	-1.52289e-10	-0.0920951
157303143	chr1:157303143:T:C	1.34204e-08	-1.50347	-5.03233e-10
157303905	chr1:157303905:A:G	1.86158e-08	-1.52289e-10	-1.17623
157304128	chr1:157304128:T:C	1.31053e-08	-0.0134997	-1.51373
157304186	chr1:157304186:TCA:T	3.173e-08	0.257988	-0.900973
157304447	chr1:157304447:G:C	1.7117e-08	-1.52289e-10	-1.26017
157304465	chr1:157304465:TA:T	1.70797e-08	-1.52289e-10	-1.26235
157304637	chr1:157304637:G:T	5.80822e-09	-0.96503	-1.37594
157304830	chr1:157304830:T:C	1.73577e-08	-1.52289e-10	-1.24621
157305022	chr1:157305022:G:C	4.26426e-08	-1.52289e-10	-0.347394
157305258	chr1:157305258:C:T	3.62223e-07	0.128224	1.66379
157305362	chr1:157305362:T:C	1.01214e-08	-0.771955	-1.01364
157305467	chr1:157305467:T:C	5.45365e-08	-1.52289e-10	-0.101377
157305504	chr1:157305504:C:T	5.30461e-09	-0.922934	-1.50874
157305569	chr1:157305569:C:A	1.39779e-08	-1.52289e-10	-1.46277
157305594	chr1:157305594:T:C	5.43123e-09	-0.910229	-1.49785
157306094	chr1:157306094:A:G	1.41533e-08	-1.52289e-10	-1.4503
157306342	chr1:157306342:A:T	5.0692e-09	-0.972781	-1.50428
157306441	chr1:157306441:C:T	5.8109e-08	-1.52289e-10	-0.0379264
157306487	chr1:157306487:G:A	6.02207e-09	-1.67119	-0.633627
157306674	chr1:157306674:A:C	3.28155e-09	-1.69434	-1.21759
157306918	chr1:157306918:G:A	1.14893e-07	-1.52289e-10	0.64375
157307007	chr1:157307007:C:G	5.21642e-09	-0.93727	-1.51116
157307099	chr1:157307099:A:G	3.26393e-08	0.33559	-0.950321
157307289	chr1:157307289:A:G	3.03308e-08	0.282457	-0.970541
157307437	chr1:157307437:T:C	5.92773e-09	-1.66391	-0.656699
157307674	chr1:157307674:A:G	4.03008e-08	-1.52289e-10	-0.403875
157308302	chr1:157308302:A:G	1.41206e-08	-1.52289e-10	-1.45261
157308505	chr1:157308505:T:C	5.83526e-09	-1.67083	-0.665503
157308535	chr1:157308535:T:C	1.42175e-08	-1.52289e-10	-1.44577
157308777	chr1:157308777:C:T	3.45553e-08	0.273444	-0.831129
157308789	chr1:157308789:T:A	3.39473e-08	0.257303	-0.832739
157309143	chr1:157309143:T:TC	4.12887e-08	-0.379657	-5.03233e-10
157309332	chr1:157309332:A:C	5.48534e-09	-0.981785	-1.41638
157309700	chr1:157309700:C:T	1.02851e-08	-0.922462	-0.847088
157309771	chr1:157309771:T:C	2.88453e-08	0.217553	-0.955852
157309803	chr1:157309803:T:C	2.36072e-08	-1.52289e-10	-0.938696
157309983	chr1:157309983:A:G	1.33655e-08	-1.52289e-10	-1.50757
157310051	chr1:157310051:G:A	1.18272e-08	-0.468471	-1.16137
157310397	chr1:157310397:A:G	1.99373e-08	-1.52289e-10	-1.10765
157310986	chr1:157310986:T:C	6.94538e-09	-0.759601	-1.40257
157310998	chr1:157310998:C:T	7.5437e-08	-1.52289e-10	0.223052
157311132	chr1:157311132:C:T	2.60324e-08	0.157585	-0.998489
157311161	chr1:157311161:G:T	2.46602e-09	-1.6931	-1.50454
157311225	chr1:157311225:G:A	1.9317e-08	-1.52289e-10	-1.13926
157311330	chr1:157311330:A:C	6.73744e-09	-0.896905	-1.29566
157311334	chr1:157311334:T:C	6.75678e-09	-0.889718	-1.29998
157311336	chr1:157311336:C:T	6.52155e-09	-0.913915	-1.31122
157311524	chr1:157311524:G:A	2.88013e-08	0.169625	-0.909451
157311738	chr1:157311738:T:A	1.69627e-08	-1.52289e-10	-1.26923
157312111	chr1:157312111:A:G	2.13123e-08	-1.52289e-10	-1.04096
157312218	chr1:157312218:G:A	2.1386e-08	-1.52289e-10	-1.03751
157312295	chr1:157312295:G:A	4.59404e-09	-1.71788	-0.857605
157312814	chr1:157312814:T:A	2.63351e-09	-1.71526	-1.41667
157312977	chr1:157312977:G:C	2.03526e-08	0.198283	-1.28532
157313488	chr1:157313488:G:A	1.53068e-08	-1.52289e-10	-1.37195
157313689	chr1:157313689:G:A	4.58176e-09	-1.7175	-0.860667
157313697	chr1:157313697:CT:C	1.53361e-08	-1.52289e-10	-1.37003
157313905	chr1:157313905:C:T	1.48788e-08	-1.52289e-10	-1.40031
157314081	chr1:157314081:G:A	1.68368e-08	-0.757016	-0.519663
157314174	chr1:157314174:G:A	1.50351e-08	-1.52289e-10	-1.38986
157314227	chr1:157314227:T:C	1.67734e-08	-0.707998	-0.572456
157314558	chr1:157314558:C:G	7.23298e-09	-0.880812	-1.24078
157314656	chr1:157314656:G:A	2.75389e-08	0.139255	-0.923903
157314822	chr1:157314822:G:A	2.80141e-08	0.144295	-0.911835
157314946	chr1:157314946:C:T	6.16995e-09	-1.7174	-0.563157
157315262	chr1:157315262:C:T	1.77463e-08	-1.22407	-5.03233e-10
157315409	chr1:157315409:G:T	5.29941e-09	-1.21741	-1.21524
157315614	chr1:157315614:G:A	1.12792e-08	-1.67729	-5.03233e-10
157315677	chr1:157315677:G:A	2.1386e-08	-1.52289e-10	-1.03751
157315754	chr1:157315754:A:C	2.9748e-08	-0.59578	-0.111704
157315845	chr1:157315845:C:G	1.98725e-08	0.198824	-1.30973
157315948	chr1:157315948:C:T	1.31219e-08	-0.740693	-0.785269
157316221	chr1:157316221:C:CA	1.50376e-08	-1.52289e-10	-1.38969
157316227	chr1:157316227:G:GGA	1.50423e-08	-1.52289e-10	-1.38938
157316248	chr1:157316248:A:G	2.24757e-08	-1.52289e-10	-0.987813
157316418	chr1:157316418:G:C	5.11199e-08	-1.52289e-10	-0.166073
157316578	chr1:157316578:T:A	1.50398e-08	-1.52289e-10	-1.38954
157316689	chr1:157316689:T:C	1.52205e-08	-1.52289e-10	-1.3776
157316770	chr1:157316770:G:A	1.34041e-07	0.797898	-5.03233e-10
157317054	chr1:157317054:A:C	1.28858e-08	-0.774112	-0.770009
157317842	chr1:157317842:A:T	1.42608e-08	-1.52289e-10	-1.44273
157318405	chr1:157318405:G:T	1.50736e-08	-1.52289e-10	-1.3873
157319117	chr1:157319117:G:A	2.0506e-08	-1.52289e-10	-1.07953
157319167	chr1:157319167:A:G	1.94088e-08	0.167286	-1.30181
157319681	chr1:157319681:G:C	2.85119e-07	0.143185	1.40947
157319727	chr1:157319727:T:C	1.40242e-08	-0.748619	-0.710842
157319744	chr1:157319744:C:T	1.49309e-08	-1.52289e-10	-1.39681
157319981	chr1:157319981:T:A	3.97515e-09	-1.71609	-1.00409
157319985	chr1:157319985:C:T	1.44224e-08	-1.52289e-10	-1.43146
157320319	chr1:157320319:C:T	2.14756e-08	-1.52289e-10	-1.03333
157320469	chr1:157320469:AG:A	3.5314e-09	-1.56743	-1.27112
157320479	chr1:157320479:C:T	2.13361e-08	-1.52289e-10	-1.03984
157320908	chr1:157320908:T:A	1.5343e-08	-1.52289e-10	-1.36959
157321055	chr1:157321055:A:T	2.3275e-08	-1.52289e-10	-0.952868
157321085	chr1:157321085:C:T	4.92968e-08	-1.52289e-10	-0.202388
157321283	chr1:157321283:G:A	1.43584e-08	-0.729492	-0.706419
157321380	chr1:157321380:C:G	1.92921e-08	-1.52289e-10	-1.14055
157321514	chr1:157321514:G:T	1.31676e-08	-0.741592	-0.780897
157321766	chr1:157321766:G:A	1.57137e-08	-1.52289e-10	-1.34571
157321930	chr1:157321930:G:A	4.86056e-07	0.0821615	2.00392
157322058	chr1:157322058:G:A	2.26113e-08	-0.715934	-0.265863
157322195	chr1:157322195:C:T	8.89329e-08	-1.52289e-10	0.387635
157322246	chr1:157322246:C:T	2.76684e-08	0.121351	-0.901309
157322310	chr1:157322310:C:T	1.3305e-08	-0.754139	-0.757969
157322494	chr1:157322494:G:A	1.31125e-07	-1.52289e-10	0.775904
157322888	chr1:157322888:G:A	1.18508e-08	-1.62785	-5.03233e-10
157323812	chr1:157323812:T:C	9.11895e-08	-1.52289e-10	0.412693
157323820	chr1:157323820:C:T	4.08038e-09	-1.71741	-0.976644
157324279	chr1:157324279:A:G	1.16618e-08	-1.64393	-5.03233e-10
157324304	chr1:157324304:G:A	1.13167e-08	-1.67396	-5.03233e-10
157324642	chr1:157324642:C:T	1.32043e-08	-0.79154	-0.728161
157324672	chr1:157324672:T:C	1.49736e-08	-1.52289e-10	-1.39396
157324677	chr1:157324677:T:C	9.93529e-08	-1.52289e-10	0.498432
157324719	chr1:157324719:G:A	6.07243e-09	-0.950482	-1.346
157324722	chr1:157324722:T:C	2.71025e-08	0.138926	-0.939545
157324739	chr1:157324739:C:T	2.67504e-08	0.137088	-0.950786
157324824	chr1:157324824:C:T	1.53638e-08	-1.52289e-10	-1.36823
157324880	chr1:157324880:T:C	1.49857e-08	-1.52289e-10	-1.39315
157324969	chr1:157324969:G:T	1.37006e-08	-1.52289e-10	-1.4828
157325065	chr1:157325065:C:G	7.91928e-08	-1.52289e-10	0.271639
157325561	chr1:157325561:T:G	2.23421e-08	-1.52289e-10	-0.993772
157325629	chr1:157325629:A:G	7.90158e-09	-0.530551	-1.50263
157325934	chr1:157325934:G:A	1.19898e-08	-0.180698	-1.43549
157326049	chr1:157326049:T:C	1.58173e-08	-1.52289e-10	-1.33914
157326542	chr1:157326542:C:T	2.19381e-08	-0.0260797	-0.985941
157327052	chr1:157327052:C:A	2.22575e-08	-0.0369373	-0.960631
157327191	chr1:157327191:T:C	1.48429e-08	-1.52289e-10	-1.40272
157327294	chr1:157327294:C:T	5.11401e-08	-0.165677	-5.03233e-10
157327333	chr1:157327333:CT:C	9.99668e-09	-0.816115	-0.981878
157328141	chr1:157328141:C:T	7.63425e-09	-0.580834	-1.48677
157328517	chr1:157328517:T:C	5.14689e-08	-1.52289e-10	-0.159268
157328817	chr1:157328817:G:A	2.85301e-08	-1.52289e-10	-0.749288
157328982	chr1:157328982:A:G	1.72811e-08	-1.25063	-5.03233e-10
157329255	chr1:157329255:CTA:C	1.42709e-08	-1.52289e-10	-1.44203
157329878	chr1:157329878:A:T	1.16714e-08	-0.201394	-1.44171
157330193	chr1:157330193:T:C	7.77549e-07	0.719709	1.83619
157330600	chr1:157330600:C:T	1.31633e-08	-1.52289e-10	-1.52281
157330849	chr1:157330849:A:T	2.84607e-08	-1.52289e-10	-0.751721
157330982	chr1:157330982:G:A	1.22513e-08	-0.146725	-1.44789
157330987	chr1:157330987:A:G	1.24507e-08	-1.57847	-5.03233e-10
157331192	chr1:157331192:C:T	3.49538e-08	-1.52289e-10	-0.54622
157331202	chr1:157331202:C:T	1.44908e-08	-1.42673	-5.03233e-10
157331235	chr1:157331235:T:C	2.00473e-08	-1.10215	-5.03233e-10
157331294	chr1:157331294:A:G	3.48925e-08	-1.52289e-10	-0.547975
157331374	chr1:157331374:G:T	8.8316e-09	-0.882771	-1.03914
157331758	chr1:157331758:G:A	3.73779e-09	-1.37101	-1.41074
157331803	chr1:157331803:A:G	6.70394e-09	-0.902071	-1.29548
157332303	chr1:157332303:T:C	8.57512e-09	-0.886695	-1.06469
157332559	chr1:157332559:A:G	2.96275e-09	-1.71767	-1.29646
157332903	chr1:157332903:A:T	3.08447e-08	-1.52289e-10	-0.671281
157333053	chr1:157333053:G:A	1.50854e-08	-0.788931	-0.597587
157333126	chr1:157333126:T:A	1.14875e-08	-1.65899	-5.03233e-10
157333129	chr1:157333129:T:C	1.41203e-08	-1.52289e-10	-1.45264
157333167	chr1:157333167:A:G	1.50209e-08	-1.52289e-10	-1.3908
157333330	chr1:157333330:A:G	1.48124e-08	-1.52289e-10	-1.40478
157333363	chr1:157333363:C:A	3.12458e-08	-1.52289e-10	-0.658361
157333452	chr1:157333452:A:G	2.82285e-08	-1.52289e-10	-0.759916
157334223	chr1:157334223:T:C	3.07567e-08	0.27445	-0.948588
157334278	chr1:157334278:C:T	2.06931e-08	-1.52289e-10	-1.07045
157334415	chr1:157334415:A:G	8.43897e-09	-0.941253	-1.02613
157334737	chr1:157334737:G:C	1.60738e-07	0.979527	-5.03233e-10
157334875	chr1:157334875:T:C	1.58116e-08	-1.52289e-10	-1.3395
157335002	chr1:157335002:T:G	1.54105e-08	-1.52289e-10	-1.3652
157335069	chr1:157335069:T:C	4.83971e-09	-1.71793	-0.805464
157335735	chr1:157335735:G:C	3.36496e-08	-0.584246	-5.03233e-10
157335743	chr1:157335743:T:G	3.43388e-08	-0.56397	-5.03233e-10
157335803	chr1:157335803:G:A	2.26047e-08	-0.0323293	-0.949758
157336115	chr1:157336115:A:G	2.6179e-07	-1.52289e-10	1.4673
157336257	chr1:157336257:G:C	5.66208e-08	-1.52289e-10	-0.0638699
157336294	chr1:157336294:T:C	2.02549e-08	-1.09185	-5.03233e-10
157336390	chr1:157336390:C:CAGTT	8.45786e-09	-0.857884	-1.10727
157336474	chr1:157336474:T:C	5.39767e-09	-0.939046	-1.47523
157337096	chr1:157337096:A:G	1.57725e-08	-1.52289e-10	-1.34198
157337298	chr1:157337298:C:A	6.33122e-08	-1.52289e-10	0.047831
157337411	chr1:157337411:T:C	3.66127e-08	0.241368	-0.741221
157338096	chr1:157338096:T:C	1.5294e-08	-1.52289e-10	-1.37278
157338308	chr1:157338308:G:A	2.88459e-08	0.21297	-0.951248
157338583	chr1:157338583:G:A	2.97164e-09	-1.579	-1.43213
157338640	chr1:157338640:C:T	1.08372e-08	-1.71726	-5.03233e-10
157338692	chr1:157338692:A:G	6.28711e-08	-1.52289e-10	0.0408401
157338732	chr1:157338732:C:A	8.01425e-09	-0.538078	-1.48095
157339034	chr1:157339034:C:T	1.57006e-08	-1.52289e-10	-1.34655
157339086	chr1:157339086:A:G	3.98325e-09	-1.21647	-1.50168
157339201	chr1:157339201:C:T	1.4948e-08	-1.52289e-10	-1.39567
157339265	chr1:157339265:A:G	2.66363e-08	0.130152	-0.948123
157339389	chr1:157339389:T:C	1.29501e-06	0.467421	2.59861
157339477	chr1:157339477:T:C	7.97317e-09	-0.527104	-1.49706
157339557	chr1:157339557:T:C	5.10972e-09	-1.03185	-1.43725
157339577	chr1:157339577:C:T	2.92174e-06	0.54603	3.33366
157340061	chr1:157340061:C:T	3.22213e-08	0.320013	-0.947632
157341100	chr1:157341100:T:C	1.3421e-08	-1.52289e-10	-1.50343
157341116	chr1:157341116:A:G	3.00985e-09	-1.5785	-1.41985
157341222	chr1:157341222:T:C	2.99358e-08	0.250177	-0.951369
157341601	chr1:157341601:G:A	1.97145e-08	-1.52289e-10	-1.11889
157341664	chr1:157341664:C:T	2.65304e-08	0.104454	-0.92641
157341918	chr1:157341918:C:T	2.95899e-08	0.345602	-1.05842
157342157	chr1:157342157:G:C	3.05203e-09	-1.55195	-1.43249
157342448	chr1:157342448:G:A	9.03289e-09	-0.459594	-1.43978
157342455	chr1:157342455:A:G	4.08446e-08	0.498022	-0.888495
157342459	chr1:157342459:C:T	4.98843e-09	-0.970375	-1.52275
157342460	chr1:157342460:G:A	1.49541e-07	-1.52289e-10	0.907326
157342649	chr1:157342649:T:G	1.56524e-08	-1.52289e-10	-1.34962
157342799	chr1:157342799:G:T	2.9752e-09	-1.57411	-1.43582
157342823	chr1:157342823:A:T	2.50005e-08	-0.881349	-5.03233e-10
157342876	chr1:157342876:C:T	2.95101e-09	-1.5881	-1.43
157343058	chr1:157343058:G:C	2.88859e-08	0.202181	-0.939073
157343234	chr1:157343234:A:T	1.53332e-08	-1.52289e-10	-1.37022
157343536	chr1:157343536:C:T	1.5857e-08	-1.52289e-10	-1.33664
157343768	chr1:157343768:G:A	1.23257e-08	-1.58856	-5.03233e-10
157343779	chr1:157343779:G:A	3.85923e-08	0.22754	-0.674734
157343806	chr1:157343806:G:T	2.93194e-09	-1.55949	-1.4651
157344004	chr1:157344004:A:G	5.93799e-08	-1.52289e-10	-0.0162909
157344734	chr1:157344734:T:G	8.59117e-08	0.353073	-5.03233e-10
157344792	chr1:157344792:G:A	6.34083e-08	-1.52289e-10	0.0493479
157344869	chr1:157344869:T:C	1.3363e-08	-1.52289e-10	-1.50775
157345043	chr1:157345043:A:G	5.2259e-08	-1.52289e-10	-0.144034
157345083	chr1:157345083:C:T	2.3918e-07	-1.52289e-10	1.37697
157345266	chr1:157345266:C:T	4.28058e-09	-1.59228	-1.05388
157345267	chr1:157345267:G:A	3.93637e-08	-1.52289e-10	-0.427403
157345365	chr1:157345365:A:G	2.19394e-07	-1.52289e-10	1.29062
157345386	chr1:157345386:C:T	2.53429e-08	-0.86775	-5.03233e-10
157345442	chr1:157345442:A:C	1.31376e-06	0.394952	2.68545
157345878	chr1:157345878:C:T	2.90442e-09	-1.59569	-1.43832
157346176	chr1:157346176:T:C	3.22555e-08	-1.52289e-10	-0.626558
157346222	chr1:157346222:T:C	3.00378e-09	-1.56709	-1.43328
157346272	chr1:157346272:G:C	2.98201e-09	-1.57829	-1.42936
157346286	chr1:157346286:T:C	2.03761e-08	-1.52289e-10	-1.08589
157347626	chr1:157347626:A:G	7.68733e-09	-0.649761	-1.41091
157347825	chr1:157347825:G:A	2.25984e-08	-1.52289e-10	-0.982367
157347828	chr1:157347828:G:C	2.97269e-09	-1.60018	-1.4106
157347885	chr1:157347885:T:C	3.25101e-09	-1.62772	-1.29356
157347899	chr1:157347899:TA:T	3.03223e-09	-1.57468	-1.41627
157347901	chr1:157347901:A:G	1.57654e-08	-0.389341	-0.953085
157348000	chr1:157348000:C:T	1.62949e-08	-1.52289e-10	-1.30939
157348036	chr1:157348036:C:T	4.56366e-09	-1.05927	-1.52285
157348333	chr1:157348333:A:G	2.17159e-07	-1.52289e-10	1.28038
157348626	chr1:157348626:A:G	2.94129e-09	-1.59751	-1.42389
157348700	chr1:157348700:T:C	2.93014e-09	-1.59589	-1.42931
157348735	chr1:157348735:G:A	7.92823e-09	-0.56024	-1.46958
157348832	chr1:157348832:C:T	4.75514e-08	-1.52289e-10	-0.238435
157348881	chr1:157348881:T:C	7.55785e-09	-0.580529	-1.49713
157349072	chr1:157349072:T:C	1.13647e-08	-1.66973	-5.03233e-10
157350119	chr1:157350119:T:C	2.00485e-08	-1.10209	-5.03233e-10
157350433	chr1:157350433:T:C	1.49585e-08	-1.52289e-10	-1.39497
157350692	chr1:157350692:G:T	5.38986e-09	-0.896299	-1.51943
157350841	chr1:157350841:T:A	3.59575e-08	0.18517	-0.703079
157351085	chr1:157351085:G:C	6.65242e-08	-1.52289e-10	0.0973196
157351220	chr1:157351220:A:G	1.55222e-08	-1.52289e-10	-1.35797
157351251	chr1:157351251:G:A	2.13071e-07	-1.52289e-10	1.26138
157351619	chr1:157351619:G:A	3.75346e-09	-1.25835	-1.51922
157351632	chr1:157351632:C:T	1.12325e-08	-0.224319	-1.45711
157351660	chr1:157351660:AC:A	1.26932e-06	0.239404	2.80658
157351675	chr1:157351675:G:A	2.79842e-09	-1.62863	-1.44257
157351796	chr1:157351796:T:C	1.35906e-08	-0.0633408	-1.42752
157351983	chr1:157351983:G:C	2.74308e-09	-1.57418	-1.51699
157352165	chr1:157352165:G:A	1.7505e-07	-1.52289e-10	1.06483
157352214	chr1:157352214:G:A	4.45425e-08	-0.303804	-5.03233e-10
157352337	chr1:157352337:T:A	1.07426e-07	2.0897	-1.51314
157352494	chr1:157352494:A:G	2.96032e-08	0.226384	-0.938748
157352520	chr1:157352520:A:C	3.89452e-07	0.0801438	1.78435
157352744	chr1:157352744:C:T	2.51739e-08	-1.52289e-10	-0.874437
157353006	chr1:157353006:C:T	4.19871e-09	-1.64657	-1.0189
157353238	chr1:157353238:C:T	3.7121e-08	-1.52289e-10	-0.486065
157353421	chr1:157353421:T:C	1.24427e-08	-0.070699	-1.50841
157353537	chr1:157353537:A:G	2.13699e-08	-1.52289e-10	-1.03826
157353583	chr1:157353583:G:A	1.95148e-08	-1.52289e-10	-1.12907
157353600	chr1:157353600:T:G	2.56294e-08	-1.52289e-10	-0.856506
157354299	chr1:157354299:T:C	1.12768e-08	-1.61558	-0.061915
157354332	chr1:157354332:A:G	2.64432e-07	-1.05743	2.53477
157354554	chr1:157354554:G:A	1.32123e-08	-1.52289e-10	-1.5191
157354893	chr1:157354893:G:A	4.38102e-08	0.884491	-1.20487
157355060	chr1:157355060:T:A	4.81057e-08	-1.52289e-10	-0.226847
157355175	chr1:157355175:T:C	3.11913e-08	-1.52289e-10	-0.660108
157355368	chr1:157355368:G:A	2.58568e-09	-1.63634	-1.51392
157356000	chr1:157356000:A:G	6.02368e-08	-0.00196344	-5.03233e-10
157356254	chr1:157356254:C:G	8.70407e-09	-0.633904	-1.30255
157356298	chr1:157356298:T:C	1.31922e-08	-1.52289e-10	-1.52062
157356494	chr1:157356494:C:T	3.54281e-08	-1.52289e-10	-0.53274
157357040	chr1:157357040:G:A	2.28665e-07	1.33201	-5.03233e-10
157357068	chr1:157357068:T:C	8.03477e-08	1.34941	-1.06329
157357232	chr1:157357232:A:G	1.78776e-08	-1.52289e-10	-1.2167
157357477	chr1:157357477:G:A	1.63432e-08	-1.52289e-10	-1.30643
157357544	chr1:157357544:T:C	1.01052e-08	-1.04038	-0.746813
157357553	chr1:157357553:C:T	1.5686e-08	-1.52289e-10	-1.34748
157357681	chr1:157357681:G:A	3.53469e-08	-1.52289e-10	-0.535037
157357781	chr1:157357781:T:C	8.8052e-08	-1.04735	1.42503
157357939	chr1:157357939:A:T	2.00337e-08	-1.52289e-10	-1.10283
157358095	chr1:157358095:G:A	2.00733e-08	-1.52289e-10	-1.10086
157358168	chr1:157358168:G:A	1.43308e-07	-1.07573	1.94048
157358217	chr1:157358217:T:G	5.60626e-09	-0.917811	-1.45855
157358218	chr1:157358218:G:C	1.01589e-07	1.39747	-0.876779
157358366	chr1:157358366:A:G	1.77999e-08	-1.52289e-10	-1.22105
157359588	chr1:157359588:T:A	1.14957e-08	-1.65827	-5.03233e-10
157359619	chr1:157359619:C:G	3.64371e-08	-1.52289e-10	-0.504658
157359731	chr1:157359731:C:G	3.50725e-08	-1.52289e-10	-0.54283
157359811	chr1:157359811:T:A	2.39805e-08	-1.52289e-10	-0.923004
157359922	chr1:157359922:G:C	2.39805e-08	-1.52289e-10	-0.923004
157360347	chr1:157360347:T:A	1.24049e-08	-1.58216	-5.03233e-10
157360707	chr1:157360707:T:C	3.14047e-09	-1.58811	-1.36776
157360714	chr1:157360714:T:G	5.60116e-09	-1.23175	-1.14552
157360722	chr1:157360722:C:T	2.62981e-09	-1.60927	-1.52407
157360862	chr1:157360862:C:T	3.32295e-08	-1.52289e-10	-0.596808
157360907	chr1:157360907:G:A	2.23856e-08	-1.52289e-10	-0.99183
157360944	chr1:157360944:C:T	1.11416e-08	-1.68956	-5.03233e-10
157361192	chr1:157361192:A:T	8.40604e-09	-1.59492	-0.376379
157361215	chr1:157361215:C:A	1.60649e-08	-1.32361	-5.03233e-10
157361222	chr1:157361222:T:A	1.25839e-08	-1.56783	-5.03233e-10
157361234	chr1:157361234:A:G	3.40432e-08	-1.52289e-10	-0.572617
157361252	chr1:157361252:G:A	4.26948e-09	-1.12843	-1.52033
157361365	chr1:157361365:T:C	1.06502e-08	-0.32405	-1.41062
157361501	chr1:157361501:T:C	8.6477e-08	-1.52289e-10	0.359631
157361617	chr1:157361617:G:A	2.82247e-09	-1.6134	-1.44923
157361704	chr1:157361704:C:T	1.69147e-08	-1.52289e-10	-1.27206
157361742	chr1:157361742:G:A	1.50202e-08	-1.52289e-10	-1.39085
157361749	chr1:157361749:C:G	2.17587e-08	-0.780084	-0.240148
157361809	chr1:157361809:T:C	3.76424e-09	-1.62258	-1.15212
157361958	chr1:157361958:G:A	2.58243e-09	-1.62769	-1.52383
157361967	chr1:157361967:A:G	7.39268e-08	-1.52289e-10	0.202829
157362352	chr1:157362352:T:C	1.53579e-08	-1.52289e-10	-1.36862
157362722	chr1:157362722:T:C	1.4343e-08	-1.52289e-10	-1.43698
157362816	chr1:157362816:C:T	1.54627e-08	-1.52289e-10	-1.36182
157362923	chr1:157362923:A:C	1.56063e-08	-1.52289e-10	-1.35257
157362926	chr1:157362926:G:A	1.56061e-08	-1.52289e-10	-1.35259
157362990	chr1:157362990:T:C	2.55588e-09	-1.63992	-1.52194
157363031	chr1:157363031:G:A	1.53987e-08	-1.52289e-10	-1.36596
157363070	chr1:157363070:A:G	1.54341e-08	-1.52289e-10	-1.36367
157363101	chr1:157363101:C:G	1.56316e-08	-1.52289e-10	-1.35095
157363129	chr1:157363129:C:A	1.52807e-08	-1.52289e-10	-1.37366
157363208	chr1:157363208:T:C	2.9951e-08	-0.700684	-5.03233e-10
157363251	chr1:157363251:C:T	1.65357e-08	-1.52289e-10	-1.29473
157363275	chr1:157363275:G:A	1.61359e-08	-1.52289e-10	-1.3192
157363283	chr1:157363283:A:C	1.54584e-08	-1.52289e-10	-1.36209
157363284	chr1:157363284:G:A	1.54584e-08	-1.52289e-10	-1.36209
157363285	chr1:157363285:G:C	1.54584e-08	-1.52289e-10	-1.36209
157363291	chr1:157363291:T:C	1.52948e-08	-1.52289e-10	-1.37273
157363294	chr1:157363294:C:A	1.52159e-08	-1.52289e-10	-1.37791
157363306	chr1:157363306:A:G	1.56058e-08	-1.52289e-10	-1.3526
157363310	chr1:157363310:C:T	1.56316e-08	-1.52289e-10	-1.35095
157363313	chr1:157363313:T:C	1.554e-08	-1.52289e-10	-1.35683
157363373	chr1:157363373:C:A	1.79299e-08	-1.52289e-10	-1.21378
157363393	chr1:157363393:T:C	1.56316e-08	-1.52289e-10	-1.35095
157363454	chr1:157363454:G:A	2.73932e-09	-1.63068	-1.46186
157363475	chr1:157363475:A:C	1.56316e-08	-1.52289e-10	-1.35095
157363598	chr1:157363598:T:C	1.56316e-08	-1.52289e-10	-1.35095
157363744	chr1:157363744:A:G	1.5055e-08	-1.52289e-10	-1.38853
157363827	chr1:157363827:T:C	2.51438e-09	-1.6537	-1.52451
157363846	chr1:157363846:A:G	1.55893e-08	-1.52289e-10	-1.35366
157363931	chr1:157363931:T:C	2.68813e-09	-1.64811	-1.46329
157364098	chr1:157364098:T:C	1.52927e-08	-1.52289e-10	-1.37287
157364123	chr1:157364123:C:T	1.93885e-08	-0.820583	-0.314986
157364293	chr1:157364293:C:A	1.59494e-08	-1.52289e-10	-1.33083
157364346	chr1:157364346:A:G	1.55673e-08	-1.52289e-10	-1.35507
157364587	chr1:157364587:T:C	1.60724e-08	-1.52289e-10	-1.32314
157364638	chr1:157364638:A:G	2.6957e-09	-1.64786	-1.46073
157364934	chr1:157364934:A:G	2.9591e-09	-1.66255	-1.35282
157365111	chr1:157365111:G:A	4.91301e-08	-0.927854	0.722079
157365430	chr1:157365430:C:T	7.68889e-08	-1.52289e-10	0.242115
157365661	chr1:157365661:G:A	1.60618e-08	-1.52289e-10	-1.3238
157365667	chr1:157365667:C:A	1.58992e-08	-1.52289e-10	-1.33398
157365928	chr1:157365928:T:C	1.60886e-08	-1.52289e-10	-1.32213
157366101	chr1:157366101:C:T	2.60108e-09	-1.62034	-1.52398
157366102	chr1:157366102:G:A	1.48046e-08	-1.52289e-10	-1.40531
157366183	chr1:157366183:TA:T	1.56885e-08	-1.52289e-10	-1.34732
157366304	chr1:157366304:A:G	1.53106e-08	-1.52289e-10	-1.3717
157366694	chr1:157366694:C:T	6.30195e-08	0.0431976	-5.03233e-10
157367087	chr1:157367087:G:C	1.42961e-08	-1.52289e-10	-1.44026
157367099	chr1:157367099:A:G	1.53533e-08	-1.52289e-10	-1.36891
157367146	chr1:157367146:A:G	4.75003e-08	-1.00716	0.767654
157367155	chr1:157367155:A:G	1.49149e-08	-1.52289e-10	-1.39788
157367198	chr1:157367198:C:G	2.57647e-09	-1.63008	-1.52374
157367241	chr1:157367241:C:T	1.44958e-06	-1.04731	4.2261
157367717	chr1:157367717:A:T	1.43974e-08	-1.52289e-10	-1.4332
157367750	chr1:157367750:A:G	2.69442e-09	-1.63293	-1.47614
157367761	chr1:157367761:A:G	2.6721e-09	-1.63476	-1.48262
157367800	chr1:157367800:C:G	9.2753e-09	-1.38476	-0.488134
157367842	chr1:157367842:A:C	3.37047e-08	-1.52289e-10	-0.582609
157367873	chr1:157367873:T:C	2.6835e-09	-1.62328	-1.48985
157368240	chr1:157368240:T:G	2.64184e-09	-1.63836	-1.49041
157368337	chr1:157368337:C:T	1.95458e-08	-1.52289e-10	-1.12749
157368350	chr1:157368350:C:T	1.43017e-08	-1.52289e-10	-1.43987
157368534	chr1:157368534:G:A	1.39867e-08	-1.52289e-10	-1.46214
157368664	chr1:157368664:G:C	1.60988e-08	-1.52289e-10	-1.3215
157368855	chr1:157368855:T:C	1.50042e-08	-1.52289e-10	-1.39192
157368875	chr1:157368875:C:T	1.75191e-08	-0.384238	-0.852718
157368945	chr1:157368945:A:G	2.42193e-09	-1.71379	-1.50189
157368978	chr1:157368978:A:G	1.53244e-08	-1.52289e-10	-1.3708
157369057	chr1:157369057:T:G	2.62296e-09	-1.70747	-1.42847
157369098	chr1:157369098:A:G	3.06993e-08	-0.404927	-0.271081
157369113	chr1:157369113:A:T	3.97671e-08	-1.53426	1.11705
157369133	chr1:157369133:G:A	1.6255e-08	-1.52289e-10	-1.31184
157369182	chr1:157369182:A:C	3.02724e-09	-1.52863	-1.46396
157369337	chr1:157369337:A:G	3.43321e-08	-1.52289e-10	-0.564164
157369370	chr1:157369370:C:T	2.5427e-09	-1.69688	-1.47014
157369575	chr1:157369575:T:C	1.45873e-08	-1.52289e-10	-1.4201
157369654	chr1:157369654:T:C	2.72251e-09	-1.71417	-1.38452
157370174	chr1:157370174:T:A	1.3655e-08	-1.52289e-10	-1.48614
157370199	chr1:157370199:T:C	1.54278e-08	-1.52289e-10	-1.36408
157370700	chr1:157370700:A:C	1.17316e-07	-1.52289e-10	0.664621
157370848	chr1:157370848:T:C	2.59493e-09	-1.6768	-1.46989
157370994	chr1:157370994:G:A	1.45768e-08	-0.0491208	-1.3717
157371667	chr1:157371667:A:C	1.31903e-08	-1.52289e-10	-1.52076
157371675	chr1:157371675:A:G	2.49933e-09	-1.69455	-1.48968
157371767	chr1:157371767:G:A	1.32389e-08	-1.52289e-10	-1.51709
157371904	chr1:157371904:G:A	5.11035e-08	-1.52289e-10	-0.166394
157372107	chr1:157372107:T:C	2.48647e-09	-1.69738	-1.492
157372158	chr1:157372158:A:C	2.47465e-09	-1.6986	-1.49554
157372270	chr1:157372270:C:A	1.41101e-08	-1.52289e-10	-1.45335
157372513	chr1:157372513:C:T	1.35065e-08	-1.52289e-10	-1.49708
157372532	chr1:157372532:G:A	2.74382e-09	-1.66072	-1.43017
157372748	chr1:157372748:C:T	5.23645e-08	-1.52289e-10	-0.142017
157372781	chr1:157372781:G:A	1.31856e-08	-1.52289e-10	-1.52112
157372955	chr1:157372955:T:A	1.87953e-08	-1.52289e-10	-1.16664
157373172	chr1:157373172:G:A	4.5202e-09	-1.06821	-1.52348
157373187	chr1:157373187:G:A	1.31432e-08	-1.52289e-10	-1.52434
157373236	chr1:157373236:G:A	1.31459e-08	-1.52289e-10	-1.52414
157373554	chr1:157373554:C:T	1.42691e-08	-1.52289e-10	-1.44215
157374025	chr1:157374025:A:G	1.62927e-08	-1.52289e-10	-1.30953
157374126	chr1:157374126:G:A	2.40961e-08	-1.52289e-10	-0.918198
157374302	chr1:157374302:C:A	2.40365e-09	-1.71765	-1.50561
157374335	chr1:157374335:C:T	1.41073e-08	-1.52289e-10	-1.45355
157374682	chr1:157374682:T:C	1.31511e-08	-1.52289e-10	-1.52374
157374936	chr1:157374936:A:T	1.46599e-08	-1.52289e-10	-1.41513
157375105	chr1:157375105:G:A	1.15724e-08	-1.65163	-5.03233e-10
157375294	chr1:157375294:C:T	1.33656e-08	-1.52289e-10	-1.50756
157375331	chr1:157375331:G:C	3.01244e-09	-1.5865	-1.411
157375401	chr1:157375401:A:G	5.74577e-08	-1.52289e-10	-0.0491976
157375458	chr1:157375458:T:G	3.68631e-09	-1.27138	-1.52424
157375474	chr1:157375474:G:T	1.52953e-08	-1.52289e-10	-1.3727
157375481	chr1:157375481:G:C	1.54387e-08	-1.52289e-10	-1.36337
157375482	chr1:157375482:G:A	1.54387e-08	-1.52289e-10	-1.36337
157375555	chr1:157375555:T:C	2.60551e-09	-1.64864	-1.49398
157375580	chr1:157375580:T:G	7.83323e-09	-0.569409	-1.47246
157375706	chr1:157375706:T:C	1.29178e-08	-1.54164	-5.03233e-10
157375714	chr1:157375714:G:T	2.51509e-09	-1.68787	-1.49007
157375746	chr1:157375746:A:T	2.72066e-08	-1.52289e-10	-0.796787
157375762	chr1:157375762:T:C	1.72094e-06	-1.52289e-10	3.35038
157375951	chr1:157375951:T:C	3.24107e-08	-0.621758	-5.03233e-10
157376012	chr1:157376012:G:C	9.77604e-09	-0.706524	-1.11379
157376022	chr1:157376022:T:A	1.27023e-08	-0.467777	-1.09069
157376087	chr1:157376087:A:G	1.33183e-08	-1.52289e-10	-1.51111
157376139	chr1:157376139:G:A	1.1046e-08	-0.940683	-0.757499
157376297	chr1:157376297:A:G	1.0233e-08	-1.00759	-0.767039
157376317	chr1:157376317:T:C	3.81624e-09	-1.59066	-1.17032
157376447	chr1:157376447:C:T	4.48066e-09	-1.12616	-1.47431
157376584	chr1:157376584:C:T	1.25813e-08	-1.56803	-5.03233e-10
157376654	chr1:157376654:G:A	2.50524e-07	-1.52289e-10	1.42331
157377007	chr1:157377007:A:G	2.49854e-08	-1.52289e-10	-0.881956
157377088	chr1:157377088:G:C	6.79598e-08	-1.52289e-10	0.11867
157377283	chr1:157377283:C:T	2.87002e-08	-0.59745	-0.145892
157377467	chr1:157377467:C:T	3.21577e-09	-1.48513	-1.44705
157377622	chr1:157377622:G:C	1.58408e-08	-1.52289e-10	-1.33766
157377730	chr1:157377730:G:A	1.39301e-08	-1.52289e-10	-1.46619
157377815	chr1:157377815:A:G	2.65055e-08	-1.52289e-10	-0.822893
157377816	chr1:157377816:G:T	2.65055e-08	-1.52289e-10	-0.822893
157377840	chr1:157377840:C:T	1.09359e-08	-1.70819	-5.03233e-10
157378576	chr1:157378576:C:T	1.25432e-08	-0.0469387	-1.52413
157378672	chr1:157378672:G:A	1.54852e-08	0.156001	-1.51636
157378872	chr1:157378872:G:C	2.69284e-08	-0.807064	-5.03233e-10
157378940	chr1:157378940:A:T	1.56885e-08	0.0751447	-1.42246
157379063	chr1:157379063:A:T	2.52856e-08	-1.58351	0.713497
157379195	chr1:157379195:T:A	1.32715e-08	-1.52289e-10	-1.51463
157379380	chr1:157379380:T:C	2.38837e-09	-1.7165	-1.51314
157379436	chr1:157379436:A:G	2.5999e-09	-1.69838	-1.44639
157379638	chr1:157379638:G:T	1.55127e-08	-1.52289e-10	-1.35859
157379664	chr1:157379664:C:T	2.37799e-08	-0.931406	-5.03233e-10
157379970	chr1:157379970:A:G	3.67521e-08	1.0283	-1.52435
157380043	chr1:157380043:T:G	4.44969e-08	-1.52289e-10	-0.304827
157380117	chr1:157380117:A:G	3.93146e-08	1.09564	-1.52429
157380338	chr1:157380338:T:C	2.38114e-09	-1.7167	-1.51597
157380537	chr1:157380537:T:C	2.97913e-08	-1.52289e-10	-0.706031
157380804	chr1:157380804:G:A	4.85034e-08	-1.52289e-10	-0.218614
157380839	chr1:157380839:C:T	1.31111e-08	-1.51845	-0.00833943
157380845	chr1:157380845:A:G	2.3896e-09	-1.71598	-1.51314
157381036	chr1:157381036:G:A	1.76998e-08	-1.52289e-10	-1.22669
157381143	chr1:157381143:G:A	2.37582e-09	-1.71762	-1.51728
157381438	chr1:157381438:A:G	9.33118e-09	-0.36088	-1.506
157381691	chr1:157381691:T:C	4.81373e-09	-1.14105	-1.38773
157381942	chr1:157381942:T:C	2.63479e-09	-1.69586	-1.43558
157381994	chr1:157381994:G:A	1.4013e-08	-1.52289e-10	-1.46026
157382049	chr1:157382049:TTTTTTTTTAA:T	1.66391e-08	-1.52289e-10	-1.28849
157382261	chr1:157382261:T:G	5.82126e-08	0.614394	-0.650538
157382815	chr1:157382815:G:A	4.73028e-08	1.12245	-1.36612
157383339	chr1:157383339:G:A	2.73282e-08	0.679589	-1.47192
157383382	chr1:157383382:G:C	1.68696e-08	-1.52289e-10	-1.27473
157383785	chr1:157383785:G:A	1.85488e-08	-1.52289e-10	-1.17984
157383938	chr1:157383938:G:A	2.53569e-09	-1.66407	-1.50571
157383985	chr1:157383985:T:TG	1.82516e-08	-1.52289e-10	-1.19599
157384428	chr1:157384428:T:C	1.74804e-08	-1.44094	0.201775
157384548	chr1:157384548:A:G	6.79939e-09	-1.23916	-0.944254
157384787	chr1:157384787:T:G	1.71277e-08	-1.52289e-10	-1.25955
157384897	chr1:157384897:G:A	1.92523e-08	-1.52289e-10	-1.14262
157385089	chr1:157385089:T:C	7.47746e-09	-1.21396	-0.874393
157385144	chr1:157385144:C:G	7.45629e-09	-1.24967	-0.841523
157385146	chr1:157385146:G:A	7.55012e-09	-1.2547	-0.823985
157385352	chr1:157385352:A:G	1.22366e-08	-1.59581	-5.03233e-10
157385908	chr1:157385908:A:AT	2.56529e-09	-1.69305	-1.46513
157385923	chr1:157385923:A:T	2.60204e-09	-1.69408	-1.44987
157385960	chr1:157385960:A:G	2.93173e-09	-1.66971	-1.35494
157386054	chr1:157386054:A:G	2.65906e-09	-1.6754	-1.44687
157386499	chr1:157386499:A:G	1.0611e-07	2.06393	-1.49969
157386615	chr1:157386615:G:A	2.67142e-09	-1.68919	-1.42844
157386690	chr1:157386690:C:G	3.6059e-08	0.917066	-1.43216
157386719	chr1:157386719:T:C	2.63524e-09	-1.6866	-1.44467
157386768	chr1:157386768:T:C	1.65258e-08	-0.190301	-1.10502
157387295	chr1:157387295:G:A	1.40418e-08	-1.52289e-10	-1.45821
157387642	chr1:157387642:T:C	1.24002e-08	-1.71493	0.132399
157388472	chr1:157388472:G:A	3.55849e-08	0.874039	-1.40236
157388684	chr1:157388684:G:C	2.89351e-08	0.688062	-1.42325
157388825	chr1:157388825:G:A	3.3446e-09	-1.45906	-1.43384
157388830	chr1:157388830:T:C	1.40908e-08	-1.52289e-10	-1.45472
157389011	chr1:157389011:T:C	8.37872e-09	-1.15669	-0.817859
157389035	chr1:157389035:TCTTCAGACTG:T	2.60196e-09	-1.67946	-1.46452
157389178	chr1:157389178:C:G	2.86285e-08	-1.52289e-10	-0.745844
157389425	chr1:157389425:A:G	1.36359e-08	-1.52289e-10	-1.48754
157389701	chr1:157389701:A:G	3.3463e-08	0.897608	-1.48741
157390051	chr1:157390051:C:T	2.77087e-09	-1.70982	-1.37127
157390548	chr1:157390548:T:C	2.61714e-09	-1.68169	-1.45647
157390832	chr1:157390832:A:T	1.03911e-08	-0.979164	-0.780131
157390997	chr1:157390997:G:A	1.36883e-08	-1.52289e-10	-1.48371
157391244	chr1:157391244:G:A	3.18621e-09	-1.66533	-1.27608
157391255	chr1:157391255:C:G	2.07087e-08	-1.52289e-10	-1.06969
157391486	chr1:157391486:C:T	1.34106e-08	-1.52289e-10	-1.5042
157391787	chr1:157391787:T:C	1.06672e-08	-1.22485	-0.508227
157391900	chr1:157391900:T:C	1.71097e-08	-1.52289e-10	-1.2606
157392110	chr1:157392110:C:G	2.17159e-08	-1.52289e-10	-1.0222
157392131	chr1:157392131:G:T	4.28567e-09	-1.12047	-1.5245
157392210	chr1:157392210:T:C	6.031e-09	-1.45027	-0.853066
157392275	chr1:157392275:C:A	1.82225e-08	-1.15566	-0.0419276
157392700	chr1:157392700:C:T	7.01695e-09	-1.48894	-0.662976
157392806	chr1:157392806:T:C	3.28053e-09	-1.62916	-1.28309
157393593	chr1:157393593:T:C	1.32546e-08	-1.52289e-10	-1.5159
157393785	chr1:157393785:C:T	2.36305e-08	-1.52289e-10	-0.937707
157394229	chr1:157394229:A:G	2.02938e-08	-1.13259	0.0426616
157394492	chr1:157394492:A:G	1.48128e-08	-1.52289e-10	-1.40475
157394745	chr1:157394745:C:T	1.40292e-08	-1.52289e-10	-1.45911
157394757	chr1:157394757:C:G	1.90769e-08	-1.46153	0.309759
157394950	chr1:157394950:TGAG:T	2.21695e-08	-1.52289e-10	-1.00153
157395189	chr1:157395189:G:T	7.20743e-09	-1.46404	-0.661096
157395198	chr1:157395198:A:G	5.49809e-09	-1.55806	-0.837784
157395588	chr1:157395588:C:T	1.44045e-08	-0.130901	-1.30181
157395851	chr1:157395851:T:C	2.21354e-08	-1.52289e-10	-1.00307
157396054	chr1:157396054:C:T	5.65326e-09	-1.22661	-1.1414
157396537	chr1:157396537:A:G	2.52772e-08	-1.52289e-10	-0.870344
157397013	chr1:157397013:C:A	2.36314e-08	-1.52289e-10	-0.937671
157397206	chr1:157397206:T:C	6.36924e-09	-1.14012	-1.10865
157397389	chr1:157397389:C:T	4.57349e-08	-0.0394852	-0.237899
157397745	chr1:157397745:A:G	1.47341e-08	-1.52289e-10	-1.41008
157397844	chr1:157397844:T:C	1.67846e-08	-1.52289e-10	-1.27978
157398268	chr1:157398268:T:C	2.44368e-08	-1.52289e-10	-0.904157
157398521	chr1:157398521:T:A	7.00288e-09	-1.45431	-0.699617
157398739	chr1:157398739:T:C	1.45646e-08	-1.52289e-10	-1.42165
157398808	chr1:157398808:C:T	1.66568e-08	-1.52289e-10	-1.28743
157398850	chr1:157398850:G:C	3.92481e-09	-1.62569	-1.10724
157398917	chr1:157398917:G:A	1.32914e-08	-1.51313	-5.03233e-10
157399139	chr1:157399139:G:T	1.93994e-08	-1.52289e-10	-1.135
157399412	chr1:157399412:A:G	6.52352e-09	-1.42179	-0.803045
157399462	chr1:157399462:T:A	1.66598e-08	-1.52289e-10	-1.28725
157399643	chr1:157399643:T:G	5.35716e-09	-1.15813	-1.26368
```
