## Supplementary material for "Characterization of shared and ancestry-specific signals driving complex traits using multi-ancestry fine-mapping": susiex_nc2.cs80.cs

```
CS_ID	SNP	BP	REF_ALLELE	ALT_ALLELE	REF_FRQ	BETA	SE	-LOG10P	CS_PIP	OVRL_PIP
1	chr1:156899255:G:T	156899255	T,T	G,G	1,1	-inf,-inf	inf,inf	7.25709,2.54703	0.370122	0.370126
1	chr1:156899922:G:A	156899922	A,A	G,G	1,1	-inf,-inf	inf,inf	7.37581,2.41466	0.273944	0.273949
1	chr1:156494637:C:A	156494637	A,A	C,C	1,1	inf,inf	inf,inf	6.70035,2.76316	0.0909241	0.0914711
1	chr1:156496907:G:A	156496907	A,A	G,G	1,1	inf,inf	inf,inf	6.83853,2.16702	0.0381479	0.0384319
1	chr1:156489048:C:T	156489048	T,T	C,C	1,1	inf,inf	inf,inf	6.83006,2.13316	0.0349165	0.0351858
2	chr1:156127023:ACCCTGTCCT:A	156127023	A,A	ACCCTGTCCT,ACCCTGTCCT	1,1	inf,inf	inf,inf	6.32108,0.11603	0.103329	0.103329
2	chr1:156133401:T:C	156133401	C,C	T,T	1,1	inf,inf	inf,inf	6.21634,0.139004	0.0834277	0.0834277
2	chr1:156127128:G:A	156127128	A,A	G,G	1,1	inf,inf	inf,inf	6.13002,0.127355	0.0691012	0.0691012
2	chr1:156130443:T:TG	156130443	TG,TG	T,T	1,1	inf,inf	inf,inf	6.08711,0.169384	0.0654507	0.0654507
2	chr1:156130348:T:C	156130348	C,C	T,T	1,1	inf,inf	inf,inf	6.11613,0.0375124	0.0607451	0.0607451
2	chr1:156123040:G:A	156123040	A,A	G,G	1,1	inf,inf	inf,inf	5.70946,0.288114	0.0422873	0.0422873
2	chr1:156123615:C:T	156123615	T,T	C,C	1,1	inf,inf	inf,inf	5.47591,0.437803	0.0328163	0.0328163
2	chr1:156140375:A:G	156140375	G,G	A,A	1,1	inf,inf	inf,inf	5.59051,0.2223	0.0310286	0.0310286
2	chr1:156135237:T:C	156135237	C,C	T,T	1,1	inf,-inf	inf,inf	5.3169,0.275298	0.0234796	0.0234796
2	chr1:156135818:G:T	156135818	T,T	G,G	1,1	inf,-inf	inf,inf	5.25071,0.293576	0.0204558	0.0204558
2	chr1:156127082:T:C	156127082	C,C	T,T	1,1	inf,inf	inf,inf	5.37516,0.193299	0.019344	0.019344
2	chr1:156127844:G:C	156127844	C,C	G,G	1,1	inf,inf	inf,inf	5.35641,0.186595	0.0184298	0.0184298
2	chr1:156134029:CTTTTT:C	156134029	C,C	CTTTTT,CTTTTT	1,1	inf,inf	inf,inf	5.34557,0.0700842	0.0179043	0.0179044
2	chr1:156126596:G:A	156126596	A,A	G,G	1,1	inf,inf	inf,inf	5.3243,0.165818	0.0167187	0.0167187
2	chr1:156138228:C:T	156138228	T,T	C,C	1,1	inf,-inf	inf,inf	5.08928,0.414434	0.0153224	0.0153224
2	chr1:156123139:CAAG:C	156123139	C,C	CAAG,CAAG	1,1	inf,inf	inf,inf	5.20964,0.211605	0.0138998	0.0138998
2	chr1:156126057:C:T	156126057	T,T	C,C	1,1	inf,inf	inf,inf	5.21939,0.172499	0.0135189	0.0135189
2	chr1:156132903:G:A	156132903	A,A	G,G	1,1	inf,inf	inf,inf	5.1606,0.217525	0.0134526	0.0134526
2	chr1:156125965:C:T	156125965	T,T	C,C	1,1	inf,inf	inf,inf	5.20019,0.188259	0.0132417	0.0132417
2	chr1:156125622:G:A	156125622	A,A	G,G	1,1	inf,inf	inf,inf	5.14665,0.206109	0.012044	0.012044
2	chr1:156124576:T:C	156124576	C,C	T,T	1,1	inf,inf	inf,inf	5.1412,0.211677	0.0119871	0.0119871
2	chr1:156126018:C:A	156126018	A,A	C,C	1,1	inf,inf	inf,inf	5.15258,0.177992	0.0117686	0.0117686
2	chr1:156137072:C:T	156137072	T,T	C,C	1,1	inf,-inf	inf,inf	4.99504,0.253005	0.0109115	0.0109115
2	chr1:156125857:T:C	156125857	C,C	T,T	1,1	inf,inf	inf,inf	5.12609,0.147957	0.0107176	0.0107176
2	chr1:156124266:G:C	156124266	C,C	G,G	1,1	inf,inf	inf,inf	5.07866,0.19551	0.0102437	0.0102437
2	chr1:156124652:T:G	156124652	G,G	T,T	1,1	inf,inf	inf,inf	5.07529,0.183738	0.0100059	0.0100059
2	chr1:156133444:G:A	156133444	A,A	G,G	1,1	inf,-inf	inf,inf	5.229,0.00327159	0.0098652	0.00986521
2	chr1:156125403:AG:A	156125403	A,A	AG,AG	1,1	inf,inf	inf,inf	5.05833,0.194828	0.00977788	0.00977788
2	chr1:156141499:G:A	156141499	A,A	G,G	1,1	inf,inf	inf,inf	5.12446,0.0675794	0.00925303	0.00925304
2	chr1:156132647:C:T	156132647	T,T	C,C	1,1	inf,inf	inf,inf	4.95905,0.178521	0.00801251	0.00801252
2	chr1:156132042:A:G	156132042	G,G	A,A	1,1	inf,inf	inf,inf	4.94519,0.188902	0.00788896	0.00788897
2	chr1:156132813:C:A	156132813	A,A	C,C	1,1	inf,inf	inf,inf	4.94957,0.169529	0.00777051	0.00777051
```
