## Supplementary material for "Characterization of shared and ancestry-specific signals driving complex traits using multi-ancestry fine-mapping": susiex_nc2.cs80.snp

```
BP	SNP	PIP(CS1)	LogBF(CS1,Pop1)	LogBF(CS1,Pop2)	PIP(CS2)	LogBF(CS2,Pop1)	LogBF(CS2,Pop2)
155643015	chr1:155643015:C:T	1.17328e-08	-1.52289e-10	-1.42384	2.53684e-06	-1.52289e-10	-1.36276
155644029	chr1:155644029:T:C	3.39385e-08	-1.52289e-10	-0.361682	4.25357e-06	-1.52289e-10	-0.845921
155644286	chr1:155644286:G:A	1.23597e-08	-1.52289e-10	-1.37179	2.34818e-06	-1.52289e-10	-1.44004
155644708	chr1:155644708:C:T	6.64545e-09	-0.536883	-1.45542	1.43402e-06	-0.539492	-1.39371
155645024	chr1:155645024:A:C	6.52695e-09	-0.500941	-1.50935	1.41743e-06	-0.485715	-1.45912
155645066	chr1:155645066:C:T	1.11862e-08	-1.52289e-10	-1.47155	2.21224e-06	-1.52289e-10	-1.49967
155646137	chr1:155646137:A:G	2.25958e-08	-1.52289e-10	-0.768471	3.15923e-06	-1.52289e-10	-1.14335
155646323	chr1:155646323:C:T	1.72004e-08	-1.49482	0.453516	1.47833e-06	-1.54945	-0.353314
155646690	chr1:155646690:A:T	1.23531e-08	-1.52289e-10	-1.37233	2.34722e-06	-1.52289e-10	-1.44045
155646764	chr1:155646764:A:T	2.03905e-09	-1.67192	-1.50183	4.02287e-07	-1.69034	-1.51393
155647157	chr1:155647157:A:T	2.15735e-08	-1.52289e-10	-0.814768	3.0568e-06	-1.52289e-10	-1.17631
155647428	chr1:155647428:C:T	1.40542e-08	-1.52289e-10	-1.24331	2.59654e-06	-1.52289e-10	-1.3395
155647688	chr1:155647688:A:G	1.0664e-08	-1.52289e-10	-1.51936	2.15874e-06	-1.52289e-10	-1.52415
155648624	chr1:155648624:CT:C	2.2082e-08	-1.52289e-10	-0.791472	3.10689e-06	-1.52289e-10	-1.16006
155648839	chr1:155648839:G:A	6.76139e-09	-0.594846	-1.38016	1.48143e-06	-0.600078	-1.3006
155649297	chr1:155649297:A:G	1.49752e-08	-1.59194	0.4121	1.59621e-06	-1.44154	-0.38451
155649563	chr1:155649563:T:C	1.5257e-08	-1.52289e-10	-1.1612	3.32685e-06	-1.52289e-10	-1.09165
155650551	chr1:155650551:G:A	7.09129e-08	-1.52289e-10	0.375218	1.42322e-05	-1.52289e-10	0.361828
155651477	chr1:155651477:CT:C	1.15907e-08	-1.52289e-10	-1.43603	2.26619e-06	-1.52289e-10	-1.47558
155653375	chr1:155653375:A:C	5.80697e-08	0.175411	-5.03233e-10	1.39615e-05	0.342621	-5.03233e-10
155654004	chr1:155654004:T:C	3.3536e-08	-1.52289e-10	-0.373614	4.43518e-06	-1.52289e-10	-0.804111
155654726	chr1:155654726:C:T	1.40761e-08	-1.52289e-10	-1.24175	2.59996e-06	-1.52289e-10	-1.33819
155655153	chr1:155655153:G:A	5.39272e-09	-0.703983	-1.4972	1.19381e-06	-0.679736	-1.43679
155655450	chr1:155655450:G:A	8.77116e-09	-1.71476	-5.03233e-10	1.82705e-06	-1.69098	-5.03233e-10
155655758	chr1:155655758:G:A	1.80762e-08	-1.50568	0.514043	1.56417e-06	-1.53953	-0.306795
155655811	chr1:155655811:G:T	1.7845e-07	-0.393337	1.69141	9.80669e-06	-0.848238	0.837623
155655939	chr1:155655939:AAAAC:A	1.50954e-08	-1.52289e-10	-1.17184	2.75048e-06	-1.52289e-10	-1.28191
155657335	chr1:155657335:C:T	1.40367e-08	-1.52289e-10	-1.24456	2.59409e-06	-1.52289e-10	-1.34044
155657740	chr1:155657740:C:T	1.43459e-08	-1.52289e-10	-1.22277	2.64049e-06	-1.52289e-10	-1.32272
155658083	chr1:155658083:A:G	2.05568e-08	-1.5003	0.637258	1.71236e-06	-1.54439	-0.211415
155658173	chr1:155658173:G:C	1.82493e-08	-1.5086	0.526496	1.58327e-06	-1.53728	-0.296901
155658273	chr1:155658273:T:C	3.48986e-08	-1.52289e-10	-0.333787	4.34132e-06	-1.52289e-10	-0.825501
155658428	chr1:155658428:G:A	1.85991e-08	-1.48156	0.518436	1.53589e-06	-1.56094	-0.303624
155658837	chr1:155658837:C:G	1.78235e-08	-1.50565	0.499938	1.54667e-06	-1.53955	-0.318027
155659251	chr1:155659251:C:T	1.61621e-08	-1.52289e-10	-1.10357	3.11914e-06	-1.52289e-10	-1.15612
155659325	chr1:155659325:G:A	2.19294e-09	-1.58989	-1.51109	4.1731e-07	-1.70881	-1.45879
155659595	chr1:155659595:A:G	1.19656e-08	-1.52289e-10	-1.4042	2.33936e-06	-1.52289e-10	-1.4438
155659692	chr1:155659692:C:G	1.19538e-08	-1.40518	-5.03233e-10	2.20837e-06	-1.50142	-5.03233e-10
155660191	chr1:155660191:C:T	1.32842e-08	-1.52289e-10	-1.29966	2.56256e-06	-1.52289e-10	-1.35267
155660505	chr1:155660505:G:C	1.17696e-08	-1.52289e-10	-1.42071	2.30745e-06	-1.52289e-10	-1.45753
155660671	chr1:155660671:T:C	2.14977e-08	-1.52289e-10	-0.818288	3.04773e-06	-1.52289e-10	-1.17928
155660752	chr1:155660752:C:T	1.33839e-08	-1.52289e-10	-1.29218	2.68091e-06	-1.52289e-10	-1.30752
155660961	chr1:155660961:A:G	6.82303e-09	-0.506703	-1.45923	1.46748e-06	-0.51083	-1.39931
155661755	chr1:155661755:A:T	1.15424e-08	-1.52289e-10	-1.4402	2.25912e-06	-1.52289e-10	-1.47871
155662164	chr1:155662164:AG:A	1.39301e-08	-1.52289e-10	-1.25218	2.57531e-06	-1.52289e-10	-1.34771
155662187	chr1:155662187:A:T	1.12616e-08	-1.52289e-10	-1.46484	2.23304e-06	-1.52289e-10	-1.49031
155662541	chr1:155662541:A:AC	1.79579e-07	-0.307877	1.61226	9.82678e-06	-0.779233	0.770664
155662815	chr1:155662815:A:C	1.33773e-08	-1.52289e-10	-1.29267	2.7779e-06	-1.52289e-10	-1.27198
155662952	chr1:155662952:C:G	1.17696e-08	-1.52289e-10	-1.42071	2.30745e-06	-1.52289e-10	-1.45753
155663147	chr1:155663147:C:T	1.14859e-08	-1.52289e-10	-1.44511	2.25058e-06	-1.52289e-10	-1.48249
155663455	chr1:155663455:C:T	1.42768e-08	-1.52289e-10	-1.2276	2.63101e-06	-1.52289e-10	-1.32631
155663516	chr1:155663516:T:C	1.6566e-07	-0.257404	1.48111	8.93088e-06	-0.745416	0.641251
155664870	chr1:155664870:C:T	1.17183e-08	-1.52289e-10	-1.42508	2.29661e-06	-1.52289e-10	-1.46225
155664995	chr1:155664995:T:C	2.19761e-08	-1.52289e-10	-0.796279	3.37104e-06	-1.52289e-10	-1.07846
155665000	chr1:155665000:G:A	1.33246e-06	3.30855	-5.03233e-10	0.00058146	4.07186	-5.03233e-10
155665166	chr1:155665166:T:C	2.23256e-07	-0.329224	1.85131	1.18845e-05	-0.794999	0.976552
155665235	chr1:155665235:A:C	2.01102e-08	-1.52289e-10	-0.885005	3.93899e-06	-1.52289e-10	-0.922756
155665236	chr1:155665236:A:T	1.9973e-08	-1.52289e-10	-0.891853	3.91246e-06	-1.52289e-10	-0.929513
155665287	chr1:155665287:A:T	1.35839e-08	-1.27735	-5.03233e-10	2.94114e-06	-1.21488	-5.03233e-10
155665648	chr1:155665648:C:T	2.16132e-08	-1.52289e-10	-0.812931	3.05829e-06	-1.52289e-10	-1.17582
155666182	chr1:155666182:C:T	6.41856e-08	-1.52289e-10	0.275545	1.28935e-05	-1.52289e-10	0.263041
155666255	chr1:155666255:G:A	1.06631e-08	-1.52289e-10	-1.51944	2.15879e-06	-1.52289e-10	-1.52413
155666737	chr1:155666737:C:T	3.31511e-08	-1.52289e-10	-0.385156	4.17248e-06	-1.52289e-10	-0.865169
155666828	chr1:155666828:T:C	2.31154e-08	-1.52289e-10	-0.745732	5.23206e-06	-1.52289e-10	-0.638875
155666999	chr1:155666999:C:CA	1.20019e-08	-1.52289e-10	-1.40117	2.3265e-06	-1.52289e-10	-1.44931
155667870	chr1:155667870:T:C	1.67892e-08	-1.50316	0.437666	1.47017e-06	-1.54145	-0.366851
155668108	chr1:155668108:C:T	1.41125e-08	-1.23918	-5.03233e-10	2.26316e-06	-1.47692	-5.03233e-10
155668361	chr1:155668361:A:G	1.14267e-08	-1.52289e-10	-1.45028	2.23609e-06	-1.52289e-10	-1.48895
155669535	chr1:155669535:A:C	1.37475e-08	-1.52289e-10	-1.26538	2.5734e-06	-1.52289e-10	-1.34845
155670324	chr1:155670324:C:T	8.95189e-09	-1.69437	-5.03233e-10	2.18848e-06	-1.51047	-5.03233e-10
155670643	chr1:155670643:AG:A	2.28419e-08	-1.52289e-10	-0.757638	3.18041e-06	-1.52289e-10	-1.13667
155670720	chr1:155670720:G:C	1.48864e-08	-1.52289e-10	-1.18579	2.71621e-06	-1.52289e-10	-1.29444
155670909	chr1:155670909:C:G	1.75741e-08	-1.50824	0.488436	1.53627e-06	-1.53706	-0.327257
155671961	chr1:155671961:A:G	9.17466e-09	-1.66979	-5.03233e-10	2.21862e-06	-1.49679	-5.03233e-10
155672184	chr1:155672184:A:G	1.91764e-08	-1.55205	0.619498	1.77098e-06	-1.4838	-0.238354
155672258	chr1:155672258:T:C	2.00614e-08	-1.53618	0.648749	1.77904e-06	-1.5021	-0.215509
155673356	chr1:155673356:A:G	2.23838e-08	-1.52289e-10	-0.777897	3.13583e-06	-1.52289e-10	-1.15079
155673612	chr1:155673612:C:T	1.97128e-07	-0.269185	1.6668	1.0305e-05	-0.754576	0.793528
155673913	chr1:155673913:G:A	2.20336e-08	-1.52289e-10	-0.793666	3.09983e-06	-1.52289e-10	-1.16233
155673977	chr1:155673977:C:T	1.46856e-07	-1.52289e-10	1.10322	3.03085e-05	-1.52289e-10	1.11775
155675515	chr1:155675515:G:A	2.90241e-09	-1.30534	-1.51535	6.43053e-07	-1.23588	-1.49933
155675867	chr1:155675867:C:T	2.45976e-08	-0.683583	-5.03233e-10	6.18866e-06	-0.470961	-5.03233e-10
155675918	chr1:155675918:G:A	6.09954e-08	0.224565	-5.03233e-10	1.47115e-05	0.394949	-5.03233e-10
155676006	chr1:155676006:G:A	1.40209e-08	-1.52289e-10	-1.24569	2.59163e-06	-1.52289e-10	-1.34139
155676269	chr1:155676269:T:C	1.15072e-08	-1.52289e-10	-1.44326	2.25415e-06	-1.52289e-10	-1.48091
155677268	chr1:155677268:C:T	1.55289e-08	-1.52289e-10	-1.14353	3.17974e-06	-1.52289e-10	-1.13688
155677631	chr1:155677631:G:A	2.44312e-08	-1.52289e-10	-0.690371	5.54717e-06	-1.52289e-10	-0.580392
155677642	chr1:155677642:C:T	2.12469e-08	-1.52289e-10	-0.83002	3.02329e-06	-1.52289e-10	-1.18733
155678072	chr1:155678072:C:T	1.38371e-08	-1.52289e-10	-1.25888	2.72968e-06	-1.52289e-10	-1.2895
155678921	chr1:155678921:T:C	3.65473e-08	-1.52289e-10	-0.287626	4.45341e-06	-1.52289e-10	-0.800009
155679893	chr1:155679893:A:G	1.06624e-08	-1.52289e-10	-1.51951	2.15884e-06	-1.52289e-10	-1.52411
155680034	chr1:155680034:G:A	1.7576e-07	1.28289	-5.03233e-10	5.75634e-05	1.75921	-5.03233e-10
155680036	chr1:155680036:G:C	6.23238e-09	-0.555538	-1.50094	1.38681e-06	-0.524406	-1.44226
155680200	chr1:155680200:C:T	1.11232e-08	-1.52289e-10	-1.4772	2.20124e-06	-1.52289e-10	-1.50466
155680595	chr1:155680595:C:G	3.40094e-08	-1.52289e-10	-0.359597	4.25305e-06	-1.52289e-10	-0.846042
155680718	chr1:155680718:T:C	1.24082e-08	-1.52289e-10	-1.36788	2.38068e-06	-1.52289e-10	-1.42629
155680996	chr1:155680996:A:G	1.42726e-08	-1.52289e-10	-1.22789	2.62943e-06	-1.52289e-10	-1.32691
155681700	chr1:155681700:C:T	1.63376e-08	-1.52289e-10	-1.09277	3.20473e-06	-1.52289e-10	-1.12905
155682245	chr1:155682245:T:A	1.20277e-08	-1.39902	-5.03233e-10	2.73819e-06	-1.28638	-5.03233e-10
155682607	chr1:155682607:T:C	1.89007e-07	-0.589553	1.9451	1.04424e-05	-1.00572	1.05791
155682884	chr1:155682884:G:A	1.3405e-08	-1.52289e-10	-1.29061	2.4871e-06	-1.52289e-10	-1.38256
155682994	chr1:155682994:G:A	1.29418e-08	-1.52289e-10	-1.32577	2.67084e-06	-1.52289e-10	-1.31129
155683083	chr1:155683083:T:C	6.68961e-08	-1.52289e-10	0.316907	1.45238e-05	-1.52289e-10	0.382109
155683267	chr1:155683267:G:GT	8.74676e-09	-1.71755	-5.03233e-10	1.77888e-06	-1.71769	-5.03233e-10
155683456	chr1:155683456:T:C	1.89961e-08	-1.49575	0.553744	1.59835e-06	-1.54854	-0.276172
155683500	chr1:155683500:A:T	3.3336e-08	-1.52289e-10	-0.379597	4.18781e-06	-1.52289e-10	-0.861501
155683762	chr1:155683762:T:TA	6.50759e-09	-0.544939	-1.46833	1.39722e-06	-0.547232	-1.41196
155683980	chr1:155683980:G:A	1.24515e-08	-1.52289e-10	-1.36439	2.38707e-06	-1.52289e-10	-1.42361
155684210	chr1:155684210:T:C	1.13347e-08	-1.52289e-10	-1.45837	2.22974e-06	-1.52289e-10	-1.49179
155684353	chr1:155684353:A:G	1.41381e-08	-1.52289e-10	-1.23736	2.60924e-06	-1.52289e-10	-1.33462
155686568	chr1:155686568:G:GC	3.03822e-08	-1.52289e-10	-0.472377	4.14713e-06	-1.52289e-10	-0.871264
155687002	chr1:155687002:C:T	5.89832e-09	-0.62411	-1.48746	1.3152e-06	-0.601049	-1.41864
155687016	chr1:155687016:G:A	1.37378e-08	-1.52289e-10	-1.26609	2.57007e-06	-1.52289e-10	-1.34975
155687151	chr1:155687151:G:A	2.14675e-08	-1.52289e-10	-0.819691	4.09711e-06	-1.52289e-10	-0.883397
155687897	chr1:155687897:G:A	1.33877e-08	-1.29189	-5.03233e-10	3.13861e-06	-1.1499	-5.03233e-10
155687932	chr1:155687932:T:A	1.24411e-08	-1.52289e-10	-1.36523	2.582e-06	-1.52289e-10	-1.34512
155688145	chr1:155688145:C:T	9.8507e-09	-1.59869	-5.03233e-10	2.0686e-06	-1.56681	-5.03233e-10
155688269	chr1:155688269:A:G	1.87199e-08	-1.52289e-10	-0.956649	3.67366e-06	-1.52289e-10	-0.992492
155688294	chr1:155688294:T:C	1.40766e-07	-0.850109	1.91097	6.28619e-06	-1.27415	0.818828
155688743	chr1:155688743:C:T	1.1479e-08	-1.52289e-10	-1.44571	2.25037e-06	-1.52289e-10	-1.48259
155688881	chr1:155688881:G:A	2.91192e-08	-1.52289e-10	-0.514836	4.03502e-06	-1.52289e-10	-0.898668
155689149	chr1:155689149:T:G	2.49849e-09	-1.61325	-1.35729	5.22616e-07	-1.6463	-1.29629
155689610	chr1:155689610:G:A	1.52181e-08	-1.52289e-10	-1.16375	3.31772e-06	-1.52289e-10	-1.0944
155690058	chr1:155690058:C:T	3.66654e-08	-0.284399	-5.03233e-10	5.10336e-06	-0.66378	-5.03233e-10
155691928	chr1:155691928:C:T	1.36541e-06	3.33298	-5.03233e-10	0.000593727	4.09274	-5.03233e-10
155693535	chr1:155693535:C:T	9.97066e-09	-1.58659	-5.03233e-10	1.88321e-06	-1.6607	-5.03233e-10
155694454	chr1:155694454:G:A	1.15524e-08	-1.43934	-5.03233e-10	2.05275e-06	-1.5745	-5.03233e-10
155694837	chr1:155694837:C:T	1.19636e-08	-1.52289e-10	-1.40436	2.62779e-06	-1.52289e-10	-1.32754
155696508	chr1:155696508:G:A	9.30552e-09	-1.7081	0.0524736	1.73878e-06	-1.13255	-0.607948
155696890	chr1:155696890:C:G	1.37591e-08	-1.52289e-10	-1.26453	2.5523e-06	-1.52289e-10	-1.35668
155696992	chr1:155696992:C:T	2.97629e-08	-1.52289e-10	-0.492971	4.11083e-06	-1.52289e-10	-0.880056
155697170	chr1:155697170:T:C	7.75245e-08	-1.5313	1.99566	5.05328e-06	-1.69579	1.02215
155697311	chr1:155697311:G:A	2.42694e-09	-1.61436	-1.38524	5.40062e-07	-1.63486	-1.27489
155697654	chr1:155697654:C:T	1.26226e-08	-1.52289e-10	-1.35074	2.61998e-06	-1.52289e-10	-1.33051
155698202	chr1:155698202:C:T	1.95143e-08	-1.52289e-10	-0.915086	2.85163e-06	-1.52289e-10	-1.24579
155698211	chr1:155698211:C:T	3.00217e-08	-1.52289e-10	-0.484312	4.13956e-06	-1.52289e-10	-0.87309
155698224	chr1:155698224:TTAAAG:T	2.19755e-08	-1.52289e-10	-0.796307	3.37386e-06	-1.52289e-10	-1.07762
155698271	chr1:155698271:G:A	5.34674e-08	-1.5352	1.62804	3.8075e-06	-1.69563	0.738926
155698397	chr1:155698397:T:C	1.987e-08	-1.52289e-10	-0.89702	2.88792e-06	-1.52289e-10	-1.23314
155699055	chr1:155699055:A:G	3.51664e-08	-0.326143	-5.03233e-10	9.1857e-06	-0.0760312	-5.03233e-10
155699521	chr1:155699521:C:T	1.08923e-08	-1.52289e-10	-1.49818	2.2712e-06	-1.52289e-10	-1.47337
155699802	chr1:155699802:G:A	2.96753e-08	-1.52289e-10	-0.495919	3.83715e-06	-1.52289e-10	-0.94895
155700081	chr1:155700081:C:T	1.06105e-08	-1.52289e-10	-1.52439	2.16227e-06	-1.52289e-10	-1.52252
155700462	chr1:155700462:A:G	2.17915e-08	-1.52289e-10	-0.804713	3.08019e-06	-1.52289e-10	-1.16869
155700777	chr1:155700777:C:T	1.16262e-08	-1.52289e-10	-1.43297	2.27321e-06	-1.52289e-10	-1.47249
155701615	chr1:155701615:C:CACTATTGGAGGGGACCTTCCCTCCACATGGG	1.97605e-08	-1.52289e-10	-0.902549	3.87193e-06	-1.52289e-10	-0.939925
155701887	chr1:155701887:T:G	6.01246e-08	-1.42023	1.63042	4.00114e-06	-1.64677	0.739669
155702713	chr1:155702713:G:C	1.0651e-08	-1.52289e-10	-1.52058	2.18913e-06	-1.52289e-10	-1.51018
155704123	chr1:155704123:G:A	8.81469e-09	-1.70981	-5.03233e-10	1.77827e-06	-1.71804	-5.03233e-10
155704268	chr1:155704268:C:T	1.11202e-08	-1.52289e-10	-1.47747	2.39604e-06	-1.52289e-10	-1.41986
155704804	chr1:155704804:AC:A	1.32821e-08	-1.52289e-10	-1.29982	2.97156e-06	-1.52289e-10	-1.20459
155704848	chr1:155704848:G:A	2.53884e-08	-1.52289e-10	-0.651943	3.61219e-06	-1.52289e-10	-1.00936
155705080	chr1:155705080:C:T	7.57746e-09	-0.357162	-1.50389	1.53149e-06	-0.3523	-1.51514
155705252	chr1:155705252:T:C	2.35987e-08	-0.18286	-0.54218	1.27805e-06	-0.991553	-1.05679
155705332	chr1:155705332:C:T	1.22967e-08	-1.52289e-10	-1.3769	2.43247e-06	-1.52289e-10	-1.40477
155706500	chr1:155706500:G:A	1.14508e-08	-1.52289e-10	-1.44817	2.49905e-06	-1.52289e-10	-1.37777
155706542	chr1:155706542:G:A	1.76781e-08	-1.52289e-10	-1.0139	3.61612e-06	-1.52289e-10	-1.00828
155706957	chr1:155706957:G:T	1.20186e-08	-1.52289e-10	-1.39978	2.49306e-06	-1.52289e-10	-1.38017
155706996	chr1:155706996:G:GAC	2.28886e-08	-0.220068	-0.535526	1.25733e-06	-1.01425	-1.05044
155707290	chr1:155707290:G:C	6.6101e-09	-0.503865	-1.49377	1.29654e-06	-0.521915	-1.51206
155707432	chr1:155707432:A:G	6.97594e-09	-0.435281	-1.50848	1.37739e-06	-0.452884	-1.5206
155707464	chr1:155707464:A:G	2.34058e-07	1.56933	-5.03233e-10	9.04504e-05	2.21112	-5.03233e-10
155708790	chr1:155708790:C:T	1.34618e-08	-1.28637	-5.03233e-10	2.94072e-06	-1.21502	-5.03233e-10
155708947	chr1:155708947:C:T	1.55894e-08	-1.13964	-5.03233e-10	3.69373e-06	-0.987042	-5.03233e-10
155709243	chr1:155709243:T:G	1.13184e-08	-1.52289e-10	-1.4598	2.45892e-06	-1.52289e-10	-1.39396
155710276	chr1:155710276:C:T	2.25191e-08	-1.52289e-10	-0.771869	3.29693e-06	-1.52289e-10	-1.10069
155710606	chr1:155710606:G:A	6.276e-09	-0.538154	-1.51135	1.29795e-06	-0.53826	-1.49463
155710658	chr1:155710658:T:C	2.28835e-09	-1.65069	-1.40771	5.31035e-07	-1.62377	-1.30284
155710793	chr1:155710793:T:C	1.10185e-08	-1.52289e-10	-1.48666	2.18026e-06	-1.52289e-10	-1.51423
155711179	chr1:155711179:A:G	2.1221e-08	-1.52289e-10	-0.83124	3.15963e-06	-1.52289e-10	-1.14322
155711544	chr1:155711544:A:AG	2.88596e-08	-1.52289e-10	-0.523792	5.60538e-06	-1.52289e-10	-0.569954
155712542	chr1:155712542:A:G	1.11237e-08	-0.590345	-0.886812	9.04171e-07	-1.15569	-1.23872
155712756	chr1:155712756:C:G	1.07789e-08	-1.52289e-10	-1.50864	2.23549e-06	-1.52289e-10	-1.48922
155712822	chr1:155712822:G:C	8.25373e-09	-1.54352	-0.232047	1.11009e-06	-1.59093	-0.598311
155713079	chr1:155713079:C:T	3.60859e-08	-0.870115	0.569785	2.69211e-06	-1.13554	-0.16781
155714372	chr1:155714372:A:G	1.13253e-08	-1.52289e-10	-1.4592	2.4608e-06	-1.52289e-10	-1.3932
155714581	chr1:155714581:A:G	2.01811e-08	-1.52289e-10	-0.881489	3.04535e-06	-1.52289e-10	-1.18006
155714825	chr1:155714825:A:C	1.14445e-08	-1.52289e-10	-1.44872	2.36131e-06	-1.52289e-10	-1.43446
155715686	chr1:155715686:A:G	1.08673e-08	-1.66491	0.164439	1.3189e-06	-1.71801	-0.298874
155716287	chr1:155716287:C:T	1.09476e-08	-1.52289e-10	-1.49311	2.28125e-06	-1.52289e-10	-1.46896
155716335	chr1:155716335:G:A	1.09261e-08	-1.52289e-10	-1.49508	2.2163e-06	-1.52289e-10	-1.49784
155716822	chr1:155716822:C:T	6.21995e-09	-0.540105	-1.51837	1.28081e-06	-0.540356	-1.50583
155717269	chr1:155717269:G:T	1.0945e-08	-1.52289e-10	-1.49335	2.28059e-06	-1.52289e-10	-1.46925
155717270	chr1:155717270:A:T	1.09478e-08	-1.52289e-10	-1.4931	2.28136e-06	-1.52289e-10	-1.46891
155717441	chr1:155717441:C:T	1.73694e-08	-0.25658	-0.774946	1.04476e-06	-1.03795	-1.21195
155717486	chr1:155717486:G:A	1.70078e-08	-0.276795	-0.775769	1.03031e-06	-1.05113	-1.21269
155717763	chr1:155717763:C:T	9.6692e-09	-1.61729	-5.03233e-10	1.8156e-06	-1.69726	-5.03233e-10
155718342	chr1:155718342:C:T	2.59414e-08	-1.52289e-10	-0.630393	3.82874e-06	-1.52289e-10	-0.951143
155718353	chr1:155718353:T:A	1.1316e-08	-1.52289e-10	-1.46002	2.45798e-06	-1.52289e-10	-1.39434
155718789	chr1:155718789:C:A	1.15086e-08	-0.137982	-1.30515	1.11928e-06	-0.661055	-1.51994
155719179	chr1:155719179:C:T	2.16416e-08	-1.52289e-10	-0.811618	3.20227e-06	-1.52289e-10	-1.12982
155720022	chr1:155720022:T:C	4.97841e-09	-1.67549	-0.605636	8.46033e-07	-1.54278	-0.918093
155720050	chr1:155720050:T:C	1.07487e-08	-0.478511	-1.03294	9.02946e-07	-1.06425	-1.33152
155720395	chr1:155720395:C:A	5.45301e-08	0.11252	-5.03233e-10	1.3874e-05	0.336338	-5.03233e-10
155720985	chr1:155720985:C:T	2.13992e-08	-1.52289e-10	-0.822879	3.17652e-06	-1.52289e-10	-1.13789
155721328	chr1:155721328:A:G	1.12265e-08	-1.52289e-10	-1.46796	2.43014e-06	-1.52289e-10	-1.40573
155721644	chr1:155721644:G:A	2.39788e-08	-1.52289e-10	-0.709065	3.45936e-06	-1.52289e-10	-1.0526
155723608	chr1:155723608:G:C	1.17362e-08	-0.516636	-0.906922	9.47268e-07	-1.0976	-1.25026
155725263	chr1:155725263:G:A	1.22804e-08	-1.52289e-10	-1.37823	2.42924e-06	-1.52289e-10	-1.4061
155725508	chr1:155725508:C:T	1.18772e-08	-1.52289e-10	-1.41162	2.52106e-06	-1.52289e-10	-1.369
155725594	chr1:155725594:A:C	8.88755e-09	-1.70158	-5.03233e-10	1.86597e-06	-1.6699	-5.03233e-10
155725653	chr1:155725653:A:G	2.21922e-08	-1.52289e-10	-0.786491	3.26258e-06	-1.52289e-10	-1.11116
155726790	chr1:155726790:A:T	3.90724e-08	-1.52289e-10	-0.220818	8.09364e-06	-1.52289e-10	-0.202601
155726923	chr1:155726923:C:T	1.24383e-08	-1.52289e-10	-1.36545	2.53745e-06	-1.52289e-10	-1.36252
155727309	chr1:155727309:G:A	1.06129e-08	-1.52289e-10	-1.52416	2.17249e-06	-1.52289e-10	-1.5178
155728019	chr1:155728019:A:G	2.17442e-08	-1.52289e-10	-0.806888	3.21725e-06	-1.52289e-10	-1.12515
155728289	chr1:155728289:C:G	1.88056e-08	-1.52289e-10	-0.952079	3.63618e-06	-1.52289e-10	-1.00275
155728634	chr1:155728634:C:T	9.06829e-09	-1.71054	0.0290884	1.33965e-06	-1.63673	-0.364537
155728751	chr1:155728751:T:C	1.42046e-08	-1.52289e-10	-1.23266	2.84738e-06	-1.52289e-10	-1.24728
155729241	chr1:155729241:G:T	1.13343e-08	-1.52289e-10	-1.4584	2.46355e-06	-1.52289e-10	-1.39208
155729327	chr1:155729327:T:C	5.79364e-09	-0.615763	-1.51371	1.19689e-06	-0.61563	-1.49832
155729396	chr1:155729396:T:G	1.07655e-08	-1.52289e-10	-1.50989	2.23099e-06	-1.52289e-10	-1.49124
155729807	chr1:155729807:G:A	3.57346e-07	1.99247	-5.03233e-10	0.000142605	2.6664	-5.03233e-10
155729854	chr1:155729854:G:A	1.6571e-08	-1.52289e-10	-1.07858	3.63894e-06	-1.52289e-10	-1.00199
155732210	chr1:155732210:C:T	1.12788e-08	-1.52289e-10	-1.4633	2.21179e-06	-1.52289e-10	-1.49988
155732270	chr1:155732270:A:C	1.28546e-08	-0.409598	-0.922935	1.01602e-06	-1.01873	-1.25905
155732475	chr1:155732475:C:T	1.14051e-08	-1.52289e-10	-1.45217	2.22784e-06	-1.52289e-10	-1.49265
155732938	chr1:155732938:C:T	3.27496e-08	-1.52289e-10	-0.397343	6.5735e-06	-1.52289e-10	-0.410633
155733612	chr1:155733612:G:A	1.20027e-08	-1.52289e-10	-1.4011	2.30972e-06	-1.52289e-10	-1.45656
155733889	chr1:155733889:C:T	1.23336e-08	-1.52289e-10	-1.37391	2.43828e-06	-1.52289e-10	-1.40239
155734456	chr1:155734456:C:T	1.13984e-08	-1.52289e-10	-1.45276	2.48328e-06	-1.52289e-10	-1.3841
155734604	chr1:155734604:C:T	6.04112e-09	-0.582886	-1.50476	1.19153e-06	-0.599932	-1.51851
155734722	chr1:155734722:GTA:G	1.08964e-08	-1.52289e-10	-1.4978	2.1711e-06	-1.52289e-10	-1.51844
155735135	chr1:155735135:T:A	8.78386e-09	-1.71332	-5.03233e-10	1.78748e-06	-1.71287	-5.03233e-10
155735203	chr1:155735203:C:T	5.96379e-09	-0.580749	-1.51978	1.18799e-06	-0.596906	-1.52451
155736533	chr1:155736533:C:T	1.3894e-08	-1.25478	-5.03233e-10	2.27413e-06	-1.47208	-5.03233e-10
155737762	chr1:155737762:T:C	1.19501e-08	-0.330879	-1.07461	9.54892e-07	-0.983885	-1.35595
155738027	chr1:155738027:A:C	5.88957e-09	-0.591245	-1.5218	1.21132e-06	-0.589557	-1.51241
155738031	chr1:155738031:C:T	1.19423e-08	-1.52289e-10	-1.40614	2.45532e-06	-1.52289e-10	-1.39542
155738553	chr1:155738553:G:A	1.09352e-08	-1.52289e-10	-1.49425	2.17244e-06	-1.52289e-10	-1.51783
155738930	chr1:155738930:C:G	4.68312e-09	-0.818754	-1.52351	8.99745e-07	-0.879737	-1.51959
155739603	chr1:155739603:ACG:A	2.59265e-08	-1.52289e-10	-0.630966	3.65083e-06	-1.52289e-10	-0.998724
155739607	chr1:155739607:A:G	2.57466e-08	-1.52289e-10	-0.637931	3.63609e-06	-1.52289e-10	-1.00277
155739663	chr1:155739663:AAT:A	1.1458e-08	-1.52289e-10	-1.44754	2.2318e-06	-1.52289e-10	-1.49087
155740669	chr1:155740669:T:C	1.72034e-08	-1.02698	-0.0141473	1.74431e-06	-1.23412	-0.5032
155741860	chr1:155741860:T:C	9.24382e-09	-1.66228	-5.03233e-10	1.8485e-06	-1.6793	-5.03233e-10
155742085	chr1:155742085:C:T	1.12603e-08	-1.52289e-10	-1.46495	2.44069e-06	-1.52289e-10	-1.4014
155742854	chr1:155742854:C:T	5.04735e-09	-0.746032	-1.52134	9.91051e-07	-0.803797	-1.49887
155743859	chr1:155743859:T:G	3.12915e-09	-1.4694	-1.27607	7.46426e-07	-1.44668	-1.13945
155744060	chr1:155744060:AC:A	1.20633e-08	-1.52289e-10	-1.39607	2.3192e-06	-1.52289e-10	-1.45246
155744503	chr1:155744503:T:G	1.07412e-08	-1.52289e-10	-1.51215	2.26006e-06	-1.52289e-10	-1.47829
155745673	chr1:155745673:G:C	2.05206e-08	-1.52289e-10	-0.864803	4.0156e-06	-1.52289e-10	-0.903493
155745677	chr1:155745677:A:G	1.28648e-08	-1.52289e-10	-1.33174	2.51098e-06	-1.52289e-10	-1.37301
155745738	chr1:155745738:T:A	1.3273e-08	-0.407848	-0.892655	1.01539e-06	-1.02442	-1.25399
155745850	chr1:155745850:G:A	2.25746e-09	-1.71016	-1.36183	4.85561e-07	-1.71654	-1.29959
155747816	chr1:155747816:G:A	1.61497e-08	-1.52289e-10	-1.10433	2.97727e-06	-1.52289e-10	-1.20267
155748970	chr1:155748970:T:C	1.1415e-08	-1.52289e-10	-1.4513	2.48988e-06	-1.52289e-10	-1.38144
155749320	chr1:155749320:A:C	3.19259e-09	-1.34654	-1.37886	5.51158e-07	-1.38091	-1.5085
155749676	chr1:155749676:G:T	1.16758e-08	-1.52289e-10	-1.42872	2.25466e-06	-1.52289e-10	-1.48068
155750279	chr1:155750279:T:G	1.78906e-08	-1.52289e-10	-1.00196	2.78532e-06	-1.52289e-10	-1.26932
155751126	chr1:155751126:CTT:C	1.07119e-08	-1.52289e-10	-1.51488	2.15836e-06	-1.52289e-10	-1.52433
155751495	chr1:155751495:G:A	9.09654e-09	-1.67834	-5.03233e-10	2.18535e-06	-1.5119	-5.03233e-10
155751496	chr1:155751496:C:A	9.09095e-09	-1.67895	-5.03233e-10	2.18242e-06	-1.51325	-5.03233e-10
155751592	chr1:155751592:G:T	2.22753e-08	-1.52289e-10	-0.782754	3.27106e-06	-1.52289e-10	-1.10856
155751711	chr1:155751711:G:C	1.36623e-08	-1.52289e-10	-1.27159	2.77906e-06	-1.52289e-10	-1.27157
155751887	chr1:155751887:T:C	6.95881e-08	-1.52289e-10	0.35636	1.4277e-05	-1.52289e-10	0.364972
155752715	chr1:155752715:C:G	6.69055e-09	-0.570596	-1.41494	1.81485e-06	-0.702167	-0.995511
155752766	chr1:155752766:G:A	3.29491e-09	-1.45005	-1.2438	7.94861e-07	-1.42433	-1.09894
155752903	chr1:155752903:G:A	1.71325e-08	-1.04526	-5.03233e-10	5.15512e-06	-0.653689	-5.03233e-10
155752932	chr1:155752932:A:G	2.08493e-08	-1.52289e-10	-0.848912	3.11425e-06	-1.52289e-10	-1.15769
155753035	chr1:155753035:A:G	1.58489e-08	-1.52289e-10	-1.12313	3.32208e-06	-1.52289e-10	-1.09309
155753497	chr1:155753497:T:A	1.13315e-08	-1.52289e-10	-1.45865	2.3362e-06	-1.52289e-10	-1.44516
155753506	chr1:155753506:T:C	8.95466e-08	-0.45072	1.05925	5.38801e-06	-0.82477	0.215266
155753629	chr1:155753629:T:C	8.84964e-08	-0.470396	1.06712	5.35791e-06	-0.836838	0.221733
155753810	chr1:155753810:C:T	1.79835e-08	-1.52289e-10	-0.996777	3.90713e-06	-1.52289e-10	-0.930877
155754988	chr1:155754988:C:T	2.55855e-08	-1.52289e-10	-0.644206	3.61522e-06	-1.52289e-10	-1.00853
155755371	chr1:155755371:T:C	1.32333e-08	-1.52289e-10	-1.30349	2.75067e-06	-1.52289e-10	-1.28183
155755740	chr1:155755740:A:C	1.11711e-08	-0.495974	-0.976931	9.2753e-07	-1.07185	-1.29706
155755917	chr1:155755917:C:A	1.0683e-08	-1.52289e-10	-1.51758	2.18486e-06	-1.52289e-10	-1.51213
155756499	chr1:155756499:C:T	6.38832e-09	-0.512257	-1.51951	1.28365e-06	-0.519472	-1.5245
155756513	chr1:155756513:A:C	1.14081e-08	-1.52289e-10	-1.45191	2.48774e-06	-1.52289e-10	-1.38231
155757498	chr1:155757498:G:C	1.22877e-08	-1.52289e-10	-1.37763	2.42977e-06	-1.52289e-10	-1.40588
155757610	chr1:155757610:C:G	1.84058e-08	-0.973568	-5.03233e-10	3.50694e-06	-1.03894	-5.03233e-10
155758297	chr1:155758297:A:T	8.73957e-08	-0.472641	1.05685	5.29084e-06	-0.841014	0.213312
155758482	chr1:155758482:T:A	2.18111e-08	-0.378141	-0.425675	1.19785e-05	0.142587	0.0468461
155760329	chr1:155760329:T:C	6.15512e-09	-0.544761	-1.52419	1.26366e-06	-0.541662	-1.51801
155761297	chr1:155761297:C:A	2.45531e-08	-1.52289e-10	-0.685397	3.51243e-06	-1.52289e-10	-1.03737
155761582	chr1:155761582:G:A	2.24393e-08	-1.52289e-10	-0.77542	3.28652e-06	-1.52289e-10	-1.10385
155761686	chr1:155761686:G:T	1.36949e-08	-1.52289e-10	-1.26921	2.81618e-06	-1.52289e-10	-1.2583
155762479	chr1:155762479:G:A	5.99548e-09	-0.797979	-1.29725	1.40319e-06	-0.654719	-1.30021
155762665	chr1:155762665:T:G	1.1415e-08	-1.52289e-10	-1.4513	2.48988e-06	-1.52289e-10	-1.38144
155762891	chr1:155762891:C:T	2.54044e-08	-0.65131	-5.03233e-10	6.43297e-06	-0.432243	-5.03233e-10
155762900	chr1:155762900:G:A	1.13315e-08	-1.52289e-10	-1.45865	2.3362e-06	-1.52289e-10	-1.44516
155763013	chr1:155763013:G:T	1.92177e-08	-1.52289e-10	-0.9304	3.97709e-06	-1.52289e-10	-0.91313
155764022	chr1:155764022:AC:A	6.27663e-08	0.97658	-0.723395	3.74497e-06	0.190955	-1.16422
155764026	chr1:155764026:A:C	1.42865e-08	-1.52289e-10	-1.22692	2.6988e-06	-1.52289e-10	-1.30087
155764270	chr1:155764270:C:T	1.23621e-08	-1.52289e-10	-1.3716	2.44344e-06	-1.52289e-10	-1.40027
155765448	chr1:155765448:C:T	8.61507e-08	-1.52289e-10	0.569865	1.88294e-05	-1.52289e-10	0.641741
155765999	chr1:155765999:G:A	1.15614e-08	-1.52289e-10	-1.43856	2.44092e-06	-1.52289e-10	-1.4013
155766110	chr1:155766110:C:T	1.30423e-08	-1.52289e-10	-1.31804	2.70275e-06	-1.52289e-10	-1.29941
155766116	chr1:155766116:G:A	1.06389e-08	-1.52289e-10	-1.52172	2.18677e-06	-1.52289e-10	-1.51125
155767594	chr1:155767594:C:T	2.10812e-08	-1.52289e-10	-0.837854	3.14216e-06	-1.52289e-10	-1.14877
155767704	chr1:155767704:T:C	6.43861e-09	-0.500619	-1.5233	1.32586e-06	-0.496744	-1.51487
155768224	chr1:155768224:A:C	8.79987e-09	-1.7115	-5.03233e-10	1.80097e-06	-1.70536	-5.03233e-10
155768225	chr1:155768225:C:A	8.75629e-09	-1.71646	-5.03233e-10	1.82083e-06	-1.69439	-5.03233e-10
155768253	chr1:155768253:A:G	3.67787e-09	-1.40089	-1.18301	9.06268e-07	-1.36861	-1.02349
155768262	chr1:155768262:A:G	2.02027e-07	-0.177248	1.59941	1.07825e-05	-0.584195	0.668442
155768372	chr1:155768372:A:G	1.23613e-08	-1.52289e-10	-1.37167	2.44267e-06	-1.52289e-10	-1.40059
155769038	chr1:155769038:G:A	1.23241e-08	-1.52289e-10	-1.37467	2.44054e-06	-1.52289e-10	-1.40146
155769639	chr1:155769639:C:T	1.06649e-08	-1.51928	-5.03233e-10	2.70847e-06	-1.2973	-5.03233e-10
155769803	chr1:155769803:T:C	1.11757e-08	-1.52289e-10	-1.47249	2.33758e-06	-1.52289e-10	-1.44456
155770708	chr1:155770708:G:A	1.14442e-08	-1.52289e-10	-1.44875	2.49711e-06	-1.52289e-10	-1.37855
155771514	chr1:155771514:C:T	1.44797e-07	1.0891	-5.03233e-10	5.18648e-05	1.65496	-5.03233e-10
155771582	chr1:155771582:C:T	1.5583e-08	-1.52289e-10	-1.14005	3.26152e-06	-1.52289e-10	-1.11149
155772076	chr1:155772076:A:C	2.25391e-08	-1.52289e-10	-0.77098	3.30585e-06	-1.52289e-10	-1.09799
155772078	chr1:155772078:C:T	2.48781e-08	-0.266242	-0.406003	1.39345e-05	0.271914	0.0687755
155773286	chr1:155773286:T:C	6.16994e-09	-0.543705	-1.52284	1.25659e-06	-0.541286	-1.52399
155773415	chr1:155773415:A:AGAG	1.29263e-08	-1.52289e-10	-1.32697	2.6919e-06	-1.52289e-10	-1.30343
155773417	chr1:155773417:T:G	1.29289e-08	-1.52289e-10	-1.32677	2.69254e-06	-1.52289e-10	-1.30319
155773519	chr1:155773519:A:C	9.16362e-08	-0.337466	0.969059	5.48167e-06	-0.727742	0.135471
155773937	chr1:155773937:T:C	1.13315e-08	-1.52289e-10	-1.45865	2.3362e-06	-1.52289e-10	-1.44516
155774718	chr1:155774718:C:A	1.24449e-08	-1.52289e-10	-1.36492	2.37856e-06	-1.52289e-10	-1.42718
155774820	chr1:155774820:T:C	1.12926e-08	-1.52289e-10	-1.46209	2.45221e-06	-1.52289e-10	-1.39669
155775243	chr1:155775243:T:C	1.31011e-08	-1.31354	-5.03233e-10	2.8555e-06	-1.24443	-5.03233e-10
155776019	chr1:155776019:A:G	2.20382e-08	-1.52289e-10	-0.793458	3.24931e-06	-1.52289e-10	-1.11524
155776795	chr1:155776795:C:T	1.42182e-08	-0.289009	-0.942698	1.19099e-06	-0.872818	-1.24608
155777233	chr1:155777233:T:C	1.21233e-08	-1.52289e-10	-1.3911	2.40135e-06	-1.52289e-10	-1.41765
155777487	chr1:155777487:G:A	5.5694e-08	0.133639	-5.03233e-10	9.61889e-06	-0.0299503	-5.03233e-10
155777860	chr1:155777860:G:A	1.23809e-08	-1.52289e-10	-1.37008	2.44708e-06	-1.52289e-10	-1.39878
155778530	chr1:155778530:C:G	1.88227e-08	-0.197517	-0.753652	1.11109e-06	-0.989137	-1.1992
155778821	chr1:155778821:T:TA	1.25581e-08	-1.35587	-5.03233e-10	2.72735e-06	-1.29035	-5.03233e-10
155778927	chr1:155778927:C:CTTAT	2.1009e-08	-1.52289e-10	-0.841284	4.6001e-06	-1.52289e-10	-0.767602
155779041	chr1:155779041:C:T	9.28766e-08	-0.273676	0.918713	5.55424e-06	-0.67405	0.0949329
155780079	chr1:155780079:G:A	1.0704e-07	-0.303233	1.0902	6.31722e-06	-0.698868	0.248468
155780574	chr1:155780574:T:C	8.12505e-08	-0.39466	0.905963	4.95687e-06	-0.777145	0.0842403
155780945	chr1:155780945:T:C	1.11697e-08	-0.464036	-1.00899	9.28796e-07	-1.04896	-1.31858
155781008	chr1:155781008:G:A	2.24059e-08	-1.52289e-10	-0.77691	3.29058e-06	-1.52289e-10	-1.10262
155781211	chr1:155781211:C:T	1.139e-08	-1.52289e-10	-1.4535	2.48223e-06	-1.52289e-10	-1.38452
155781529	chr1:155781529:C:A	1.23561e-08	-1.52289e-10	-1.37208	2.44268e-06	-1.52289e-10	-1.40058
155781626	chr1:155781626:C:A	1.09153e-08	-1.52289e-10	-1.49607	2.18702e-06	-1.52289e-10	-1.51114
155781632	chr1:155781632:T:A	6.19455e-09	-0.538124	-1.52444	1.27044e-06	-0.535173	-1.51914
155781741	chr1:155781741:G:A	1.62952e-08	-0.307536	-0.787829	1.00432e-06	-1.06488	-1.22449
155782753	chr1:155782753:G:A	1.04622e-08	-0.533739	-1.00473	8.87404e-07	-1.0976	-1.31553
155782809	chr1:155782809:G:A	1.09256e-08	-1.52289e-10	-1.49512	2.17158e-06	-1.52289e-10	-1.51822
155783076	chr1:155783076:A:G	1.3936e-08	-1.52289e-10	-1.25176	2.68575e-06	-1.52289e-10	-1.30572
155783279	chr1:155783279:G:A	1.06226e-08	-1.52289e-10	-1.52325	2.1788e-06	-1.52289e-10	-1.51491
155783319	chr1:155783319:G:T	2.16456e-08	-1.52289e-10	-0.811432	3.20084e-06	-1.52289e-10	-1.13027
155783498	chr1:155783498:T:C	8.63759e-09	-0.532208	-1.1979	1.43826e-06	-0.650129	-1.28012
155783885	chr1:155783885:A:G	1.78366e-08	-0.289508	-0.715471	1.06204e-06	-1.05497	-1.17852
155784326	chr1:155784326:G:A	1.036e-08	-0.491011	-1.05727	9.53779e-07	-1.02112	-1.31988
155784657	chr1:155784657:C:T	3.51776e-09	-1.3472	-1.28121	8.39359e-07	-1.31966	-1.14914
155784666	chr1:155784666:G:A	1.07467e-08	-1.52289e-10	-1.51164	2.2624e-06	-1.52289e-10	-1.47726
155785306	chr1:155785306:G:A	2.18077e-08	-1.52289e-10	-0.803972	3.22243e-06	-1.52289e-10	-1.12354
155785407	chr1:155785407:T:G	1.14203e-08	-1.52289e-10	-1.45084	2.24133e-06	-1.52289e-10	-1.48661
155785448	chr1:155785448:T:C	1.05976e-08	-0.542188	-0.983417	8.94071e-07	-1.10418	-1.30147
155785753	chr1:155785753:T:C	1.23026e-08	-1.52289e-10	-1.37642	2.55485e-06	-1.52289e-10	-1.35569
155785879	chr1:155785879:A:G	2.11109e-08	-1.52289e-10	-0.836444	3.14277e-06	-1.52289e-10	-1.14857
155786524	chr1:155786524:T:C	2.0951e-08	-1.52289e-10	-0.844046	3.12731e-06	-1.52289e-10	-1.1535
155786665	chr1:155786665:T:C	1.1415e-08	-1.52289e-10	-1.4513	2.48988e-06	-1.52289e-10	-1.38144
155786953	chr1:155786953:G:T	8.43188e-08	-1.52289e-10	0.548372	1.83856e-05	-1.52289e-10	0.61789
155787496	chr1:155787496:C:T	5.94899e-09	-0.578483	-1.52453	1.21819e-06	-0.576098	-1.52022
155787621	chr1:155787621:A:G	2.46818e-08	-1.52289e-10	-0.680168	5.55578e-06	-1.52289e-10	-0.578841
155787788	chr1:155787788:A:G	1.07085e-08	-1.52289e-10	-1.51519	2.15829e-06	-1.52289e-10	-1.52436
155787794	chr1:155787794:A:T	1.06757e-08	-1.52289e-10	-1.51826	2.16002e-06	-1.52289e-10	-1.52356
155787920	chr1:155787920:A:G	2.15539e-08	-1.52289e-10	-0.815676	3.19121e-06	-1.52289e-10	-1.13328
155788034	chr1:155788034:C:T	1.14202e-08	-1.52289e-10	-1.45085	2.24124e-06	-1.52289e-10	-1.48665
155788047	chr1:155788047:G:A	1.43688e-08	-0.340203	-0.880971	1.18795e-06	-0.917619	-1.20383
155788630	chr1:155788630:A:G	1.31782e-08	-1.52289e-10	-1.30767	2.71783e-06	-1.52289e-10	-1.29384
155788791	chr1:155788791:T:C	8.89002e-09	-1.7013	-5.03233e-10	1.78475e-06	-1.7144	-5.03233e-10
155789014	chr1:155789014:T:C	2.2409e-08	-1.52289e-10	-0.776771	3.28683e-06	-1.52289e-10	-1.10376
155789037	chr1:155789037:C:T	3.08189e-08	-0.458105	-5.03233e-10	4.63017e-06	-0.761086	-5.03233e-10
155789198	chr1:155789198:AG:A	1.06103e-08	-1.52289e-10	-1.52441	2.16016e-06	-1.52289e-10	-1.5235
155789747	chr1:155789747:G:A	2.27811e-08	-1.52289e-10	-0.760301	3.32566e-06	-1.52289e-10	-1.09201
155789995	chr1:155789995:G:A	7.92811e-09	-0.675011	-1.14081	7.40827e-07	-1.19644	-1.39722
155790202	chr1:155790202:C:T	1.26471e-08	-0.37351	-0.975292	1.09912e-06	-0.931264	-1.2679
155790695	chr1:155790695:C:T	1.14645e-08	-1.52289e-10	-1.44698	2.50457e-06	-1.52289e-10	-1.37556
155790930	chr1:155790930:G:A	5.34275e-09	-0.689941	-1.52055	1.07192e-06	-0.699725	-1.5245
155791696	chr1:155791696:C:T	1.06131e-08	-1.52289e-10	-1.52415	2.17199e-06	-1.52289e-10	-1.51804
155791717	chr1:155791717:A:G	4.49998e-09	-1.14116	-1.241	1.05705e-06	-1.13158	-1.10662
155791847	chr1:155791847:G:A	1.0611e-08	-1.52289e-10	-1.52434	2.17027e-06	-1.52289e-10	-1.51883
155791855	chr1:155791855:C:T	5.83943e-09	-0.598717	-1.52288	1.19832e-06	-0.599004	-1.51375
155793241	chr1:155793241:G:A	2.15509e-08	-1.52289e-10	-0.815817	3.19041e-06	-1.52289e-10	-1.13353
155793412	chr1:155793412:T:C	1.1415e-08	-1.52289e-10	-1.4513	2.48988e-06	-1.52289e-10	-1.38144
155793542	chr1:155793542:CT:C	4.32337e-08	-1.52289e-10	-0.119613	8.81008e-06	-1.52289e-10	-0.117783
155793947	chr1:155793947:G:A	1.09112e-08	-1.52289e-10	-1.49644	2.25553e-06	-1.52289e-10	-1.4803
155794099	chr1:155794099:C:T	2.13167e-08	-1.52289e-10	-0.826741	3.16558e-06	-1.52289e-10	-1.14134
155794113	chr1:155794113:C:T	6.32993e-09	-0.53075	-1.51019	1.26264e-06	-0.538705	-1.52177
155794318	chr1:155794318:T:C	9.1266e-09	-1.67504	-5.03233e-10	1.87911e-06	-1.66288	-5.03233e-10
155795017	chr1:155795017:C:G	2.04209e-08	-1.52289e-10	-0.869676	3.44344e-06	-1.52289e-10	-1.05721
155796144	chr1:155796144:C:T	5.93347e-09	-0.812021	-1.2936	1.39108e-06	-0.66955	-1.29405
155796335	chr1:155796335:T:C	1.07321e-08	-1.52289e-10	-1.51299	2.21216e-06	-1.52289e-10	-1.49971
155796984	chr1:155796984:T:C	1.42811e-08	-1.52289e-10	-1.2273	2.86218e-06	-1.52289e-10	-1.24209
155797154	chr1:155797154:G:A	1.0728e-08	-1.52289e-10	-1.51338	2.21115e-06	-1.52289e-10	-1.50017
155797184	chr1:155797184:A:G	2.16693e-08	-1.52289e-10	-0.810336	3.20425e-06	-1.52289e-10	-1.1292
155797917	chr1:155797917:A:G	1.66284e-07	0.0269811	1.20048	8.59597e-06	-0.45989	0.317504
155798107	chr1:155798107:AATATAAATAT:A	6.88809e-09	-0.437401	-1.51904	1.3796e-06	-0.44739	-1.52449
155798686	chr1:155798686:A:T	2.18894e-08	-1.52289e-10	-0.80023	3.23229e-06	-1.52289e-10	-1.12049
155799161	chr1:155799161:G:A	1.25471e-08	-1.52289e-10	-1.35674	2.5363e-06	-1.52289e-10	-1.36297
155799614	chr1:155799614:C:G	1.07101e-08	-1.52289e-10	-1.51504	2.15836e-06	-1.52289e-10	-1.52433
155800110	chr1:155800110:A:T	1.07914e-08	-1.52289e-10	-1.50748	2.28e-06	-1.52289e-10	-1.4695
155800548	chr1:155800548:ACT:A	6.2928e-09	-0.5355	-1.51133	1.32225e-06	-0.5213	-1.49305
155800767	chr1:155800767:G:A	1.10308e-08	-1.52289e-10	-1.48555	2.36929e-06	-1.52289e-10	-1.43109
155802548	chr1:155802548:G:A	1.14292e-08	-1.52289e-10	-1.45006	2.34701e-06	-1.52289e-10	-1.44054
155802845	chr1:155802845:A:G	9.90957e-09	-0.581821	-1.01091	8.53778e-07	-1.13225	-1.31951
155803051	chr1:155803051:G:T	5.73898e-09	-0.625085	-1.51387	1.19939e-06	-0.614089	-1.49778
155803298	chr1:155803298:G:A	1.06416e-08	-1.52289e-10	-1.52147	2.16014e-06	-1.52289e-10	-1.52351
155803306	chr1:155803306:G:A	1.15164e-08	-1.52289e-10	-1.44246	2.52195e-06	-1.52289e-10	-1.36865
155803546	chr1:155803546:T:C	2.27405e-08	-0.257243	-0.504841	1.23837e-05	0.266135	-0.0434302
155804218	chr1:155804218:A:T	1.17134e-08	-0.505225	-0.920277	1.02129e-06	-1.04039	-1.23222
155804792	chr1:155804792:A:G	3.361e-08	-1.52289e-10	-0.371409	6.70256e-06	-1.52289e-10	-0.391191
155804808	chr1:155804808:T:C	1.59747e-08	-0.234121	-0.881105	1.28436e-06	-0.837991	-1.20542
155805205	chr1:155805205:T:C	1.8577e-08	-1.52289e-10	-0.96431	3.59521e-06	-1.52289e-10	-1.01408
155805430	chr1:155805430:TCA:T	6.53132e-09	-0.496671	-1.51295	1.35778e-06	-0.492286	-1.49554
155806706	chr1:155806706:C:T	1.69526e-08	-0.294261	-0.761549	1.01986e-06	-1.06599	-1.20803
155806974	chr1:155806974:T:C	1.14893e-08	-1.52289e-10	-1.44482	2.23837e-06	-1.52289e-10	-1.48793
155807480	chr1:155807480:G:C	9.90587e-09	-0.585632	-1.00747	8.52907e-07	-1.13498	-1.3178
155808113	chr1:155808113:T:C	8.75082e-09	-1.71709	-5.03233e-10	1.77962e-06	-1.71728	-5.03233e-10
155808186	chr1:155808186:G:A	5.55629e-09	-0.646803	-1.5245	1.13036e-06	-0.651791	-1.51936
155808891	chr1:155808891:C:T	1.09072e-08	-1.52289e-10	-1.49681	2.17014e-06	-1.52289e-10	-1.51889
155808933	chr1:155808933:A:T	2.18049e-08	-1.52289e-10	-0.804098	3.21849e-06	-1.52289e-10	-1.12477
155809060	chr1:155809060:G:A	1.07438e-08	-1.52289e-10	-1.51191	2.15975e-06	-1.52289e-10	-1.52369
155809353	chr1:155809353:A:AT	1.0935e-08	-1.52289e-10	-1.49427	2.18971e-06	-1.52289e-10	-1.50991
155809961	chr1:155809961:A:G	1.07755e-08	-1.52289e-10	-1.50896	2.22854e-06	-1.52289e-10	-1.49233
155810105	chr1:155810105:C:T	1.00783e-08	-0.517762	-1.05808	8.68259e-07	-1.08625	-1.3487
155810241	chr1:155810241:G:A	6.53157e-09	-0.503594	-1.50599	1.36328e-06	-0.499354	-1.48443
155810523	chr1:155810523:C:T	5.50692e-09	-1.12242	-1.05781	1.16666e-06	-1.1561	-0.983441
155810745	chr1:155810745:G:A	4.37055e-09	-1.21503	-1.19631	1.03602e-06	-1.20468	-1.05361
155811145	chr1:155811145:C:A	1.13328e-08	-1.52289e-10	-1.45853	2.33649e-06	-1.52289e-10	-1.44503
155811174	chr1:155811174:T:C	2.22943e-08	-1.52289e-10	-0.781902	3.27331e-06	-1.52289e-10	-1.10788
155812127	chr1:155812127:A:G	1.32595e-08	-1.52289e-10	-1.30152	2.79733e-06	-1.52289e-10	-1.26501
155812536	chr1:155812536:TA:T	1.42909e-08	-1.52289e-10	-1.22661	2.86412e-06	-1.52289e-10	-1.24142
155812575	chr1:155812575:G:A	2.41293e-08	-1.52289e-10	-0.702805	3.47667e-06	-1.52289e-10	-1.0476
155812601	chr1:155812601:G:A	1.20988e-08	-1.52289e-10	-1.39313	2.51138e-06	-1.52289e-10	-1.37285
155813038	chr1:155813038:T:C	7.99073e-08	0.494634	-5.03233e-10	3.18405e-05	1.16706	-5.03233e-10
155813307	chr1:155813307:T:C	1.06973e-08	-1.52289e-10	-1.51624	2.15806e-06	-1.52289e-10	-1.52447
155813682	chr1:155813682:C:T	1.23723e-08	-1.52289e-10	-1.37077	2.44503e-06	-1.52289e-10	-1.39962
155813972	chr1:155813972:C:T	1.5525e-08	-0.309353	-0.834429	9.77929e-07	-1.0651	-1.2509
155814039	chr1:155814039:A:G	1.01272e-08	-1.57101	-5.03233e-10	1.86521e-06	-1.67031	-5.03233e-10
155814365	chr1:155814365:T:C	1.06394e-08	-1.52289e-10	-1.52167	2.18123e-06	-1.52289e-10	-1.51379
155814382	chr1:155814382:C:T	1.1577e-08	-1.52289e-10	-1.43722	2.40157e-06	-1.52289e-10	-1.41756
155814581	chr1:155814581:G:A	2.20478e-08	-1.52289e-10	-0.793019	3.24499e-06	-1.52289e-10	-1.11657
155815787	chr1:155815787:CAACT:C	9.75267e-09	-0.59301	-1.01568	8.43302e-07	-1.14139	-1.32272
155817479	chr1:155817479:C:T	6.07206e-09	-0.55815	-1.52438	1.24202e-06	-0.55513	-1.52181
155817562	chr1:155817562:T:A	8.12193e-09	-1.48821	-0.30346	1.09464e-06	-1.54563	-0.657624
155817738	chr1:155817738:A:G	1.21575e-08	-1.52289e-10	-1.38829	2.4069e-06	-1.52289e-10	-1.41534
155818076	chr1:155818076:C:T	4.48534e-09	-1.19869	-1.18673	1.06586e-06	-1.18839	-1.04151
155818777	chr1:155818777:C:T	1.12369e-08	-1.52289e-10	-1.46703	2.35342e-06	-1.52289e-10	-1.43781
155818856	chr1:155818856:C:T	1.14426e-08	-1.52289e-10	-1.44889	2.49833e-06	-1.52289e-10	-1.37806
155818865	chr1:155818865:G:A	4.64538e-09	-1.17648	-1.17388	1.10802e-06	-1.16452	-1.02659
155818946	chr1:155818946:T:C	1.76076e-07	0.0250493	1.25963	9.04813e-06	-0.45974	0.368619
155819351	chr1:155819351:T:C	1.08277e-08	-1.52289e-10	-1.50412	2.17482e-06	-1.52289e-10	-1.51674
155819401	chr1:155819401:G:A	1.14141e-08	-1.52289e-10	-1.45138	2.48965e-06	-1.52289e-10	-1.38154
155819432	chr1:155819432:T:C	1.12976e-08	-1.52289e-10	-1.46164	2.22498e-06	-1.52289e-10	-1.49393
155820154	chr1:155820154:T:C	2.41651e-08	-1.52289e-10	-0.701322	5.42809e-06	-1.52289e-10	-0.602091
155820587	chr1:155820587:A:C	6.59666e-08	-1.52289e-10	0.302915	1.35315e-05	-1.52289e-10	0.311339
155821101	chr1:155821101:T:C	1.09157e-08	-1.52289e-10	-1.49603	2.17084e-06	-1.52289e-10	-1.51857
155821198	chr1:155821198:G:A	3.09728e-08	-1.70313	1.25	3.97888e-06	-1.59681	0.68413
155821201	chr1:155821201:G:A	1.01057e-08	-1.57314	-5.03233e-10	1.86293e-06	-1.67153	-5.03233e-10
155821284	chr1:155821284:T:A	8.88222e-09	-0.213527	-1.48865	1.8401e-06	-0.224252	-1.45961
155822157	chr1:155822157:T:C	1.12462e-08	-1.52289e-10	-1.4662	2.22197e-06	-1.52289e-10	-1.49529
155822531	chr1:155822531:T:C	7.28907e-08	-1.52289e-10	0.402728	1.49616e-05	-1.52289e-10	0.411806
155823199	chr1:155823199:G:A	8.79734e-09	-1.71178	-5.03233e-10	1.86919e-06	-1.66817	-5.03233e-10
155823527	chr1:155823527:C:T	2.06355e-08	-1.52289e-10	-0.85922	4.03877e-06	-1.52289e-10	-0.897738
155824325	chr1:155824325:T:C	1.0982e-08	-1.52289e-10	-1.48998	2.17716e-06	-1.52289e-10	-1.51566
155824492	chr1:155824492:C:A	2.47353e-08	-0.678002	-5.03233e-10	5.03392e-06	-0.677482	-5.03233e-10
155824615	chr1:155824615:G:A	1.07411e-08	-1.52289e-10	-1.51216	2.15966e-06	-1.52289e-10	-1.52373
155824687	chr1:155824687:T:C	6.28992e-09	-1.05364	-0.993642	1.47154e-06	-1.04955	-0.857822
155824738	chr1:155824738:T:C	1.09789e-08	-1.52289e-10	-1.49026	2.28763e-06	-1.52289e-10	-1.46616
155824780	chr1:155824780:AG:A	1.07299e-08	-1.52289e-10	-1.5132	2.16463e-06	-1.52289e-10	-1.52143
155824869	chr1:155824869:A:T	1.16179e-08	-1.52289e-10	-1.43369	2.55205e-06	-1.52289e-10	-1.35678
155825099	chr1:155825099:A:G	2.31143e-08	-1.52289e-10	-0.745783	3.36218e-06	-1.52289e-10	-1.08109
155825579	chr1:155825579:A:AC	3.96761e-09	-1.45796	-1.05011	8.47936e-07	-1.22876	-1.22987
155825605	chr1:155825605:G:A	1.14459e-08	-1.52289e-10	-1.4486	2.23221e-06	-1.52289e-10	-1.49069
155825624	chr1:155825624:C:T	1.09282e-08	-1.52289e-10	-1.49488	2.18878e-06	-1.52289e-10	-1.51034
155825742	chr1:155825742:T:A	1.13993e-08	-1.52289e-10	-1.45268	2.48559e-06	-1.52289e-10	-1.38317
155825867	chr1:155825867:AC:A	1.39055e-07	0.00737228	1.04127	7.44818e-06	-0.476641	0.190932
155825941	chr1:155825941:G:A	1.15375e-08	-1.44063	-5.03233e-10	2.18494e-06	-1.51209	-5.03233e-10
155826515	chr1:155826515:G:A	5.44831e-09	-0.673992	-1.51694	1.13128e-06	-0.66835	-1.50198
155826592	chr1:155826592:C:G	2.90901e-08	-1.69697	1.18114	3.80817e-06	-1.58014	0.623607
155827667	chr1:155827667:C:T	1.1136e-08	-1.52289e-10	-1.47605	2.38352e-06	-1.52289e-10	-1.4251
155827874	chr1:155827874:T:C	2.09189e-08	-1.52289e-10	-0.845581	3.50586e-06	-1.52289e-10	-1.03924
155827996	chr1:155827996:T:C	1.08507e-08	-1.52289e-10	-1.50201	2.16533e-06	-1.52289e-10	-1.52111
155828418	chr1:155828418:C:G	2.24372e-08	-1.52289e-10	-0.775512	3.28816e-06	-1.52289e-10	-1.10335
155828635	chr1:155828635:C:T	1.08573e-08	-1.52289e-10	-1.50139	2.16814e-06	-1.52289e-10	-1.51981
155829092	chr1:155829092:C:A	1.05804e-08	-1.52723	-5.03233e-10	2.33845e-06	-1.44419	-5.03233e-10
155829223	chr1:155829223:CT:C	1.14026e-08	-1.52289e-10	-1.45239	2.4861e-06	-1.52289e-10	-1.38296
155829346	chr1:155829346:C:G	1.1415e-08	-1.52289e-10	-1.4513	2.48988e-06	-1.52289e-10	-1.38144
155829405	chr1:155829405:AGACCAT:A	1.27896e-08	-1.3376	-5.03233e-10	2.78319e-06	-1.27008	-5.03233e-10
155829832	chr1:155829832:A:G	1.20231e-08	-1.52289e-10	-1.3994	2.38269e-06	-1.52289e-10	-1.42545
155829982	chr1:155829982:G:A	1.06138e-08	-1.52289e-10	-1.52408	2.17268e-06	-1.52289e-10	-1.51772
155830340	chr1:155830340:C:T	1.22965e-08	-1.52289e-10	-1.37692	2.43118e-06	-1.52289e-10	-1.4053
155830431	chr1:155830431:C:T	1.67481e-08	-1.52289e-10	-1.06795	3.06952e-06	-1.52289e-10	-1.17216
155830666	chr1:155830666:G:A	1.34306e-08	-1.52289e-10	-1.2887	2.81336e-06	-1.52289e-10	-1.2593
155831074	chr1:155831074:A:G	6.32067e-08	0.260177	-5.03233e-10	9.70947e-06	-0.020578	-5.03233e-10
155831360	chr1:155831360:A:G	2.08476e-08	-1.52289e-10	-0.848996	3.11477e-06	-1.52289e-10	-1.15752
155832074	chr1:155832074:A:C	3.38851e-08	-1.52289e-10	-0.363259	6.75389e-06	-1.52289e-10	-0.383562
155832092	chr1:155832092:T:C	1.21819e-08	-1.52289e-10	-1.38629	2.53009e-06	-1.52289e-10	-1.36542
155832563	chr1:155832563:T:C	2.10468e-08	-1.52289e-10	-0.839485	3.13368e-06	-1.52289e-10	-1.15147
155832827	chr1:155832827:C:T	2.15221e-08	-1.52289e-10	-0.817153	4.20708e-06	-1.52289e-10	-0.85691
155832955	chr1:155832955:T:C	1.06165e-08	-1.52289e-10	-1.52382	2.16081e-06	-1.52289e-10	-1.5232
155833414	chr1:155833414:C:T	3.02164e-07	1.82474	-5.03233e-10	0.000118829	2.48401	-5.03233e-10
155833888	chr1:155833888:T:C	1.07899e-08	-1.52289e-10	-1.50763	2.16701e-06	-1.52289e-10	-1.52033
155834771	chr1:155834771:C:G	1.13173e-08	-1.52289e-10	-1.4599	2.333e-06	-1.52289e-10	-1.44653
155834924	chr1:155834924:C:G	1.15365e-08	-1.52289e-10	-1.44072	2.53165e-06	-1.52289e-10	-1.36481
155835329	chr1:155835329:G:A	1.42494e-08	-1.52289e-10	-1.22952	2.62021e-06	-1.52289e-10	-1.33043
155835481	chr1:155835481:T:C	2.00817e-08	-1.52289e-10	-0.886424	3.02867e-06	-1.52289e-10	-1.18556
155835658	chr1:155835658:G:A	2.14975e-08	-1.52289e-10	-0.818295	4.20251e-06	-1.52289e-10	-0.857998
155835667	chr1:155835667:T:C	1.17172e-08	-1.52289e-10	-1.42517	2.43371e-06	-1.52289e-10	-1.40426
155836158	chr1:155836158:T:C	1.13689e-08	-1.52289e-10	-1.45535	2.47582e-06	-1.52289e-10	-1.38711
155836200	chr1:155836200:G:A	9.07878e-09	-0.629157	-1.05114	8.04795e-07	-1.1666	-1.34425
155836667	chr1:155836667:A:G	3.20717e-07	1.88432	-5.03233e-10	0.000126498	2.54655	-5.03233e-10
155837303	chr1:155837303:C:T	1.06206e-08	-1.52289e-10	-1.52344	2.17742e-06	-1.52289e-10	-1.51554
155837815	chr1:155837815:TAC:T	1.85849e-08	-0.963885	-5.03233e-10	2.80512e-06	-1.26223	-5.03233e-10
155838012	chr1:155838012:C:A	2.25938e-08	-1.52289e-10	-0.768557	3.30587e-06	-1.52289e-10	-1.09798
155839289	chr1:155839289:A:G	1.06114e-08	-1.52289e-10	-1.5243	2.15801e-06	-1.52289e-10	-1.52449
155839685	chr1:155839685:C:T	1.06092e-08	-1.52289e-10	-1.52451	2.16497e-06	-1.52289e-10	-1.52127
155840502	chr1:155840502:T:C	1.73778e-08	-0.21072	-0.82032	1.05259e-06	-0.99981	-1.24261
155840632	chr1:155840632:T:G	1.14155e-08	-1.52289e-10	-1.45126	2.48998e-06	-1.52289e-10	-1.3814
155840676	chr1:155840676:G:C	2.18186e-08	-1.52289e-10	-0.803469	3.22174e-06	-1.52289e-10	-1.12376
155840950	chr1:155840950:G:A	1.07039e-08	-1.52289e-10	-1.51563	2.15818e-06	-1.52289e-10	-1.52441
155841242	chr1:155841242:T:C	1.06092e-08	-1.52289e-10	-1.52451	2.16514e-06	-1.52289e-10	-1.52119
155841657	chr1:155841657:G:A	2.1953e-09	-1.58128	-1.51864	3.98398e-07	-1.718	-1.49599
155841888	chr1:155841888:C:T	9.79189e-09	-0.577088	-1.02759	8.46106e-07	-1.13043	-1.33036
155842263	chr1:155842263:G:A	9.3955e-09	-0.616845	-1.02916	8.22955e-07	-1.15745	-1.33108
155842564	chr1:155842564:C:T	1.08586e-08	-0.572032	-0.929244	7.64812e-07	-1.25128	-1.31052
155843543	chr1:155843543:G:T	1.09944e-08	-1.52289e-10	-1.48884	2.27628e-06	-1.52289e-10	-1.47114
155843563	chr1:155843563:T:C	1.10005e-08	-1.52289e-10	-1.48829	2.27784e-06	-1.52289e-10	-1.47045
155843641	chr1:155843641:TG:T	2.39344e-08	-0.195562	-0.515356	1.31184e-05	0.336175	-0.0558376
155843718	chr1:155843718:G:A	1.00517e-08	-1.57849	-5.03233e-10	2.19911e-06	-1.50563	-5.03233e-10
155844177	chr1:155844177:A:G	2.02633e-08	-0.877424	-5.03233e-10	3.8359e-06	-0.949276	-5.03233e-10
155844428	chr1:155844428:G:A	1.09803e-08	-1.52289e-10	-1.49013	2.27273e-06	-1.52289e-10	-1.4727
155845781	chr1:155845781:A:G	5.82486e-09	-0.601993	-1.52211	1.1902e-06	-0.608791	-1.51077
155845853	chr1:155845853:C:G	2.21646e-08	-1.52289e-10	-0.787735	3.2575e-06	-1.52289e-10	-1.11272
155846383	chr1:155846383:T:C	1.61231e-08	-0.2218	-0.884179	1.30453e-06	-0.822772	-1.20507
155846465	chr1:155846465:G:A	5.94593e-09	-0.579012	-1.52451	1.21616e-06	-0.577005	-1.52097
155846749	chr1:155846749:C:T	1.10561e-08	-1.52289e-10	-1.48325	2.20711e-06	-1.52289e-10	-1.50199
155846750	chr1:155846750:G:A	6.2304e-09	-0.541029	-1.51576	1.2984e-06	-0.53184	-1.50071
155847675	chr1:155847675:C:T	1.06124e-08	-0.517993	-1.00622	8.92991e-07	-1.08953	-1.31733
155847829	chr1:155847829:G:A	2.46928e-08	-0.679722	-5.03233e-10	6.23756e-06	-0.463091	-5.03233e-10
155847997	chr1:155847997:T:C	2.20776e-08	-1.52289e-10	-0.791671	3.24971e-06	-1.52289e-10	-1.11511
155848305	chr1:155848305:TC:T	2.7727e-08	-0.563828	-5.03233e-10	4.22942e-06	-0.851614	-5.03233e-10
155848475	chr1:155848475:C:T	2.14975e-08	-1.52289e-10	-0.818295	4.20251e-06	-1.52289e-10	-0.857998
155848563	chr1:155848563:T:C	2.21684e-08	-1.52289e-10	-0.787567	3.2597e-06	-1.52289e-10	-1.11204
155848946	chr1:155848946:G:A	6.34212e-09	-0.516593	-1.52243	1.29022e-06	-0.51471	-1.52416
155849068	chr1:155849068:A:C	9.03499e-09	-1.68513	-5.03233e-10	2.15333e-06	-1.52666	-5.03233e-10
155849227	chr1:155849227:G:A	8.80872e-09	-1.71049	-5.03233e-10	2.07284e-06	-1.56476	-5.03233e-10
155849866	chr1:155849866:C:T	1.27632e-08	-1.33967	-5.03233e-10	2.78131e-06	-1.27076	-5.03233e-10
155850320	chr1:155850320:A:G	2.89638e-07	1.7824	-5.03233e-10	0.000113915	2.44177	-5.03233e-10
155850924	chr1:155850924:G:C	1.06096e-08	-1.52289e-10	-1.52447	2.15979e-06	-1.52289e-10	-1.52367
155851286	chr1:155851286:A:G	2.21136e-08	-1.52289e-10	-0.790042	3.26186e-06	-1.52289e-10	-1.11138
155851340	chr1:155851340:C:T	6.45002e-09	-0.744014	-1.27814	1.51843e-06	-0.596939	-1.27906
155851983	chr1:155851983:G:A	9.02709e-09	-0.630995	-1.05501	8.01168e-07	-1.16918	-1.34619
155852738	chr1:155852738:G:A	5.97515e-09	-0.57654	-1.52208	1.23109e-06	-0.574096	-1.51168
155852760	chr1:155852760:G:A	1.12782e-08	-1.52289e-10	-1.46336	2.44772e-06	-1.52289e-10	-1.39852
155852838	chr1:155852838:C:A	5.87869e-09	-1.20832	-0.906575	1.29984e-06	-1.54405	-0.487391
155852930	chr1:155852930:T:C	1.58579e-08	-0.246487	-0.876077	1.27411e-06	-0.849894	-1.20154
155853180	chr1:155853180:C:T	1.58211e-07	0.133491	1.0442	8.32742e-06	-0.36632	0.192194
155854077	chr1:155854077:TCTTA:T	8.54369e-08	-1.52289e-10	0.561545	1.86797e-05	-1.52289e-10	0.633759
155854205	chr1:155854205:A:G	2.62616e-08	-1.52289e-10	-0.618125	3.74912e-06	-1.52289e-10	-0.972158
155854390	chr1:155854390:T:C	2.11141e-09	-1.615	-1.52388	4.07231e-07	-1.71614	-1.47592
155855602	chr1:155855602:C:T	8.95309e-09	-1.69423	-5.03233e-10	1.79824e-06	-1.70687	-5.03233e-10
155855787	chr1:155855787:C:G	6.13434e-09	-0.549014	-1.52332	1.26228e-06	-0.545961	-1.5148
155855904	chr1:155855904:C:G	1.11627e-08	-1.52289e-10	-1.47366	2.42042e-06	-1.52289e-10	-1.40974
155855906	chr1:155855906:C:T	1.53129e-07	-0.105889	1.25094	8.05345e-06	-0.562053	0.354475
155856064	chr1:155856064:A:G	1.20405e-08	-0.420692	-0.977268	1.04653e-06	-0.979936	-1.26826
155856169	chr1:155856169:A:C	2.22252e-08	-1.52289e-10	-0.785006	3.2652e-06	-1.52289e-10	-1.11036
155856312	chr1:155856312:C:T	1.06117e-08	-1.52289e-10	-1.52427	2.17095e-06	-1.52289e-10	-1.51851
155856781	chr1:155856781:AG:A	1.13155e-08	-1.52289e-10	-1.46006	2.45967e-06	-1.52289e-10	-1.39365
155857046	chr1:155857046:C:A	1.09985e-08	-1.52289e-10	-1.48847	2.29661e-06	-1.52289e-10	-1.46225
155857667	chr1:155857667:G:T	2.28022e-08	-1.52289e-10	-0.759377	3.32926e-06	-1.52289e-10	-1.09093
155857755	chr1:155857755:T:C	5.75432e-09	-1.04206	-1.09423	1.21772e-06	-1.07465	-1.02206
155857993	chr1:155857993:T:C	1.07986e-08	-1.52289e-10	-1.50682	2.16178e-06	-1.52289e-10	-1.52275
155859120	chr1:155859120:T:C	2.31801e-08	-1.52289e-10	-0.742938	3.36901e-06	-1.52289e-10	-1.07906
155859349	chr1:155859349:C:G	4.151e-08	-1.52289e-10	-0.160299	5.50053e-06	-1.52289e-10	-0.588835
155859687	chr1:155859687:C:G	1.133e-08	-1.52289e-10	-1.45878	2.2289e-06	-1.52289e-10	-1.49217
155859720	chr1:155859720:C:T	4.1683e-09	-1.07885	-1.37987	9.94836e-07	-1.04569	-1.25316
155861853	chr1:155861853:G:A	1.202e-08	-1.52289e-10	-1.39966	2.49243e-06	-1.52289e-10	-1.38042
155861950	chr1:155861950:G:A	1.68449e-08	-1.52289e-10	-1.06218	3.64529e-06	-1.52289e-10	-1.00024
155862413	chr1:155862413:G:A	6.54542e-09	-0.501095	-1.50637	1.37154e-06	-0.491334	-1.48641
155862420	chr1:155862420:C:A	2.37796e-08	-0.717404	-5.03233e-10	4.26214e-06	-0.843908	-5.03233e-10
155862831	chr1:155862831:C:T	2.4986e-08	-0.667919	-5.03233e-10	6.35365e-06	-0.444649	-5.03233e-10
155862994	chr1:155862994:C:T	1.13214e-08	-1.52289e-10	-1.45954	2.46104e-06	-1.52289e-10	-1.3931
155863214	chr1:155863214:A:G	5.78726e-09	-0.61804	-1.51253	1.21521e-06	-0.603021	-1.49574
155863616	chr1:155863616:T:C	2.55862e-08	-0.644181	-5.03233e-10	4.55217e-06	-0.778076	-5.03233e-10
155863791	chr1:155863791:T:C	2.77924e-08	-1.52289e-10	-0.56147	3.85486e-06	-1.52289e-10	-0.944345
155863976	chr1:155863976:G:A	1.1329e-08	-1.52289e-10	-1.45887	2.46337e-06	-1.52289e-10	-1.39215
155864468	chr1:155864468:C:G	5.90469e-09	-0.597385	-1.5131	1.23942e-06	-0.582196	-1.49684
155865035	chr1:155865035:G:A	9.24069e-08	0.639968	-5.03233e-10	1.51025e-05	0.42118	-5.03233e-10
155865983	chr1:155865983:A:C	9.92735e-09	-1.59094	-5.03233e-10	2.36697e-06	-1.43207	-5.03233e-10
155866182	chr1:155866182:A:T	2.14929e-08	-1.52289e-10	-0.818512	3.18182e-06	-1.52289e-10	-1.13622
155866206	chr1:155866206:G:A	1.0855e-08	-1.52289e-10	-1.50161	2.16847e-06	-1.52289e-10	-1.51966
155866314	chr1:155866314:G:A	1.07814e-08	-1.52289e-10	-1.50842	2.22685e-06	-1.52289e-10	-1.49309
155867011	chr1:155867011:T:C	1.13169e-08	-1.52289e-10	-1.45993	2.45996e-06	-1.52289e-10	-1.39353
155867080	chr1:155867080:C:T	1.11931e-08	-1.52289e-10	-1.47094	2.42079e-06	-1.52289e-10	-1.40959
155867153	chr1:155867153:G:A	1.08133e-08	-1.52289e-10	-1.50545	2.16433e-06	-1.52289e-10	-1.52157
155867327	chr1:155867327:G:A	1.4804e-08	-0.401017	-0.790316	9.40281e-07	-1.1328	-1.22246
155867632	chr1:155867632:G:A	9.47377e-09	-1.63771	-5.03233e-10	1.82729e-06	-1.69085	-5.03233e-10
155867846	chr1:155867846:T:C	1.09534e-08	-1.52289e-10	-1.49258	2.20206e-06	-1.52289e-10	-1.50429
155868074	chr1:155868074:G:C	5.12738e-08	-1.52289e-10	0.0509465	6.68952e-06	-1.52289e-10	-0.393137
155868476	chr1:155868476:T:C	2.06312e-08	-1.52289e-10	-0.85943	3.12046e-06	-1.52289e-10	-1.1557
155869005	chr1:155869005:T:C	5.93481e-08	-1.52289e-10	0.197187	7.54461e-06	-1.52289e-10	-0.272846
155869973	chr1:155869973:G:C	2.37419e-08	-1.52289e-10	-0.718994	3.43125e-06	-1.52289e-10	-1.06076
155870003	chr1:155870003:T:C	1.29396e-08	-1.52289e-10	-1.32594	2.43087e-06	-1.52289e-10	-1.40543
155870140	chr1:155870140:G:A	6.30422e-08	-1.52289e-10	0.25757	1.14056e-05	-1.52289e-10	0.140427
155870891	chr1:155870891:CAG:C	3.88083e-08	-0.526122	0.298523	2.07913e-06	-1.12796	-0.433773
155870915	chr1:155870915:C:T	8.83795e-09	-0.587135	-1.12004	8.73235e-07	-1.03509	-1.39414
155871726	chr1:155871726:T:A	1.65797e-08	-1.52289e-10	-1.07805	2.64674e-06	-1.52289e-10	-1.32035
155872067	chr1:155872067:T:A	1.11881e-08	-1.52289e-10	-1.47138	2.29155e-06	-1.52289e-10	-1.46445
155872169	chr1:155872169:C:T	9.0451e-09	-1.68401	-5.03233e-10	1.78888e-06	-1.71209	-5.03233e-10
155872353	chr1:155872353:G:A	2.79903e-08	-1.52289e-10	-0.554375	5.03351e-06	-1.52289e-10	-0.677561
155872573	chr1:155872573:A:G	1.21572e-08	-1.52289e-10	-1.38831	2.432e-06	-1.52289e-10	-1.40497
155872777	chr1:155872777:T:C	1.51079e-08	-1.01783	-0.153189	1.69006e-06	-1.17434	-0.594576
155873137	chr1:155873137:T:C	1.71906e-08	-1.04187	-5.03233e-10	4.64507e-06	-0.757872	-5.03233e-10
155873465	chr1:155873465:T:G	4.56343e-09	-0.903419	-1.46474	8.99124e-07	-0.921324	-1.47869
155873987	chr1:155873987:A:G	2.71053e-08	-1.52289e-10	-0.586503	3.80221e-06	-1.52289e-10	-0.958097
155874144	chr1:155874144:C:G	5.14895e-08	0.736593	-0.681449	3.99759e-06	0.216982	-1.12497
155874274	chr1:155874274:G:A	7.63694e-08	0.795389	-0.346041	5.42207e-06	0.275294	-0.878496
155874308	chr1:155874308:T:C	1.4544e-08	-1.52289e-10	-1.20906	3.12442e-06	-1.52289e-10	-1.15443
155874326	chr1:155874326:AT:A	5.39216e-08	0.690239	-0.58894	4.08908e-06	0.176012	-1.06137
155874754	chr1:155874754:GT:G	1.27772e-08	-1.52289e-10	-1.33857	2.6731e-06	-1.52289e-10	-1.31044
155875157	chr1:155875157:G:A	1.10025e-08	-1.52289e-10	-1.48811	2.29618e-06	-1.52289e-10	-1.46243
155875395	chr1:155875395:T:C	1.15012e-08	-1.52289e-10	-1.44378	2.42752e-06	-1.52289e-10	-1.40681
155875477	chr1:155875477:C:T	1.89119e-08	-1.52289e-10	-0.946442	4.29483e-06	-1.52289e-10	-0.836268
155875877	chr1:155875877:A:G	1.12058e-08	-1.52289e-10	-1.4698	2.31602e-06	-1.52289e-10	-1.45383
155876737	chr1:155876737:C:T	6.54085e-08	0.699676	-0.405257	4.70477e-06	0.184407	-0.929509
155877400	chr1:155877400:A:T	1.6113e-08	-1.52289e-10	-1.10661	3.11205e-06	-1.52289e-10	-1.1584
155877636	chr1:155877636:C:T	5.96669e-08	0.202545	-5.03233e-10	2.02795e-05	0.715932	-5.03233e-10
155878140	chr1:155878140:T:C	1.22383e-08	-1.52289e-10	-1.38166	2.55581e-06	-1.52289e-10	-1.35531
155878905	chr1:155878905:T:A	2.07179e-08	0.467024	-1.32226	4.6851e-06	0.702832	-1.45212
155879030	chr1:155879030:A:G	1.12931e-08	-1.52289e-10	-1.46204	2.26359e-06	-1.52289e-10	-1.47673
155879285	chr1:155879285:C:T	1.1171e-08	-1.52289e-10	-1.47291	2.34095e-06	-1.52289e-10	-1.44312
155879404	chr1:155879404:C:T	1.56264e-08	-1.52289e-10	-1.13727	3.43494e-06	-1.52289e-10	-1.05968
155879929	chr1:155879929:T:C	1.79506e-08	-0.300212	-0.698396	2.00203e-06	-0.581771	-1.01775
155880321	chr1:155880321:C:T	1.33647e-08	-1.52289e-10	-1.29362	2.81152e-06	-1.52289e-10	-1.25995
155880393	chr1:155880393:A:C	1.63095e-08	-1.52289e-10	-1.09449	3.80821e-06	-1.52289e-10	-0.956521
155881020	chr1:155881020:G:A	6.91066e-08	0.713826	-0.364409	4.93608e-06	0.201378	-0.898486
155882332	chr1:155882332:C:T	4.57279e-08	0.607888	-0.671413	2.95339e-06	0.0312831	-1.24201
155882428	chr1:155882428:C:T	1.14727e-08	-1.52289e-10	-1.44626	2.31126e-06	-1.52289e-10	-1.45589
155882813	chr1:155882813:C:T	1.18431e-08	-1.41449	-5.03233e-10	2.51689e-06	-1.37066	-5.03233e-10
155885416	chr1:155885416:T:C	1.62301e-08	-1.09937	-5.03233e-10	2.75235e-06	-1.28122	-5.03233e-10
155885512	chr1:155885512:A:G	1.16413e-08	-1.52289e-10	-1.43167	2.28208e-06	-1.52289e-10	-1.46859
155885835	chr1:155885835:T:C	1.22708e-08	-1.52289e-10	-1.37901	2.52458e-06	-1.52289e-10	-1.36761
155887172	chr1:155887172:G:A	1.53491e-08	-1.52289e-10	-1.15518	3.44482e-06	-1.52289e-10	-1.05681
155887312	chr1:155887312:C:T	2.1462e-08	-0.819948	-5.03233e-10	3.00487e-06	-1.19345	-5.03233e-10
155887484	chr1:155887484:A:G	2.7943e-08	-0.888508	0.332441	1.21637e-06	-1.71802	-0.379787
155887639	chr1:155887639:C:CTGAG	1.08025e-08	-1.52289e-10	-1.50645	2.17991e-06	-1.52289e-10	-1.5144
155887749	chr1:155887749:G:A	4.06539e-08	0.236869	-0.418008	1.10076e-06	-1.10589	-1.09179
155887833	chr1:155887833:G:A	1.45281e-08	-1.21015	-5.03233e-10	3.50286e-06	-1.0401	-5.03233e-10
155888198	chr1:155888198:G:A	2.82851e-08	-0.543897	-5.03233e-10	4.32469e-06	-0.829339	-5.03233e-10
155888251	chr1:155888251:T:G	4.97074e-08	0.0199203	-5.03233e-10	7.80693e-06	-0.238668	-5.03233e-10
155890235	chr1:155890235:T:A	1.14683e-08	-1.52289e-10	-1.44665	2.29194e-06	-1.52289e-10	-1.46428
155890300	chr1:155890300:G:A	3.24419e-08	-0.0521656	-0.354617	9.80549e-07	-1.26327	-1.05005
155890407	chr1:155890407:C:T	8.78306e-09	-1.71341	-5.03233e-10	1.83431e-06	-1.68701	-5.03233e-10
155890819	chr1:155890819:TGTTTG:T	4.02059e-09	-0.982579	-1.51223	7.22689e-07	-1.10941	-1.50904
155891994	chr1:155891994:T:C	4.20419e-08	-1.52289e-10	-0.147566	7.2838e-06	-1.52289e-10	-0.308027
155892019	chr1:155892019:C:T	4.39377e-09	-0.88664	-1.51941	7.82794e-07	-1.02145	-1.51711
155892189	chr1:155892189:A:G	4.01704e-09	-0.976267	-1.51942	7.20108e-07	-1.10481	-1.51722
155892433	chr1:155892433:G:C	8.85979e-09	-1.70471	-5.03233e-10	2.12221e-06	-1.54122	-5.03233e-10
155892659	chr1:155892659:CATCT:C	1.83922e-08	-0.974306	-5.03233e-10	5.12907e-06	-0.658754	-5.03233e-10
155893175	chr1:155893175:T:C	3.3248e-08	0.152565	-0.534805	9.74921e-07	-1.15633	-1.16275
155893868	chr1:155893868:T:C	1.22958e-08	-1.52289e-10	-1.37698	2.5673e-06	-1.52289e-10	-1.35083
155893906	chr1:155893906:A:G	1.35264e-08	-1.52289e-10	-1.28159	2.3245e-06	-1.52289e-10	-1.45017
155893929	chr1:155893929:T:C	2.10378e-08	-1.52289e-10	-0.839912	4.0484e-06	-1.52289e-10	-0.895359
155895186	chr1:155895186:T:C	3.98792e-09	-0.981239	-1.52173	7.19347e-07	-1.10304	-1.52005
155895242	chr1:155895242:A:G	2.01124e-08	-1.52289e-10	-0.884898	4.54885e-06	-1.52289e-10	-0.778805
155895300	chr1:155895300:A:T	2.32884e-08	-0.837119	0.0988411	1.01872e-06	-1.71716	-0.557971
155895846	chr1:155895846:C:T	7.0598e-08	0.370769	-5.03233e-10	1.21142e-05	0.200702	-5.03233e-10
155896368	chr1:155896368:C:G	2.88854e-08	-0.109071	-0.413825	9.21711e-07	-1.28816	-1.08704
155896605	chr1:155896605:G:A	9.92413e-09	-1.59126	-5.03233e-10	2.28549e-06	-1.4671	-5.03233e-10
155896744	chr1:155896744:G:A	2.25049e-08	-1.1379	0.3654	3.89097e-06	-1.68521	0.750193
155897043	chr1:155897043:C:T	4.2675e-09	-0.915658	-1.51955	7.60866e-07	-1.04976	-1.51721
155897715	chr1:155897715:T:C	1.0804e-08	-1.52289e-10	-1.50632	2.18262e-06	-1.52289e-10	-1.51315
155898208	chr1:155898208:G:A	8.1701e-08	-1.52289e-10	0.516832	1.52273e-05	-1.52289e-10	0.429413
155898834	chr1:155898834:G:A	4.97657e-09	-0.874658	-1.40684	8.90083e-07	-1.03015	-1.37997
155899193	chr1:155899193:T:C	8.16596e-09	-1.63761	-0.148651	1.30812e-06	-1.2698	-0.755289
155899447	chr1:155899447:G:A	1.18017e-08	-1.52289e-10	-1.41799	2.38177e-06	-1.52289e-10	-1.42584
155900625	chr1:155900625:G:A	9.10464e-09	-1.6392	-0.03825	1.42919e-06	-1.26756	-0.669009
155901003	chr1:155901003:C:T	1.1724e-08	-1.52289e-10	-1.42459	2.3353e-06	-1.52289e-10	-1.44554
155901015	chr1:155901015:A:G	8.26229e-08	0.528054	-5.03233e-10	1.44499e-05	0.377007	-5.03233e-10
155901050	chr1:155901050:G:A	1.11388e-08	-1.52289e-10	-1.4758	2.33375e-06	-1.52289e-10	-1.4462
155902613	chr1:155902613:AG:A	1.95529e-08	-1.52289e-10	-0.91311	4.31445e-06	-1.52289e-10	-0.831709
155903020	chr1:155903020:G:A	2.90493e-08	-1.52289e-10	-0.517239	5.06417e-06	-1.52289e-10	-0.67149
155903523	chr1:155903523:T:C	1.13731e-08	-0.815204	-0.639779	5.79252e-07	-1.61261	-1.22709
155903921	chr1:155903921:G:A	1.09925e-08	-1.52289e-10	-1.48902	2.21014e-06	-1.52289e-10	-1.50062
155904133	chr1:155904133:A:C	3.45709e-08	-1.52289e-10	-0.343222	8.1667e-06	-1.52289e-10	-0.193614
155904169	chr1:155904169:A:G	1.5136e-08	-1.70762	0.538456	3.09604e-06	-1.12133	-0.0422307
155906127	chr1:155906127:TCTAA:T	1.09754e-08	-1.52289e-10	-1.49058	2.28932e-06	-1.52289e-10	-1.46542
155906822	chr1:155906822:G:A	1.12388e-08	0.0576106	-1.52447	8.33547e-07	-1.18479	-1.29096
155906927	chr1:155906927:G:A	1.21112e-08	-1.52289e-10	-1.3921	2.43591e-06	-1.52289e-10	-1.40336
155907180	chr1:155907180:CTACACA:C	4.38443e-09	-0.887198	-1.52098	7.80302e-07	-1.02269	-1.51906
155907238	chr1:155907238:T:C	4.51157e-09	-0.859361	-1.52023	7.97777e-07	-1.00147	-1.51814
155907790	chr1:155907790:T:A	1.5073e-08	-1.52289e-10	-1.17333	3.37007e-06	-1.52289e-10	-1.07875
155907878	chr1:155907878:C:G	1.30785e-08	-1.05292	-0.262344	3.16793e-06	-1.36166	0.221055
155907978	chr1:155907978:T:C	1.45248e-08	-0.675159	-0.535214	6.48784e-07	-1.56126	-1.16507
155908099	chr1:155908099:AAC:A	1.08021e-08	-1.52289e-10	-1.5065	2.23137e-06	-1.52289e-10	-1.49106
155908315	chr1:155908315:C:T	4.31979e-09	-0.913804	-1.50922	7.72338e-07	-1.04691	-1.5051
155908369	chr1:155908369:G:A	1.10595e-08	-1.52289e-10	-1.48294	2.31299e-06	-1.52289e-10	-1.45514
155908941	chr1:155908941:A:G	9.20526e-09	-0.732771	-0.933688	4.5729e-07	-1.602	-1.47412
155909192	chr1:155909192:G:A	1.44192e-08	-1.52289e-10	-1.21767	3.0444e-06	-1.52289e-10	-1.18037
155909465	chr1:155909465:G:A	1.01029e-08	-1.62128	0.0478636	1.46639e-06	-1.30813	-0.602746
155910217	chr1:155910217:G:C	4.20146e-09	-0.927007	-1.52379	7.53369e-07	-1.05401	-1.52287
155910368	chr1:155910368:T:C	4.83455e-09	-0.965393	-1.34505	8.82939e-07	-1.10694	-1.31124
155910600	chr1:155910600:T:C	4.12464e-09	-0.946861	-1.52239	7.41696e-07	-1.07155	-1.52095
155910782	chr1:155910782:C:G	9.65915e-09	-1.6219	0.00357122	1.41956e-06	-1.30622	-0.637115
155911161	chr1:155911161:G:A	9.43968e-09	-0.796894	-0.844417	4.61947e-07	-1.61993	-1.44605
155912044	chr1:155912044:C:T	1.5891e-08	-1.12048	-5.03233e-10	2.72845e-06	-1.28994	-5.03233e-10
155912046	chr1:155912046:C:G	8.92742e-09	-1.69711	-5.03233e-10	1.77857e-06	-1.71787	-5.03233e-10
155912605	chr1:155912605:A:G	9.02307e-09	-1.64413	-0.0423217	1.4038e-06	-1.28361	-0.670884
155912626	chr1:155912626:G:A	3.51546e-08	-0.326477	-5.03233e-10	5.22041e-06	-0.641104	-5.03233e-10
155912771	chr1:155912771:C:T	7.53136e-09	-1.70869	-0.158467	2.67387e-06	-1.4689	0.158745
155912969	chr1:155912969:T:C	1.06538e-08	-1.52289e-10	-1.52032	2.15824e-06	-1.52289e-10	-1.52439
155914638	chr1:155914638:TAAAAG:T	1.0824e-08	-1.52289e-10	-1.50447	2.22312e-06	-1.52289e-10	-1.49477
155916162	chr1:155916162:C:T	1.22853e-08	-1.52289e-10	-1.37783	2.56493e-06	-1.52289e-10	-1.35175
155916511	chr1:155916511:T:C	1.13712e-08	-1.70486	0.249713	3.98665e-06	-1.48097	0.570241
155917001	chr1:155917001:C:A	1.48443e-08	-1.52289e-10	-1.18862	2.73947e-06	-1.52289e-10	-1.28592
155917981	chr1:155917981:T:C	4.92465e-08	-1.66614	1.67674	7.13905e-06	-1.34707	1.01897
155918689	chr1:155918689:T:C	1.06727e-08	-1.52289e-10	-1.51854	2.1616e-06	-1.52289e-10	-1.52283
155918875	chr1:155918875:A:G	4.41831e-09	-0.883808	-1.51667	7.77333e-07	-1.03181	-1.51375
155919536	chr1:155919536:C:T	5.38315e-09	-0.960141	-1.24282	9.48688e-07	-1.06238	-1.28398
155919834	chr1:155919834:AAAAT:A	1.28187e-08	-1.33533	-5.03233e-10	2.50005e-06	-1.37737	-5.03233e-10
155920251	chr1:155920251:A:AAC	9.07756e-09	-1.6543	-0.0261304	1.45969e-06	-1.25798	-0.657469
155920910	chr1:155920910:T:C	1.16218e-08	-1.52289e-10	-1.43335	2.27945e-06	-1.52289e-10	-1.46975
155921254	chr1:155921254:A:C	1.15293e-08	-0.795622	-0.645716	5.80567e-07	-1.60649	-1.23094
155922335	chr1:155922335:G:A	1.85744e-08	-1.52289e-10	-0.964452	4.09231e-06	-1.52289e-10	-0.884569
155922345	chr1:155922345:C:T	1.16207e-08	-1.52289e-10	-1.43345	2.53997e-06	-1.52289e-10	-1.36153
155922706	chr1:155922706:A:G	1.8344e-08	-1.52289e-10	-0.97693	4.03209e-06	-1.52289e-10	-0.899394
155922921	chr1:155922921:C:T	1.2131e-08	-1.52289e-10	-1.39047	2.35846e-06	-1.52289e-10	-1.43567
155923073	chr1:155923073:C:T	1.09626e-08	-1.52289e-10	-1.49174	2.28658e-06	-1.52289e-10	-1.46662
155923132	chr1:155923132:G:A	1.0618e-08	-1.52289e-10	-1.52368	2.16525e-06	-1.52289e-10	-1.52114
155923959	chr1:155923959:C:T	8.96118e-09	-1.66301	-0.0303211	1.48989e-06	-1.23398	-0.660998
155923997	chr1:155923997:C:T	4.87892e-08	-1.64598	1.64726	6.52093e-06	-1.50187	1.0832
155924369	chr1:155924369:T:C	9.65713e-09	-1.61854	-5.03233e-10	2.34544e-06	-1.44121	-5.03233e-10
155925364	chr1:155925364:T:C	8.78831e-09	-1.65128	-0.0615341	1.40751e-06	-1.26598	-0.685871
155925365	chr1:155925365:G:A	1.16074e-08	-1.52289e-10	-1.43459	2.29088e-06	-1.52289e-10	-1.46474
155926327	chr1:155926327:T:G	1.16051e-08	-1.52289e-10	-1.43479	2.48434e-06	-1.52289e-10	-1.38367
155927003	chr1:155927003:G:C	1.12341e-08	-1.52289e-10	-1.46728	2.31471e-06	-1.52289e-10	-1.4544
155927998	chr1:155927998:T:C	8.74502e-09	-1.66889	-0.0488552	1.49513e-06	-1.2159	-0.675566
155928608	chr1:155928608:A:T	4.23155e-08	-1.52289e-10	-0.14108	7.31007e-06	-1.52289e-10	-0.304427
155929229	chr1:155929229:A:T	1.15105e-08	-0.79673	-0.646241	5.82934e-07	-1.60331	-1.23005
155929334	chr1:155929334:C:T	2.23026e-08	-1.52289e-10	-0.781531	5.08368e-06	-1.52289e-10	-0.667645
155930032	chr1:155930032:C:T	1.24126e-08	-1.36752	-5.03233e-10	2.81291e-06	-1.25946	-5.03233e-10
155930344	chr1:155930344:T:C	9.2915e-09	-1.63033	-0.0268067	1.37656e-06	-1.31568	-0.658418
155931516	chr1:155931516:T:C	4.28176e-08	-1.69414	1.56486	7.07096e-06	-1.25535	0.917668
155932019	chr1:155932019:A:G	4.1303e-08	-1.52289e-10	-0.165299	9.46052e-06	-1.52289e-10	-0.0465527
155932595	chr1:155932595:C:T	2.90746e-08	-1.52289e-10	-0.516368	4.0053e-06	-1.52289e-10	-0.90606
155932607	chr1:155932607:C:A	8.74278e-09	-1.718	-5.03233e-10	1.79248e-06	-1.71008	-5.03233e-10
155932774	chr1:155932774:A:C	4.29809e-08	-1.52289e-10	-0.125479	9.30659e-06	-1.52289e-10	-0.0629573
155933519	chr1:155933519:T:C	1.37566e-08	-1.52289e-10	-1.26471	2.34775e-06	-1.52289e-10	-1.44022
155934183	chr1:155934183:G:A	1.11267e-08	-1.52289e-10	-1.47688	2.33007e-06	-1.52289e-10	-1.44778
155934386	chr1:155934386:T:C	8.94006e-09	-1.63546	-0.0602341	1.35794e-06	-1.30317	-0.68454
155934601	chr1:155934601:G:A	8.95248e-09	-1.6356	-0.0587002	1.36053e-06	-1.30264	-0.683166
155936219	chr1:155936219:T:A	1.00218e-08	-1.46742	-0.114053	1.04937e-06	-1.51939	-0.726106
155936954	chr1:155936954:A:G	1.11363e-08	-1.52289e-10	-1.47602	2.33556e-06	-1.52289e-10	-1.44543
155937445	chr1:155937445:C:T	1.06646e-08	-1.52289e-10	-1.51931	2.16091e-06	-1.52289e-10	-1.52315
155938032	chr1:155938032:T:A	7.71123e-09	-0.769054	-1.0745	4.36444e-07	-1.61437	-1.50841
155938866	chr1:155938866:C:G	8.02841e-08	0.499338	-5.03233e-10	2.82171e-05	1.04625	-5.03233e-10
155939119	chr1:155939119:T:C	1.41969e-08	-0.752374	-0.480838	6.49723e-07	-1.59036	-1.13453
155939139	chr1:155939139:G:A	1.17066e-08	-0.649329	-0.77675	5.74874e-07	-1.54399	-1.30329
155939555	chr1:155939555:C:T	9.70837e-09	-1.50982	-0.103426	1.10051e-06	-1.47892	-0.718992
155940113	chr1:155940113:G:A	1.11681e-08	-1.52289e-10	-1.47317	2.32065e-06	-1.52289e-10	-1.45183
155940278	chr1:155940278:T:C	1.28454e-08	-1.52289e-10	-1.33325	2.52343e-06	-1.52289e-10	-1.36806
155940688	chr1:155940688:C:T	1.03189e-08	-1.55226	-5.03233e-10	1.89077e-06	-1.6567	-5.03233e-10
155940732	chr1:155940732:C:T	2.21362e-08	-1.52289e-10	-0.789019	5.06371e-06	-1.52289e-10	-0.67158
155941039	chr1:155941039:G:A	8.60512e-09	-1.5406	-0.193272	1.06262e-06	-1.44777	-0.78517
155941452	chr1:155941452:G:A	1.11237e-08	-1.52289e-10	-1.47716	2.32797e-06	-1.52289e-10	-1.44868
155942654	chr1:155942654:G:A	1.10889e-08	-1.52289e-10	-1.48029	2.22567e-06	-1.52289e-10	-1.49362
155942690	chr1:155942690:G:T	2.19654e-08	-1.52289e-10	-0.796764	5.0175e-06	-1.52289e-10	-0.680747
155943579	chr1:155943579:G:C	1.41597e-08	-1.52289e-10	-1.23583	2.70798e-06	-1.52289e-10	-1.29748
155943809	chr1:155943809:T:C	1.09696e-08	-1.52289e-10	-1.49111	2.288e-06	-1.52289e-10	-1.466
155944118	chr1:155944118:G:A	1.66407e-08	-1.52289e-10	-1.07438	3.7687e-06	-1.52289e-10	-0.96695
155947801	chr1:155947801:T:A	4.07457e-07	2.1237	-5.03233e-10	0.000154387	2.74578	-5.03233e-10
155948089	chr1:155948089:T:A	4.79502e-09	-1.49069	-0.82797	6.36526e-07	-1.48778	-1.25763
155948563	chr1:155948563:G:A	4.81655e-09	-1.47743	-0.836741	6.24796e-07	-1.50077	-1.26324
155948793	chr1:155948793:G:C	1.0982e-08	-1.52289e-10	-1.48998	2.29091e-06	-1.52289e-10	-1.46473
155948828	chr1:155948828:G:A	1.17277e-08	-1.52289e-10	-1.42428	2.51311e-06	-1.52289e-10	-1.37216
155948908	chr1:155948908:C:T	1.08313e-08	-1.52289e-10	-1.50379	2.24906e-06	-1.52289e-10	-1.48317
155949543	chr1:155949543:G:A	9.09453e-08	0.624025	-5.03233e-10	3.72362e-05	1.3236	-5.03233e-10
155950723	chr1:155950723:T:C	1.26703e-08	-1.52289e-10	-1.34698	2.65341e-06	-1.52289e-10	-1.31783
155952377	chr1:155952377:G:A	1.11207e-08	-1.52289e-10	-1.47742	2.23049e-06	-1.52289e-10	-1.49146
155952404	chr1:155952404:C:T	1.32395e-08	-0.538673	-0.764356	4.29823e-06	-0.202538	-0.632937
155953160	chr1:155953160:G:A	1.26603e-08	-1.52289e-10	-1.34776	2.65116e-06	-1.52289e-10	-1.31868
155954016	chr1:155954016:C:A	1.54445e-08	-1.52289e-10	-1.14898	3.09002e-06	-1.52289e-10	-1.1655
155954085	chr1:155954085:C:T	7.83935e-09	-1.47729	-0.34979	8.81342e-07	-1.51303	-0.906959
155954285	chr1:155954285:T:C	1.06695e-08	-1.52289e-10	-1.51884	2.15804e-06	-1.52289e-10	-1.52448
155954446	chr1:155954446:A:G	9.39544e-09	-1.51745	-0.128555	1.08469e-06	-1.47473	-0.737657
155954519	chr1:155954519:A:G	1.08604e-08	-1.52289e-10	-1.50111	2.25709e-06	-1.52289e-10	-1.4796
155954631	chr1:155954631:A:T	8.76549e-09	-1.50448	-0.210929	1.00761e-06	-1.4875	-0.798595
155954714	chr1:155954714:A:G	4.70897e-09	-1.52001	-0.816755	6.61761e-07	-1.45624	-1.25029
155954852	chr1:155954852:T:C	1.44059e-08	-1.52289e-10	-1.2186	2.78628e-06	-1.52289e-10	-1.26897
155955150	chr1:155955150:C:T	3.04663e-08	-1.52289e-10	-0.469611	5.28746e-06	-1.52289e-10	-0.628342
155955465	chr1:155955465:T:C	1.10512e-08	-1.52289e-10	-1.4837	2.31033e-06	-1.52289e-10	-1.45629
155955908	chr1:155955908:G:A	9.17035e-09	-1.51358	-0.156683	1.05768e-06	-1.47845	-0.759148
155955913	chr1:155955913:G:A	4.09439e-08	-1.52289e-10	-0.17403	9.38627e-06	-1.52289e-10	-0.0544312
155956260	chr1:155956260:G:A	2.33751e-09	-1.63202	-1.40512	4.90396e-07	-1.58516	-1.42106
155956609	chr1:155956609:A:G	8.33415e-09	-1.4986	-0.267272	9.61765e-07	-1.49266	-0.840003
155957402	chr1:155957402:C:G	9.26755e-09	-1.49469	-0.165027	1.03254e-06	-1.4968	-0.764861
155957421	chr1:155957421:T:C	2.1922e-09	-1.67218	-1.42914	5.06697e-07	-1.53392	-1.4396
155957459	chr1:155957459:C:T	1.75391e-08	-1.52289e-10	-1.0218	3.28794e-06	-1.52289e-10	-1.10342
155957899	chr1:155957899:A:G	1.10109e-08	-1.52289e-10	-1.48735	2.29923e-06	-1.52289e-10	-1.46111
155957961	chr1:155957961:G:A	2.2425e-09	-1.56825	-1.51039	4.16417e-07	-1.6507	-1.51905
155958096	chr1:155958096:C:G	1.99869e-08	-1.52289e-10	-0.891157	4.41265e-06	-1.52289e-10	-0.809204
155958451	chr1:155958451:C:T	1.0319e-08	-1.44505	-0.107199	1.03132e-06	-1.54175	-0.721089
155958662	chr1:155958662:G:A	2.08485e-08	-1.52289e-10	-0.848952	4.74152e-06	-1.52289e-10	-0.737323
155959041	chr1:155959041:T:G	2.11126e-08	-1.52289e-10	-0.836363	4.05808e-06	-1.52289e-10	-0.892969
155959701	chr1:155959701:T:C	8.26493e-09	-1.49634	-0.27787	9.51817e-07	-1.49828	-0.844779
155959705	chr1:155959705:T:C	4.35712e-08	-1.64946	1.53762	6.17988e-06	-1.37368	0.901303
155959771	chr1:155959771:C:T	2.34433e-09	-1.55185	-1.48238	4.29275e-07	-1.64072	-1.49862
155959882	chr1:155959882:C:A	2.23214e-09	-1.56494	-1.51834	4.15072e-07	-1.64958	-1.5234
155959910	chr1:155959910:G:A	2.33979e-09	-1.54345	-1.49272	4.29226e-07	-1.63389	-1.50557
155960068	chr1:155960068:T:C	4.96888e-09	-1.59784	-0.685195	7.96682e-07	-1.37634	-1.14464
155960766	chr1:155960766:C:T	1.06132e-08	-1.52289e-10	-1.52414	2.17229e-06	-1.52289e-10	-1.5179
155961162	chr1:155961162:T:C	1.06906e-08	-1.52289e-10	-1.51687	2.20646e-06	-1.52289e-10	-1.50229
155961475	chr1:155961475:T:C	3.39724e-08	-1.58923	1.22854	4.59967e-06	-1.46139	0.693698
155961839	chr1:155961839:G:A	7.89087e-08	-1.52289e-10	0.482058	1.8134e-05	-1.52289e-10	0.604107
155963211	chr1:155963211:T:C	9.54458e-09	-1.5286	-0.101658	2.30583e-06	-1.67418	0.215938
155963261	chr1:155963261:A:G	9.63532e-08	-1.52289e-10	0.681787	2.23094e-05	-1.52289e-10	0.811328
155963595	chr1:155963595:C:T	1.62054e-08	-1.52289e-10	-1.10089	3.14316e-06	-1.52289e-10	-1.14845
155964018	chr1:155964018:G:A	1.09416e-08	-1.49366	-5.03233e-10	1.94182e-06	-1.63005	-5.03233e-10
155964748	chr1:155964748:C:T	9.8412e-08	-1.52289e-10	0.702929	2.28029e-05	-1.52289e-10	0.833209
155965450	chr1:155965450:G:A	9.99806e-08	-1.52289e-10	0.718742	2.31461e-05	-1.52289e-10	0.848148
155965453	chr1:155965453:C:A	2.80314e-09	-1.4505	-1.40499	5.62594e-07	-1.48398	-1.38489
155966236	chr1:155966236:C:G	1.61394e-08	-1.52289e-10	-1.10497	3.13097e-06	-1.52289e-10	-1.15234
155967371	chr1:155967371:A:G	1.14333e-08	-1.52289e-10	-1.4497	2.52041e-06	-1.52289e-10	-1.36926
155967599	chr1:155967599:C:T	1.33174e-08	-1.29716	-5.03233e-10	2.30759e-06	-1.45748	-5.03233e-10
155970486	chr1:155970486:G:A	2.74699e-08	-1.52289e-10	-0.573141	6.02373e-06	-1.52289e-10	-0.497972
155972080	chr1:155972080:T:C	1.71472e-08	-1.52289e-10	-1.0444	3.37357e-06	-1.52289e-10	-1.07771
155974398	chr1:155974398:T:G	6.85764e-09	-0.948199	-1.01267	6.32363e-07	-1.35326	-1.39871
155975210	chr1:155975210:C:T	1.47059e-08	-1.52289e-10	-1.19798	3.11354e-06	-1.52289e-10	-1.15792
155976224	chr1:155976224:C:G	8.94837e-09	-1.69476	-5.03233e-10	1.8058e-06	-1.70268	-5.03233e-10
155977984	chr1:155977984:G:T	1.16128e-08	-1.52289e-10	-1.43413	2.42832e-06	-1.52289e-10	-1.40648
155978139	chr1:155978139:C:T	3.87616e-09	-1.29379	-1.2376	7.33802e-07	-1.36175	-1.24144
155978854	chr1:155978854:G:C	4.02302e-09	-1.26961	-1.22459	4.77571e-07	-1.54504	-1.48768
155979112	chr1:155979112:G:A	1.45888e-08	-1.52289e-10	-1.20598	3.32371e-06	-1.52289e-10	-1.0926
155979602	chr1:155979602:G:A	1.0944e-08	-1.52289e-10	-1.49344	2.26066e-06	-1.52289e-10	-1.47802
155979950	chr1:155979950:C:T	2.15151e-08	-1.52289e-10	-0.817479	3.98797e-06	-1.52289e-10	-0.910398
155981176	chr1:155981176:G:A	3.77168e-08	-0.256127	-5.03233e-10	1.00429e-05	0.0131883	-5.03233e-10
155981541	chr1:155981541:T:C	8.88013e-09	-1.70242	-5.03233e-10	1.78091e-06	-1.71656	-5.03233e-10
155981670	chr1:155981670:G:A	1.12597e-08	-1.52289e-10	-1.465	2.24599e-06	-1.52289e-10	-1.48453
155981711	chr1:155981711:A:G	2.80528e-09	-1.33492	-1.51981	5.41413e-07	-1.38415	-1.5231
155983930	chr1:155983930:C:CT	1.12949e-08	-1.52289e-10	-1.46188	2.37886e-06	-1.52289e-10	-1.42706
155984293	chr1:155984293:C:G	8.96832e-09	-1.69254	-5.03233e-10	2.21249e-06	-1.49956	-5.03233e-10
155984828	chr1:155984828:C:G	1.19281e-08	-1.52289e-10	-1.40734	2.32293e-06	-1.52289e-10	-1.45085
155985054	chr1:155985054:C:T	2.88703e-08	-1.52289e-10	-0.523419	5.2155e-06	-1.52289e-10	-0.642045
155986066	chr1:155986066:T:G	1.07743e-08	-1.52289e-10	-1.50907	2.21646e-06	-1.52289e-10	-1.49777
155986095	chr1:155986095:G:T	2.07352e-08	-1.52289e-10	-0.854399	4.92841e-06	-1.52289e-10	-0.698663
155986419	chr1:155986419:C:T	2.13962e-08	-1.52289e-10	-0.823018	5.10803e-06	-1.52289e-10	-0.662867
155986492	chr1:155986492:T:A	1.18847e-08	-1.52289e-10	-1.41099	2.19143e-06	-1.52289e-10	-1.50912
155987559	chr1:155987559:G:A	1.02252e-08	-1.56138	-5.03233e-10	2.37843e-06	-1.42724	-5.03233e-10
155987692	chr1:155987692:T:C	1.87128e-08	-1.52289e-10	-0.957024	4.39052e-06	-1.52289e-10	-0.814231
155988613	chr1:155988613:A:G	3.66855e-09	-1.36135	-1.22508	4.49629e-07	-1.60466	-1.48836
155988961	chr1:155988961:G:A	1.17829e-08	-1.52289e-10	-1.41958	2.40242e-06	-1.52289e-10	-1.4172
155989512	chr1:155989512:G:A	2.66017e-09	-1.40175	-1.50609	5.19335e-07	-1.45301	-1.49588
155989845	chr1:155989845:C:A	2.91488e-08	-1.52289e-10	-0.51382	5.26564e-06	-1.52289e-10	-0.632476
155990394	chr1:155990394:A:G	4.04709e-09	-1.37919	-1.10904	4.67042e-07	-1.61414	-1.44087
155990489	chr1:155990489:C:T	2.41113e-08	-1.52289e-10	-0.703551	4.53302e-06	-1.52289e-10	-0.78229
155990525	chr1:155990525:T:G	1.48894e-08	-1.52289e-10	-1.18558	3.64423e-06	-1.52289e-10	-1.00054
155990575	chr1:155990575:T:C	6.66048e-08	0.312543	-5.03233e-10	1.14077e-05	0.140607	-5.03233e-10
155990722	chr1:155990722:G:A	8.51593e-09	-1.57708	-0.167214	2.04061e-06	-1.62269	0.0422569
155991407	chr1:155991407:T:C	1.2973e-08	-1.52289e-10	-1.32336	2.89428e-06	-1.52289e-10	-1.23094
155991760	chr1:155991760:G:A	1.34505e-08	-1.52289e-10	-1.28721	3.02268e-06	-1.52289e-10	-1.18754
155991980	chr1:155991980:C:T	1.94647e-08	-1.52289e-10	-0.917633	4.81871e-06	-1.52289e-10	-0.721174
155992528	chr1:155992528:G:A	6.5883e-08	-1.52289e-10	0.301647	1.19816e-05	-1.52289e-10	0.189695
155992714	chr1:155992714:G:A	1.24495e-08	-1.52289e-10	-1.36456	2.62309e-06	-1.52289e-10	-1.32933
155993399	chr1:155993399:C:T	3.41799e-08	-1.52289e-10	-0.354596	6.18929e-06	-1.52289e-10	-0.470859
155993450	chr1:155993450:T:C	6.394e-09	-1.54354	-0.487333	2.15361e-06	-1.45301	-0.0735261
155994370	chr1:155994370:G:T	4.16171e-08	-1.52289e-10	-0.157722	7.80598e-06	-1.52289e-10	-0.238789
155994660	chr1:155994660:C:T	1.90264e-08	-1.52289e-10	-0.940407	3.29052e-06	-1.52289e-10	-1.10264
155994743	chr1:155994743:T:G	1.07819e-08	-1.52289e-10	-1.50836	2.25882e-06	-1.52289e-10	-1.47884
155994907	chr1:155994907:A:G	2.4796e-09	-1.62559	-1.35255	4.7686e-07	-1.51181	-1.5224
155995069	chr1:155995069:T:C	1.11242e-08	-1.52289e-10	-1.47711	2.23999e-06	-1.52289e-10	-1.48721
155995289	chr1:155995289:T:TTTTG	1.35221e-08	-1.52289e-10	-1.28191	2.85412e-06	-1.52289e-10	-1.24492
155995536	chr1:155995536:C:T	1.12636e-08	-1.52289e-10	-1.46466	2.26446e-06	-1.52289e-10	-1.47634
155995662	chr1:155995662:G:A	1.09294e-08	-1.49478	-5.03233e-10	2.05664e-06	-1.57261	-5.03233e-10
155996812	chr1:155996812:G:A	5.58241e-08	-1.52289e-10	0.135972	1.1745e-05	-1.52289e-10	0.169751
155997042	chr1:155997042:G:C	8.82652e-09	-1.70847	-5.03233e-10	3.07108e-06	-1.17165	-5.03233e-10
155997490	chr1:155997490:GAA:G	1.04384e-08	-1.55286	0.0121209	1.89283e-06	-1.55234	-0.103265
155997531	chr1:155997531:G:A	1.39977e-08	-1.21304	-0.0342998	1.01731e-06	-1.52385	-0.752661
155998378	chr1:155998378:G:A	1.44287e-08	-1.38115	0.164134	4.0367e-06	-1.58264	0.684388
155998504	chr1:155998504:G:A	6.26663e-08	-1.52289e-10	0.25159	1.4707e-05	-1.52289e-10	0.394641
155998937	chr1:155998937:C:A	1.90643e-08	-1.52289e-10	-0.938418	3.26206e-06	-1.52289e-10	-1.11132
155999070	chr1:155999070:T:C	2.15974e-08	-1.52289e-10	-0.813658	4.18845e-06	-1.52289e-10	-0.861348
155999201	chr1:155999201:T:C	2.18139e-08	-1.22523	0.421545	1.49544e-06	-1.52862	-0.362644
155999378	chr1:155999378:A:T	1.75618e-08	-1.26232	0.241813	1.27504e-06	-1.49011	-0.560592
155999379	chr1:155999379:C:T	1.84618e-08	-1.23673	0.266203	1.27615e-06	-1.50712	-0.542708
155999381	chr1:155999381:C:T	1.84566e-08	-1.24141	0.270598	1.28425e-06	-1.50406	-0.539449
155999505	chr1:155999505:A:C	9.21578e-09	-1.66532	-5.03233e-10	1.80219e-06	-1.70468	-5.03233e-10
155999596	chr1:155999596:G:T	1.95501e-08	-1.3636	0.450341	1.61912e-06	-1.41856	-0.393238
155999849	chr1:155999849:G:A	1.12448e-08	-1.52289e-10	-1.46632	2.35214e-06	-1.52289e-10	-1.43835
156000217	chr1:156000217:T:C	9.08966e-09	-1.6791	-5.03233e-10	1.79069e-06	-1.71108	-5.03233e-10
156000278	chr1:156000278:GTGTGTGTA:G	1.68354e-08	-1.52289e-10	-1.06275	3.71336e-06	-1.52289e-10	-0.981743
156000354	chr1:156000354:A:G	9.74424e-09	-1.60956	-5.03233e-10	1.88068e-06	-1.66205	-5.03233e-10
156000384	chr1:156000384:T:A	4.22912e-08	-0.597005	0.45535	1.43856e-05	0.20411	0.16844
156000794	chr1:156000794:C:A	2.80833e-08	-1.52289e-10	-0.551059	5.2255e-06	-1.52289e-10	-0.640129
156001093	chr1:156001093:C:T	1.07538e-08	-1.52289e-10	-1.51097	2.17749e-06	-1.52289e-10	-1.51551
156001514	chr1:156001514:A:G	1.16633e-08	-1.52289e-10	-1.42979	2.30989e-06	-1.52289e-10	-1.45648
156001581	chr1:156001581:A:T	2.25148e-08	-0.77206	-5.03233e-10	3.63543e-06	-1.00295	-5.03233e-10
156001969	chr1:156001969:C:A	1.06716e-08	-1.52289e-10	-1.51865	2.20279e-06	-1.52289e-10	-1.50396
156002096	chr1:156002096:T:C	8.96893e-09	-1.69247	-5.03233e-10	1.78173e-06	-1.71609	-5.03233e-10
156002689	chr1:156002689:G:A	1.58014e-08	-1.52289e-10	-1.12614	3.18911e-06	-1.52289e-10	-1.13394
156003258	chr1:156003258:T:G	1.3795e-08	-1.52289e-10	-1.26193	2.95444e-06	-1.52289e-10	-1.21037
156003855	chr1:156003855:CAT:C	9.09018e-09	-1.05026	-0.628774	1.11122e-06	-1.68594	-0.502275
156004180	chr1:156004180:G:A	2.45115e-09	-1.58811	-1.40157	4.55909e-07	-1.5547	-1.52444
156004332	chr1:156004332:TA:T	9.3389e-09	-1.65204	-5.03233e-10	1.84212e-06	-1.68277	-5.03233e-10
156004442	chr1:156004442:T:A	1.56276e-07	-1.52289e-10	1.16539	2.71175e-05	-1.52289e-10	1.0065
156004737	chr1:156004737:G:A	1.07326e-08	-1.51295	-5.03233e-10	1.90064e-06	-1.65149	-5.03233e-10
156005327	chr1:156005327:G:A	1.09375e-08	-1.52289e-10	-1.49404	2.28733e-06	-1.52289e-10	-1.46629
156005411	chr1:156005411:C:T	9.22126e-09	-1.66472	-5.03233e-10	1.70292e-05	0.54125	-5.03233e-10
156005702	chr1:156005702:C:T	5.06418e-09	-1.68241	-0.581628	9.84579e-07	-1.68658	-0.622645
156006093	chr1:156006093:A:G	1.11298e-08	-1.52289e-10	-1.47661	2.37787e-06	-1.52289e-10	-1.42747
156006597	chr1:156006597:A:G	3.79938e-09	-1.58703	-0.964368	5.91895e-07	-1.5891	-1.229
156007105	chr1:156007105:C:T	1.22223e-08	-1.52289e-10	-1.38297	2.58954e-06	-1.52289e-10	-1.3422
156007573	chr1:156007573:G:A	1.11848e-08	-1.52289e-10	-1.47168	2.35685e-06	-1.52289e-10	-1.43635
156008089	chr1:156008089:C:T	2.38709e-08	-1.52289e-10	-0.713575	4.5955e-06	-1.52289e-10	-0.768602
156008097	chr1:156008097:G:A	2.83937e-08	-1.52289e-10	-0.540067	5.42963e-06	-1.52289e-10	-0.601808
156008135	chr1:156008135:AAAAG:A	2.23588e-08	-1.52289e-10	-0.779013	4.31065e-06	-1.52289e-10	-0.832592
156008466	chr1:156008466:C:T	1.60467e-08	-1.52289e-10	-1.11073	3.23389e-06	-1.52289e-10	-1.11999
156008503	chr1:156008503:TC:T	1.3851e-08	-1.52289e-10	-1.25787	2.8884e-06	-1.52289e-10	-1.23298
156008668	chr1:156008668:C:T	9.06499e-09	-1.68181	-5.03233e-10	1.7903e-06	-1.7113	-5.03233e-10
156008753	chr1:156008753:C:G	5.28261e-09	-1.63501	-0.586801	8.30046e-07	-1.53014	-0.949809
156009190	chr1:156009190:G:A	1.16731e-08	-1.52289e-10	-1.42895	2.45069e-06	-1.52289e-10	-1.39731
156009242	chr1:156009242:C:T	3.11548e-09	-1.71593	-1.03392	6.06661e-07	-1.70802	-1.08544
156010040	chr1:156010040:G:A	1.11548e-08	-1.52289e-10	-1.47437	2.34811e-06	-1.52289e-10	-1.44007
156010131	chr1:156010131:G:A	1.06201e-08	-1.52289e-10	-1.52348	2.16376e-06	-1.52289e-10	-1.52183
156010375	chr1:156010375:A:G	8.86386e-09	-1.70425	-5.03233e-10	1.78125e-06	-1.71636	-5.03233e-10
156010529	chr1:156010529:T:G	1.9986e-07	1.41139	-5.03233e-10	7.09852e-05	1.96879	-5.03233e-10
156010643	chr1:156010643:A:C	1.86248e-08	-0.96174	-5.03233e-10	3.10694e-06	-1.16004	-5.03233e-10
156010954	chr1:156010954:C:G	1.06897e-08	-1.52289e-10	-1.51696	2.22883e-06	-1.52289e-10	-1.4922
156012299	chr1:156012299:C:A	1.07922e-08	-1.52289e-10	-1.50741	2.26854e-06	-1.52289e-10	-1.47454
156012957	chr1:156012957:A:C	5.63085e-09	-1.71224	-0.445729	8.13715e-07	-1.59762	-0.902205
156013236	chr1:156013236:G:C	1.74794e-08	-1.52289e-10	-1.02521	3.77907e-06	-1.52289e-10	-0.964202
156013425	chr1:156013425:CAAAAAGAAA:C	7.79033e-09	-1.39419	-0.439156	2.62771e-06	-1.08049	-0.247083
156013507	chr1:156013507:A:G	4.16358e-09	-1.63348	-0.826375	6.24437e-07	-1.50264	-1.26194
156013622	chr1:156013622:G:A	3.74958e-08	-1.52289e-10	-0.262005	7.11024e-06	-1.52289e-10	-0.332144
156013628	chr1:156013628:G:A	1.10811e-08	-1.52289e-10	-1.48099	2.36131e-06	-1.52289e-10	-1.43446
156013857	chr1:156013857:G:A	4.32338e-09	-1.61487	-0.807327	6.15341e-07	-1.52932	-1.24994
156013919	chr1:156013919:A:G	4.37654e-09	-1.61275	-0.797223	6.82736e-07	-1.55919	-1.11613
156014078	chr1:156014078:T:C	7.12722e-09	-1.03529	-0.887024	7.97173e-07	-1.68157	-0.838791
156014162	chr1:156014162:C:T	1.11606e-08	-1.52289e-10	-1.47384	2.24878e-06	-1.52289e-10	-1.48329
156014716	chr1:156014716:A:G	1.20929e-08	-1.39362	-5.03233e-10	2.2772e-06	-1.47073	-5.03233e-10
156014794	chr1:156014794:G:A	4.72192e-08	-1.52289e-10	-0.0314332	1.07739e-05	-1.52289e-10	0.0834441
156015280	chr1:156015280:T:C	1.06113e-08	-1.52289e-10	-1.52432	2.19099e-06	-1.52289e-10	-1.50933
156016019	chr1:156016019:C:T	3.98989e-09	-1.60804	-0.894427	5.77219e-07	-1.53941	-1.30381
156016066	chr1:156016066:G:A	4.09305e-09	-1.61695	-0.859997	7.87783e-07	-1.62627	-0.905939
156016084	chr1:156016084:G:C	8.89995e-09	-1.70019	-5.03233e-10	1.79438e-06	-1.70902	-5.03233e-10
156016108	chr1:156016108:A:G	3.58901e-09	-1.51697	-1.09138	6.37566e-07	-1.55369	-1.19009
156016245	chr1:156016245:T:G	1.06445e-08	-1.52289e-10	-1.52119	2.2072e-06	-1.52289e-10	-1.50195
156017882	chr1:156017882:C:A	1.06811e-08	-1.52289e-10	-1.51775	2.22581e-06	-1.52289e-10	-1.49356
156018317	chr1:156018317:A:G	6.34517e-08	-1.52289e-10	0.264045	1.47969e-05	-1.52289e-10	0.400737
156018600	chr1:156018600:C:T	3.91884e-08	-1.49457	1.27672	3.99769e-06	-1.66006	0.752098
156018601	chr1:156018601:G:A	1.06156e-08	-1.52289e-10	-1.52391	2.18794e-06	-1.52289e-10	-1.51072
156018651	chr1:156018651:G:A	1.06412e-08	-1.52289e-10	-1.5215	2.20625e-06	-1.52289e-10	-1.50239
156018844	chr1:156018844:G:A	1.06573e-08	-1.52289e-10	-1.51999	2.21374e-06	-1.52289e-10	-1.499
156019180	chr1:156019180:A:G	1.11003e-08	-1.52289e-10	-1.47927	2.23927e-06	-1.52289e-10	-1.48753
156019311	chr1:156019311:A:T	1.53922e-08	-1.52289e-10	-1.15237	2.93469e-06	-1.52289e-10	-1.21708
156019649	chr1:156019649:T:G	2.37898e-08	-0.716976	-5.03233e-10	5.99861e-06	-0.502151	-5.03233e-10
156020827	chr1:156020827:T:C	1.13856e-08	-1.52289e-10	-1.45389	2.41225e-06	-1.52289e-10	-1.41312
156021170	chr1:156021170:C:G	1.06301e-08	-1.52289e-10	-1.52254	2.19896e-06	-1.52289e-10	-1.5057
156021428	chr1:156021428:T:A	1.06152e-08	-1.52289e-10	-1.52395	2.19514e-06	-1.52289e-10	-1.50744
156021607	chr1:156021607:G:A	3.77687e-09	-1.22495	-1.33239	5.293e-07	-1.62183	-1.30805
156021755	chr1:156021755:T:C	1.063e-08	-1.52289e-10	-1.52256	2.19885e-06	-1.52289e-10	-1.50575
156021787	chr1:156021787:A:G	9.69637e-09	-1.61448	-5.03233e-10	1.79507e-06	-1.70864	-5.03233e-10
156022351	chr1:156022351:G:A	6.97115e-08	-1.52289e-10	0.358132	1.24859e-05	-1.52289e-10	0.230924
156022561	chr1:156022561:A:ATT	1.06301e-08	-1.52289e-10	-1.52254	2.19896e-06	-1.52289e-10	-1.5057
156023157	chr1:156023157:C:A	1.08638e-08	-1.52289e-10	-1.5008	2.22861e-06	-1.52289e-10	-1.4923
156023498	chr1:156023498:T:C	1.19985e-08	-1.52289e-10	-1.40145	2.53593e-06	-1.52289e-10	-1.36312
156023665	chr1:156023665:G:T	2.65652e-09	-1.69736	-1.21186	4.69113e-07	-1.64489	-1.4057
156023849	chr1:156023849:C:T	1.08201e-08	-1.52289e-10	-1.50483	2.16487e-06	-1.52289e-10	-1.52132
156023887	chr1:156023887:A:G	3.00839e-09	-1.3092	-1.47562	1.07908e-06	-0.887439	-1.33013
156023918	chr1:156023918:GT:G	4.54735e-09	-1.6266	-0.74509	6.53886e-07	-1.51263	-1.20587
156024479	chr1:156024479:A:G	1.14491e-08	-1.52289e-10	-1.44833	2.42898e-06	-1.52289e-10	-1.40621
156024533	chr1:156024533:C:T	6.43426e-08	-1.52289e-10	0.277989	1.50253e-05	-1.52289e-10	0.416054
156024538	chr1:156024538:A:G	1.0895e-08	-1.52289e-10	-1.49793	2.30403e-06	-1.52289e-10	-1.45902
156024567	chr1:156024567:C:T	1.66209e-08	-1.52289e-10	-1.07558	3.49501e-06	-1.52289e-10	-1.04234
156024618	chr1:156024618:G:A	5.71022e-08	-1.52289e-10	0.158609	1.03355e-05	-1.52289e-10	0.041908
156024655	chr1:156024655:T:A	1.06106e-08	-1.52289e-10	-1.52438	2.18432e-06	-1.52289e-10	-1.51237
156025044	chr1:156025044:T:G	1.03608e-08	-1.54821	-5.03233e-10	2.45006e-06	-1.39757	-5.03233e-10
156025115	chr1:156025115:G:A	1.14674e-08	-1.52289e-10	-1.44672	2.43271e-06	-1.52289e-10	-1.40467
156025211	chr1:156025211:T:C	1.08881e-08	-1.52289e-10	-1.49856	2.30172e-06	-1.52289e-10	-1.46002
156025929	chr1:156025929:C:G	1.27172e-08	-1.52289e-10	-1.34328	2.54378e-06	-1.52289e-10	-1.36003
156026470	chr1:156026470:T:C	2.87414e-09	-1.50562	-1.32486	6.01688e-07	-1.52273	-1.27896
156026561	chr1:156026561:G:T	1.01504e-08	-1.56872	-5.03233e-10	1.8076e-06	-1.70168	-5.03233e-10
156026699	chr1:156026699:C:T	1.119e-08	-1.52289e-10	-1.47121	2.35887e-06	-1.52289e-10	-1.4355
156027178	chr1:156027178:T:A	1.13214e-08	-1.52289e-10	-1.45954	2.28002e-06	-1.52289e-10	-1.4695
156027319	chr1:156027319:C:T	4.45581e-09	-1.61793	-0.774091	6.61959e-07	-1.54397	-1.16226
156027382	chr1:156027382:T:C	4.19952e-09	-1.64362	-0.807641	7.17363e-07	-1.51867	-1.10718
156027572	chr1:156027572:G:A	4.17172e-09	-1.67812	-0.779781	8.06232e-07	-1.68031	-0.828759
156027766	chr1:156027766:C:G	1.22959e-08	-1.37697	-5.03233e-10	2.02499e-06	-1.58812	-5.03233e-10
156027804	chr1:156027804:C:A	1.29905e-08	-1.52289e-10	-1.32202	2.78435e-06	-1.52289e-10	-1.26966
156027903	chr1:156027903:C:T	1.06743e-08	-1.52289e-10	-1.51839	2.18598e-06	-1.52289e-10	-1.51162
156027963	chr1:156027963:C:T	1.46403e-08	-1.52289e-10	-1.20246	3.13598e-06	-1.52289e-10	-1.15074
156028852	chr1:156028852:T:A	1.07768e-08	-1.52289e-10	-1.50884	2.23481e-06	-1.52289e-10	-1.48952
156028936	chr1:156028936:G:C	1.08e-08	-1.50669	-5.03233e-10	1.85173e-06	-1.67756	-5.03233e-10
156029316	chr1:156029316:A:C	1.06271e-08	-1.52289e-10	-1.52282	2.19433e-06	-1.52289e-10	-1.5078
156029566	chr1:156029566:G:A	3.51403e-09	-1.71721	-0.912262	6.71727e-07	-1.7176	-0.973985
156029780	chr1:156029780:A:G	6.79857e-09	-1.49092	-0.478597	6.55794e-07	-1.71774	-0.997849
156030118	chr1:156030118:G:A	1.14408e-08	-1.52289e-10	-1.44905	2.35572e-06	-1.52289e-10	-1.43683
156030300	chr1:156030300:A:C	1.13015e-08	-1.4613	-5.03233e-10	2.27551e-06	-1.47147	-5.03233e-10
156031293	chr1:156031293:T:C	1.51615e-08	-1.52289e-10	-1.16748	3.29768e-06	-1.52289e-10	-1.10046
156031377	chr1:156031377:C:T	1.18053e-08	-1.41769	-5.03233e-10	3.13775e-06	-1.15017	-5.03233e-10
156031555	chr1:156031555:G:A	4.26161e-09	-1.62359	-0.812994	1.23543e-06	-1.31809	-0.76417
156031629	chr1:156031629:T:A	5.82067e-09	-1.64934	-0.47548	7.09521e-07	-1.68527	-0.951571
156032766	chr1:156032766:T:C	1.1418e-08	-1.52289e-10	-1.45104	2.4165e-06	-1.52289e-10	-1.41136
156033376	chr1:156033376:T:A	1.21707e-08	-1.52289e-10	-1.3872	2.42344e-06	-1.52289e-10	-1.40849
156033609	chr1:156033609:G:A	1.14335e-08	-1.52289e-10	-1.44968	2.42053e-06	-1.52289e-10	-1.40969
156034108	chr1:156034108:T:A	1.06156e-08	-1.52289e-10	-1.5239	2.16641e-06	-1.52289e-10	-1.52061
156034201	chr1:156034201:A:G	5.0136e-09	-1.64604	-0.628041	7.20515e-07	-1.50218	-1.11929
156034351	chr1:156034351:T:C	1.15905e-08	-1.52289e-10	-1.43605	2.46117e-06	-1.52289e-10	-1.39304
156034927	chr1:156034927:G:A	1.25052e-08	-1.52289e-10	-1.36009	2.69173e-06	-1.52289e-10	-1.3035
156036095	chr1:156036095:G:A	1.15214e-08	-1.52289e-10	-1.44203	2.44388e-06	-1.52289e-10	-1.40009
156036222	chr1:156036222:T:C	2.50647e-09	-1.7146	-1.25275	4.69925e-07	-1.71754	-1.33132
156037279	chr1:156037279:G:A	1.7558e-07	-1.52289e-10	1.28186	4.11257e-05	-1.52289e-10	1.42295
156037386	chr1:156037386:A:G	3.35991e-09	-1.6055	-1.06882	5.57999e-07	-1.58476	-1.29231
156037446	chr1:156037446:T:A	2.0536e-09	-1.64328	-1.52336	4.23087e-07	-1.63089	-1.52297
156037916	chr1:156037916:A:G	1.3052e-08	-1.52289e-10	-1.31729	2.60198e-06	-1.52289e-10	-1.33741
156038197	chr1:156038197:G:A	2.77103e-08	-0.564429	-5.03233e-10	8.37696e-06	-0.168195	-5.03233e-10
156039336	chr1:156039336:T:C	2.05982e-09	-1.65757	-1.50604	3.97371e-07	-1.6993	-1.51727
156039944	chr1:156039944:A:C	1.13157e-08	-1.52289e-10	-1.46004	2.20952e-06	-1.52289e-10	-1.50091
156040694	chr1:156040694:C:T	1.65392e-08	-1.52289e-10	-1.0805	3.54225e-06	-1.52289e-10	-1.02892
156040741	chr1:156040741:C:T	1.07478e-08	-1.52289e-10	-1.51153	2.24499e-06	-1.52289e-10	-1.48498
156040996	chr1:156040996:C:T	3.52679e-09	-1.60204	-1.02381	9.83086e-07	-1.32668	-0.984055
156041636	chr1:156041636:G:T	1.45216e-08	-1.52289e-10	-1.21059	2.90023e-06	-1.52289e-10	-1.22889
156041653	chr1:156041653:T:C	3.30555e-09	-1.61412	-1.0765	5.60414e-07	-1.57508	-1.29768
156043559	chr1:156043559:T:A	8.09517e-08	-1.52289e-10	0.50762	1.88868e-05	-1.52289e-10	0.644785
156043885	chr1:156043885:C:T	2.99293e-09	-1.34131	-1.44867	4.48413e-07	-1.71551	-1.3802
156043927	chr1:156043927:A:AC	9.82645e-09	-1.60116	-5.03233e-10	2.41124e-06	-1.41354	-5.03233e-10
156044425	chr1:156044425:T:C	8.82971e-09	-1.70811	-5.03233e-10	1.89955e-06	-1.65206	-5.03233e-10
156045334	chr1:156045334:C:G	1.1654e-08	-1.52289e-10	-1.43058	2.47987e-06	-1.52289e-10	-1.38548
156045844	chr1:156045844:T:C	9.90566e-09	-1.59313	-5.03233e-10	2.31457e-06	-1.45446	-5.03233e-10
156046121	chr1:156046121:T:C	2.80896e-09	-1.45188	-1.40154	4.82002e-07	-1.71547	-1.30802
156046196	chr1:156046196:G:C	5.45778e-09	-1.63963	-0.549562	6.91218e-07	-1.70744	-0.955537
156046215	chr1:156046215:C:T	2.88338e-09	-1.47974	-1.34753	5.19929e-07	-1.71155	-1.23619
156046244	chr1:156046244:T:C	4.68139e-09	-1.44582	-0.896818	5.45653e-07	-1.71687	-1.18258
156046565	chr1:156046565:A:G	2.75229e-09	-1.67846	-1.19534	5.05276e-07	-1.69409	-1.28224
156046788	chr1:156046788:G:A	1.06299e-08	-1.52289e-10	-1.52256	2.19477e-06	-1.52289e-10	-1.5076
156046797	chr1:156046797:G:A	1.09888e-08	-1.52289e-10	-1.48936	2.21137e-06	-1.52289e-10	-1.50007
156047077	chr1:156047077:C:G	4.0951e-09	-1.44998	-1.02646	9.2299e-07	-1.61508	-0.758734
156047093	chr1:156047093:G:A	7.20486e-09	-1.62791	-0.283563	8.3197e-07	-1.70383	-0.773804
156047535	chr1:156047535:G:A	1.07654e-08	-1.52289e-10	-1.5099	2.16009e-06	-1.52289e-10	-1.52353
156047576	chr1:156047576:T:G	8.42813e-08	-1.52289e-10	0.547926	2.00656e-05	-1.52289e-10	0.705325
156048206	chr1:156048206:G:A	1.17238e-08	-1.52289e-10	-1.42462	2.50644e-06	-1.52289e-10	-1.37482
156048246	chr1:156048246:T:G	7.37893e-08	-1.52289e-10	0.414981	1.75637e-05	-1.52289e-10	0.572155
156048844	chr1:156048844:C:T	2.20823e-08	-1.52289e-10	-0.791455	3.65396e-06	-1.52289e-10	-0.997867
156049284	chr1:156049284:G:T	5.28941e-09	-0.85677	-1.36376	8.45488e-07	-1.33911	-1.12241
156050920	chr1:156050920:T:TC	4.64412e-09	-1.7169	-0.633736	8.62061e-07	-1.7173	-0.724811
156051288	chr1:156051288:G:A	9.21307e-09	-1.66561	-5.03233e-10	1.78371e-06	-1.71498	-5.03233e-10
156052100	chr1:156052100:C:T	4.01356e-09	-1.67061	-0.825941	5.72544e-07	-1.68452	-1.16683
156053066	chr1:156053066:T:G	1.60972e-08	-1.52289e-10	-1.10759	3.4623e-06	-1.52289e-10	-1.05175
156053234	chr1:156053234:T:C	1.14359e-08	-1.52289e-10	-1.44947	2.23719e-06	-1.52289e-10	-1.48846
156054093	chr1:156054093:G:A	8.75989e-09	-1.71605	-5.03233e-10	1.78418e-06	-1.71472	-5.03233e-10
156054582	chr1:156054582:A:G	5.97281e-09	-0.575841	-1.52317	5.13726e-07	-1.53086	-1.42889
156055222	chr1:156055222:C:T	9.03393e-09	-1.68525	-5.03233e-10	1.79348e-06	-1.70952	-5.03233e-10
156055305	chr1:156055305:C:T	3.47157e-09	-1.41359	-1.22804	4.6857e-07	-1.67484	-1.37691
156055861	chr1:156055861:G:C	1.13429e-08	-1.52289e-10	-1.45764	2.40271e-06	-1.52289e-10	-1.41708
156056281	chr1:156056281:C:T	9.24324e-09	-1.66234	-5.03233e-10	1.95159e-06	-1.62504	-5.03233e-10
156056856	chr1:156056856:A:T	9.19587e-09	-1.66748	-5.03233e-10	1.93857e-06	-1.63173	-5.03233e-10
156057412	chr1:156057412:C:T	6.66448e-07	2.61573	-5.03233e-10	0.00031027	3.44376	-5.03233e-10
156057501	chr1:156057501:CCTT:C	3.48385e-09	-1.19011	-1.44799	7.31326e-07	-1.19188	-1.4147
156057759	chr1:156057759:C:T	3.10124e-09	-1.65763	-1.0968	5.31307e-07	-1.60151	-1.32458
156060033	chr1:156060033:T:G	1.83423e-08	-1.52289e-10	-0.977023	3.36342e-06	-1.52289e-10	-1.08072
156060772	chr1:156060772:A:G	9.53808e-08	-1.52289e-10	0.671643	2.29908e-05	-1.52289e-10	0.841413
156060848	chr1:156060848:C:G	1.45266e-08	-1.52289e-10	-1.21025	3.14497e-06	-1.52289e-10	-1.14788
156060859	chr1:156060859:G:T	1.24872e-08	-1.52289e-10	-1.36153	2.49712e-06	-1.52289e-10	-1.37854
156063096	chr1:156063096:G:A	8.07848e-09	-0.685053	-1.11198	5.7222e-07	-1.58347	-1.26844
156063113	chr1:156063113:G:A	1.24519e-08	-1.52289e-10	-1.36436	2.68049e-06	-1.52289e-10	-1.30768
156064563	chr1:156064563:T:C	1.58361e-08	-1.52289e-10	-1.12394	2.88763e-06	-1.52289e-10	-1.23324
156065656	chr1:156065656:T:C	1.11214e-08	-1.52289e-10	-1.47736	2.23021e-06	-1.52289e-10	-1.49159
156067566	chr1:156067566:C:T	9.14262e-09	-1.67329	-5.03233e-10	2.11496e-06	-1.54465	-5.03233e-10
156068108	chr1:156068108:C:A	2.25602e-08	-1.52289e-10	-0.770048	3.93239e-06	-1.52289e-10	-0.924432
156068196	chr1:156068196:T:C	1.2651e-08	-1.52289e-10	-1.3485	2.43322e-06	-1.52289e-10	-1.40446
156068267	chr1:156068267:C:A	9.19562e-09	-1.66751	-5.03233e-10	1.77853e-06	-1.71789	-5.03233e-10
156068837	chr1:156068837:C:T	1.95623e-08	-1.52289e-10	-0.912628	3.46339e-06	-1.52289e-10	-1.05143
156069527	chr1:156069527:T:G	2.21199e-08	-1.52289e-10	-0.789755	3.82064e-06	-1.52289e-10	-0.953261
156071742	chr1:156071742:G:A	1.52411e-08	-1.52289e-10	-1.16224	2.74451e-06	-1.52289e-10	-1.28408
156071758	chr1:156071758:G:A	5.77599e-09	-1.03508	-1.09745	1.0491e-06	-1.12952	-1.11622
156071977	chr1:156071977:G:A	1.41149e-08	-1.52289e-10	-1.239	3.00801e-06	-1.52289e-10	-1.1924
156073039	chr1:156073039:C:G	1.18037e-08	-1.52289e-10	-1.41782	2.367e-06	-1.52289e-10	-1.43206
156073124	chr1:156073124:G:A	1.20015e-08	-0.0576337	-1.34357	5.51661e-07	-1.36778	-1.52072
156073621	chr1:156073621:C:T	6.83201e-09	-0.995586	-0.969029	1.36603e-06	-0.953246	-1.02852
156073891	chr1:156073891:T:G	8.74503e-09	-1.71775	-5.03233e-10	1.81009e-06	-1.7003	-5.03233e-10
156074462	chr1:156074462:C:T	1.60896e-08	-1.52289e-10	-1.10806	3.21659e-06	-1.52289e-10	-1.12536
156074463	chr1:156074463:G:A	1.06665e-08	-1.52289e-10	-1.51913	2.16247e-06	-1.52289e-10	-1.52243
156075211	chr1:156075211:G:T	1.3689e-08	-1.26964	-5.03233e-10	2.69122e-06	-1.30368	-5.03233e-10
156075392	chr1:156075392:T:A	3.11794e-09	-1.46787	-1.2812	1.04429e-06	-0.75872	-1.49162
156075794	chr1:156075794:G:A	1.07769e-08	-1.52289e-10	-1.50882	2.27104e-06	-1.52289e-10	-1.47344
156075871	chr1:156075871:A:G	8.21119e-09	-0.852867	-0.927868	2.16483e-06	-0.415911	-1.10542
156076182	chr1:156076182:C:T	5.89039e-09	-1.45212	-0.660793	1.6581e-06	-0.783843	-1.00417
156076550	chr1:156076550:C:T	1.50667e-08	-1.17375	-5.03233e-10	3.2059e-06	-1.12869	-5.03233e-10
156077126	chr1:156077126:G:A	1.06835e-08	-1.52289e-10	-1.51753	2.23085e-06	-1.52289e-10	-1.4913
156078175	chr1:156078175:T:C	1.06365e-08	-1.52289e-10	-1.52194	2.20683e-06	-1.52289e-10	-1.50212
156078425	chr1:156078425:T:C	1.33021e-08	-1.52289e-10	-1.29831	2.57879e-06	-1.52289e-10	-1.34636
156079040	chr1:156079040:C:T	4.04615e-09	-1.04996	-1.43851	8.16383e-07	-1.0487	-1.44785
156079922	chr1:156079922:G:A	1.06854e-08	-1.52289e-10	-1.51736	2.23169e-06	-1.52289e-10	-1.49092
156080086	chr1:156080086:C:T	5.48571e-09	-1.27457	-0.909521	1.18983e-06	-1.64377	-0.476096
156083236	chr1:156083236:G:A	1.70778e-08	-1.52289e-10	-1.04845	3.38157e-06	-1.52289e-10	-1.07534
156083339	chr1:156083339:G:A	1.63874e-08	-1.52289e-10	-1.08972	2.90955e-06	-1.52289e-10	-1.22568
156084188	chr1:156084188:A:T	1.90964e-07	1.36585	-5.03233e-10	8.97472e-05	2.20332	-5.03233e-10
156085279	chr1:156085279:G:A	1.68735e-08	-1.52289e-10	-1.06049	2.9812e-06	-1.52289e-10	-1.20135
156085308	chr1:156085308:C:G	2.76202e-09	-1.39239	-1.47788	5.1674e-07	-1.4634	-1.49049
156085394	chr1:156085394:T:C	8.40703e-09	-1.16043	-0.596732	1.15162e-06	-1.34045	-0.812058
156085553	chr1:156085553:C:T	9.90857e-09	-1.47583	-0.117008	2.63707e-06	-0.844255	-0.479757
156085591	chr1:156085591:C:T	9.66923e-09	-1.46011	-0.157174	2.62425e-06	-0.814378	-0.514505
156086744	chr1:156086744:A:G	1.68835e-07	1.24269	-5.03233e-10	2.77794e-05	1.03062	-5.03233e-10
156086851	chr1:156086851:C:G	2.10727e-08	-1.52289e-10	-0.838257	4.67519e-06	-1.52289e-10	-0.75141
156087177	chr1:156087177:A:G	7.62638e-09	-1.60733	-0.247287	1.39195e-06	-1.23758	-0.725388
156087313	chr1:156087313:G:A	1.31535e-08	-1.52289e-10	-1.30955	2.86947e-06	-1.52289e-10	-1.23955
156087536	chr1:156087536:C:T	7.7672e-09	-1.20033	-0.635995	1.13016e-06	-1.36046	-0.810859
156087626	chr1:156087626:T:C	5.93713e-09	-0.974163	-1.13084	1.21735e-06	-0.900972	-1.19603
156088226	chr1:156088226:C:T	1.06653e-08	-1.52289e-10	-1.51923	2.16809e-06	-1.52289e-10	-1.51983
156089063	chr1:156089063:G:A	1.73625e-08	-1.03192	-5.03233e-10	2.94728e-06	-1.2128	-5.03233e-10
156089485	chr1:156089485:G:A	6.0712e-09	-1.38404	-0.698636	1.92405e-06	-0.616035	-1.02321
156089553	chr1:156089553:A:G	1.43283e-08	-1.52289e-10	-1.224	2.67535e-06	-1.52289e-10	-1.3096
156089691	chr1:156089691:G:T	3.68843e-07	2.02414	-5.03233e-10	6.25896e-05	1.84292	-5.03233e-10
156089984	chr1:156089984:G:A	3.19832e-07	1.88156	-5.03233e-10	0.000160871	2.78692	-5.03233e-10
156090359	chr1:156090359:G:C	2.35709e-09	-1.5699	-1.45891	4.63452e-07	-1.6009	-1.46183
156090866	chr1:156090866:A:G	5.92377e-09	-1.66223	-0.445031	9.27301e-07	-1.70323	-0.665927
156091495	chr1:156091495:A:G	6.40939e-09	-1.668	-0.360466	1.0407e-06	-1.70497	-0.548808
156091520	chr1:156091520:T:C	1.09952e-08	-1.52289e-10	-1.48877	2.23524e-06	-1.52289e-10	-1.48933
156092003	chr1:156092003:C:T	1.06096e-08	-1.52289e-10	-1.52447	2.18011e-06	-1.52289e-10	-1.5143
156092741	chr1:156092741:G:A	5.4862e-09	-1.57044	-0.613557	8.17992e-07	-1.65327	-0.841313
156093092	chr1:156093092:G:A	1.29509e-08	-1.52289e-10	-1.32507	2.7598e-06	-1.52289e-10	-1.27852
156093346	chr1:156093346:A:G	1.49282e-08	-1.52289e-10	-1.18298	3.19855e-06	-1.52289e-10	-1.13098
156093498	chr1:156093498:G:T	1.42699e-07	-1.52289e-10	1.07451	3.11388e-05	-1.52289e-10	1.14478
156094089	chr1:156094089:C:A	4.11022e-09	-1.07124	-1.40151	1.07225e-06	-0.970948	-1.25297
156094846	chr1:156094846:G:A	9.66849e-09	-1.61736	-5.03233e-10	1.8681e-06	-1.66876	-5.03233e-10
156095082	chr1:156095082:C:T	1.17465e-08	-1.52289e-10	-1.42268	2.4983e-06	-1.52289e-10	-1.37807
156095554	chr1:156095554:A:G	8.58116e-09	-1.60173	-0.134935	1.18735e-06	-1.67707	-0.44489
156095651	chr1:156095651:C:G	1.23012e-08	-1.52289e-10	-1.37653	2.60552e-06	-1.52289e-10	-1.33605
156096515	chr1:156096515:C:T	1.5323e-08	-1.52289e-10	-1.15688	3.04466e-06	-1.52289e-10	-1.18029
156096762	chr1:156096762:G:T	2.74856e-08	-1.52289e-10	-0.572572	5.09943e-06	-1.52289e-10	-0.664551
156098563	chr1:156098563:A:G	1.41656e-08	-1.52289e-10	-1.23542	3.0007e-06	-1.52289e-10	-1.19483
156099117	chr1:156099117:C:T	1.38763e-08	-1.52289e-10	-1.25605	2.9368e-06	-1.52289e-10	-1.21636
156099623	chr1:156099623:C:T	1.42028e-08	-1.52289e-10	-1.23279	3.01854e-06	-1.52289e-10	-1.18891
156099746	chr1:156099746:C:T	8.74902e-09	-1.71729	-5.03233e-10	1.81529e-06	-1.69743	-5.03233e-10
156100108	chr1:156100108:C:T	1.36604e-08	-1.52289e-10	-1.27173	2.6539e-06	-1.52289e-10	-1.31765
156100453	chr1:156100453:G:A	1.70782e-08	-1.52289e-10	-1.04843	3.30849e-06	-1.52289e-10	-1.09719
156100746	chr1:156100746:C:T	7.28176e-08	-1.52289e-10	0.401725	1.67358e-05	-1.52289e-10	0.523873
156101280	chr1:156101280:C:T	2.30002e-09	-1.63668	-1.41664	4.89366e-07	-1.63176	-1.37657
156102015	chr1:156102015:G:A	6.51483e-09	-1.32424	-0.687909	2.23916e-06	-0.580318	-0.907262
156102203	chr1:156102203:G:A	2.57285e-09	-1.42488	-1.51634	4.89355e-07	-1.48733	-1.52101
156102623	chr1:156102623:T:A	2.85548e-08	-1.52289e-10	-0.534407	6.33173e-06	-1.52289e-10	-0.448107
156102793	chr1:156102793:T:A	1.18457e-08	-1.52289e-10	-1.41426	2.38856e-06	-1.52289e-10	-1.42299
156103027	chr1:156103027:G:A	1.26556e-08	-1.52289e-10	-1.34813	2.59379e-06	-1.52289e-10	-1.34056
156103383	chr1:156103383:G:A	1.05788e-08	-1.52738	-5.03233e-10	2.06823e-06	-1.56699	-5.03233e-10
156104753	chr1:156104753:T:C	3.39455e-08	-1.52289e-10	-0.361476	7.57738e-06	-1.52289e-10	-0.268513
156105054	chr1:156105054:T:C	7.6079e-09	-0.877338	-0.979708	1.86692e-06	-0.459736	-1.20965
156105142	chr1:156105142:G:T	3.11268e-08	-1.52289e-10	-0.448165	6.92683e-06	-1.52289e-10	-0.358277
156105403	chr1:156105403:C:CCT	5.67908e-09	-1.02074	-1.1287	1.38341e-06	-0.660995	-1.30814
156105475	chr1:156105475:TCTC:T	1.29844e-08	-1.52289e-10	-1.32248	2.8523e-06	-1.52289e-10	-1.24556
156106080	chr1:156106080:A:G	8.99436e-09	-1.23707	-0.452567	2.14103e-06	-0.952744	-0.579648
156107447	chr1:156107447:C:G	1.09016e-08	-1.49732	-5.03233e-10	2.09434e-06	-1.55444	-5.03233e-10
156107888	chr1:156107888:C:T	8.89433e-09	-1.70082	-5.03233e-10	1.80871e-06	-1.70107	-5.03233e-10
156108458	chr1:156108458:A:G	5.89818e-09	-1.09899	-1.01259	1.62918e-06	-0.673122	-1.13248
156108476	chr1:156108476:T:C	3.26624e-08	-1.25952	0.859507	7.24375e-06	-0.950166	0.636626
156108585	chr1:156108585:C:T	4.40382e-08	-0.101177	-5.03233e-10	1.51908e-05	0.427009	-5.03233e-10
156108759	chr1:156108759:C:T	1.18924e-08	-1.52289e-10	-1.41033	2.55703e-06	-1.52289e-10	-1.35483
156108823	chr1:156108823:A:G	2.04179e-08	-0.869822	-5.03233e-10	2.90908e-06	-1.22584	-5.03233e-10
156109251	chr1:156109251:C:T	9.28085e-09	-1.65828	-5.03233e-10	1.81318e-06	-1.6986	-5.03233e-10
156109292	chr1:156109292:C:T	6.24232e-09	-1.01038	-1.0445	1.77017e-06	-0.563684	-1.15892
156109515	chr1:156109515:C:T	3.26782e-09	-1.50745	-1.19466	1.09692e-06	-0.853545	-1.34763
156109837	chr1:156109837:C:T	7.88378e-09	-0.30121	-1.52022	3.17201e-06	0.359114	-1.49843
156109839	chr1:156109839:C:T	6.51827e-09	-0.577808	-1.43382	2.76449e-06	0.132816	-1.40964
156110118	chr1:156110118:G:A	1.09818e-08	-1.52289e-10	-1.48999	2.26892e-06	-1.52289e-10	-1.47438
156110650	chr1:156110650:A:AC	5.49807e-09	-1.57258	-0.609253	1.47726e-06	-1.19521	-0.708279
156110653	chr1:156110653:T:A	5.57947e-09	-1.57246	-0.594684	1.49819e-06	-1.19472	-0.694705
156111662	chr1:156111662:T:C	2.2251e-08	-1.52289e-10	-0.783848	4.50899e-06	-1.52289e-10	-0.787607
156111681	chr1:156111681:T:C	1.45788e-08	-1.00372	-0.202949	1.07132e-06	-1.58098	-0.643804
156111726	chr1:156111726:G:A	8.93433e-09	-1.69633	-5.03233e-10	1.88726e-06	-1.65855	-5.03233e-10
156112234	chr1:156112234:G:A	2.04628e-08	-1.52289e-10	-0.867626	3.87065e-06	-1.52289e-10	-0.940257
156113260	chr1:156113260:T:A	4.05789e-09	-1.62321	-0.862361	1.01957e-06	-1.10091	-1.17339
156113677	chr1:156113677:T:C	1.94258e-09	-1.7164	-1.50581	1.48977e-06	-0.545169	-1.34989
156113705	chr1:156113705:T:C	1.97723e-09	-1.68894	-1.5156	0.00213988	6.68765	-1.31282
156113836	chr1:156113836:A:G	1.08166e-08	-1.52289e-10	-1.50515	2.23755e-06	-1.52289e-10	-1.4883
156113988	chr1:156113988:T:C	1.32128e-08	-1.52289e-10	-1.30504	2.59649e-06	-1.52289e-10	-1.33952
156114131	chr1:156114131:C:A	3.61469e-08	-1.52289e-10	-0.298641	8.16647e-06	-1.52289e-10	-0.193643
156114831	chr1:156114831:G:T	1.15238e-08	-1.52289e-10	-1.44182	2.48952e-06	-1.52289e-10	-1.38159
156114969	chr1:156114969:C:T	3.24252e-08	-0.407297	-5.03233e-10	7.70922e-06	-0.251263	-5.03233e-10
156115584	chr1:156115584:T:C	3.63336e-09	-1.60598	-0.9901	0.000928533	5.94757	-1.40764
156117415	chr1:156117415:A:G	2.59212e-09	-1.61306	-1.3207	0.00324602	7.28743	-1.49592
156117718	chr1:156117718:G:C	1.09044e-08	-1.52289e-10	-1.49706	2.16013e-06	-1.52289e-10	-1.52351
156117781	chr1:156117781:A:G	2.09856e-08	-1.52289e-10	-0.842397	4.09534e-06	-1.52289e-10	-0.883831
156117962	chr1:156117962:T:C	4.09868e-09	-1.32996	-1.14561	1.06478e-06	-1.06114	-1.16978
156118465	chr1:156118465:C:G	2.01467e-09	-1.69742	-1.48836	0.00220732	6.60613	-1.20028
156118735	chr1:156118735:C:T	2.04196e-09	-1.64954	-1.52278	0.003893	7.32313	-1.34988
156119359	chr1:156119359:G:A	1.26606e-08	-1.52289e-10	-1.34774	2.6901e-06	-1.52289e-10	-1.3041
156119818	chr1:156119818:T:C	2.0391e-09	-1.71778	-1.45595	0.00133499	5.98977	-1.08677
156120082	chr1:156120082:C:T	2.07288e-09	-1.71088	-1.44641	0.00195177	6.34705	-1.06424
156120129	chr1:156120129:C:T	2.14298e-09	-1.61242	-1.51161	0.00478921	7.63389	-1.45345
156120504	chr1:156120504:G:A	2.3504e-08	-1.52289e-10	-0.729062	5.25352e-06	-1.52289e-10	-0.634782
156120554	chr1:156120554:C:T	1.13633e-08	-1.52289e-10	-1.45584	2.30687e-06	-1.52289e-10	-1.45779
156120652	chr1:156120652:A:G	8.75258e-09	-1.71689	-5.03233e-10	1.9069e-06	-1.6482	-5.03233e-10
156120721	chr1:156120721:AAAAAC:A	1.34755e-08	-1.52289e-10	-1.28536	2.88209e-06	-1.52289e-10	-1.23516
156121209	chr1:156121209:C:T	1.38908e-08	-1.52289e-10	-1.25501	2.72721e-06	-1.52289e-10	-1.2904
156121362	chr1:156121362:AAAG:A	1.20451e-08	-1.52289e-10	-1.39758	2.44814e-06	-1.52289e-10	-1.39835
156121642	chr1:156121642:C:A	1.20567e-08	-1.39661	-5.03233e-10	2.54483e-06	-1.35962	-5.03233e-10
156122099	chr1:156122099:C:T	1.32515e-08	-1.52289e-10	-1.30212	2.6163e-06	-1.52289e-10	-1.33192
156122146	chr1:156122146:G:A	1.07616e-08	-1.52289e-10	-1.51025	2.30961e-06	-1.52289e-10	-1.4566
156122492	chr1:156122492:C:A	9.50046e-09	-1.63489	-5.03233e-10	2.17692e-06	-1.51577	-5.03233e-10
156122788	chr1:156122788:G:A	1.18127e-08	-1.52289e-10	-1.41705	2.44269e-06	-1.52289e-10	-1.40058
156122848	chr1:156122848:C:T	1.94567e-09	-1.71706	-1.50357	0.0011525	6.21831	-1.4623
156123040	chr1:156123040:G:A	2.745e-09	-1.3932	-1.48325	0.0422873	9.57026	-1.2117
156123139	chr1:156123139:CAAG:C	2.26936e-09	-1.55264	-1.51409	0.0138998	8.54861	-1.30266
156123200	chr1:156123200:T:C	2.87358e-09	-1.67765	-1.15302	6.46573e-07	-1.46642	-1.26333
156123615	chr1:156123615:C:T	2.80371e-09	-1.47388	-1.38141	0.0328163	9.08022	-0.975221
156123629	chr1:156123629:T:C	1.33986e-08	-1.52289e-10	-1.29108	2.63484e-06	-1.52289e-10	-1.32486
156124266	chr1:156124266:G:C	2.18435e-09	-1.58668	-1.51823	0.0102437	8.26376	-1.32303
156124512	chr1:156124512:C:T	1.3407e-08	-1.52289e-10	-1.29046	2.85919e-06	-1.52289e-10	-1.24314
156124576	chr1:156124576:T:C	2.22859e-09	-1.57083	-1.51403	0.0119871	8.4001	-1.30219
156124652	chr1:156124652:T:G	2.17683e-09	-1.58774	-1.52062	0.0100059	8.25526	-1.33801
156124745	chr1:156124745:A:G	1.06123e-08	-1.52289e-10	-1.52422	2.51671e-06	-1.52289e-10	-1.37073
156124787	chr1:156124787:A:G	1.24701e-08	-1.52289e-10	-1.3629	2.15798e-06	-1.52289e-10	-1.52451
156124820	chr1:156124820:C:T	1.6776e-08	-1.52289e-10	-1.06629	3.54474e-06	-1.52289e-10	-1.02822
156125403	chr1:156125403:AG:A	2.17126e-09	-1.59252	-1.51841	0.00977788	8.21863	-1.32444
156125573	chr1:156125573:C:T	9.25857e-09	-1.66068	-5.03233e-10	2.08546e-06	-1.55869	-5.03233e-10
156125622	chr1:156125622:G:A	2.22665e-09	-1.5701	-1.51563	0.012044	8.41199	-1.30935
156125645	chr1:156125645:C:T	1.59709e-08	-1.52289e-10	-1.11547	3.37228e-06	-1.52289e-10	-1.07809
156125857	chr1:156125857:T:C	2.19496e-09	-1.57563	-1.52444	0.0107176	8.36707	-1.3811
156125921	chr1:156125921:T:C	3.3211e-09	-1.46037	-1.22556	0.00299527	7.21942	-1.50831
156125965	chr1:156125965:C:T	2.24789e-09	-1.55646	-1.51978	0.0132417	8.52743	-1.32999
156126018	chr1:156126018:C:A	2.21561e-09	-1.56911	-1.52159	0.0117686	8.42421	-1.34469
156126057	chr1:156126057:C:T	2.25415e-09	-1.55107	-1.5224	0.0135189	8.56943	-1.35126
156126585	chr1:156126585:G:A	6.95538e-09	-1.03873	-0.907985	1.91309e-06	-0.729795	-0.915166
156126596	chr1:156126596:G:A	2.32167e-09	-1.52073	-1.52322	0.0167187	8.79338	-1.36278
156126626	chr1:156126626:T:G	3.53374e-09	-1.39434	-1.22954	0.00435283	7.59394	-1.50904
156126900	chr1:156126900:A:G	2.03155e-08	-1.52289e-10	-0.874848	3.8634e-06	-1.52289e-10	-0.942133
156127023	chr1:156127023:ACCCTGTCCT:A	3.34053e-09	-1.15717	-1.52293	0.103329	10.6713	-1.4193
156127082	chr1:156127082:T:C	2.36543e-09	-1.50649	-1.51878	0.019344	8.90304	-1.32658
156127128	chr1:156127128:G:A	3.06606e-09	-1.24179	-1.52405	0.0691012	10.2572	-1.40755
156127186	chr1:156127186:G:A	1.34119e-08	-1.52289e-10	-1.29009	2.86072e-06	-1.52289e-10	-1.24261
156127773	chr1:156127773:G:A	1.23015e-08	-1.52289e-10	-1.37651	2.35021e-06	-1.52289e-10	-1.43918
156127844	chr1:156127844:G:C	2.34877e-09	-1.5122	-1.52014	0.0184298	8.86332	-1.33528
156128166	chr1:156128166:A:T	1.21754e-08	-1.52289e-10	-1.38682	2.33232e-06	-1.52289e-10	-1.44682
156128251	chr1:156128251:G:A	2.24794e-08	-1.52289e-10	-0.773634	4.41995e-06	-1.52289e-10	-0.807551
156128348	chr1:156128348:A:G	6.97049e-09	-1.03661	-0.907935	1.90934e-06	-0.731196	-0.915724
156128541	chr1:156128541:G:A	1.60551e-08	-1.11021	-5.03233e-10	2.95731e-06	-1.2094	-5.03233e-10
156128829	chr1:156128829:A:G	3.51891e-09	-1.4156	-1.21248	0.00386911	7.47186	-1.50476
156128982	chr1:156128982:G:A	1.14248e-08	-1.52289e-10	-1.45045	2.44429e-06	-1.52289e-10	-1.39992
156129039	chr1:156129039:G:A	1.32646e-08	-1.52289e-10	-1.30113	2.97959e-06	-1.52289e-10	-1.20189
156129121	chr1:156129121:G:A	1.08002e-08	-1.52289e-10	-1.50667	2.17809e-06	-1.52289e-10	-1.51523
156129603	chr1:156129603:C:T	1.0789e-08	-1.52289e-10	-1.5077	2.27393e-06	-1.52289e-10	-1.47217
156129839	chr1:156129839:C:G	1.959e-09	-1.69281	-1.52099	0.00250659	6.94743	-1.41444
156129878	chr1:156129878:T:G	3.93992e-09	-1.28756	-1.22751	0.00709595	8.06447	-1.49087
156130039	chr1:156130039:A:G	1.93018e-09	-1.71056	-1.51806	0.00162443	6.52391	-1.42467
156130258	chr1:156130258:C:A	2.10839e-09	-1.61917	-1.52113	0.00749931	7.96572	-1.33683
156130348	chr1:156130348:T:C	3.14735e-09	-1.24463	-1.49504	0.0607451	10.2103	-1.48954
156130443	chr1:156130443:T:TG	3.01887e-09	-1.25857	-1.52278	0.0654507	10.1547	-1.35934
156130698	chr1:156130698:C:T	2.33408e-08	-1.52289e-10	-0.73603	4.59302e-06	-1.52289e-10	-0.769142
156130948	chr1:156130948:T:C	3.1327e-09	-1.49546	-1.24887	0.00233564	6.97614	-1.51378
156131197	chr1:156131197:C:T	1.08089e-08	-1.52289e-10	-1.50587	2.24354e-06	-1.52289e-10	-1.48562
156131278	chr1:156131278:T:A	2.98424e-09	-1.56593	-1.22696	0.00109639	6.21499	-1.50889
156131281	chr1:156131281:T:A	2.22392e-09	-1.64581	-1.44115	0.0042173	7.56992	-1.51665
156131372	chr1:156131372:G:T	1.30343e-08	-1.52289e-10	-1.31865	2.77457e-06	-1.52289e-10	-1.27318
156131431	chr1:156131431:T:C	1.59993e-08	-1.52289e-10	-1.11369	2.9989e-06	-1.52289e-10	-1.19544
156131758	chr1:156131758:T:C	2.09776e-09	-1.62784	-1.51752	0.00698034	7.87123	-1.31406
156131833	chr1:156131833:G:T	2.33847e-08	-1.52289e-10	-0.734152	4.60141e-06	-1.52289e-10	-0.767316
156131861	chr1:156131861:A:G	1.94536e-08	-1.52289e-10	-0.918203	3.70696e-06	-1.52289e-10	-0.983468
156132042	chr1:156132042:A:G	2.12283e-09	-1.61509	-1.51839	0.00788896	7.99791	-1.31837
156132309	chr1:156132309:C:A	2.02301e-09	-1.65763	-1.52402	0.00473573	7.53542	-1.36621
156132647	chr1:156132647:C:T	2.1249e-09	-1.61199	-1.52052	0.00801251	8.02743	-1.33235
156132813	chr1:156132813:C:A	2.11678e-09	-1.61433	-1.52201	0.00777051	8.00796	-1.34355
156132903	chr1:156132903:G:A	2.24828e-09	-1.56591	-1.51016	0.0134526	8.494	-1.28075
156132965	chr1:156132965:G:A	2.07483e-09	-1.64706	-1.50929	0.00493113	7.67052	-1.46088
156133401	chr1:156133401:T:C	3.19785e-09	-1.19923	-1.52452	0.0834277	10.4323	-1.39429
156133444	chr1:156133444:G:A	2.37648e-09	-1.55206	-1.46856	0.0098652	8.40771	-1.50462
156133463	chr1:156133463:C:T	1.07325e-08	-1.52289e-10	-1.51296	2.24529e-06	-1.52289e-10	-1.48484
156134029	chr1:156134029:CTTTTT:C	2.42083e-09	-1.48154	-1.52059	0.0179043	8.92546	-1.42634
156134206	chr1:156134206:A:C	3.28721e-09	-1.39362	-1.30258	0.00441061	7.62256	-1.52447
156134292	chr1:156134292:C:T	1.07364e-08	-1.52289e-10	-1.51259	2.16533e-06	-1.52289e-10	-1.52111
156134601	chr1:156134601:C:T	4.56451e-09	-1.1719	-1.19602	1.24707e-06	-0.828387	-1.2445
156134663	chr1:156134663:G:T	1.97408e-08	-1.52289e-10	-0.903547	3.75915e-06	-1.52289e-10	-0.969488
156135237	chr1:156135237:T:C	5.33878e-09	-0.981067	-1.23017	0.0234796	9.26605	-1.49584
156135626	chr1:156135626:A:G	2.71989e-09	-1.71239	-1.17325	4.91006e-07	-1.67574	-1.32924
156135818	chr1:156135818:G:T	5.27436e-09	-1.01907	-1.2043	0.0204558	9.11981	-1.48747
156136171	chr1:156136171:A:G	1.1937e-08	-1.52289e-10	-1.40659	2.53209e-06	-1.52289e-10	-1.36463
156136578	chr1:156136578:G:A	3.08194e-09	-1.56188	-1.1988	0.0012187	6.31402	-1.50216
156137072	chr1:156137072:C:T	4.4213e-09	-1.11667	-1.28312	0.0109115	8.50115	-1.49727
156137384	chr1:156137384:A:G	1.38575e-08	-1.52289e-10	-1.25741	2.96884e-06	-1.52289e-10	-1.20551
156137546	chr1:156137546:G:A	1.76384e-08	-1.52289e-10	-1.01615	4.16311e-06	-1.52289e-10	-0.867418
156137743	chr1:156137743:C:T	4.02173e-09	-1.36681	-1.12771	2.03745e-06	-0.777975	-0.804004
156138228	chr1:156138228:C:T	5.86803e-09	-1.057	-1.05971	0.0153224	8.74599	-1.4026
156138257	chr1:156138257:T:C	2.95758e-09	-1.53853	-1.26333	0.00159215	6.59592	-1.51676
156138355	chr1:156138355:C:T	1.15459e-08	-1.52289e-10	-1.43991	2.53881e-06	-1.52289e-10	-1.36199
156138783	chr1:156138783:A:G	1.07093e-08	-1.52289e-10	-1.51512	2.15827e-06	-1.52289e-10	-1.52437
156139471	chr1:156139471:C:T	8.88682e-09	-1.26737	-0.434292	2.31309e-06	-0.988017	-0.467077
156139499	chr1:156139499:T:C	1.06567e-08	-1.52289e-10	-1.52004	2.15857e-06	-1.52289e-10	-1.52423
156139555	chr1:156139555:C:T	1.16362e-08	-1.52289e-10	-1.43211	2.35211e-06	-1.52289e-10	-1.43837
156139745	chr1:156139745:G:A	1.13742e-08	-1.45489	-5.03233e-10	2.77732e-06	-1.27219	-5.03233e-10
156140128	chr1:156140128:C:T	1.66355e-08	-1.52289e-10	-1.07469	2.63269e-06	-1.52289e-10	-1.32567
156140375	chr1:156140375:A:G	2.76618e-09	-1.3762	-1.49256	0.0310286	9.31747	-1.26849
156140376	chr1:156140376:C:T	2.8013e-09	-1.5885	-1.26765	0.00109902	6.2258	-1.51731
156140522	chr1:156140522:G:A	1.27425e-08	-1.70568	0.364386	1.79356e-06	-1.41507	-0.29441
156141496	chr1:156141496:A:G	3.5895e-09	-1.45827	-1.14995	1.82927e-06	-0.862951	-0.82681
156141499	chr1:156141499:G:A	3.71622e-09	-1.0504	-1.52312	0.00925303	8.3017	-1.46267
156141551	chr1:156141551:TG:T	3.46776e-08	-1.52289e-10	-0.340141	7.06132e-06	-1.52289e-10	-0.339048
156141787	chr1:156141787:C:T	4.64668e-09	-1.01345	-1.33663	2.42078e-06	0.0854948	-1.49508
156142446	chr1:156142446:C:T	4.02379e-09	-1.5106	-0.983408	9.88128e-07	-1.18028	-1.12535
156142545	chr1:156142545:A:T	2.99306e-09	-1.60829	-1.18165	7.85097e-07	-1.13064	-1.40499
156142573	chr1:156142573:T:A	3.08283e-08	-1.52289e-10	-0.4578	6.66324e-06	-1.52289e-10	-0.397074
156142679	chr1:156142679:G:A	2.38334e-09	-1.65365	-1.36408	8.33195e-06	1.28171	-1.45529
156143270	chr1:156143270:G:A	3.58414e-09	-1.70429	-0.905427	7.27937e-07	-1.58561	-1.02561
156143278	chr1:156143278:T:C	1.34614e-08	-1.52289e-10	-1.2864	2.96224e-06	-1.52289e-10	-1.20774
156143517	chr1:156143517:G:T	1.08245e-08	-1.52289e-10	-1.50442	2.15895e-06	-1.52289e-10	-1.52406
156144456	chr1:156144456:A:G	1.49802e-08	-1.52289e-10	-1.17951	3.19344e-06	-1.52289e-10	-1.13258
156144787	chr1:156144787:T:C	1.10171e-08	-1.52289e-10	-1.48679	2.18858e-06	-1.52289e-10	-1.51043
156144804	chr1:156144804:A:G	1.10918e-08	-1.52289e-10	-1.48003	2.19255e-06	-1.52289e-10	-1.50861
156145534	chr1:156145534:G:A	1.1459e-08	-1.52289e-10	-1.44746	2.3268e-06	-1.52289e-10	-1.44919
156145866	chr1:156145866:T:G	5.04251e-08	-1.52289e-10	0.0342556	1.12649e-05	-1.52289e-10	0.128016
156146015	chr1:156146015:C:T	3.11266e-09	-1.70584	-1.04492	6.34785e-07	-1.48684	-1.26131
156146697	chr1:156146697:T:G	4.32638e-09	-1.59165	-0.829853	4.95803e-07	-1.69894	-1.29632
156146729	chr1:156146729:AT:A	1.11741e-08	-1.52289e-10	-1.47264	2.18133e-06	-1.52289e-10	-1.51374
156147070	chr1:156147070:C:T	2.32911e-09	-1.64763	-1.39312	5.60099e-07	-1.68544	-1.18788
156147793	chr1:156147793:G:T	3.8414e-09	-1.5882	-0.952197	2.46544e-06	-0.591641	-0.799667
156148164	chr1:156148164:A:G	1.08518e-08	-1.52289e-10	-1.50191	2.33289e-06	-1.52289e-10	-1.44657
156148319	chr1:156148319:G:GA	1.12017e-08	-1.52289e-10	-1.47017	2.40836e-06	-1.52289e-10	-1.41473
156148491	chr1:156148491:G:A	2.18151e-09	-1.59583	-1.51038	3.91444e-07	-1.71424	-1.51735
156148675	chr1:156148675:A:T	2.32468e-08	-0.740067	-5.03233e-10	3.39794e-06	-1.07051	-5.03233e-10
156149405	chr1:156149405:C:T	1.25164e-08	-1.52289e-10	-1.35919	2.35062e-06	-1.52289e-10	-1.439
156149886	chr1:156149886:G:A	1.31029e-08	-1.52289e-10	-1.3134	2.70894e-06	-1.52289e-10	-1.29712
156150523	chr1:156150523:T:C	1.07215e-08	-1.52289e-10	-1.51398	2.15888e-06	-1.52289e-10	-1.52409
156150590	chr1:156150590:G:A	1.21865e-08	-1.52289e-10	-1.3859	2.48546e-06	-1.52289e-10	-1.38322
156150675	chr1:156150675:G:A	4.86708e-08	-1.52289e-10	-0.00115348	1.05507e-05	-1.52289e-10	0.0625097
156150697	chr1:156150697:C:G	3.27189e-09	-1.64845	-1.05242	1.75695e-06	-0.841162	-0.888939
156150711	chr1:156150711:G:A	1.42849e-08	-1.52289e-10	-1.22703	3.1377e-06	-1.52289e-10	-1.15019
156150951	chr1:156150951:C:T	1.17373e-08	-1.42346	-5.03233e-10	2.60582e-06	-1.33593	-5.03233e-10
156150991	chr1:156150991:C:T	2.40426e-08	-1.52289e-10	-0.706406	5.11685e-06	-1.52289e-10	-0.66114
156151056	chr1:156151056:C:T	1.14726e-08	-1.52289e-10	-1.44628	2.37602e-06	-1.52289e-10	-1.42825
156151299	chr1:156151299:C:T	1.99784e-09	-1.67038	-1.52379	8.26665e-07	-0.97187	-1.51217
156151395	chr1:156151395:G:A	1.27986e-08	-1.52289e-10	-1.3369	2.49047e-06	-1.52289e-10	-1.38121
156151554	chr1:156151554:T:C	3.91725e-08	-1.52289e-10	-0.218259	8.46252e-06	-1.52289e-10	-0.158033
156151607	chr1:156151607:C:T	1.2142e-08	-1.38957	-5.03233e-10	3.1439e-06	-1.14822	-5.03233e-10
156152282	chr1:156152282:A:G	1.95408e-09	-1.71234	-1.50397	4.26655e-07	-1.62099	-1.52447
156152310	chr1:156152310:G:C	1.94911e-09	-1.71599	-1.50287	4.35265e-07	-1.6011	-1.52438
156152349	chr1:156152349:T:C	2.18653e-09	-1.68751	-1.41641	5.22557e-07	-1.47775	-1.46495
156152533	chr1:156152533:A:C	1.49988e-08	-1.52289e-10	-1.17826	3.07174e-06	-1.52289e-10	-1.17144
156152984	chr1:156152984:C:A	1.06349e-08	-1.52289e-10	-1.5221	2.15795e-06	-1.52289e-10	-1.52452
156155184	chr1:156155184:TGGCTG:T	3.30861e-08	-1.52289e-10	-0.387119	6.89438e-06	-1.52289e-10	-0.362973
156155897	chr1:156155897:T:C	1.16195e-08	-1.52289e-10	-1.43355	2.53579e-06	-1.52289e-10	-1.36318
156156806	chr1:156156806:C:T	1.19074e-08	-1.52289e-10	-1.40907	2.58084e-06	-1.52289e-10	-1.34556
156156826	chr1:156156826:C:T	2.19418e-09	-1.5883	-1.51213	6.71161e-07	-1.1697	-1.52273
156157124	chr1:156157124:A:G	1.21033e-08	-1.52289e-10	-1.39276	2.33102e-06	-1.52289e-10	-1.44738
156157411	chr1:156157411:C:T	1.19441e-08	-1.52289e-10	-1.406	2.30777e-06	-1.52289e-10	-1.4574
156157577	chr1:156157577:T:C	2.56293e-09	-1.56016	-1.38492	4.11631e-07	-1.68357	-1.49774
156158348	chr1:156158348:G:A	1.22513e-08	-1.52289e-10	-1.3806	2.35589e-06	-1.52289e-10	-1.43676
156158546	chr1:156158546:G:A	3.17101e-09	-1.23918	-1.493	1.05243e-06	-0.750767	-1.49181
156159188	chr1:156159188:T:G	1.19648e-08	-1.52289e-10	-1.40427	2.31404e-06	-1.52289e-10	-1.45469
156159543	chr1:156159543:C:T	2.33024e-09	-1.59998	-1.44029	4.03617e-07	-1.68155	-1.51941
156159935	chr1:156159935:A:G	2.17905e-08	-0.804762	-5.03233e-10	6.40733e-06	-0.436237	-5.03233e-10
156159957	chr1:156159957:A:C	2.16603e-09	-1.59546	-1.51788	3.92199e-07	-1.71733	-1.51233
156160005	chr1:156160005:C:T	8.02909e-09	-1.68886	-0.114307	9.97119e-07	-1.68568	-0.61088
156160016	chr1:156160016:T:C	1.08648e-08	-1.52289e-10	-1.5007	2.3101e-06	-1.52289e-10	-1.45639
156160148	chr1:156160148:A:T	1.08237e-08	-1.52289e-10	-1.50449	2.24192e-06	-1.52289e-10	-1.48635
156160177	chr1:156160177:A:G	2.74353e-09	-1.65546	-1.22153	8.00582e-07	-1.31282	-1.20327
156160863	chr1:156160863:G:C	1.06799e-08	-1.52289e-10	-1.51787	2.15811e-06	-1.52289e-10	-1.52445
156161088	chr1:156161088:G:A	1.27556e-08	-1.52289e-10	-1.34026	2.72385e-06	-1.52289e-10	-1.29163
156161826	chr1:156161826:A:G	2.96673e-09	-1.71764	-1.08113	1.05558e-06	-1.31369	-0.925906
156162029	chr1:156162029:G:C	2.47238e-09	-1.65269	-1.32836	4.89915e-07	-1.71566	-1.29154
156162205	chr1:156162205:G:A	2.19255e-09	-1.57665	-1.52452	3.88608e-07	-1.7152	-1.52366
156162556	chr1:156162556:G:A	1.06871e-08	-1.52289e-10	-1.5172	2.24183e-06	-1.52289e-10	-1.48639
156163118	chr1:156163118:GCA:G	2.35987e-09	-1.70552	-1.32211	6.15067e-07	-1.48343	-1.29627
156163247	chr1:156163247:T:C	2.09062e-09	-1.6832	-1.46557	4.32625e-07	-1.70787	-1.42369
156164589	chr1:156164589:A:T	1.07705e-08	-1.52289e-10	-1.50942	2.16356e-06	-1.52289e-10	-1.52193
156165236	chr1:156165236:C:T	1.22718e-08	-1.52289e-10	-1.37893	2.72185e-06	-1.52289e-10	-1.29237
156165450	chr1:156165450:G:C	2.54041e-09	-1.52749	-1.42642	3.91872e-07	-1.70853	-1.52197
156165529	chr1:156165529:C:T	2.98805e-08	-1.52289e-10	-0.489026	6.25358e-06	-1.52289e-10	-0.460525
156165777	chr1:156165777:C:T	1.08045e-08	-1.52289e-10	-1.50627	2.16645e-06	-1.52289e-10	-1.52059
156166798	chr1:156166798:A:G	3.37833e-09	-1.6556	-1.01325	8.88734e-07	-1.55976	-0.85188
156166854	chr1:156166854:A:G	1.08177e-08	-1.52289e-10	-1.50505	2.16776e-06	-1.52289e-10	-1.51998
156166960	chr1:156166960:A:G	3.42207e-08	-1.52289e-10	-0.353404	7.16257e-06	-1.52289e-10	-0.324811
156167003	chr1:156167003:T:C	2.33227e-09	-1.65203	-1.38736	4.62399e-07	-1.70914	-1.35587
156167004	chr1:156167004:G:A	4.11094e-09	-1.18293	-1.28965	1.36294e-06	-0.71084	-1.2732
156168070	chr1:156168070:G:A	2.67237e-09	-1.69076	-1.2125	7.34769e-07	-1.41486	-1.18702
156168346	chr1:156168346:T:C	2.20756e-09	-1.67825	-1.4161	4.63577e-07	-1.69965	-1.36281
156168424	chr1:156168424:G:A	3.97057e-08	-1.52289e-10	-0.204739	8.05365e-06	-1.52289e-10	-0.207554
156168475	chr1:156168475:C:T	1.2414e-08	-1.52289e-10	-1.36741	2.76111e-06	-1.52289e-10	-1.27805
156168685	chr1:156168685:T:A	1.07235e-08	-1.52289e-10	-1.5138	2.166e-06	-1.52289e-10	-1.5208
156168770	chr1:156168770:G:A	1.09263e-08	-1.52289e-10	-1.49506	2.17917e-06	-1.52289e-10	-1.51473
156169560	chr1:156169560:C:T	1.71742e-08	-1.52289e-10	-1.04283	3.61598e-06	-1.52289e-10	-1.00832
156170050	chr1:156170050:C:T	2.40425e-09	-1.6492	-1.35979	4.75908e-07	-1.71028	-1.32593
156170052	chr1:156170052:A:G	2.32524e-09	-1.67709	-1.36532	4.92297e-07	-1.70056	-1.30179
156170623	chr1:156170623:G:A	1.09145e-08	-1.52289e-10	-1.49614	2.17795e-06	-1.52289e-10	-1.5153
156170700	chr1:156170700:A:G	1.08547e-08	-1.52289e-10	-1.50163	2.17122e-06	-1.52289e-10	-1.51839
156170934	chr1:156170934:A:T	1.01385e-08	-0.0459799	-1.52391	2.0625e-06	-0.0547948	-1.51497
156171141	chr1:156171141:G:T	3.52514e-09	-1.18156	-1.44475	6.09905e-07	-1.29197	-1.49616
156172059	chr1:156172059:C:T	1.15008e-08	-1.44382	-5.03233e-10	3.0688e-06	-1.17239	-5.03233e-10
156172691	chr1:156172691:G:A	3.02551e-08	-1.52289e-10	-0.476567	6.05268e-06	-1.52289e-10	-0.493178
156173466	chr1:156173466:G:A	1.23694e-08	-1.37101	-5.03233e-10	2.01333e-06	-1.59389	-5.03233e-10
156173751	chr1:156173751:G:A	1.23708e-08	-1.52289e-10	-1.37089	2.68337e-06	-1.52289e-10	-1.30661
156174608	chr1:156174608:G:C	1.32633e-08	-1.52289e-10	-1.30123	3.10357e-06	-1.52289e-10	-1.16113
156175777	chr1:156175777:C:T	1.1267e-08	-1.52289e-10	-1.46436	2.32212e-06	-1.52289e-10	-1.4512
156175778	chr1:156175778:G:A	1.10443e-08	-1.52289e-10	-1.48432	2.19391e-06	-1.52289e-10	-1.508
156176427	chr1:156176427:C:T	3.21012e-09	-1.71712	-1.00281	1.12392e-06	-1.16287	-1.01399
156176738	chr1:156176738:C:T	1.59729e-08	-1.52289e-10	-1.11534	3.35589e-06	-1.52289e-10	-1.08296
156176755	chr1:156176755:C:T	6.37074e-08	0.268067	-5.03233e-10	2.37089e-05	0.872172	-5.03233e-10
156176849	chr1:156176849:G:A	1.06064e-08	-1.52478	-5.03233e-10	0.00131218	4.88577	-5.03233e-10
156176898	chr1:156176898:G:A	1.26905e-08	-1.34538	-5.03233e-10	2.09159e-06	-1.55576	-5.03233e-10
156177034	chr1:156177034:T:C	8.96264e-09	-1.71642	0.0232557	2.20361e-06	-1.62232	0.118739
156177535	chr1:156177535:T:C	8.50708e-09	-1.35874	-0.386596	5.39156e-06	-0.466631	-0.142214
156177767	chr1:156177767:C:T	2.87012e-09	-1.30804	-1.52385	1.02402e-06	-0.771996	-1.49795
156178005	chr1:156178005:C:A	2.12771e-08	-1.52616	0.69756	4.43782e-06	-0.473681	-0.329836
156178374	chr1:156178374:T:C	3.38478e-09	-1.34041	-1.32653	1.39271e-06	-0.838388	-1.12404
156178510	chr1:156178510:A:G	1.19037e-08	-1.52289e-10	-1.40939	2.71473e-06	-1.52289e-10	-1.29499
156178972	chr1:156178972:G:A	1.09356e-08	-1.52289e-10	-1.49421	2.20084e-06	-1.52289e-10	-1.50484
156180084	chr1:156180084:CTTCT:C	3.8512e-08	-1.52289e-10	-0.235265	7.62542e-06	-1.52289e-10	-0.262192
156180261	chr1:156180261:G:A	2.26795e-09	-1.5772	-1.49015	6.74907e-07	-1.17334	-1.51352
156180397	chr1:156180397:C:G	2.4119e-09	-1.49436	-1.51146	8.0723e-07	-1.08717	-1.42066
156180567	chr1:156180567:T:C	3.32167e-09	-1.42679	-1.25897	1.34893e-06	-0.99391	-1.00046
156181259	chr1:156181259:A:C	1.36305e-08	-1.52289e-10	-1.27392	2.75142e-06	-1.52289e-10	-1.28156
156181844	chr1:156181844:G:A	1.06163e-08	-1.52289e-10	-1.52384	2.16987e-06	-1.52289e-10	-1.51901
156182722	chr1:156182722:C:G	2.23392e-08	-1.69095	0.911065	6.11009e-06	-1.48279	0.999056
156182768	chr1:156182768:T:C	3.52933e-08	-0.322541	-5.03233e-10	1.11117e-05	0.114321	-5.03233e-10
156182924	chr1:156182924:G:A	2.26584e-09	-1.59189	-1.4764	6.71314e-07	-1.1877	-1.5045
156183026	chr1:156183026:TA:T	8.05378e-08	0.502493	-5.03233e-10	3.06764e-05	1.12981	-5.03233e-10
156183028	chr1:156183028:CTATGTT:C	8.02276e-08	0.498634	-5.03233e-10	3.0552e-05	1.12575	-5.03233e-10
156183061	chr1:156183061:C:T	1.20025e-08	-1.52289e-10	-1.40112	2.5886e-06	-1.52289e-10	-1.34256
156183226	chr1:156183226:C:G	1.17906e-08	-1.52289e-10	-1.41893	2.44565e-06	-1.52289e-10	-1.39937
156183252	chr1:156183252:A:G	3.76035e-09	-1.3805	-1.18123	1.6333e-06	-0.899041	-0.904034
156183253	chr1:156183253:C:T	1.22738e-08	-1.52289e-10	-1.37877	2.65746e-06	-1.52289e-10	-1.31631
156183673	chr1:156183673:C:T	3.52056e-09	-1.44139	-1.18623	1.77723e-06	-0.444603	-1.27402
156184537	chr1:156184537:T:G	2.06178e-08	-0.860077	-5.03233e-10	5.14248e-06	-0.656144	-5.03233e-10
156184859	chr1:156184859:C:T	1.08627e-08	-1.52289e-10	-1.5009	2.23953e-06	-1.52289e-10	-1.48741
156185156	chr1:156185156:A:G	1.29074e-08	-1.52289e-10	-1.32843	2.55053e-06	-1.52289e-10	-1.35738
156185492	chr1:156185492:T:C	1.15347e-08	-1.52289e-10	-1.44088	2.30597e-06	-1.52289e-10	-1.45818
156186303	chr1:156186303:G:A	3.94355e-09	-1.0964	-1.41776	4.37725e-07	-1.63583	-1.48402
156186428	chr1:156186428:T:C	4.27862e-09	-1.02419	-1.40841	5.89384e-07	-1.62832	-1.19403
156186909	chr1:156186909:G:C	3.35216e-08	-0.374042	-5.03233e-10	8.41815e-06	-0.16329	-5.03233e-10
156186998	chr1:156186998:A:G	2.15187e-09	-1.6069	-1.513	3.88399e-07	-1.71669	-1.52271
156187160	chr1:156187160:G:C	2.15289e-09	-1.59531	-1.52411	3.93724e-07	-1.71555	-1.51024
156187467	chr1:156187467:C:T	2.563e-09	-1.54865	-1.3964	4.00524e-07	-1.70032	-1.50834
156187565	chr1:156187565:C:T	1.37795e-08	-1.52289e-10	-1.26305	2.89397e-06	-1.52289e-10	-1.23105
156187610	chr1:156187610:G:A	3.14056e-09	-1.27363	-1.46821	6.01959e-07	-1.32844	-1.4728
156187712	chr1:156187712:A:T	1.14567e-08	-1.52289e-10	-1.44766	2.43968e-06	-1.52289e-10	-1.40181
156187806	chr1:156187806:A:G	1.06096e-08	-1.52289e-10	-1.52447	2.16193e-06	-1.52289e-10	-1.52268
156188293	chr1:156188293:T:C	9.63066e-09	-1.62128	-5.03233e-10	1.87303e-06	-1.66612	-5.03233e-10
156188370	chr1:156188370:T:C	1.13551e-08	-1.52289e-10	-1.45656	2.47435e-06	-1.52289e-10	-1.3877
156188413	chr1:156188413:G:A	2.64538e-08	-1.52289e-10	-0.610833	4.79671e-06	-1.52289e-10	-0.725748
156188425	chr1:156188425:A:G	1.20007e-08	-1.52289e-10	-1.40127	2.65432e-06	-1.52289e-10	-1.31749
156188576	chr1:156188576:T:C	2.55948e-09	-1.55207	-1.39436	4.09689e-07	-1.70036	-1.48567
156188986	chr1:156188986:G:A	1.97315e-09	-1.69138	-1.51522	5.18359e-07	-1.44797	-1.50279
156189190	chr1:156189190:C:T	1.48765e-08	-1.52289e-10	-1.18645	2.82401e-06	-1.52289e-10	-1.25552
156189273	chr1:156189273:C:A	4.41177e-09	-1.02777	-1.37419	4.62064e-07	-1.60902	-1.45671
156189741	chr1:156189741:G:A	2.64645e-09	-1.46933	-1.44369	4.13577e-07	-1.6697	-1.50689
156189930	chr1:156189930:G:A	3.0423e-09	-1.57506	-1.19856	4.36232e-07	-1.71048	-1.41278
156189999	chr1:156189999:T:C	1.10134e-08	-1.52289e-10	-1.48712	2.55376e-06	-1.52289e-10	-1.35611
156190022	chr1:156190022:G:A	1.07831e-08	-1.52289e-10	-1.50825	2.17724e-06	-1.52289e-10	-1.51562
156190230	chr1:156190230:T:G	1.06112e-08	-1.52289e-10	-1.52432	2.16323e-06	-1.52289e-10	-1.52208
156190567	chr1:156190567:T:C	2.69094e-09	-1.4528	-1.44354	4.16686e-07	-1.6619	-1.5072
156190902	chr1:156190902:A:G	2.75944e-09	-1.60118	-1.27003	4.17182e-07	-1.71569	-1.45222
156190905	chr1:156190905:A:G	2.55864e-09	-1.52133	-1.42543	4.084e-07	-1.6908	-1.49838
156191068	chr1:156191068:G:A	1.18609e-08	-1.52289e-10	-1.41298	2.48826e-06	-1.52289e-10	-1.3821
156191101	chr1:156191101:T:C	2.72634e-09	-1.43416	-1.44911	4.19281e-07	-1.65329	-1.5096
156191140	chr1:156191140:G:A	3.53734e-09	-1.71408	-0.908778	3.01567e-06	-0.0157177	-1.17414
156191294	chr1:156191294:A:G	1.207e-08	-1.39551	-5.03233e-10	2.14069e-06	-1.53255	-5.03233e-10
156191364	chr1:156191364:TC:T	1.14205e-08	-1.52289e-10	-1.45082	2.49414e-06	-1.52289e-10	-1.37974
156191365	chr1:156191365:C:A	2.51261e-08	-1.52289e-10	-0.662328	4.47322e-06	-1.52289e-10	-0.795571
156191383	chr1:156191383:C:T	1.48699e-08	-1.52289e-10	-1.18689	2.82294e-06	-1.52289e-10	-1.2559
156191411	chr1:156191411:G:A	1.24246e-08	-0.865735	-0.500817	1.17339e-06	-1.32592	-0.807856
156191860	chr1:156191860:C:T	1.18697e-08	-1.52289e-10	-1.41224	2.91589e-06	-1.52289e-10	-1.22351
156191891	chr1:156191891:C:T	4.42646e-09	-1.03584	-1.3628	4.64168e-07	-1.61253	-1.44866
156192003	chr1:156192003:T:C	5.79571e-09	-1.71733	-0.411783	1.23118e-06	-1.71466	-0.371045
156192241	chr1:156192241:G:T	3.57531e-09	-1.71133	-0.900856	3.19248e-06	0.034471	-1.16735
156192661	chr1:156192661:G:A	5.19298e-08	-1.52289e-10	0.0636597	1.03494e-05	-1.52289e-10	0.0432524
156192768	chr1:156192768:A:G	2.58721e-09	-1.47704	-1.45861	4.09451e-07	-1.67301	-1.51361
156192842	chr1:156192842:C:T	4.46001e-09	-1.03145	-1.35963	4.65814e-07	-1.6108	-1.44685
156193904	chr1:156193904:G:T	3.73342e-09	-1.54619	-1.02272	4.83017e-07	-1.70543	-1.31596
156194115	chr1:156194115:C:T	5.13837e-09	-1.10985	-1.13964	5.18007e-07	-1.6451	-1.30635
156194934	chr1:156194934:G:C	1.21109e-08	-1.52289e-10	-1.39213	2.63457e-06	-1.52289e-10	-1.32496
156195051	chr1:156195051:G:C	1.13627e-08	-1.52289e-10	-1.4559	2.47375e-06	-1.52289e-10	-1.38794
156195319	chr1:156195319:G:C	1.28248e-08	-1.52289e-10	-1.33485	3.23163e-06	-1.52289e-10	-1.12069
156195478	chr1:156195478:C:T	1.52331e-08	-1.52289e-10	-1.16277	2.5966e-06	-1.52289e-10	-1.33948
156195499	chr1:156195499:T:G	2.37111e-09	-1.57001	-1.45286	3.97266e-07	-1.70616	-1.51067
156195526	chr1:156195526:G:C	2.63574e-09	-1.48052	-1.43655	4.13121e-07	-1.67411	-1.50359
156195527	chr1:156195527:C:T	1.15889e-08	-1.52289e-10	-1.43618	2.30846e-06	-1.52289e-10	-1.4571
156195831	chr1:156195831:G:A	1.13558e-08	-1.52289e-10	-1.45651	2.27647e-06	-1.52289e-10	-1.47105
156196201	chr1:156196201:G:A	3.46432e-08	-1.52289e-10	-0.341133	6.90029e-06	-1.52289e-10	-0.362116
156196371	chr1:156196371:C:T	1.12919e-08	-1.52289e-10	-1.46214	2.26444e-06	-1.52289e-10	-1.47635
156197055	chr1:156197055:CTG:C	1.32281e-08	-1.52289e-10	-1.30389	2.77471e-06	-1.52289e-10	-1.27313
156197061	chr1:156197061:A:G	1.60032e-08	-1.52289e-10	-1.11345	3.38807e-06	-1.52289e-10	-1.07342
156198945	chr1:156198945:T:C	2.86693e-09	-1.38305	-1.44995	4.33022e-07	-1.62405	-1.5066
156199819	chr1:156199819:A:G	2.29249e-09	-1.5764	-1.4802	3.91476e-07	-1.71088	-1.52063
156200527	chr1:156200527:G:A	1.23816e-08	-1.52289e-10	-1.37002	3.06721e-06	-1.52289e-10	-1.17291
156201443	chr1:156201443:C:T	1.40345e-08	-1.24471	-5.03233e-10	2.35876e-06	-1.43554	-5.03233e-10
156201505	chr1:156201505:C:G	2.48466e-09	-1.52798	-1.44811	4.03104e-07	-1.69336	-1.50888
156201588	chr1:156201588:TTTC:T	1.20062e-08	-1.52289e-10	-1.40081	2.51634e-06	-1.52289e-10	-1.37088
156201689	chr1:156201689:TTTC:T	1.25193e-08	-1.52289e-10	-1.35897	3.10527e-06	-1.52289e-10	-1.16058
156202696	chr1:156202696:T:C	3.59607e-09	-1.56962	-1.03677	4.75822e-07	-1.7113	-1.32509
156202708	chr1:156202708:T:C	9.22971e-09	-1.66381	-5.03233e-10	1.78132e-06	-1.71632	-5.03233e-10
156203291	chr1:156203291:C:T	5.24388e-09	-1.1036	-1.12557	5.23676e-07	-1.64297	-1.29759
156203600	chr1:156203600:A:G	1.12871e-08	-1.52289e-10	-1.46257	2.45519e-06	-1.52289e-10	-1.39548
156203894	chr1:156203894:T:C	2.51106e-09	-1.49044	-1.47509	4.04844e-07	-1.67851	-1.51943
156203995	chr1:156203995:C:T	1.17471e-08	-1.52289e-10	-1.42263	2.27587e-06	-1.52289e-10	-1.47132
156204684	chr1:156204684:T:C	2.70462e-09	-1.47553	-1.41574	4.18558e-07	-1.6725	-1.49212
156204999	chr1:156204999:A:G	1.06301e-08	-1.52289e-10	-1.52255	2.16852e-06	-1.52289e-10	-1.51964
156205139	chr1:156205139:G:T	4.50856e-09	-0.978231	-1.40203	6.06387e-07	-1.61059	-1.18332
156207375	chr1:156207375:T:A	7.19822e-09	-1.70153	-0.210874	1.41488e-06	-1.71712	-0.229515
156207378	chr1:156207378:A:C	3.20577e-09	-1.23588	-1.4854	6.13162e-07	-1.29509	-1.48771
156207494	chr1:156207494:A:T	3.84757e-09	-1.2698	-1.26899	4.33884e-07	-1.69792	-1.43074
156207998	chr1:156207998:A:C	1.06214e-08	-1.52289e-10	-1.52336	2.16556e-06	-1.52289e-10	-1.521
156208261	chr1:156208261:G:A	1.37519e-08	-1.52289e-10	-1.26506	2.77628e-06	-1.52289e-10	-1.27257
156208476	chr1:156208476:T:A	1.30544e-08	-1.52289e-10	-1.31711	2.48752e-06	-1.52289e-10	-1.38239
156209222	chr1:156209222:G:A	1.15518e-08	-1.52289e-10	-1.43939	2.41774e-06	-1.52289e-10	-1.41085
156210558	chr1:156210558:T:A	5.95448e-09	-1.71505	-0.387041	1.21812e-06	-1.71685	-0.379518
156210665	chr1:156210665:C:T	1.18888e-08	-1.52289e-10	-1.41064	2.9445e-06	-1.52289e-10	-1.21374
156211593	chr1:156211593:G:A	9.13125e-09	-1.67453	-5.03233e-10	1.83057e-06	-1.68905	-5.03233e-10
156211739	chr1:156211739:A:G	6.03706e-09	-1.3672	-0.72112	8.45556e-07	-1.56006	-0.901377
156211824	chr1:156211824:AC:A	4.68364e-09	-1.28711	-1.05505	5.1864e-07	-1.69901	-1.25121
156212042	chr1:156212042:T:G	4.85247e-09	-0.791164	-1.51558	1.23054e-06	-0.565553	-1.52068
156212968	chr1:156212968:G:A	1.48699e-08	-1.52289e-10	-1.18689	2.82294e-06	-1.52289e-10	-1.2559
156213347	chr1:156213347:G:T	1.32899e-08	-1.29923	-5.03233e-10	2.81187e-06	-1.25983	-5.03233e-10
156213512	chr1:156213512:C:A	1.29341e-08	-1.52289e-10	-1.32637	2.8461e-06	-1.52289e-10	-1.24773
156213623	chr1:156213623:C:G	4.76297e-08	-1.52289e-10	-0.0227773	9.49618e-06	-1.52289e-10	-0.0427902
156214477	chr1:156214477:T:C	2.94579e-09	-1.4074	-1.39846	5.00148e-07	-1.70645	-1.28008
156214667	chr1:156214667:T:C	2.20681e-09	-1.60887	-1.48582	3.88767e-07	-1.71657	-1.52189
156214807	chr1:156214807:G:A	3.25175e-09	-1.33054	-1.3765	5.25349e-07	-1.68748	-1.24989
156214868	chr1:156214868:T:G	7.11382e-09	-0.491632	-1.43256	9.18232e-07	-0.882813	-1.49617
156214883	chr1:156214883:TA:T	1.1398e-08	-1.52289e-10	-1.4528	2.46418e-06	-1.52289e-10	-1.39182
156214956	chr1:156214956:T:C	2.21302e-09	-1.61644	-1.47544	3.89751e-07	-1.71726	-1.51867
156215040	chr1:156215040:G:A	3.24927e-09	-1.29294	-1.41486	5.0381e-07	-1.67616	-1.30307
156215101	chr1:156215101:A:ACTC	2.29112e-09	-1.58405	-1.47315	3.91932e-07	-1.71244	-1.51791
156216813	chr1:156216813:A:G	2.18144e-09	-1.63199	-1.47425	3.89672e-07	-1.71804	-1.51809
156216824	chr1:156216824:A:G	2.15063e-09	-1.63625	-1.48422	3.88425e-07	-1.718	-1.52133
156217169	chr1:156217169:C:T	1.12674e-08	-1.52289e-10	-1.46432	2.25963e-06	-1.52289e-10	-1.47848
156217474	chr1:156217474:C:A	2.22593e-09	-1.71344	-1.37262	4.57e-07	-1.71677	-1.35998
156217580	chr1:156217580:A:T	1.39188e-08	-1.52289e-10	-1.25299	3.67153e-06	-1.52289e-10	-0.993072
156217685	chr1:156217685:G:A	1.33337e-08	-1.52289e-10	-1.29594	3.46314e-06	-1.52289e-10	-1.0515
156218423	chr1:156218423:A:G	2.28642e-09	-1.57318	-1.48606	3.91209e-07	-1.71022	-1.52198
156218738	chr1:156218738:C:T	1.21202e-08	-1.52289e-10	-1.39136	2.33105e-06	-1.52289e-10	-1.44736
156218765	chr1:156218765:G:A	1.07097e-08	-1.52289e-10	-1.51508	2.1733e-06	-1.52289e-10	-1.51743
156219762	chr1:156219762:C:T	7.45182e-09	-0.504441	-1.37333	1.07233e-06	-0.793415	-1.43043
156219835	chr1:156219835:C:T	3.85996e-09	-1.17591	-1.35966	5.66884e-07	-1.62786	-1.23342
156219989	chr1:156219989:A:G	1.21718e-08	-1.52289e-10	-1.38711	3.04523e-06	-1.52289e-10	-1.1801
156220002	chr1:156220002:T:C	2.20429e-09	-1.58976	-1.50607	3.88906e-07	-1.71365	-1.52445
156220112	chr1:156220112:C:T	1.42369e-08	-1.52289e-10	-1.2304	3.01257e-06	-1.52289e-10	-1.19088
156220572	chr1:156220572:G:A	2.2422e-08	-0.776193	-5.03233e-10	6.0983e-06	-0.48567	-5.03233e-10
156221067	chr1:156221067:C:T	1.00117e-08	-1.58248	-5.03233e-10	1.99171e-06	-1.60468	-5.03233e-10
156221358	chr1:156221358:T:C	3.43597e-09	-1.1458	-1.50613	4.76483e-07	-1.55455	-1.48045
156221747	chr1:156221747:C:T	1.06948e-08	-1.52289e-10	-1.51647	2.16018e-06	-1.52289e-10	-1.52349
156222237	chr1:156222237:C:T	3.62084e-09	-1.19116	-1.40837	3.98236e-07	-1.68998	-1.52441
156222266	chr1:156222266:C:G	1.14389e-08	-1.52289e-10	-1.44921	2.23732e-06	-1.52289e-10	-1.4884
156222560	chr1:156222560:G:T	8.76534e-09	-0.788248	-0.92718	1.00696e-06	-1.43391	-0.85284
156222846	chr1:156222846:T:C	8.95985e-09	-1.69348	-5.03233e-10	1.78077e-06	-1.71663	-5.03233e-10
156222888	chr1:156222888:G:A	1.24934e-08	-1.52289e-10	-1.36103	2.61058e-06	-1.52289e-10	-1.33411
156223365	chr1:156223365:G:A	1.66923e-08	-1.52289e-10	-1.07129	3.41436e-06	-1.52289e-10	-1.06569
156223791	chr1:156223791:G:A	2.00831e-08	-1.52289e-10	-0.886354	3.56257e-06	-1.52289e-10	-1.0232
156224548	chr1:156224548:G:A	3.19659e-09	-1.24506	-1.47909	4.66594e-07	-1.66751	-1.38846
156224572	chr1:156224572:C:T	5.1942e-09	-1.05977	-1.17892	7.77547e-07	-1.58641	-0.95888
156224960	chr1:156224960:C:T	1.36402e-08	-1.52289e-10	-1.27321	2.76839e-06	-1.52289e-10	-1.27542
156225414	chr1:156225414:C:T	2.8923e-09	-1.4319	-1.39229	5.01266e-07	-1.71224	-1.27206
156225542	chr1:156225542:T:C	1.0609e-08	-1.52289e-10	-1.52453	2.34949e-06	-1.52289e-10	-1.43948
156225632	chr1:156225632:C:T	1.08855e-08	-1.52289e-10	-1.4988	2.18281e-06	-1.52289e-10	-1.51307
156225891	chr1:156225891:G:A	3.10614e-09	-1.22875	-1.5241	4.16987e-07	-1.69161	-1.47677
156226180	chr1:156226180:T:A	2.8455e-09	-1.3872	-1.45329	4.63411e-07	-1.70211	-1.36071
156226225	chr1:156226225:T:C	3.69022e-09	-1.13927	-1.44128	4.98345e-07	-1.56619	-1.42395
156226616	chr1:156226616:T:G	6.01286e-09	-0.947536	-1.1448	7.2599e-07	-1.535	-1.0789
156227132	chr1:156227132:G:A	1.34686e-08	-1.52289e-10	-1.28587	2.65692e-06	-1.52289e-10	-1.31651
156227502	chr1:156227502:T:TA	5.56071e-09	-0.806844	-1.36366	7.05892e-07	-1.42167	-1.2203
156227589	chr1:156227589:C:T	4.40255e-09	-1.03997	-1.36409	6.14121e-07	-1.54927	-1.23198
156228148	chr1:156228148:T:C	1.46817e-08	-1.52289e-10	-1.19963	3.04092e-06	-1.52289e-10	-1.18152
156228245	chr1:156228245:C:T	1.28306e-08	-1.52289e-10	-1.3344	2.48554e-06	-1.52289e-10	-1.38319
156228411	chr1:156228411:A:T	2.41457e-08	-0.702128	-5.03233e-10	5.87949e-06	-0.522209	-5.03233e-10
156228441	chr1:156228441:T:G	6.67938e-09	-1.70195	-0.285261	1.41984e-06	-1.6752	-0.267931
156228575	chr1:156228575:G:A	4.7574e-09	-1.10894	-1.21759	3.05236e-06	0.336674	-1.51444
156228995	chr1:156228995:G:A	1.0686e-08	-1.52289e-10	-1.5173	2.15866e-06	-1.52289e-10	-1.52419
156229070	chr1:156229070:A:G	1.07165e-08	-1.52289e-10	-1.51445	2.16148e-06	-1.52289e-10	-1.52288
156229115	chr1:156229115:A:G	1.07413e-08	-1.52289e-10	-1.51214	2.15805e-06	-1.52289e-10	-1.52448
156229203	chr1:156229203:T:C	4.25458e-09	-0.925731	-1.51251	5.38452e-07	-1.4061	-1.50663
156229590	chr1:156229590:G:C	1.92163e-09	-1.71623	-1.51683	4.00556e-07	-1.691	-1.51758
156229700	chr1:156229700:A:T	1.06642e-08	-1.52289e-10	-1.51934	2.23331e-06	-1.52289e-10	-1.49019
156230063	chr1:156230063:C:T	1.27428e-08	-1.34127	-5.03233e-10	2.12459e-06	-1.5401	-5.03233e-10
156230191	chr1:156230191:TCA:T	1.39755e-08	-1.52289e-10	-1.24893	3.69517e-06	-1.52289e-10	-0.986652
156230361	chr1:156230361:C:G	1.29756e-08	-1.52289e-10	-1.32316	2.71936e-06	-1.52289e-10	-1.29328
156230563	chr1:156230563:T:TGA	4.05932e-09	-0.977423	-1.50779	5.2364e-07	-1.43986	-1.50077
156230575	chr1:156230575:G:A	1.14133e-08	-1.52289e-10	-1.45145	2.39109e-06	-1.52289e-10	-1.42193
156230654	chr1:156230654:G:C	4.14631e-09	-0.965478	-1.49854	5.33032e-07	-1.43268	-1.49017
156230880	chr1:156230880:T:C	5.16932e-09	-0.822964	-1.42053	6.91894e-07	-1.31159	-1.35041
156232129	chr1:156232129:G:A	2.0414e-09	-1.71801	-1.45459	4.21843e-07	-1.70691	-1.44989
156232163	chr1:156232163:C:T	1.17202e-08	-1.52289e-10	-1.42492	2.58958e-06	-1.52289e-10	-1.34219
156232753	chr1:156232753:C:T	1.49233e-08	-1.52289e-10	-1.18331	4.07411e-06	-1.52289e-10	-0.889027
156232849	chr1:156232849:C:T	3.75531e-09	-1.07383	-1.48923	4.96417e-07	-1.55989	-1.43413
156232884	chr1:156232884:C:T	1.48653e-08	-1.52289e-10	-1.1872	4.05563e-06	-1.52289e-10	-0.893573
156232968	chr1:156232968:G:A	3.93917e-09	-1.05304	-1.46222	5.22685e-07	-1.54923	-1.39323
156233018	chr1:156233018:G:C	2.66657e-09	-1.60945	-1.29599	4.89818e-07	-1.71803	-1.28937
156233069	chr1:156233069:A:T	3.60165e-09	-1.12252	-1.48233	4.89725e-07	-1.58392	-1.42367
156233077	chr1:156233077:G:A	3.55662e-09	-1.13027	-1.48715	4.84434e-07	-1.58723	-1.43122
156233148	chr1:156233148:T:G	1.55705e-08	-1.52289e-10	-1.14085	4.31513e-06	-1.52289e-10	-0.831551
156233492	chr1:156233492:G:A	1.65666e-08	-1.52289e-10	-1.07884	3.11443e-06	-1.52289e-10	-1.15763
156234862	chr1:156234862:C:T	2.6128e-09	-1.40404	-1.52177	4.28089e-07	-1.62765	-1.51446
156235031	chr1:156235031:G:A	1.62926e-08	-1.52289e-10	-1.09553	3.0679e-06	-1.52289e-10	-1.17269
156235234	chr1:156235234:C:T	1.06524e-08	-1.52289e-10	-1.52044	2.16074e-06	-1.52289e-10	-1.52323
156235310	chr1:156235310:G:A	8.92464e-09	-1.69742	-5.03233e-10	1.77927e-06	-1.71747	-5.03233e-10
156235510	chr1:156235510:T:C	4.15172e-09	-1.03288	-1.42983	5.85364e-07	-1.47476	-1.35444
156235592	chr1:156235592:A:C	4.51188e-09	-0.907253	-1.47227	6.20839e-07	-1.35431	-1.41605
156235663	chr1:156235663:G:A	1.25726e-08	-1.35472	-5.03233e-10	3.14886e-06	-1.14664	-5.03233e-10
156236330	chr1:156236330:G:A	2.85861e-09	-1.39448	-1.44142	4.05698e-07	-1.69591	-1.49991
156236367	chr1:156236367:C:T	3.05891e-08	-0.465591	-5.03233e-10	7.55671e-06	-0.271244	-5.03233e-10
156236775	chr1:156236775:C:T	1.43592e-08	-1.52289e-10	-1.22184	2.68486e-06	-1.52289e-10	-1.30605
156236865	chr1:156236865:G:A	1.26924e-08	-1.52289e-10	-1.34523	2.53809e-06	-1.52289e-10	-1.36227
156236904	chr1:156236904:G:A	1.01129e-08	-1.57242	-5.03233e-10	2.50195e-06	-1.37661	-5.03233e-10
156236927	chr1:156236927:T:G	8.74648e-09	-1.71758	-5.03233e-10	1.87316e-06	-1.66605	-5.03233e-10
156236942	chr1:156236942:T:C	1.09229e-08	-1.52289e-10	-1.49537	2.17693e-06	-1.52289e-10	-1.51577
156237157	chr1:156237157:A:G	1.72308e-08	-1.52289e-10	-1.03953	3.47197e-06	-1.52289e-10	-1.04896
156237502	chr1:156237502:A:G	4.56951e-08	-1.52289e-10	-0.0642422	7.21563e-06	-1.52289e-10	-0.31743
156237899	chr1:156237899:G:C	9.32937e-09	-1.65307	-5.03233e-10	1.77921e-06	-1.71751	-5.03233e-10
156237922	chr1:156237922:T:C	1.08789e-08	-1.52289e-10	-1.49941	2.24532e-06	-1.52289e-10	-1.48483
156237962	chr1:156237962:T:G	1.07131e-08	-1.52289e-10	-1.51477	2.15827e-06	-1.52289e-10	-1.52437
156238047	chr1:156238047:CTGTT:C	1.07754e-08	-1.52289e-10	-1.50897	2.16528e-06	-1.52289e-10	-1.52113
156238071	chr1:156238071:G:A	2.59512e-08	-1.52289e-10	-0.630016	4.36169e-06	-1.52289e-10	-0.82082
156238425	chr1:156238425:T:C	2.37997e-09	-1.65311	-1.36604	4.17881e-07	-1.71337	-1.45287
156238426	chr1:156238426:G:A	9.17826e-09	-1.6694	-5.03233e-10	1.85889e-06	-1.6737	-5.03233e-10
156238439	chr1:156238439:A:G	2.01817e-07	2.32386	-0.902728	0.000192239	3.73039	-0.76533
156239030	chr1:156239030:C:G	1.30464e-08	-1.52289e-10	-1.31772	2.49107e-06	-1.52289e-10	-1.38097
156239703	chr1:156239703:G:GC	1.07876e-08	-1.52289e-10	-1.50784	2.15856e-06	-1.52289e-10	-1.52424
156239888	chr1:156239888:C:T	1.85384e-08	-0.966391	-5.03233e-10	4.99457e-06	-0.685328	-5.03233e-10
156239975	chr1:156239975:G:A	1.49936e-08	-1.52289e-10	-1.17861	2.80983e-06	-1.52289e-10	-1.26056
156240066	chr1:156240066:C:T	3.4185e-08	-0.397584	0.043137	8.86228e-06	-0.350236	0.238361
156240108	chr1:156240108:G:A	4.35863e-08	-1.52289e-10	-0.111491	9.37098e-06	-1.52289e-10	-0.0560619
156240325	chr1:156240325:C:T	1.91033e-08	-1.52289e-10	-0.936372	4.66855e-06	-1.52289e-10	-0.752831
156240631	chr1:156240631:G:A	1.26284e-07	1.55441	-0.602107	8.98362e-05	2.70589	-0.501585
156240766	chr1:156240766:C:T	3.3916e-08	-0.562781	0.200434	7.76303e-06	-0.546916	0.302609
156241061	chr1:156241061:G:A	1.8402e-08	-1.52289e-10	-0.973775	4.47066e-06	-1.52289e-10	-0.796144
156241685	chr1:156241685:G:A	1.89261e-08	-1.52289e-10	-0.945694	4.61989e-06	-1.52289e-10	-0.76331
156241793	chr1:156241793:G:A	1.6122e-08	-1.52289e-10	-1.10605	2.98375e-06	-1.52289e-10	-1.2005
156241840	chr1:156241840:A:G	1.79682e-08	-1.52289e-10	-0.997628	3.44072e-06	-1.52289e-10	-1.058
156242009	chr1:156242009:C:T	1.11074e-08	-1.52289e-10	-1.47862	2.18914e-06	-1.52289e-10	-1.51017
156242034	chr1:156242034:T:C	3.01318e-09	-1.42577	-1.35747	1.87878e-06	-0.293534	-1.36952
156242101	chr1:156242101:C:T	1.11082e-08	-1.52289e-10	-1.47855	2.18768e-06	-1.52289e-10	-1.51084
156243103	chr1:156243103:G:A	5.1291e-08	-1.52289e-10	0.0512828	8.57976e-06	-1.52289e-10	-0.144274
156243135	chr1:156243135:C:G	1.31344e-08	-1.52289e-10	-1.311	2.46618e-06	-1.52289e-10	-1.39101
156243466	chr1:156243466:G:A	2.65583e-08	0.468759	-1.07565	1.83026e-06	-0.507186	-1.18204
156243692	chr1:156243692:G:A	1.18772e-08	-1.52289e-10	-1.41162	2.52928e-06	-1.52289e-10	-1.36575
156244130	chr1:156244130:C:T	1.68104e-08	-1.24697	0.182735	3.95656e-06	-1.29046	0.372154
156244942	chr1:156244942:G:A	1.81643e-08	-0.986774	-5.03233e-10	2.77407e-06	-1.27336	-5.03233e-10
156245296	chr1:156245296:G:C	1.06308e-08	-1.52289e-10	-1.52248	2.1676e-06	-1.52289e-10	-1.52006
156245771	chr1:156245771:G:A	3.85346e-09	-1.05861	-1.47865	1.69887e-06	-0.35622	-1.4075
156247462	chr1:156247462:G:C	4.57633e-09	-1.64889	-0.716448	1.2968e-06	-1.71765	-0.316133
156247610	chr1:156247610:C:T	3.76086e-09	-1.04034	-1.52125	6.9523e-07	-1.1328	-1.52439
156247799	chr1:156247799:G:T	1.07715e-08	-1.52289e-10	-1.50933	2.16007e-06	-1.52289e-10	-1.52354
156248765	chr1:156248765:T:C	1.20681e-08	-1.39567	-5.03233e-10	1.99829e-06	-1.60139	-5.03233e-10
156248851	chr1:156248851:A:G	1.52464e-08	0.36178	-1.52367	9.65841e-06	1.49848	-1.52433
156248884	chr1:156248884:G:A	1.09103e-08	-1.49652	-5.03233e-10	2.60768e-06	-1.33522	-5.03233e-10
156249119	chr1:156249119:C:G	3.60044e-09	-1.08194	-1.52323	1.63471e-06	-0.335511	-1.4667
156249419	chr1:156249419:TC:T	1.27035e-08	-1.52289e-10	-1.34436	2.43209e-06	-1.52289e-10	-1.40493
156249659	chr1:156249659:A:G	1.52232e-07	0.94894	0.190235	0.00011064	2.0638	0.3488
156250265	chr1:156250265:T:C	1.40493e-07	0.979307	0.0796173	0.000147864	2.22775	0.474864
156251917	chr1:156251917:G:A	2.87904e-08	-1.52289e-10	-0.52619	7.03966e-06	-1.52289e-10	-0.34212
156252574	chr1:156252574:G:A	1.24615e-08	-1.52289e-10	-1.36359	2.48757e-06	-1.52289e-10	-1.38238
156252787	chr1:156252787:C:T	1.32239e-08	-1.52289e-10	-1.30421	2.61295e-06	-1.52289e-10	-1.3332
156252788	chr1:156252788:G:A	1.06138e-08	-1.52289e-10	-1.52408	2.17603e-06	-1.52289e-10	-1.51618
156252929	chr1:156252929:G:A	1.22646e-08	-1.52289e-10	-1.37951	2.34733e-06	-1.52289e-10	-1.4404
156253119	chr1:156253119:C:G	1.09262e-08	-1.52289e-10	-1.49507	2.19282e-06	-1.52289e-10	-1.50849
156253265	chr1:156253265:G:A	5.0475e-09	-1.68858	-0.578759	8.55005e-07	-1.61943	-0.830897
156253769	chr1:156253769:G:A	1.11156e-08	-1.52289e-10	-1.47788	2.22431e-06	-1.52289e-10	-1.49423
156254032	chr1:156254032:T:C	4.1449e-09	-1.12472	-1.33963	2.77197e-06	0.087003	-1.36112
156254100	chr1:156254100:AG:A	1.60936e-08	-1.52289e-10	-1.10781	2.97889e-06	-1.52289e-10	-1.20213
156254513	chr1:156254513:T:C	1.45222e-07	1.20021	-0.108184	0.000106919	2.34221	0.0361805
156254737	chr1:156254737:G:A	1.11098e-08	-1.52289e-10	-1.47841	2.1868e-06	-1.52289e-10	-1.51124
156254895	chr1:156254895:G:A	1.30079e-07	0.981908	-5.03233e-10	2.76493e-05	1.02592	-5.03233e-10
156254935	chr1:156254935:A:C	1.0119e-07	0.625462	0.105309	6.89723e-05	1.67803	0.261998
156255004	chr1:156255004:C:T	1.57562e-07	1.22594	-0.0523579	0.000116757	2.37149	0.0949238
156255160	chr1:156255160:G:A	3.54678e-09	-1.0975	-1.52269	1.61263e-06	-0.352616	-1.4632
156255187	chr1:156255187:C:T	2.53745e-08	-0.65249	-5.03233e-10	9.04509e-06	-0.091458	-5.03233e-10
156255787	chr1:156255787:T:C	1.35153e-08	-1.52289e-10	-1.28241	2.66672e-06	-1.52289e-10	-1.31283
156255989	chr1:156255989:T:C	1.23346e-08	-1.52289e-10	-1.37383	2.56001e-06	-1.52289e-10	-1.35367
156256592	chr1:156256592:T:G	1.69547e-08	-1.52289e-10	-1.05569	2.95509e-06	-1.52289e-10	-1.21015
156256751	chr1:156256751:C:T	5.09317e-08	-1.52289e-10	0.0442521	1.05085e-05	-1.52289e-10	0.0585048
156256890	chr1:156256890:A:C	1.06104e-08	-1.52289e-10	-1.5244	2.20716e-06	-1.52289e-10	-1.50197
156257009	chr1:156257009:A:C	1.64109e-08	0.0673607	-1.15565	9.56372e-07	-0.914398	-1.42389
156257159	chr1:156257159:T:A	3.19057e-08	-0.492903	0.0694547	6.65518e-06	-0.509432	0.111149
156258269	chr1:156258269:T:C	3.53177e-09	-1.2893	-1.33514	2.63301e-06	0.018569	-1.34412
156258317	chr1:156258317:C:T	3.2431e-08	-0.460845	0.0537246	6.76585e-06	-0.477164	0.0953713
156258430	chr1:156258430:T:C	4.19362e-08	-1.52289e-10	-0.150084	7.11205e-06	-1.52289e-10	-0.33189
156258500	chr1:156258500:C:T	1.06151e-08	-1.52289e-10	-1.52396	2.16455e-06	-1.52289e-10	-1.52147
156258727	chr1:156258727:C:T	1.10311e-08	-1.52289e-10	-1.48552	2.26578e-06	-1.52289e-10	-1.47576
156258859	chr1:156258859:C:T	1.75765e-08	-1.01967	-5.03233e-10	2.91597e-06	-1.22348	-5.03233e-10
156259411	chr1:156259411:T:C	1.40352e-07	-1.52289e-10	1.05792	3.3596e-05	-1.52289e-10	1.22073
156259544	chr1:156259544:T:C	1.08706e-08	-1.52289e-10	-1.50017	2.23219e-06	-1.52289e-10	-1.4907
156259767	chr1:156259767:C:T	3.9322e-08	-1.52289e-10	-0.21445	8.05385e-06	-1.52289e-10	-0.207529
156259775	chr1:156259775:C:G	1.4832e-08	-1.52289e-10	-1.18945	2.87007e-06	-1.52289e-10	-1.23934
156260211	chr1:156260211:G:A	2.78684e-08	-0.490538	-0.0682035	7.20577e-06	-0.448731	0.129933
156260638	chr1:156260638:A:G	3.77431e-09	-1.03349	-1.52453	1.73652e-06	-0.25801	-1.48379
156260814	chr1:156260814:C:G	2.90799e-08	-0.492795	-0.0233919	7.56367e-06	-0.448069	0.177746
156261145	chr1:156261145:A:G	1.55346e-07	1.22618	-0.066763	0.000114772	2.37111	0.0781539
156261475	chr1:156261475:G:C	3.03192e-08	-0.481019	0.00656678	6.3174e-06	-0.496865	0.0464928
156261556	chr1:156261556:C:T	1.15339e-08	-1.52289e-10	-1.44095	2.41016e-06	-1.52289e-10	-1.41399
156261693	chr1:156261693:G:A	2.95648e-08	-0.523178	0.0235287	6.16081e-06	-0.539038	0.0635666
156261766	chr1:156261766:T:G	1.65601e-08	-1.52289e-10	-1.07924	3.05369e-06	-1.52289e-10	-1.17733
156262304	chr1:156262304:C:T	1.14306e-08	-1.52289e-10	-1.44994	2.23001e-06	-1.52289e-10	-1.49167
156262340	chr1:156262340:T:C	2.07943e-08	0.223524	-1.07508	1.10603e-06	-0.810547	-1.38236
156262407	chr1:156262407:C:T	1.87571e-08	-1.06989	0.115225	3.89925e-06	-1.08211	0.149219
156262567	chr1:156262567:T:C	3.94278e-08	0.273833	-0.485594	2.7885e-06	-0.641649	-0.626525
156262946	chr1:156262946:A:T	2.73124e-08	-0.447845	-0.131049	7.06537e-06	-0.401078	0.0626034
156263688	chr1:156263688:T:C	2.19113e-08	-0.655129	-0.144101	5.73177e-06	-0.600007	0.0523513
156263996	chr1:156263996:G:A	3.06944e-09	-1.27555	-1.48919	1.57561e-06	-0.334999	-1.50404
156264757	chr1:156264757:G:A	1.33502e-08	-1.52289e-10	-1.29471	2.39692e-06	-1.52289e-10	-1.4195
156264994	chr1:156264994:C:G	1.35394e-08	-1.52289e-10	-1.28063	2.80771e-06	-1.52289e-10	-1.26131
156265244	chr1:156265244:GGAAGTAAAA:G	5.02578e-08	-0.361582	0.392515	1.33258e-05	-0.307989	0.60401
156265329	chr1:156265329:T:C	1.12408e-07	0.989129	-0.153226	8.14357e-05	2.11519	-0.00906006
156265430	chr1:156265430:G:A	3.91446e-09	-0.997302	-1.52425	1.82146e-06	-0.204612	-1.48943
156266821	chr1:156266821:T:G	9.02547e-08	-1.52289e-10	0.616403	1.93341e-05	-1.52289e-10	0.668191
156266883	chr1:156266883:T:C	3.25413e-08	0.170854	-0.574578	2.38185e-06	-0.718471	-0.707332
156267059	chr1:156267059:C:T	1.2262e-08	-1.52289e-10	-1.37973	2.5541e-06	-1.52289e-10	-1.35598
156267618	chr1:156267618:G:A	1.17235e-08	-1.52289e-10	-1.42464	2.25857e-06	-1.52289e-10	-1.47895
156267918	chr1:156267918:T:C	3.25639e-08	-0.403028	-5.03233e-10	4.8265e-06	-0.719557	-5.03233e-10
156268642	chr1:156268642:T:G	1.16555e-08	-1.52289e-10	-1.43046	2.26045e-06	-1.52289e-10	-1.47811
156268656	chr1:156268656:T:C	1.56718e-08	-1.52289e-10	-1.13437	2.90957e-06	-1.52289e-10	-1.22567
156268688	chr1:156268688:C:T	3.82047e-08	-0.445036	0.201761	9.90787e-06	-0.402294	0.401944
156268802	chr1:156268802:T:C	1.21192e-08	-1.52289e-10	-1.39145	2.29911e-06	-1.52289e-10	-1.46116
156268944	chr1:156268944:C:T	8.87248e-09	-1.70328	-5.03233e-10	1.79313e-06	-1.70972	-5.03233e-10
156269128	chr1:156269128:G:A	1.19498e-08	-1.52289e-10	-1.40552	2.30212e-06	-1.52289e-10	-1.45985
156269671	chr1:156269671:C:T	5.12787e-08	-1.52289e-10	0.0510414	1.68309e-05	-1.52289e-10	0.529535
156269761	chr1:156269761:G:C	1.12286e-08	-1.52289e-10	-1.46777	2.1983e-06	-1.52289e-10	-1.506
156270070	chr1:156270070:C:CTT	4.04528e-09	-0.964556	-1.52413	1.90393e-06	-0.158929	-1.49083
156270163	chr1:156270163:G:A	1.1628e-08	-1.52289e-10	-1.43282	2.24628e-06	-1.52289e-10	-1.4844
156270535	chr1:156270535:C:T	6.93956e-08	-1.52289e-10	0.35359	1.08255e-05	-1.52289e-10	0.0882259
156270879	chr1:156270879:T:C	1.11131e-08	-1.52289e-10	-1.47811	2.22953e-06	-1.52289e-10	-1.49189
156271044	chr1:156271044:A:C	5.87519e-09	-1.15084	-0.964655	1.08769e-06	-1.16573	-1.04389
156271085	chr1:156271085:A:C	1.45837e-08	-1.52289e-10	-1.20633	2.70659e-06	-1.52289e-10	-1.29799
156271557	chr1:156271557:C:T	4.56484e-09	-0.938966	-1.42888	1.9442e-06	-0.10885	-1.51998
156271574	chr1:156271574:T:G	1.74357e-08	-1.52289e-10	-1.02771	3.17006e-06	-1.52289e-10	-1.13993
156271910	chr1:156271910:T:C	3.27241e-09	-1.68107	-1.01963	1.41885e-06	-1.05363	-0.890199
156271937	chr1:156271937:G:A	3.32722e-09	-1.16256	-1.52154	1.4069e-06	-0.449974	-1.50231
156273026	chr1:156273026:T:C	1.60042e-08	-1.52289e-10	-1.11338	2.97674e-06	-1.52289e-10	-1.20285
156273239	chr1:156273239:G:A	1.22678e-08	-1.52289e-10	-1.37926	2.5566e-06	-1.52289e-10	-1.355
156273662	chr1:156273662:A:C	3.61709e-08	-1.52289e-10	-0.297979	7.41953e-06	-1.52289e-10	-0.289563
156274030	chr1:156274030:C:T	2.35187e-08	0.332791	-1.06123	1.81045e-05	1.47113	-0.868647
156274267	chr1:156274267:A:T	4.11559e-09	-0.978893	-1.49256	1.91161e-06	-0.209154	-1.43658
156274288	chr1:156274288:A:G	1.21163e-08	-1.52289e-10	-1.39168	2.57094e-06	-1.52289e-10	-1.34941
156274552	chr1:156274552:G:A	1.41814e-08	-1.52289e-10	-1.2343	2.64395e-06	-1.52289e-10	-1.32141
156275065	chr1:156275065:G:A	2.88043e-09	-1.30628	-1.52201	1.1583e-06	-0.648408	-1.49832
156275183	chr1:156275183:AG:A	1.06119e-08	-1.52289e-10	-1.52426	2.18031e-06	-1.52289e-10	-1.51421
156275201	chr1:156275201:G:C	3.96741e-09	-1.00803	-1.50009	1.81785e-06	-0.246448	-1.44958
156275454	chr1:156275454:T:C	2.47503e-08	0.363875	-1.04127	1.91316e-05	1.50579	-0.848132
156275464	chr1:156275464:AC:A	1.70055e-08	-1.52289e-10	-1.0527	3.11958e-06	-1.52289e-10	-1.15598
156276325	chr1:156276325:C:T	1.07234e-08	-1.52289e-10	-1.51381	2.16035e-06	-1.52289e-10	-1.52341
156276682	chr1:156276682:G:C	2.25348e-08	0.310426	-1.0816	1.71898e-05	1.44406	-0.89342
156276937	chr1:156276937:T:G	5.42098e-09	-1.17298	-1.02297	1.25199e-06	-1.13431	-0.934635
156276951	chr1:156276951:A:G	4.00817e-09	-0.998884	-1.49901	1.83671e-06	-0.238211	-1.44749
156277001	chr1:156277001:C:T	4.04852e-09	-0.988458	-1.49942	1.86347e-06	-0.223037	-1.4482
156277088	chr1:156277088:T:C	1.0641e-08	-1.52289e-10	-1.52152	2.15851e-06	-1.52289e-10	-1.52426
156277690	chr1:156277690:C:T	3.9655e-09	-0.992259	-1.51634	1.78486e-06	-0.2305	-1.48384
156277874	chr1:156277874:C:T	9.06609e-09	-1.68169	-5.03233e-10	1.88277e-06	-1.66094	-5.03233e-10
156278003	chr1:156278003:G:A	2.73026e-08	-1.52289e-10	-0.579251	6.59786e-06	-1.52289e-10	-0.406935
156278116	chr1:156278116:C:T	1.3528e-08	-0.030668	-1.2508	1.16811e-06	-0.814105	-1.32419
156278176	chr1:156278176:G:C	1.33116e-08	-1.2976	-5.03233e-10	2.48299e-06	-1.38422	-5.03233e-10
156278357	chr1:156278357:T:G	3.84633e-09	-1.0166	-1.52252	1.80016e-06	-0.207894	-1.49791
156278474	chr1:156278474:C:T	3.91648e-09	-0.997418	-1.52362	1.86139e-06	-0.179445	-1.49291
156278506	chr1:156278506:C:T	3.91506e-09	-0.997574	-1.52383	1.86098e-06	-0.180938	-1.49164
156278668	chr1:156278668:C:T	1.07382e-08	-1.52289e-10	-1.51243	2.15997e-06	-1.52289e-10	-1.52359
156278818	chr1:156278818:T:C	3.94638e-09	-0.990286	-1.52315	1.87563e-06	-0.169395	-1.49534
156279038	chr1:156279038:T:C	9.48589e-09	-1.63643	-5.03233e-10	1.83497e-06	-1.68665	-5.03233e-10
156281096	chr1:156281096:T:G	4.15426e-09	-0.956499	-1.5056	1.92352e-06	-0.180203	-1.45932
156281978	chr1:156281978:C:T	4.21821e-08	-0.144238	-5.03233e-10	2.07568e-05	0.739195	-5.03233e-10
156282346	chr1:156282346:C:A	4.34655e-09	-0.900574	-1.51628	2.03051e-06	-0.101748	-1.48364
156282500	chr1:156282500:A:G	4.28162e-09	-0.914331	-1.51757	1.98632e-06	-0.120808	-1.48659
156282818	chr1:156282818:C:T	1.37239e-08	-1.52289e-10	-1.26709	2.57278e-06	-1.52289e-10	-1.34869
156282943	chr1:156282943:C:G	1.82064e-08	-1.52289e-10	-0.984459	4.09426e-06	-1.52289e-10	-0.884094
156283240	chr1:156283240:G:C	4.09393e-09	-0.953583	-1.52315	1.97688e-06	-0.116797	-1.49536
156284567	chr1:156284567:A:G	4.34958e-09	-0.895995	-1.52016	2.02558e-06	-0.0949238	-1.4929
156285231	chr1:156285231:C:T	1.06436e-08	-1.52289e-10	-1.52127	2.15837e-06	-1.52289e-10	-1.52433
156285318	chr1:156285318:G:A	1.41013e-08	-1.52289e-10	-1.23996	2.63184e-06	-1.52289e-10	-1.326
156285536	chr1:156285536:T:A	2.53508e-08	-1.52289e-10	-0.653422	6.09385e-06	-1.52289e-10	-0.4864
156285665	chr1:156285665:G:A	4.44761e-09	-0.929298	-1.46457	2.21066e-06	-0.123016	-1.37737
156286209	chr1:156286209:T:C	4.23801e-09	-0.926051	-1.51609	1.96083e-06	-0.137057	-1.48325
156286491	chr1:156286491:G:A	1.07864e-08	-1.52289e-10	-1.50794	2.16793e-06	-1.52289e-10	-1.51991
156286887	chr1:156286887:G:A	1.37029e-08	-1.52289e-10	-1.26863	2.56953e-06	-1.52289e-10	-1.34996
156286938	chr1:156286938:T:C	4.21136e-09	-0.937882	-1.51057	1.95032e-06	-0.154032	-1.47165
156287122	chr1:156287122:C:A	5.9131e-09	-1.14778	-0.961281	1.37598e-06	-1.10791	-0.866602
156287347	chr1:156287347:C:T	1.11404e-08	-1.52289e-10	-1.47565	2.19017e-06	-1.52289e-10	-1.5097
156287704	chr1:156287704:C:T	2.6186e-08	-1.52289e-10	-0.621007	6.31948e-06	-1.52289e-10	-0.450043
156288255	chr1:156288255:G:A	9.59786e-09	-1.62469	-5.03233e-10	2.16735e-06	-1.52017	-5.03233e-10
156288712	chr1:156288712:A:T	5.65438e-09	-1.19061	-0.963188	1.31458e-06	-1.1514	-0.868761
156289162	chr1:156289162:T:C	4.36944e-09	-0.928923	-1.48268	2.08495e-06	-0.13842	-1.42051
156290510	chr1:156290510:C:T	3.89391e-09	-1.00272	-1.5241	1.85304e-06	-0.187406	-1.48944
156290575	chr1:156290575:C:T	1.34694e-08	-1.52289e-10	-1.28581	2.5338e-06	-1.52289e-10	-1.36396
156290761	chr1:156290761:G:A	5.80394e-09	-1.21477	-0.912923	1.35209e-06	-1.17811	-0.813923
156291362	chr1:156291362:T:A	1.53744e-08	-1.52289e-10	-1.15353	2.8354e-06	-1.52289e-10	-1.2515
156291608	chr1:156291608:C:T	1.4853e-08	-1.52289e-10	-1.18803	2.75177e-06	-1.52289e-10	-1.28144
156292737	chr1:156292737:C:T	1.29706e-08	-1.52289e-10	-1.32355	2.47736e-06	-1.52289e-10	-1.38648
156292862	chr1:156292862:A:C	4.31565e-09	-0.907413	-1.51657	2.01149e-06	-0.110499	-1.48431
156292918	chr1:156292918:T:C	4.12789e-08	-0.165882	-5.03233e-10	2.02028e-05	0.71214	-5.03233e-10
156293306	chr1:156293306:A:G	4.33512e-09	-0.903751	-1.51573	2.0254e-06	-0.105461	-1.48245
156293637	chr1:156293637:C:T	9.6129e-08	-1.52289e-10	0.679457	2.34277e-05	-1.52289e-10	0.860239
156294149	chr1:156294149:T:C	4.2539e-09	-0.921401	-1.517	1.97186e-06	-0.129466	-1.48524
156294209	chr1:156294209:G:A	3.84893e-09	-1.03164	-1.5068	1.69336e-06	-0.244982	-1.52198
156294384	chr1:156294384:T:C	1.5287e-08	-1.52289e-10	-1.15923	3.00044e-06	-1.52289e-10	-1.19492
156294857	chr1:156294857:C:T	8.82362e-09	-1.71803	0.00922844	3.18692e-06	-1.65826	0.523635
156295155	chr1:156295155:C:T	1.55293e-08	-1.52289e-10	-1.14351	2.85877e-06	-1.52289e-10	-1.24329
156295252	chr1:156295252:G:A	1.06415e-08	-1.52289e-10	-1.52147	2.15848e-06	-1.52289e-10	-1.52428
156295939	chr1:156295939:C:T	2.1053e-08	-1.52289e-10	-0.839189	4.97149e-06	-1.52289e-10	-0.689961
156295959	chr1:156295959:G:A	8.76862e-09	-1.71505	-5.03233e-10	1.83322e-06	-1.68761	-5.03233e-10
156296950	chr1:156296950:A:C	1.08508e-08	-1.52289e-10	-1.50199	2.24452e-06	-1.52289e-10	-1.48519
156297038	chr1:156297038:TTTTA:T	1.126e-08	-1.52289e-10	-1.46498	2.19237e-06	-1.52289e-10	-1.5087
156297214	chr1:156297214:T:A	1.76878e-08	-1.52289e-10	-1.01336	3.10344e-06	-1.52289e-10	-1.16117
156297244	chr1:156297244:G:A	6.61846e-08	-1.52289e-10	0.306214	1.44362e-05	-1.52289e-10	0.376058
156297365	chr1:156297365:G:A	1.21723e-08	-1.52289e-10	-1.38707	2.52398e-06	-1.52289e-10	-1.36784
156297392	chr1:156297392:A:G	1.26998e-08	-1.52289e-10	-1.34465	2.43078e-06	-1.52289e-10	-1.40547
156297842	chr1:156297842:A:G	1.68905e-08	-1.52289e-10	-1.05948	3.12057e-06	-1.52289e-10	-1.15567
156298013	chr1:156298013:G:A	3.5276e-09	-1.10441	-1.52121	1.53007e-06	-0.359802	-1.50857
156299093	chr1:156299093:C:T	1.49944e-08	-1.52289e-10	-1.17856	2.97866e-06	-1.52289e-10	-1.20221
156299322	chr1:156299322:G:A	1.20545e-08	-1.39679	-5.03233e-10	2.47997e-06	-1.38543	-5.03233e-10
156299598	chr1:156299598:A:G	4.2307e-09	-0.929996	-1.51387	1.96017e-06	-0.142208	-1.47844
156300078	chr1:156300078:G:C	1.07468e-08	-0.20999	-1.30164	9.82837e-07	-0.943813	-1.36718
156300270	chr1:156300270:G:A	5.44051e-09	-1.21037	-0.98199	1.26198e-06	-1.17281	-0.888187
156300469	chr1:156300469:C:T	3.95939e-09	-0.997152	-1.51299	1.78522e-06	-0.195422	-1.51872
156300618	chr1:156300618:G:A	1.62767e-08	-1.52289e-10	-1.0965	2.83941e-06	-1.52289e-10	-1.25008
156301535	chr1:156301535:C:T	5.49414e-09	-1.2278	-0.954753	1.25973e-06	-1.19073	-0.872051
156301539	chr1:156301539:G:A	1.17866e-07	-1.52289e-10	0.883316	2.88015e-05	-1.52289e-10	1.06675
156301641	chr1:156301641:C:T	1.29498e-08	-1.52289e-10	-1.32516	2.47022e-06	-1.52289e-10	-1.38937
156301666	chr1:156301666:A:G	1.08779e-08	-1.52289e-10	-1.4995	2.22495e-06	-1.52289e-10	-1.49394
156301974	chr1:156301974:C:T	1.48186e-08	-1.52289e-10	-1.19035	2.77519e-06	-1.52289e-10	-1.27296
156302480	chr1:156302480:C:T	2.35914e-08	0.305875	-1.03123	1.7975e-05	1.43811	-0.842809
156302552	chr1:156302552:C:T	6.50483e-09	-1.65389	-0.3598	1.48864e-06	-1.70344	-0.19238
156303270	chr1:156303270:C:T	5.74833e-09	-1.02269	-1.11464	1.9886e-06	-0.494772	-1.11147
156303555	chr1:156303555:A:C	3.4016e-09	-1.14853	-1.51346	1.41745e-06	-0.467638	-1.47719
156303767	chr1:156303767:T:C	4.21744e-09	-1.0446	-1.40241	1.72034e-06	-0.237811	-1.51335
156304007	chr1:156304007:C:A	1.72714e-08	-1.03718	-5.03233e-10	2.64063e-06	-1.32266	-5.03233e-10
156304632	chr1:156304632:G:A	1.47233e-08	-1.52289e-10	-1.1968	2.66867e-06	-1.52289e-10	-1.3121
156304672	chr1:156304672:T:C	3.95294e-09	-1.00133	-1.51045	1.77268e-06	-0.200903	-1.52028
156304689	chr1:156304689:G:A	3.78352e-08	-1.52289e-10	-0.252995	6.3716e-06	-1.52289e-10	-0.441829
156304794	chr1:156304794:C:G	3.97926e-09	-0.980903	-1.52424	1.91376e-06	-0.156492	-1.48812
156304949	chr1:156304949:G:A	4.22199e-09	-0.923989	-1.52194	2.05408e-06	-0.0740016	-1.49985
156305490	chr1:156305490:G:A	2.32135e-08	0.268681	-1.01018	1.75822e-05	1.39143	-0.818224
156305517	chr1:156305517:G:A	4.36563e-09	-0.898159	-1.51431	2.04836e-06	-0.0972789	-1.47936
156305680	chr1:156305680:A:C	1.16236e-08	-0.129017	-1.30418	1.04266e-06	-0.882966	-1.36894
156305766	chr1:156305766:A:C	3.80433e-08	-1.52289e-10	-0.247507	6.40233e-06	-1.52289e-10	-0.437018
156306191	chr1:156306191:C:G	2.6033e-08	-1.52289e-10	-0.62687	6.2789e-06	-1.52289e-10	-0.456485
156306425	chr1:156306425:C:T	5.09865e-09	-1.24406	-1.0132	1.17759e-06	-1.20751	-0.922699
156306585	chr1:156306585:G:A	1.40893e-08	-1.52289e-10	-1.24082	2.65757e-06	-1.52289e-10	-1.31627
156306646	chr1:156306646:T:C	1.51792e-08	-1.52289e-10	-1.16631	2.8019e-06	-1.52289e-10	-1.26338
156306955	chr1:156306955:A:G	4.49454e-09	-0.866589	-1.51678	2.13187e-06	-0.0519671	-1.48471
156307185	chr1:156307185:G:A	2.3592e-09	-1.65604	-1.37187	5.18828e-07	-1.61356	-1.3363
156307457	chr1:156307457:G:A	1.52576e-08	-1.52289e-10	-1.16115	2.81681e-06	-1.52289e-10	-1.25807
156307608	chr1:156307608:C:T	1.26129e-08	-1.52289e-10	-1.35152	2.41762e-06	-1.52289e-10	-1.4109
156307990	chr1:156307990:G:A	1.77327e-08	-1.01082	-5.03233e-10	6.16496e-06	-0.474798	-5.03233e-10
156308384	chr1:156308384:T:C	4.56612e-09	-0.851936	-1.51563	2.17879e-06	-0.0327462	-1.48216
156308963	chr1:156308963:C:T	1.24178e-08	-1.52289e-10	-1.3671	2.50155e-06	-1.52289e-10	-1.37677
156309008	chr1:156309008:G:A	2.84366e-08	-0.538558	-5.03233e-10	6.09706e-06	-0.485872	-5.03233e-10
156309173	chr1:156309173:T:G	2.40794e-08	-1.52289e-10	-0.704877	5.76433e-06	-1.52289e-10	-0.541991
156309324	chr1:156309324:G:A	1.83962e-08	-1.52289e-10	-0.974091	3.15616e-06	-1.52289e-10	-1.14432
156309385	chr1:156309385:G:C	4.42405e-09	-0.884155	-1.51502	2.08405e-06	-0.0785108	-1.48085
156309596	chr1:156309596:T:A	2.52685e-08	-1.52289e-10	-0.656675	6.07698e-06	-1.52289e-10	-0.489172
156310262	chr1:156310262:G:A	1.26866e-08	-1.52289e-10	-1.34568	2.42934e-06	-1.52289e-10	-1.40606
156310532	chr1:156310532:C:T	1.37625e-08	-1.52289e-10	-1.26429	2.57885e-06	-1.52289e-10	-1.34634
156310533	chr1:156310533:G:A	1.12224e-08	-1.52289e-10	-1.46832	2.19827e-06	-1.52289e-10	-1.50601
156311229	chr1:156311229:G:C	4.28399e-09	-0.908085	-1.52326	2.1146e-06	-0.0499978	-1.49481
156312433	chr1:156312433:A:G	2.81298e-09	-1.52717	-1.32482	1.53694e-06	-0.528459	-1.33543
156312858	chr1:156312858:A:G	2.74715e-09	-1.53902	-1.33665	1.47427e-06	-0.558253	-1.34727
156313294	chr1:156313294:T:G	4.22474e-09	-0.92319	-1.52209	1.94251e-06	-0.109383	-1.52032
156313549	chr1:156313549:T:C	1.25912e-08	-1.52289e-10	-1.35324	2.61577e-06	-1.52289e-10	-1.33212
156313918	chr1:156313918:T:C	1.72164e-08	-1.52289e-10	-1.04037	3.17983e-06	-1.52289e-10	-1.13685
156313923	chr1:156313923:C:A	4.28718e-09	-0.917009	-1.5136	1.99752e-06	-0.124056	-1.47772
156314265	chr1:156314265:CAT:C	1.37175e-08	-1.52289e-10	-1.26756	2.57178e-06	-1.52289e-10	-1.34908
156314744	chr1:156314744:C:A	4.37933e-09	-0.887193	-1.52215	2.1655e-06	-0.021429	-1.4996
156315073	chr1:156315073:A:G	4.28956e-09	-0.906344	-1.52371	2.12485e-06	-0.0475338	-1.49245
156315078	chr1:156315078:T:G	2.49573e-08	-1.52289e-10	-0.669066	5.99437e-06	-1.52289e-10	-0.502859
156315079	chr1:156315079:C:T	2.49239e-08	-1.52289e-10	-0.670408	5.98596e-06	-1.52289e-10	-0.504263
156315295	chr1:156315295:G:A	1.08729e-08	-1.52289e-10	-1.49996	2.22387e-06	-1.52289e-10	-1.49443
156315679	chr1:156315679:C:A	1.34173e-08	-1.52289e-10	-1.28969	2.52541e-06	-1.52289e-10	-1.36728
156315722	chr1:156315722:G:T	3.86476e-09	-1.01531	-1.51902	1.75144e-06	-0.220741	-1.5125
156315943	chr1:156315943:AT:A	1.11689e-08	-1.52289e-10	-1.4731	2.19308e-06	-1.52289e-10	-1.50837
156315945	chr1:156315945:C:A	1.11774e-08	-1.52289e-10	-1.47234	2.19402e-06	-1.52289e-10	-1.50794
156315951	chr1:156315951:C:T	1.70651e-08	-1.52289e-10	-1.0492	3.66229e-06	-1.52289e-10	-0.99559
156316058	chr1:156316058:C:T	1.56789e-08	-1.52289e-10	-1.13392	3.01474e-06	-1.52289e-10	-1.19017
156316204	chr1:156316204:T:C	4.423e-09	-0.875401	-1.52401	2.04838e-06	-0.068735	-1.50789
156316447	chr1:156316447:T:C	7.60842e-08	-1.52289e-10	0.445607	1.19377e-05	-1.52289e-10	0.186023
156316632	chr1:156316632:C:T	1.34396e-08	-0.102375	-1.18566	1.17579e-06	-0.864732	-1.26701
156317612	chr1:156317612:T:C	2.40798e-08	0.319432	-1.02429	1.83231e-05	1.44997	-0.835492
156317763	chr1:156317763:T:C	1.52712e-08	-1.52289e-10	-1.16026	2.82238e-06	-1.52289e-10	-1.2561
156317885	chr1:156317885:T:C	1.14764e-08	-1.52289e-10	-1.44594	2.22842e-06	-1.52289e-10	-1.49239
156318602	chr1:156318602:T:C	3.03001e-08	-1.52289e-10	-0.475081	5.63316e-06	-1.52289e-10	-0.565009
156319251	chr1:156319251:T:C	1.07577e-08	-1.52289e-10	-1.51061	2.16947e-06	-1.52289e-10	-1.5192
156319560	chr1:156319560:G:A	1.43207e-08	-1.22453	-5.03233e-10	2.46445e-06	-1.39171	-5.03233e-10
156320346	chr1:156320346:T:C	1.44742e-08	-1.52289e-10	-1.21386	2.6923e-06	-1.52289e-10	-1.30328
156321574	chr1:156321574:T:C	1.35426e-08	-0.0814518	-1.19894	1.18061e-06	-0.848477	-1.27918
156321680	chr1:156321680:C:T	1.37071e-08	-1.52289e-10	-1.26832	2.57021e-06	-1.52289e-10	-1.34969
156322165	chr1:156322165:G:A	1.36294e-08	-1.52289e-10	-1.274	2.55813e-06	-1.52289e-10	-1.3544
156322471	chr1:156322471:G:A	9.27194e-09	-1.65924	-5.03233e-10	2.189e-06	-1.51024	-5.03233e-10
156322479	chr1:156322479:G:C	1.71769e-08	-1.52289e-10	-1.04267	3.6597e-06	-1.52289e-10	-0.996298
156322575	chr1:156322575:A:G	3.22867e-08	0.429148	-0.840725	2.59049e-05	1.58441	-0.623654
156322673	chr1:156322673:T:C	1.066e-08	-1.52289e-10	-1.51974	2.15833e-06	-1.52289e-10	-1.52435
156323264	chr1:156323264:CCATT:C	2.18576e-08	0.254686	-1.05637	1.65349e-05	1.3735	-0.861702
156323487	chr1:156323487:T:C	2.3658e-09	-1.61519	-1.40993	1.28485e-06	-0.682932	-1.3601
156323546	chr1:156323546:G:A	1.57203e-08	-1.52289e-10	-1.13128	2.92925e-06	-1.52289e-10	-1.21893
156323701	chr1:156323701:G:A	1.4297e-08	-0.0196393	-1.20654	1.22741e-06	-0.803546	-1.28523
156323923	chr1:156323923:T:C	1.58418e-08	-1.52289e-10	-1.12358	2.90998e-06	-1.52289e-10	-1.22553
156324051	chr1:156324051:C:T	1.43955e-08	-1.52289e-10	-1.21932	2.70684e-06	-1.52289e-10	-1.2979
156324106	chr1:156324106:C:T	5.12772e-09	-1.2704	-0.981173	1.18618e-06	-1.23485	-0.888093
156324180	chr1:156324180:G:A	4.28084e-09	-0.909565	-1.52252	2.10223e-06	-0.0528378	-1.49784
156324358	chr1:156324358:C:A	4.46684e-09	-1.03888	-1.35067	1.76851e-06	-0.228618	-1.49493
156324420	chr1:156324420:G:A	4.63327e-09	-0.841411	-1.51156	2.2329e-06	-0.0166527	-1.47373
156324458	chr1:156324458:G:A	2.11247e-08	-1.52289e-10	-0.835789	4.99235e-06	-1.52289e-10	-0.685773
156324723	chr1:156324723:G:T	9.27654e-09	-1.65875	-5.03233e-10	1.7853e-06	-1.71409	-5.03233e-10
156324873	chr1:156324873:C:T	1.41368e-08	-1.52289e-10	-1.23745	2.63596e-06	-1.52289e-10	-1.32443
156325608	chr1:156325608:C:T	9.20184e-09	-1.66683	-5.03233e-10	2.13703e-06	-1.53426	-5.03233e-10
156325662	chr1:156325662:C:T	7.48938e-09	-1.25701	-0.615735	1.7826e-06	-1.21603	-0.499573
156325695	chr1:156325695:G:A	1.6029e-08	-1.52289e-10	-1.11184	2.93948e-06	-1.52289e-10	-1.21545
156326972	chr1:156326972:A:T	4.26729e-09	-0.912217	-1.52304	2.09876e-06	-0.0565264	-1.4958
156327325	chr1:156327325:C:G	8.83194e-09	-1.70786	-5.03233e-10	1.78747e-06	-1.71288	-5.03233e-10
156327497	chr1:156327497:T:C	4.36275e-09	-0.889337	-1.52379	2.17701e-06	-0.0239169	-1.49181
156327802	chr1:156327802:G:A	1.15346e-08	-1.44088	-5.03233e-10	2.48496e-06	-1.38342	-5.03233e-10
156327969	chr1:156327969:G:C	1.10703e-08	-1.52289e-10	-1.48197	2.1812e-06	-1.52289e-10	-1.5138
156328358	chr1:156328358:C:T	9.07218e-09	-1.68102	-5.03233e-10	2.88744e-06	-1.23331	-5.03233e-10
156328590	chr1:156328590:G:A	1.63382e-08	-1.52289e-10	-1.09273	3.04494e-06	-1.52289e-10	-1.1802
156328606	chr1:156328606:A:C	1.30422e-08	-1.52289e-10	-1.31804	2.71513e-06	-1.52289e-10	-1.29484
156329509	chr1:156329509:G:A	1.12946e-08	-1.52289e-10	-1.46191	2.21435e-06	-1.52289e-10	-1.49872
156330056	chr1:156330056:C:T	4.33098e-09	-0.921462	-1.49898	2.0497e-06	-0.128582	-1.4474
156330125	chr1:156330125:T:A	4.56915e-09	-0.871826	-1.49508	2.21678e-06	-0.0570228	-1.4406
156330192	chr1:156330192:A:T	1.19786e-08	-1.40311	-5.03233e-10	2.58786e-06	-1.34285	-5.03233e-10
156330291	chr1:156330291:A:G	4.42185e-09	-0.905855	-1.49382	2.11698e-06	-0.105193	-1.4385
156330319	chr1:156330319:T:C	4.98585e-09	-1.28747	-0.99216	1.14892e-06	-1.25468	-0.900173
156330892	chr1:156330892:C:T	4.56355e-09	-0.86894	-1.49919	2.20563e-06	-0.0549444	-1.44772
156332296	chr1:156332296:G:A	1.58377e-08	-1.52289e-10	-1.12384	2.92717e-06	-1.52289e-10	-1.21964
156332535	chr1:156332535:T:C	1.58793e-08	-1.52289e-10	-1.12122	3.11208e-06	-1.52289e-10	-1.15839
156332784	chr1:156332784:A:C	4.42687e-09	-0.907257	-1.49128	2.12089e-06	-0.10746	-1.43438
156332917	chr1:156332917:T:C	1.17245e-08	-1.52289e-10	-1.42456	2.3466e-06	-1.52289e-10	-1.44071
156333092	chr1:156333092:G:A	1.22771e-08	-1.52289e-10	-1.3785	2.40639e-06	-1.52289e-10	-1.41555
156333283	chr1:156333283:C:A	1.43872e-08	-0.0710014	-1.14889	1.2427e-06	-0.840922	-1.23547
156334170	chr1:156334170:C:T	4.15232e-09	-1.10882	-1.35374	1.58557e-06	-0.336433	-1.4963
156334594	chr1:156334594:G:A	1.22108e-08	-1.52289e-10	-1.38391	2.3053e-06	-1.52289e-10	-1.45847
156334921	chr1:156334921:A:G	1.70256e-08	-1.52289e-10	-1.05152	3.8185e-06	-1.52289e-10	-0.953823
156334991	chr1:156334991:A:G	2.36496e-08	0.257111	-0.979998	1.7899e-05	1.37327	-0.782198
156335194	chr1:156335194:C:A	1.09814e-08	-1.52289e-10	-1.49003	2.27485e-06	-1.52289e-10	-1.47177
156335228	chr1:156335228:G:C	1.15042e-08	-1.52289e-10	-1.44353	2.23199e-06	-1.52289e-10	-1.49078
156335371	chr1:156335371:C:T	5.40709e-09	-1.27554	-0.922986	1.23992e-06	-1.24147	-0.837159
156335495	chr1:156335495:G:A	4.36912e-09	-0.888187	-1.52349	2.17617e-06	-0.0224653	-1.49365
156335774	chr1:156335774:C:T	1.75063e-08	-1.02368	-5.03233e-10	2.96591e-06	-1.20649	-5.03233e-10
156335994	chr1:156335994:T:G	1.15397e-08	-1.52289e-10	-1.44044	2.23649e-06	-1.52289e-10	-1.48877
156336310	chr1:156336310:AACTATTATCAGATTCTCAAAGGGCTGGTGACCCTAAG:A	4.49092e-09	-0.860667	-1.52351	2.26217e-06	0.0161446	-1.4935
156336369	chr1:156336369:C:T	1.20497e-08	-1.52289e-10	-1.3972	2.50527e-06	-1.52289e-10	-1.37528
156337998	chr1:156337998:AAG:A	1.49908e-08	-1.52289e-10	-1.1788	2.8928e-06	-1.52289e-10	-1.23145
156338831	chr1:156338831:G:C	1.12945e-08	-1.52289e-10	-1.46192	2.23646e-06	-1.52289e-10	-1.48878
156339581	chr1:156339581:G:C	5.43687e-09	-0.672786	-1.52024	3.01099e-06	0.314483	-1.50589
156341174	chr1:156341174:C:T	1.45142e-08	-1.52289e-10	-1.2111	2.67845e-06	-1.52289e-10	-1.30844
156341285	chr1:156341285:T:G	9.28837e-09	-1.65747	-5.03233e-10	1.79979e-06	-1.70601	-5.03233e-10
156341374	chr1:156341374:G:T	4.98948e-09	-0.761878	-1.51702	2.4452e-06	0.0882229	-1.48778
156341845	chr1:156341845:C:T	2.7808e-08	-1.52289e-10	-0.560908	6.24928e-06	-1.52289e-10	-0.461214
156342234	chr1:156342234:C:T	2.56493e-08	-1.52289e-10	-0.641719	4.80785e-06	-1.52289e-10	-0.72343
156342540	chr1:156342540:T:A	4.74799e-09	-0.804722	-1.52379	2.44898e-06	0.0937499	-1.49176
156343207	chr1:156343207:A:G	2.89716e-08	-1.52289e-10	-0.519916	7.02704e-06	-1.52289e-10	-0.343914
156343491	chr1:156343491:A:T	4.64367e-09	-1.19902	-1.15171	1.07263e-06	-1.1693	-1.05426
156344313	chr1:156344313:T:C	2.36822e-08	0.464072	-1.18558	1.84055e-05	1.62538	-1.00642
156344356	chr1:156344356:A:G	4.43453e-09	-0.873673	-1.52314	2.20674e-06	-0.00683739	-1.49532
156344361	chr1:156344361:A:G	1.02749e-08	-1.67593	0.119396	3.55793e-06	-1.71223	0.687733
156344551	chr1:156344551:G:A	1.17845e-08	-1.52289e-10	-1.41945	2.73333e-06	-1.52289e-10	-1.28816
156344649	chr1:156344649:T:G	1.05256e-08	-1.53242	-5.03233e-10	1.8657e-06	-1.67004	-5.03233e-10
156344706	chr1:156344706:C:T	1.60334e-08	-1.11156	-5.03233e-10	2.5042e-06	-1.37571	-5.03233e-10
156344787	chr1:156344787:T:C	1.26823e-08	-1.52289e-10	-1.34602	2.42809e-06	-1.52289e-10	-1.40657
156344836	chr1:156344836:A:G	2.54653e-08	0.497223	-1.14614	1.97567e-05	1.65968	-0.969868
156346010	chr1:156346010:G:A	1.40695e-08	-1.52289e-10	-1.24222	2.58001e-06	-1.52289e-10	-1.34589
156346548	chr1:156346548:CAAGG:C	1.20457e-08	-1.52289e-10	-1.39753	2.2823e-06	-1.52289e-10	-1.4685
156347787	chr1:156347787:A:G	1.73345e-08	-1.03353	-5.03233e-10	2.93958e-06	-1.21541	-5.03233e-10
156347943	chr1:156347943:T:G	1.19029e-08	-1.52289e-10	-1.40945	2.26654e-06	-1.52289e-10	-1.47543
156347999	chr1:156347999:C:G	1.69884e-08	-1.52289e-10	-1.0537	3.80931e-06	-1.52289e-10	-0.956232
156348350	chr1:156348350:C:A	5.26268e-09	-0.702459	-1.52313	2.81249e-06	0.235169	-1.49478
156349373	chr1:156349373:A:G	7.6019e-08	-1.52289e-10	0.44475	1.1904e-05	-1.52289e-10	0.183192
156350107	chr1:156350107:A:C	1.29049e-08	-1.52289e-10	-1.32862	2.4329e-06	-1.52289e-10	-1.40459
156351105	chr1:156351105:CAGT:C	4.25611e-09	-0.964717	-1.47316	1.8672e-06	-0.145448	-1.52379
156352242	chr1:156352242:T:A	1.06533e-08	-1.52289e-10	-1.52036	2.17223e-06	-1.52289e-10	-1.51793
156353191	chr1:156353191:G:C	1.38761e-08	-1.52289e-10	-1.25607	2.57761e-06	-1.52289e-10	-1.34682
156353223	chr1:156353223:G:GA	4.19465e-09	-0.960138	-1.49228	1.87069e-06	-0.143245	-1.52413
156353931	chr1:156353931:T:C	4.64703e-09	-0.926841	-1.42317	1.79213e-06	-0.325755	-1.38452
156354285	chr1:156354285:T:C	1.02167e-08	-0.0581626	-1.50404	1.05319e-06	-0.730255	-1.5116
156355450	chr1:156355450:G:A	9.37866e-09	-1.70043	0.052633	3.34308e-06	-1.69432	0.607532
156355511	chr1:156355511:G:A	1.15235e-08	-1.52289e-10	-1.44185	2.23564e-06	-1.52289e-10	-1.48915
156356170	chr1:156356170:C:T	1.13289e-08	-1.52289e-10	-1.45888	2.20802e-06	-1.52289e-10	-1.50159
156356332	chr1:156356332:G:A	1.47853e-08	-1.52289e-10	-1.1926	2.96706e-06	-1.52289e-10	-1.20611
156357000	chr1:156357000:G:A	1.48926e-08	-1.52289e-10	-1.18537	2.73521e-06	-1.52289e-10	-1.28747
156357072	chr1:156357072:C:T	1.22782e-08	-1.52289e-10	-1.37841	2.31432e-06	-1.52289e-10	-1.45457
156357104	chr1:156357104:T:A	2.89671e-09	-1.47536	-1.3473	5.31676e-07	-1.67709	-1.24831
156357424	chr1:156357424:A:C	1.13535e-08	-1.52289e-10	-1.45671	2.23965e-06	-1.52289e-10	-1.48736
156357591	chr1:156357591:A:G	3.529e-08	-1.52289e-10	-0.322635	8.69083e-06	-1.52289e-10	-0.131412
156357898	chr1:156357898:A:G	1.07124e-08	-1.52289e-10	-1.51483	2.16004e-06	-1.52289e-10	-1.52355
156357940	chr1:156357940:C:T	1.08613e-08	-1.52289e-10	-1.50103	2.2479e-06	-1.52289e-10	-1.48368
156358904	chr1:156358904:T:A	1.08682e-08	-1.52289e-10	-1.50039	2.17692e-06	-1.52289e-10	-1.51577
156359205	chr1:156359205:C:T	1.08086e-08	-1.52289e-10	-1.50589	2.15812e-06	-1.52289e-10	-1.52444
156359231	chr1:156359231:A:T	4.42991e-09	-1.7158	-0.682051	8.72251e-07	-1.6745	-0.755861
156359821	chr1:156359821:A:G	1.08443e-08	-1.52289e-10	-1.50259	2.16316e-06	-1.52289e-10	-1.52211
156360493	chr1:156360493:C:T	2.26814e-08	-1.52289e-10	-0.764688	3.97238e-06	-1.52289e-10	-0.914314
156360550	chr1:156360550:T:C	3.42632e-08	-1.52289e-10	-0.352161	8.41076e-06	-1.52289e-10	-0.164168
156360940	chr1:156360940:T:G	1.14502e-08	-1.52289e-10	-1.44823	2.20905e-06	-1.52289e-10	-1.50112
156361652	chr1:156361652:T:A	1.33461e-08	-1.52289e-10	-1.29501	2.56918e-06	-1.52289e-10	-1.35009
156361885	chr1:156361885:T:C	1.11764e-08	-1.52289e-10	-1.47243	2.32128e-06	-1.52289e-10	-1.45156
156361920	chr1:156361920:T:A	1.23065e-08	-1.52289e-10	-1.37611	2.30357e-06	-1.52289e-10	-1.45922
156362428	chr1:156362428:G:A	4.37136e-09	-0.886932	-1.52423	2.18498e-06	-0.0383946	-1.47368
156362540	chr1:156362540:C:G	4.40932e-09	-0.949233	-1.45328	1.8819e-06	-0.141339	-1.52006
156362745	chr1:156362745:C:T	2.69971e-09	-1.39011	-1.50298	4.43424e-07	-1.65537	-1.45153
156363540	chr1:156363540:A:G	1.17739e-08	-1.52289e-10	-1.42035	2.24626e-06	-1.52289e-10	-1.48441
156363733	chr1:156363733:C:T	1.22445e-08	-1.52289e-10	-1.38115	2.30977e-06	-1.52289e-10	-1.45653
156364040	chr1:156364040:G:A	3.58691e-09	-1.37106	-1.23788	2.36274e-06	-0.181674	-1.25218
156364325	chr1:156364325:C:T	4.74991e-09	-0.835722	-1.49238	1.90059e-06	-0.149936	-1.50158
156365487	chr1:156365487:A:G	1.86495e-08	-1.52289e-10	-0.960413	3.41863e-06	-1.52289e-10	-1.06444
156365532	chr1:156365532:G:A	7.59805e-08	-1.52289e-10	0.444243	1.19148e-05	-1.52289e-10	0.184106
156366253	chr1:156366253:C:T	1.15043e-08	-1.52289e-10	-1.44352	2.83614e-06	-1.52289e-10	-1.25123
156366342	chr1:156366342:C:T	1.00979e-08	-1.71803	0.144118	2.35216e-06	-1.62113	0.182786
156367001	chr1:156367001:T:C	1.09089e-08	-1.71569	0.219039	1.4816e-06	-1.71775	-0.182803
156367057	chr1:156367057:G:T	1.41029e-08	-1.52289e-10	-1.23985	3.10805e-06	-1.52289e-10	-1.15968
156367081	chr1:156367081:AG:A	2.09131e-09	-1.66162	-1.48682	4.24379e-07	-1.63787	-1.51293
156367085	chr1:156367085:T:C	8.87162e-09	-0.477439	-1.22594	1.57534e-06	-0.521609	-1.3176
156367108	chr1:156367108:G:A	2.13054e-08	-1.52289e-10	-0.827273	3.55422e-06	-1.52289e-10	-1.02554
156368202	chr1:156368202:C:T	1.46721e-08	-1.52289e-10	-1.20028	2.86821e-06	-1.52289e-10	-1.23999
156368244	chr1:156368244:G:A	1.94473e-07	1.38406	-5.03233e-10	6.30696e-05	1.85056	-5.03233e-10
156368359	chr1:156368359:G:T	1.07191e-08	-1.52289e-10	-1.5142	2.16057e-06	-1.52289e-10	-1.52331
156368727	chr1:156368727:G:A	2.96046e-09	-1.32957	-1.47132	6.767e-07	-1.22923	-1.45498
156368884	chr1:156368884:C:T	1.83594e-08	-1.52289e-10	-0.976092	4.23132e-06	-1.52289e-10	-0.851166
156368978	chr1:156368978:G:A	2.24607e-08	-1.52289e-10	-0.774467	4.19535e-06	-1.52289e-10	-0.859703
156369177	chr1:156369177:C:T	1.27464e-08	-1.34099	-5.03233e-10	3.47475e-06	-1.04816	-5.03233e-10
156369791	chr1:156369791:T:C	1.28755e-08	-1.33091	-5.03233e-10	3.5428e-06	-1.02876	-5.03233e-10
156369965	chr1:156369965:T:C	1.29385e-08	-1.32603	-5.03233e-10	3.56952e-06	-1.02125	-5.03233e-10
156369985	chr1:156369985:C:G	1.29107e-08	-1.32818	-5.03233e-10	3.55677e-06	-1.02483	-5.03233e-10
156370054	chr1:156370054:C:T	1.31004e-08	-1.52289e-10	-1.31359	2.58265e-06	-1.52289e-10	-1.34486
156370254	chr1:156370254:C:T	2.19597e-08	-1.52289e-10	-0.797025	4.51877e-06	-1.52289e-10	-0.785441
156370370	chr1:156370370:A:G	1.75557e-08	-1.52289e-10	-1.02086	3.92199e-06	-1.52289e-10	-0.92708
156370422	chr1:156370422:A:G	4.97513e-09	-1.03678	-1.24501	9.07663e-07	-1.09372	-1.29684
156370435	chr1:156370435:C:T	1.41275e-08	-1.23811	-5.03233e-10	2.5289e-06	-1.3659	-5.03233e-10
156370485	chr1:156370485:G:A	1.08537e-08	-1.52289e-10	-1.50173	2.19285e-06	-1.52289e-10	-1.50848
156370827	chr1:156370827:A:G	4.32464e-09	-1.55385	-0.868052	8.86975e-07	-1.71794	-0.695676
156371229	chr1:156371229:G:A	1.08178e-08	-1.52289e-10	-1.50504	2.16887e-06	-1.52289e-10	-1.51947
156371326	chr1:156371326:A:T	1.3344e-08	-1.29516	-5.03233e-10	3.71122e-06	-0.982318	-5.03233e-10
156372024	chr1:156372024:G:C	1.14032e-08	-0.526087	-0.926254	2.38678e-06	-0.545374	-0.878361
156372347	chr1:156372347:A:C	5.96758e-08	-1.52289e-10	0.202694	1.13512e-05	-1.52289e-10	0.135645
156372515	chr1:156372515:T:A	3.24684e-09	-1.24876	-1.4598	7.43842e-07	-1.14614	-1.44346
156372574	chr1:156372574:G:A	3.34485e-09	-1.58223	-1.09658	7.96157e-07	-1.36175	-1.15989
156372826	chr1:156372826:CTG:C	3.20652e-09	-1.58293	-1.13812	7.65289e-07	-1.36292	-1.19826
156373010	chr1:156373010:G:A	5.33057e-09	-1.59167	-0.621104	1.15458e-06	-1.63174	-0.518206
156373024	chr1:156373024:T:C	2.18389e-08	-1.52289e-10	-0.802542	4.65879e-06	-1.52289e-10	-0.754924
156373126	chr1:156373126:A:G	8.36072e-09	-0.910438	-0.85225	1.76759e-06	-0.932465	-0.791596
156373152	chr1:156373152:A:G	3.67356e-09	-1.67962	-0.90545	9.55616e-07	-1.67064	-0.668441
156373816	chr1:156373816:T:C	2.21382e-09	-1.59098	-1.50053	5.60133e-07	-1.35342	-1.51984
156373901	chr1:156373901:C:T	2.40151e-09	-1.66468	-1.34546	7.40716e-07	-1.477	-1.11682
156374055	chr1:156374055:G:C	1.86176e-08	-1.52088	0.558753	2.34935e-06	-1.62956	0.19002
156374410	chr1:156374410:T:C	3.0505e-08	-1.52289e-10	-0.468343	7.19126e-06	-1.52289e-10	-0.320813
156375164	chr1:156375164:C:T	2.08897e-09	-1.6871	-1.46246	4.52356e-07	-1.66917	-1.4178
156375275	chr1:156375275:A:G	3.00413e-08	-1.52289e-10	-0.48366	7.10065e-06	-1.52289e-10	-0.333493
156375559	chr1:156375559:A:T	5.64815e-09	-0.776649	-1.37826	1.16543e-06	-0.842706	-1.29788
156375715	chr1:156375715:T:A	2.71838e-09	-1.67445	-1.21174	6.62816e-07	-1.67667	-1.02827
156375801	chr1:156375801:G:A	1.53087e-08	-1.52289e-10	-1.15782	2.82015e-06	-1.52289e-10	-1.25689
156375917	chr1:156375917:T:C	1.10587e-08	-1.52289e-10	-1.48301	2.31543e-06	-1.52289e-10	-1.45408
156376115	chr1:156376115:C:T	1.39889e-08	-1.52289e-10	-1.24797	2.6671e-06	-1.52289e-10	-1.31269
156376272	chr1:156376272:T:C	1.20035e-08	-1.40103	-5.03233e-10	3.34562e-06	-1.08603	-5.03233e-10
156376422	chr1:156376422:G:A	1.19875e-08	-1.40237	-5.03233e-10	3.30876e-06	-1.09711	-5.03233e-10
156376616	chr1:156376616:G:A	2.14312e-09	-1.6744	-1.44958	4.67392e-07	-1.6525	-1.40177
156376689	chr1:156376689:C:T	2.39955e-09	-1.67149	-1.33946	7.35819e-07	-1.4925	-1.10795
156377294	chr1:156377294:G:A	3.18495e-08	-1.52289e-10	-0.425211	7.55721e-06	-1.52289e-10	-0.271178
156377340	chr1:156377340:G:A	2.44715e-09	-1.65985	-1.33146	7.62708e-07	-1.4676	-1.09696
156377356	chr1:156377356:C:G	7.40076e-08	0.417934	-5.03233e-10	3.35655e-05	1.21982	-5.03233e-10
156377518	chr1:156377518:A:G	2.16549e-09	-1.66455	-1.44904	4.73403e-07	-1.64043	-1.40106
156377528	chr1:156377528:G:A	1.33769e-08	-1.52289e-10	-1.29271	2.9345e-06	-1.52289e-10	-1.21714
156377775	chr1:156377775:C:G	1.33916e-08	-1.52289e-10	-1.2916	2.58729e-06	-1.52289e-10	-1.34307
156378042	chr1:156378042:G:A	3.17225e-08	-1.52289e-10	-0.429209	7.51758e-06	-1.52289e-10	-0.276435
156378043	chr1:156378043:T:A	5.34774e-09	-0.785472	-1.42409	1.09276e-06	-0.849833	-1.35514
156378413	chr1:156378413:G:A	7.51837e-08	-1.52289e-10	0.433701	1.74372e-05	-1.52289e-10	0.564925
156378443	chr1:156378443:G:A	1.28183e-08	-1.52289e-10	-1.33536	2.65753e-06	-1.52289e-10	-1.31628
156378992	chr1:156378992:T:G	1.16824e-08	-1.42815	-5.03233e-10	1.99513e-06	-1.60297	-5.03233e-10
156379153	chr1:156379153:C:T	2.04694e-08	-0.867303	-5.03233e-10	5.61773e-06	-0.567751	-5.03233e-10
156379244	chr1:156379244:C:T	2.49051e-09	-1.61728	-1.35647	7.96718e-07	-1.38659	-1.13435
156379643	chr1:156379643:G:A	1.73972e-08	-1.02992	-5.03233e-10	5.39092e-06	-0.608963	-5.03233e-10
156379674	chr1:156379674:C:T	2.5662e-08	-1.52289e-10	-0.641221	4.5117e-06	-1.52289e-10	-0.787006
156379810	chr1:156379810:C:T	1.79878e-08	-1.52289e-10	-0.996539	3.40646e-06	-1.52289e-10	-1.06801
156380092	chr1:156380092:T:TTTTCC	2.16934e-08	-1.52289e-10	-0.809226	3.94966e-06	-1.52289e-10	-0.920051
156380117	chr1:156380117:T:TC	2.8029e-08	-1.52289e-10	-0.552992	5.12833e-06	-1.52289e-10	-0.658899
156380381	chr1:156380381:A:G	2.17193e-09	-1.59084	-1.51978	5.56851e-07	-1.36367	-1.51547
156380882	chr1:156380882:A:G	1.094e-08	-1.52289e-10	-1.49381	2.30234e-06	-1.52289e-10	-1.45976
156381140	chr1:156381140:G:C	1.07295e-08	-1.52289e-10	-1.51324	2.21665e-06	-1.52289e-10	-1.49768
156381275	chr1:156381275:C:A	2.82686e-09	-1.65841	-1.18865	5.45449e-07	-1.40623	-1.4936
156381908	chr1:156381908:G:A	3.51019e-09	-1.21095	-1.41962	6.7484e-07	-1.21685	-1.47011
156382221	chr1:156382221:G:A	3.26604e-09	-1.70341	-0.999252	1.06017e-06	-1.53416	-0.701094
156382222	chr1:156382222:T:C	1.94986e-09	-1.70708	-1.5114	4.37176e-07	-1.60751	-1.51359
156382605	chr1:156382605:C:T	9.16546e-09	-0.172326	-1.49846	1.9241e-06	-0.119445	-1.51978
156382618	chr1:156382618:G:C	1.35576e-08	-1.52289e-10	-1.27928	2.47867e-06	-1.52289e-10	-1.38596
156382621	chr1:156382621:C:A	1.40611e-08	-1.52289e-10	-1.24282	2.86809e-06	-1.52289e-10	-1.24003
156382656	chr1:156382656:G:T	1.0289e-08	-0.150531	-1.40462	2.09313e-06	-0.113732	-1.44129
156383190	chr1:156383190:G:A	1.38127e-08	-1.52289e-10	-1.26064	2.81842e-06	-1.52289e-10	-1.2575
156383299	chr1:156383299:G:A	1.82827e-08	-1.52289e-10	-0.980276	3.31818e-06	-1.52289e-10	-1.09426
156383608	chr1:156383608:A:G	1.41591e-08	-1.52289e-10	-1.23587	2.88583e-06	-1.52289e-10	-1.23387
156383773	chr1:156383773:C:T	1.53167e-08	-1.52289e-10	-1.15729	3.49887e-06	-1.52289e-10	-1.04124
156384502	chr1:156384502:A:G	3.44508e-09	-1.18272	-1.46656	5.61694e-07	-1.50438	-1.3661
156384524	chr1:156384524:C:T	1.17174e-08	-1.52289e-10	-1.42516	2.21575e-06	-1.52289e-10	-1.49809
156384575	chr1:156384575:A:G	2.54454e-09	-1.43759	-1.51469	8.51926e-07	-1.09287	-1.36107
156385456	chr1:156385456:CA:C	3.29511e-09	-1.30688	-1.38691	7.14069e-07	-1.21171	-1.41875
156385653	chr1:156385653:T:A	5.54112e-09	-0.653229	-1.52081	6.96309e-07	-1.1477	-1.50794
156386174	chr1:156386174:A:G	1.07102e-08	-1.51504	-5.03233e-10	2.2224e-06	-1.49509	-5.03233e-10
156386493	chr1:156386493:A:G	2.1494e-08	-1.52289e-10	-0.818461	4.18112e-06	-1.52289e-10	-0.8631
156387343	chr1:156387343:A:G	2.38852e-09	-1.5007	-1.51486	8.55047e-07	-1.04194	-1.40834
156387771	chr1:156387771:T:C	3.63458e-08	-1.52289e-10	-0.293156	6.01576e-06	-1.52289e-10	-0.499296
156388259	chr1:156388259:C:T	1.60295e-08	-1.1118	-5.03233e-10	4.92239e-06	-0.699885	-5.03233e-10
156388266	chr1:156388266:C:G	3.4413e-09	-1.47609	-1.1743	7.28279e-07	-1.3981	-1.21265
156388385	chr1:156388385:C:A	2.08435e-08	-1.52289e-10	-0.849191	3.38303e-06	-1.52289e-10	-1.07491
156388406	chr1:156388406:C:T	1.26473e-08	-1.52289e-10	-1.34879	2.3481e-06	-1.52289e-10	-1.44007
156388553	chr1:156388553:G:GC	2.39664e-08	-1.52289e-10	-0.709582	4.41866e-06	-1.52289e-10	-0.807843
156389060	chr1:156389060:C:A	1.9076e-08	-1.52289e-10	-0.937804	4.83164e-06	-1.52289e-10	-0.718495
156389066	chr1:156389066:C:T	1.85352e-08	-1.52289e-10	-0.966561	3.24132e-06	-1.52289e-10	-1.1177
156389224	chr1:156389224:G:GCCTT	2.19193e-08	-1.52289e-10	-0.798866	3.52576e-06	-1.52289e-10	-1.03358
156389277	chr1:156389277:T:C	1.14317e-08	-1.52289e-10	-1.44984	2.45466e-06	-1.52289e-10	-1.39569
156389382	chr1:156389382:G:T	2.12818e-08	-1.52289e-10	-0.82838	3.44475e-06	-1.52289e-10	-1.05683
156390151	chr1:156390151:C:T	1.20505e-08	-1.52289e-10	-1.39712	2.33162e-06	-1.52289e-10	-1.44712
156390322	chr1:156390322:G:A	1.14682e-08	-1.52289e-10	-1.44666	2.23994e-06	-1.52289e-10	-1.48723
156390453	chr1:156390453:C:T	1.84146e-08	0.551443	-1.52453	2.63465e-06	0.194459	-1.51939
156390637	chr1:156390637:C:T	2.13815e-08	-1.52289e-10	-0.823705	4.87323e-06	-1.52289e-10	-0.709923
156391015	chr1:156391015:C:T	2.12524e-08	-1.52289e-10	-0.829763	3.43848e-06	-1.52289e-10	-1.05865
156391017	chr1:156391017:C:T	2.12524e-08	-1.52289e-10	-0.829763	3.43848e-06	-1.52289e-10	-1.05865
156391206	chr1:156391206:C:T	1.25706e-08	-1.35487	-5.03233e-10	3.2083e-06	-1.12794	-5.03233e-10
156391299	chr1:156391299:TC:T	2.39478e-09	-1.55443	-1.45852	5.23013e-07	-1.45278	-1.48905
156391324	chr1:156391324:G:A	4.88759e-08	-1.52289e-10	0.00305167	9.79939e-06	-1.52289e-10	-0.011359
156391766	chr1:156391766:T:C	2.95213e-08	-1.52289e-10	-0.501121	5.52707e-06	-1.52289e-10	-0.584022
156391794	chr1:156391794:C:G	1.80497e-08	-0.993106	-5.03233e-10	3.06713e-06	-1.17294	-5.03233e-10
156392381	chr1:156392381:T:C	4.49003e-08	-1.52289e-10	-0.081788	9.07139e-06	-1.52289e-10	-0.0885542
156392619	chr1:156392619:C:T	1.9112e-08	0.580952	-1.51687	2.65688e-06	0.175088	-1.49161
156392621	chr1:156392621:G:A	2.00058e-08	0.615617	-1.50583	2.48451e-06	0.140851	-1.52446
156392718	chr1:156392718:G:T	1.70863e-08	-1.04796	-5.03233e-10	3.23412e-06	-1.11992	-5.03233e-10
156393145	chr1:156393145:G:A	2.37547e-08	-0.477151	-0.241302	2.85282e-06	-0.552125	-0.693247
156393875	chr1:156393875:T:C	3.09068e-08	-1.52289e-10	-0.455257	5.91921e-06	-1.52289e-10	-0.515476
156394229	chr1:156394229:C:T	1.09995e-08	-1.52289e-10	-1.48838	2.33179e-06	-1.52289e-10	-1.44705
156394928	chr1:156394928:G:A	2.76717e-09	-1.71375	-1.15466	7.11579e-07	-1.62178	-1.01217
156395039	chr1:156395039:A:G	1.24243e-08	-1.52289e-10	-1.36658	2.5327e-06	-1.52289e-10	-1.36439
156395740	chr1:156395740:C:T	1.15096e-08	-1.44306	-5.03233e-10	3.15912e-06	-1.14339	-5.03233e-10
156395815	chr1:156395815:G:A	3.1151e-08	-1.52289e-10	-0.447388	5.29312e-06	-1.52289e-10	-0.627271
156396146	chr1:156396146:C:G	4.69828e-08	-1.52289e-10	-0.0364517	7.57461e-06	-1.52289e-10	-0.268878
156396303	chr1:156396303:C:G	4.65334e-08	-1.52289e-10	-0.0460639	7.51004e-06	-1.52289e-10	-0.277439
156396401	chr1:156396401:C:T	1.37778e-08	-1.52289e-10	-1.26318	3.19885e-06	-1.52289e-10	-1.13089
156396536	chr1:156396536:C:T	1.98289e-08	-1.52289e-10	-0.899092	4.76843e-06	-1.52289e-10	-0.731662
156396647	chr1:156396647:G:A	2.58884e-08	-1.52289e-10	-0.632438	4.05299e-06	-1.52289e-10	-0.894225
156396902	chr1:156396902:C:G	2.45986e-08	-1.52289e-10	-0.683543	3.88518e-06	-1.52289e-10	-0.936511
156397279	chr1:156397279:T:C	1.98199e-09	-1.70575	-1.49639	4.68699e-07	-1.63518	-1.41629
156397515	chr1:156397515:C:T	1.80156e-08	-0.994995	-5.03233e-10	3.17049e-06	-1.13979	-5.03233e-10
156397646	chr1:156397646:G:T	6.53071e-09	-1.03553	-0.974192	1.4568e-06	-0.890622	-1.02682
156397692	chr1:156397692:A:G	4.54085e-08	-1.52289e-10	-0.0705339	7.36373e-06	-1.52289e-10	-0.297114
156398010	chr1:156398010:T:C	2.86431e-08	-1.52289e-10	-0.531323	5.36932e-06	-1.52289e-10	-0.612979
156398141	chr1:156398141:A:G	2.50873e-08	0.854184	-1.51806	3.34333e-06	0.437796	-1.52451
156398248	chr1:156398248:T:C	3.64403e-08	-1.52289e-10	-0.290558	7.7147e-06	-1.52289e-10	-0.250552
156398575	chr1:156398575:AG:A	2.07292e-08	-1.52289e-10	-0.854689	4.44106e-06	-1.52289e-10	-0.802787
156399267	chr1:156399267:C:G	1.26065e-08	0.0301303	-1.38215	4.22479e-06	0.472874	-1.32558
156399474	chr1:156399474:A:G	2.21903e-09	-1.70165	-1.38751	4.11346e-07	-1.66321	-1.51879
156399629	chr1:156399629:T:C	2.65005e-08	-1.52289e-10	-0.609071	4.13864e-06	-1.52289e-10	-0.873313
156399763	chr1:156399763:T:C	7.55174e-08	-1.52289e-10	0.438129	1.45474e-05	-1.52289e-10	0.383735
156399879	chr1:156399879:T:A	1.18071e-08	-1.52289e-10	-1.41753	2.2443e-06	-1.52289e-10	-1.48529
156400023	chr1:156400023:G:A	4.65509e-09	-1.63074	-0.717529	6.2601e-07	-1.67863	-1.08344
156400631	chr1:156400631:G:A	2.82974e-09	-1.36915	-1.4769	6.63294e-07	-1.28222	-1.42199
156400855	chr1:156400855:G:A	2.23791e-08	-1.52289e-10	-0.778107	4.25182e-06	-1.52289e-10	-0.846333
156400941	chr1:156400941:A:G	1.11995e-08	-1.52289e-10	-1.47036	2.38736e-06	-1.52289e-10	-1.42349
156400955	chr1:156400955:G:A	5.94923e-08	-1.52289e-10	0.199613	1.03626e-05	-1.52289e-10	0.0445208
156401210	chr1:156401210:G:A	1.13351e-08	-1.52289e-10	-1.45833	2.28089e-06	-1.52289e-10	-1.46912
156401514	chr1:156401514:G:A	1.75801e-08	-1.52289e-10	-1.01946	3.47468e-06	-1.52289e-10	-1.04818
156401570	chr1:156401570:C:T	3.18674e-09	-1.71484	-1.01239	5.08903e-07	-1.6271	-1.34207
156401899	chr1:156401899:C:T	2.84003e-09	-1.71323	-1.12919	1.08795e-06	-1.48091	-0.728474
156402054	chr1:156402054:G:A	3.36647e-09	-1.68974	-0.98263	5.17644e-07	-1.70887	-1.24328
156402575	chr1:156402575:C:T	1.69793e-08	-1.52289e-10	-1.05424	3.24174e-06	-1.52289e-10	-1.11757
156403034	chr1:156403034:G:A	2.01476e-08	-1.52289e-10	-0.883148	3.59348e-06	-1.52289e-10	-1.01456
156403316	chr1:156403316:T:C	4.04247e-08	-1.52289e-10	-0.186791	5.92041e-06	-1.52289e-10	-0.515273
156403338	chr1:156403338:GT:G	6.29321e-07	-1.52289e-10	2.55841	0.000119993	-1.52289e-10	2.49375
156403582	chr1:156403582:G:A	2.47933e-08	-1.52289e-10	-0.675658	4.88593e-06	-1.52289e-10	-0.707319
156403605	chr1:156403605:T:A	2.40962e-09	-1.68869	-1.31807	6.09833e-07	-1.27608	-1.51217
156403791	chr1:156403791:G:A	2.27369e-08	-1.52289e-10	-0.762243	4.13836e-06	-1.52289e-10	-0.873381
156404464	chr1:156404464:C:T	2.81433e-09	-1.6079	-1.24361	5.35821e-07	-1.59299	-1.32464
156404909	chr1:156404909:C:T	1.02242e-08	-1.56148	-5.03233e-10	2.0228e-06	-1.5892	-5.03233e-10
156404926	chr1:156404926:A:G	2.40202e-09	-1.62626	-1.38366	4.096e-07	-1.69961	-1.48664
156405124	chr1:156405124:G:C	1.07334e-08	-1.52289e-10	-1.51287	2.20783e-06	-1.52289e-10	-1.50167
156405129	chr1:156405129:G:A	1.23757e-08	-1.52289e-10	-1.3705	2.3096e-06	-1.52289e-10	-1.45661
156405752	chr1:156405752:C:T	1.85933e-08	-1.52289e-10	-0.963432	4.50545e-06	-1.52289e-10	-0.788393
156406138	chr1:156406138:C:T	1.94662e-08	-1.52289e-10	-0.917552	3.6828e-06	-1.52289e-10	-0.990007
156406295	chr1:156406295:G:GCTAT	1.07334e-08	-1.52289e-10	-1.51287	2.20783e-06	-1.52289e-10	-1.50167
156406675	chr1:156406675:C:T	1.07126e-08	-1.52289e-10	-1.51481	2.20227e-06	-1.52289e-10	-1.50419
156406723	chr1:156406723:G:A	3.21505e-08	-1.52289e-10	-0.415807	4.84198e-06	-1.52289e-10	-0.716356
156406858	chr1:156406858:CCT:C	1.20955e-08	-1.52289e-10	-1.3934	2.63914e-06	-1.52289e-10	-1.32323
156407983	chr1:156407983:G:A	1.11938e-08	-1.52289e-10	-1.47087	2.39314e-06	-1.52289e-10	-1.42107
156408245	chr1:156408245:C:G	2.58254e-09	-1.57854	-1.35892	6.05049e-07	-1.49314	-1.30299
156408633	chr1:156408633:T:C	2.00792e-09	-1.67026	-1.51888	4.1287e-07	-1.66773	-1.51058
156408734	chr1:156408734:C:T	1.28173e-07	-1.52289e-10	0.96715	2.49435e-05	-1.52289e-10	0.922933
156409251	chr1:156409251:A:AAGCAGGGTCAGTCCCAAG	1.16144e-08	-1.52289e-10	-1.43399	2.31426e-06	-1.52289e-10	-1.45459
156409352	chr1:156409352:G:A	5.28918e-08	0.0820149	-5.03233e-10	7.33614e-06	-0.300866	-5.03233e-10
156410087	chr1:156410087:G:A	1.67487e-08	-1.52289e-10	-1.06791	3.96809e-06	-1.52289e-10	-0.915395
156410192	chr1:156410192:G:A	1.50783e-07	1.12961	-5.03233e-10	5.84062e-05	1.77374	-5.03233e-10
156410230	chr1:156410230:C:T	1.06874e-08	-1.52289e-10	-1.51717	2.15834e-06	-1.52289e-10	-1.52434
156410632	chr1:156410632:T:TA	4.59108e-09	-0.840366	-1.52175	4.85256e-07	-1.50323	-1.51353
156410750	chr1:156410750:TCTC:T	2.05769e-08	-1.52289e-10	-0.862064	4.41112e-06	-1.52289e-10	-0.809551
156411338	chr1:156411338:G:A	9.18885e-09	-1.66824	-5.03233e-10	1.82461e-06	-1.69232	-5.03233e-10
156411368	chr1:156411368:G:A	2.61679e-07	1.68088	-5.03233e-10	9.9493e-05	2.30641	-5.03233e-10
156411722	chr1:156411722:C:T	1.18507e-08	-1.41385	-5.03233e-10	2.05921e-06	-1.57136	-5.03233e-10
156412852	chr1:156412852:G:A	1.46734e-08	-1.52289e-10	-1.2002	2.75121e-06	-1.52289e-10	-1.28164
156413358	chr1:156413358:A:AG	2.5003e-08	-1.52289e-10	-0.667236	3.91571e-06	-1.52289e-10	-0.928684
156414829	chr1:156414829:C:T	2.21592e-08	-0.787979	-5.03233e-10	4.12425e-06	-0.876794	-5.03233e-10
156415652	chr1:156415652:C:T	9.28087e-09	-1.65828	-5.03233e-10	2.68918e-06	-1.30444	-5.03233e-10
156415908	chr1:156415908:T:C	1.23865e-08	-1.36962	-5.03233e-10	2.05886e-06	-1.57153	-5.03233e-10
156416657	chr1:156416657:G:A	1.91569e-08	-1.52289e-10	-0.933571	3.67524e-06	-1.52289e-10	-0.992062
156416995	chr1:156416995:T:C	4.97263e-09	-0.766376	-1.51591	5.01619e-07	-1.46317	-1.52043
156417054	chr1:156417054:C:G	2.64202e-08	-1.52289e-10	-0.612104	4.97316e-06	-1.52289e-10	-0.689623
156418262	chr1:156418262:G:A	7.53977e-09	-0.741659	-1.12438	8.79563e-07	-1.44817	-0.973839
156418571	chr1:156418571:C:T	1.74158e-08	-1.52289e-10	-1.02885	4.12481e-06	-1.52289e-10	-0.876659
156418828	chr1:156418828:G:A	1.27735e-08	-1.52289e-10	-1.33886	2.80765e-06	-1.52289e-10	-1.26133
156419301	chr1:156419301:G:A	1.69343e-08	-1.52289e-10	-1.05689	3.99639e-06	-1.52289e-10	-0.908287
156419810	chr1:156419810:C:T	1.21265e-08	-1.52289e-10	-1.39084	2.65533e-06	-1.52289e-10	-1.31711
156420596	chr1:156420596:A:G	1.20068e-08	-1.52289e-10	-1.40076	2.6485e-06	-1.52289e-10	-1.31969
156420695	chr1:156420695:G:C	2.67323e-08	-1.52289e-10	-0.600359	4.13742e-06	-1.52289e-10	-0.873606
156420769	chr1:156420769:TC:T	1.66055e-08	-1.52289e-10	-1.0765	3.90718e-06	-1.52289e-10	-0.930863
156420772	chr1:156420772:C:G	1.73082e-08	-1.52289e-10	-1.03505	4.09753e-06	-1.52289e-10	-0.883295
156420776	chr1:156420776:T:G	1.71692e-08	-1.52289e-10	-1.04312	4.05998e-06	-1.52289e-10	-0.892502
156420821	chr1:156420821:C:G	8.38393e-09	-0.730021	-1.0299	9.8553e-07	-1.4414	-0.866852
156420825	chr1:156420825:C:A	7.97742e-09	-0.77686	-1.03276	9.59111e-07	-1.46537	-0.87006
156421393	chr1:156421393:G:A	1.09103e-08	-1.52289e-10	-1.49652	2.16107e-06	-1.52289e-10	-1.52308
156421867	chr1:156421867:C:G	2.17926e-07	-1.52289e-10	1.49792	3.09224e-05	-1.52289e-10	1.1378
156422628	chr1:156422628:C:T	1.89947e-08	-1.52289e-10	-0.942074	4.54412e-06	-1.52289e-10	-0.779847
156422647	chr1:156422647:G:A	1.06104e-08	-1.52289e-10	-1.5244	2.21646e-06	-1.52289e-10	-1.49777
156422663	chr1:156422663:A:T	1.13344e-08	-1.52289e-10	-1.45839	2.19522e-06	-1.52289e-10	-1.5074
156422861	chr1:156422861:C:T	1.06267e-08	-1.52289e-10	-1.52287	2.17319e-06	-1.52289e-10	-1.51748
156423657	chr1:156423657:C:T	2.32938e-08	-1.52289e-10	-0.738045	4.50249e-06	-1.52289e-10	-0.789049
156423931	chr1:156423931:G:C	1.66799e-08	-1.52289e-10	-1.07203	3.28029e-06	-1.52289e-10	-1.10575
156424168	chr1:156424168:G:A	4.42547e-09	-0.934704	-1.46415	1.00384e-06	-0.776117	-1.51373
156424283	chr1:156424283:T:C	3.13481e-09	-1.22006	-1.5236	4.12787e-07	-1.69202	-1.48649
156424378	chr1:156424378:C:T	1.20559e-08	-1.52289e-10	-1.39668	2.6105e-06	-1.52289e-10	-1.33414
156424583	chr1:156424583:C:T	2.01288e-08	-1.52289e-10	-0.884081	3.68587e-06	-1.52289e-10	-0.989173
156424601	chr1:156424601:C:T	2.86005e-09	-1.38146	-1.45394	5.84116e-07	-1.33158	-1.49976
156424689	chr1:156424689:C:T	4.13091e-09	-1.25509	-1.21265	5.1848e-07	-1.62425	-1.32629
156425320	chr1:156425320:G:A	2.63307e-08	-1.52289e-10	-0.615499	4.72846e-06	-1.52289e-10	-0.74008
156425652	chr1:156425652:A:G	9.04212e-09	-1.68434	-5.03233e-10	2.17204e-06	-1.51801	-5.03233e-10
156425814	chr1:156425814:C:A	1.06631e-08	-1.52289e-10	-1.51944	2.23045e-06	-1.52289e-10	-1.49148
156425952	chr1:156425952:T:C	2.93477e-08	0.0593756	-0.566394	1.38894e-06	-0.960821	-1.00431
156426346	chr1:156426346:C:T	2.16845e-08	-1.52289e-10	-0.809634	3.94944e-06	-1.52289e-10	-0.920106
156426440	chr1:156426440:A:T	1.16436e-08	-1.52289e-10	-1.43148	2.45699e-06	-1.52289e-10	-1.39474
156426506	chr1:156426506:T:C	2.64997e-08	-1.52289e-10	-0.609102	5.26556e-06	-1.52289e-10	-0.632493
156427051	chr1:156427051:G:A	2.87022e-08	-1.52289e-10	-0.529261	5.70095e-06	-1.52289e-10	-0.553047
156427460	chr1:156427460:T:G	1.21694e-08	-1.52289e-10	-1.38731	2.5464e-06	-1.52289e-10	-1.359
156428189	chr1:156428189:A:G	2.65792e-09	-1.47407	-1.43462	4.11548e-07	-1.71271	-1.4688
156428345	chr1:156428345:C:A	1.08218e-08	-1.52289e-10	-1.50467	2.28826e-06	-1.52289e-10	-1.46589
156428416	chr1:156428416:T:G	1.40806e-08	-1.52289e-10	-1.24144	3.10982e-06	-1.52289e-10	-1.15912
156428890	chr1:156428890:G:A	2.71585e-08	-1.52289e-10	-0.584542	6.09662e-06	-1.52289e-10	-0.485944
156428902	chr1:156428902:C:T	2.04169e-08	-1.52289e-10	-0.86987	3.73711e-06	-1.52289e-10	-0.975367
156430732	chr1:156430732:C:T	1.45448e-08	-1.52289e-10	-1.209	3.04667e-06	-1.52289e-10	-1.17963
156431606	chr1:156431606:A:G	1.90785e-08	-1.52289e-10	-0.937673	3.45941e-06	-1.52289e-10	-1.05258
156432967	chr1:156432967:G:A	1.11618e-08	-1.52289e-10	-1.47373	2.17e-06	-1.52289e-10	-1.51895
156433108	chr1:156433108:T:C	2.16455e-08	-1.52289e-10	-0.811435	5.00233e-06	-1.52289e-10	-0.683776
156433152	chr1:156433152:GTGTA:G	1.21813e-08	-1.52289e-10	-1.38633	2.26617e-06	-1.52289e-10	-1.47559
156433566	chr1:156433566:T:C	1.15792e-08	-1.52289e-10	-1.43702	2.39556e-06	-1.52289e-10	-1.42006
156433909	chr1:156433909:G:A	1.19812e-08	-0.0996197	-1.30328	1.13367e-06	-0.767512	-1.40071
156433996	chr1:156433996:C:T	1.12431e-08	-1.52289e-10	-1.46648	2.17772e-06	-1.52289e-10	-1.5154
156434542	chr1:156434542:A:G	1.22857e-08	-1.52289e-10	-1.3778	2.28597e-06	-1.52289e-10	-1.46689
156435125	chr1:156435125:C:A	5.36693e-08	-1.52289e-10	0.0966077	9.87269e-06	-1.52289e-10	-0.00390745
156435245	chr1:156435245:A:G	5.82041e-08	1.69468	-1.51696	1.74108e-06	-0.223426	-1.51575
156435342	chr1:156435342:G:C	1.09757e-08	-1.52289e-10	-1.49055	2.16131e-06	-1.52289e-10	-1.52297
156435912	chr1:156435912:A:G	2.03677e-08	-1.52289e-10	-0.872284	3.65788e-06	-1.52289e-10	-0.996796
156436311	chr1:156436311:G:A	1.19343e-08	-1.52289e-10	-1.40682	2.53116e-06	-1.52289e-10	-1.365
156437284	chr1:156437284:G:T	2.82406e-09	-1.37068	-1.47738	4.5598e-07	-1.69998	-1.37901
156437687	chr1:156437687:CG:C	1.3584e-08	-1.52289e-10	-1.27734	2.3913e-06	-1.52289e-10	-1.42184
156437760	chr1:156437760:G:T	2.39442e-08	-0.710509	-5.03233e-10	3.00503e-06	-1.19339	-5.03233e-10
156438460	chr1:156438460:AT:A	1.2412e-08	-1.52289e-10	-1.36757	2.30922e-06	-1.52289e-10	-1.45677
156438753	chr1:156438753:G:A	2.45449e-08	-0.685729	-5.03233e-10	3.48103e-06	-1.04635	-5.03233e-10
156438812	chr1:156438812:A:G	2.41399e-09	-1.48091	-1.52404	4.0833e-07	-1.70828	-1.48108
156439163	chr1:156439163:C:T	1.07211e-08	-1.52289e-10	-1.51402	2.16394e-06	-1.52289e-10	-1.52175
156439263	chr1:156439263:G:T	1.80428e-08	0.529982	-1.52347	7.95579e-07	-0.998812	-1.52355
156439459	chr1:156439459:A:G	1.6394e-08	0.184022	-1.27334	1.9303e-06	-0.31158	-1.32442
156439471	chr1:156439471:C:T	1.09522e-08	-1.52289e-10	-1.4927	2.27114e-06	-1.52289e-10	-1.4734
156439545	chr1:156439545:G:A	1.73115e-08	-1.52289e-10	-1.03486	3.02439e-06	-1.52289e-10	-1.18697
156439666	chr1:156439666:G:A	2.12826e-07	-0.0528494	1.52709	1.81985e-06	-1.50476	-0.190164
156439748	chr1:156439748:G:A	1.21721e-08	-1.52289e-10	-1.38709	2.30247e-06	-1.52289e-10	-1.4597
156440987	chr1:156440987:G:A	1.49124e-08	-1.52289e-10	-1.18404	2.62004e-06	-1.52289e-10	-1.33049
156442823	chr1:156442823:T:C	1.12625e-08	-1.52289e-10	-1.46475	2.1911e-06	-1.52289e-10	-1.50928
156442895	chr1:156442895:T:C	1.08493e-08	-0.469622	-1.03251	1.91081e-06	-0.769213	-0.87694
156443566	chr1:156443566:C:T	1.13253e-08	-1.52289e-10	-1.4592	2.38604e-06	-1.52289e-10	-1.42405
156443663	chr1:156443663:G:A	1.06728e-08	-1.52289e-10	-1.51854	2.16232e-06	-1.52289e-10	-1.5225
156445186	chr1:156445186:C:T	1.42699e-08	-1.52289e-10	-1.22808	2.7991e-06	-1.52289e-10	-1.26438
156445689	chr1:156445689:T:C	2.43485e-09	-1.48786	-1.50848	3.87726e-07	-1.71764	-1.5235
156445726	chr1:156445726:C:T	1.64693e-08	-1.52289e-10	-1.08473	3.02771e-06	-1.52289e-10	-1.18587
156445862	chr1:156445862:A:G	1.09657e-08	-0.306843	-1.18462	1.84734e-06	-0.625307	-1.05463
156445881	chr1:156445881:C:T	1.94749e-05	5.68105	0.309593	8.3884e-06	0.793049	-0.959879
156446385	chr1:156446385:C:T	1.12196e-08	-1.52289e-10	-1.46857	2.18679e-06	-1.52289e-10	-1.51124
156446497	chr1:156446497:C:A	1.10492e-08	-1.52289e-10	-1.48387	2.3917e-06	-1.52289e-10	-1.42168
156447774	chr1:156447774:ACACTGAGGCCAGGTG:A	1.1111e-08	-1.52289e-10	-1.4783	2.33968e-06	-1.52289e-10	-1.44366
156448174	chr1:156448174:T:C	1.26457e-08	-1.34891	-5.03233e-10	2.11143e-06	-1.54631	-5.03233e-10
156449420	chr1:156449420:A:G	1.14661e-08	-1.52289e-10	-1.44684	2.21227e-06	-1.52289e-10	-1.49966
156449994	chr1:156449994:G:A	1.06481e-06	4.60709	-1.52277	5.59541e-06	0.950796	-1.52253
156450090	chr1:156450090:G:A	2.40785e-09	-1.48772	-1.51977	3.98105e-07	-1.71761	-1.49711
156451065	chr1:156451065:G:A	1.79869e-08	-1.52289e-10	-0.996589	3.95875e-06	-1.52289e-10	-0.917752
156451132	chr1:156451132:C:G	1.42604e-08	-1.52289e-10	-1.22874	2.46681e-06	-1.52289e-10	-1.39075
156451220	chr1:156451220:ACT:A	1.2057e-08	-1.52289e-10	-1.39659	2.19629e-06	-1.52289e-10	-1.50691
156451862	chr1:156451862:G:A	2.9642e-08	1.02749	-1.52453	1.77199e-06	-0.19958	-1.522
156451991	chr1:156451991:A:G	1.18324e-08	-1.52289e-10	-1.41539	2.18229e-06	-1.52289e-10	-1.51331
156452038	chr1:156452038:G:T	2.83158e-08	0.980852	-1.52367	1.71827e-06	-0.234256	-1.51811
156452519	chr1:156452519:T:C	2.42693e-07	-1.52289e-10	1.60557	2.9531e-05	-1.52289e-10	1.09176
156453380	chr1:156453380:C:T	2.88347e-07	-1.52289e-10	1.77793	3.43775e-05	-1.52289e-10	1.24372
156453705	chr1:156453705:C:T	2.80987e-08	-0.930827	0.380317	3.04202e-06	-1.43125	0.250091
156454291	chr1:156454291:C:T	1.61117e-08	-1.52289e-10	-1.10669	2.95957e-06	-1.52289e-10	-1.20863
156454558	chr1:156454558:G:C	1.27163e-08	-1.52289e-10	-1.34335	2.24817e-06	-1.52289e-10	-1.48356
156454572	chr1:156454572:C:T	2.25867e-08	-1.52289e-10	-0.768871	3.95358e-06	-1.52289e-10	-0.919059
156455256	chr1:156455256:C:T	2.98008e-08	1.03277	-1.52447	9.06197e-07	-0.883737	-1.50844
156456020	chr1:156456020:G:C	1.0743e-08	-1.52289e-10	-1.51198	2.15817e-06	-1.52289e-10	-1.52442
156457960	chr1:156457960:C:T	1.18127e-08	-1.39013	-0.0269335	1.94841e-06	-1.67661	0.0499445
156458152	chr1:156458152:A:C	1.15839e-08	-1.52289e-10	-1.43661	2.17313e-06	-1.52289e-10	-1.51751
156458156	chr1:156458156:A:C	1.28687e-08	-1.52289e-10	-1.33144	2.26696e-06	-1.52289e-10	-1.47524
156458481	chr1:156458481:C:T	3.48464e-08	1.15923	-1.49451	1.15825e-06	-0.653034	-1.49374
156458561	chr1:156458561:G:A	1.35814e-08	-1.52289e-10	-1.27753	2.44333e-06	-1.52289e-10	-1.40032
156459163	chr1:156459163:C:G	2.4964e-09	-1.47964	-1.49174	3.89079e-07	-1.71313	-1.52452
156459229	chr1:156459229:G:A	1.84365e-08	-1.52289e-10	-0.971899	2.98994e-06	-1.52289e-10	-1.19843
156459328	chr1:156459328:C:T	1.2275e-08	-1.56864	0.189975	2.30827e-06	-1.71804	0.26086
156460037	chr1:156460037:T:A	1.2339e-08	-1.52289e-10	-1.37347	2.6069e-06	-1.52289e-10	-1.33552
156460456	chr1:156460456:C:T	2.70809e-08	-1.52289e-10	-0.587406	6.15604e-06	-1.52289e-10	-0.476245
156460957	chr1:156460957:C:T	0.000673302	8.02869	1.50502	5.81016e-05	2.34299	-0.574477
156461549	chr1:156461549:G:A	8.56514e-08	0.547671	0.0163813	9.68102e-06	0.113883	-0.137395
156461878	chr1:156461878:G:A	1.08739e-08	-1.52289e-10	-1.49987	2.15821e-06	-1.52289e-10	-1.5244
156462221	chr1:156462221:A:G	1.17976e-08	-1.52289e-10	-1.41834	2.49055e-06	-1.52289e-10	-1.38117
156462240	chr1:156462240:A:G	1.4453e-08	-1.52289e-10	-1.21533	2.73799e-06	-1.52289e-10	-1.28645
156462598	chr1:156462598:A:C	2.62973e-08	-1.52289e-10	-0.616766	4.19244e-06	-1.52289e-10	-0.860397
156462677	chr1:156462677:T:C	1.52514e-08	-1.52289e-10	-1.16157	2.38602e-06	-1.52289e-10	-1.42405
156462954	chr1:156462954:T:C	5.30732e-08	1.20715	-1.12171	3.82236e-06	0.104944	-1.05776
156463126	chr1:156463126:G:A	7.73335e-07	4.15356	-1.38908	5.28277e-06	0.845505	-1.47473
156463179	chr1:156463179:TG:T	1.51194e-08	-1.52289e-10	-1.17025	2.77344e-06	-1.52289e-10	-1.27359
156463507	chr1:156463507:C:T	1.82398e-08	-1.52289e-10	-0.98263	2.99688e-06	-1.52289e-10	-1.19611
156464911	chr1:156464911:G:T	0.0140102	10.662	1.90702	0.000162584	3.19479	-0.39727
156465121	chr1:156465121:G:A	9.36474e-09	-1.64928	-5.03233e-10	1.78096e-06	-1.71652	-5.03233e-10
156465359	chr1:156465359:C:T	1.21169e-08	-1.39163	-5.03233e-10	3.75954e-06	-0.969382	-5.03233e-10
156465666	chr1:156465666:C:T	1.07692e-08	-1.52289e-10	-1.50954	2.25668e-06	-1.52289e-10	-1.47978
156466127	chr1:156466127:T:C	1.13179e-08	-1.52289e-10	-1.45984	2.18911e-06	-1.52289e-10	-1.51018
156466631	chr1:156466631:C:T	1.3177e-08	-1.52289e-10	-1.30776	2.44954e-06	-1.52289e-10	-1.39778
156467962	chr1:156467962:C:A	1.06091e-08	-1.52289e-10	-1.52452	2.2253e-06	-1.52289e-10	-1.49379
156468406	chr1:156468406:G:A	2.57802e-09	-1.41494	-1.52427	4.05503e-07	-1.71593	-1.48037
156468637	chr1:156468637:T:C	1.20393e-08	-1.39806	-5.03233e-10	2.8487e-06	-1.24682	-5.03233e-10
156468725	chr1:156468725:T:C	2.51175e-08	-1.52289e-10	-0.66267	7.37375e-06	-1.52289e-10	-0.295753
156469054	chr1:156469054:T:C	1.0638e-08	-1.52289e-10	-1.5218	2.27611e-06	-1.52289e-10	-1.47121
156469208	chr1:156469208:T:C	3.05132e-06	4.99249	-0.855397	4.56646e-06	0.592041	-1.36698
156469416	chr1:156469416:C:A	1.2204e-08	-1.52289e-10	-1.38447	2.16969e-06	-1.52289e-10	-1.51909
156469625	chr1:156469625:A:G	1.06289e-08	-1.52289e-10	-1.52266	2.26743e-06	-1.52289e-10	-1.47503
156469747	chr1:156469747:G:A	1.09937e-08	-1.52289e-10	-1.48891	2.36493e-06	-1.52289e-10	-1.43293
156469768	chr1:156469768:T:C	1.67046e-07	1.55813	-0.326097	1.09715e-05	0.357216	-0.255591
156469778	chr1:156469778:C:A	1.46258e-08	-1.52289e-10	-1.20345	2.61974e-06	-1.52289e-10	-1.3306
156470002	chr1:156470002:AG:A	1.32711e-08	-1.30064	-5.03233e-10	3.61139e-06	-1.00959	-5.03233e-10
156471255	chr1:156471255:C:T	9.31851e-08	1.78895	-1.14059	6.23504e-06	0.565958	-1.02945
156471419	chr1:156471419:G:A	4.46376e-08	-1.52289e-10	-0.087656	7.31973e-06	-1.52289e-10	-0.303106
156472198	chr1:156472198:C:T	1.23642e-08	-1.52289e-10	-1.37143	2.80619e-06	-1.52289e-10	-1.26185
156472321	chr1:156472321:T:G	1.52363e-08	-1.52289e-10	-1.16256	2.70226e-06	-1.52289e-10	-1.29959
156473180	chr1:156473180:G:C	1.59716e-08	-1.52289e-10	-1.11542	2.80728e-06	-1.52289e-10	-1.26146
156473406	chr1:156473406:G:A	1.06127e-08	-1.52289e-10	-1.52418	2.21425e-06	-1.52289e-10	-1.49877
156473635	chr1:156473635:C:G	2.58202e-08	-1.52289e-10	-0.635077	5.82607e-06	-1.52289e-10	-0.531337
156473861	chr1:156473861:A:C	1.94028e-09	-1.69899	-1.52442	4.47022e-07	-1.63271	-1.46612
156473880	chr1:156473880:G:A	1.11372e-08	-1.52289e-10	-1.47594	2.17833e-06	-1.52289e-10	-1.51512
156474700	chr1:156474700:C:A	1.5741e-08	-1.52289e-10	-1.12996	2.82614e-06	-1.52289e-10	-1.25477
156474843	chr1:156474843:A:G	1.52455e-08	-1.52289e-10	-1.16195	3.38682e-06	-1.52289e-10	-1.07379
156475214	chr1:156475214:G:A	3.37966e-08	-1.52289e-10	-0.365874	6.16231e-06	-1.52289e-10	-0.475228
156475257	chr1:156475257:G:A	1.52825e-08	-1.52289e-10	-1.15953	2.71723e-06	-1.52289e-10	-1.29407
156475421	chr1:156475421:A:AG	1.09482e-08	-1.52289e-10	-1.49306	2.15847e-06	-1.52289e-10	-1.52428
156475711	chr1:156475711:C:T	4.03085e-09	-1.46333	-1.02892	7.17765e-07	-1.55707	-1.06822
156476604	chr1:156476604:C:T	2.45016e-08	-1.52289e-10	-0.687494	5.27077e-06	-1.52289e-10	-0.631503
156476658	chr1:156476658:C:T	0.0170505	10.745	2.02041	0.000178419	3.22441	-0.333954
156476798	chr1:156476798:C:CT	1.06115e-08	-1.52289e-10	-1.52429	2.21697e-06	-1.52289e-10	-1.49754
156477111	chr1:156477111:T:C	0.0192206	10.857	2.02829	0.000191884	3.29337	-0.330154
156477414	chr1:156477414:C:T	1.09062e-08	-1.52289e-10	-1.4969	2.16279e-06	-1.52289e-10	-1.52228
156477566	chr1:156477566:A:C	1.19158e-08	-1.52289e-10	-1.40837	2.16114e-06	-1.52289e-10	-1.52305
156478426	chr1:156478426:C:T	2.85638e-08	-1.52289e-10	-0.534094	4.49535e-06	-1.52289e-10	-0.790637
156478464	chr1:156478464:G:A	1.37963e-08	-1.52289e-10	-1.26183	2.92384e-06	-1.52289e-10	-1.22078
156478469	chr1:156478469:T:C	1.0272e-06	1.42695	1.6214	4.53004e-05	0.2197	1.29994
156478778	chr1:156478778:T:C	8.71333e-07	1.42103	1.46276	3.83953e-05	0.214527	1.13973
156479016	chr1:156479016:A:G	2.51287e-08	-1.52289e-10	-0.662224	4.01779e-06	-1.52289e-10	-0.902948
156479388	chr1:156479388:G:A	1.10919e-08	-1.52289e-10	-1.48001	2.40867e-06	-1.52289e-10	-1.4146
156480183	chr1:156480183:C:T	9.16294e-09	-1.67107	-5.03233e-10	1.86823e-06	-1.66869	-5.03233e-10
156480225	chr1:156480225:C:A	6.40099e-08	-1.52289e-10	0.272804	8.58861e-06	-1.52289e-10	-0.143243
156480927	chr1:156480927:G:A	7.64836e-07	4.27761	-1.52418	4.99788e-06	0.818569	-1.50324
156480948	chr1:156480948:G:A	0.0130844	10.7598	1.74088	0.000153966	3.23103	-0.48798
156481081	chr1:156481081:T:C	0.000744529	9.72477	-0.0904921	8.08983e-05	3.02417	-0.924652
156481426	chr1:156481426:TAGG:T	1.06803e-08	-1.52289e-10	-1.51783	2.19598e-06	-1.52289e-10	-1.50705
156481472	chr1:156481472:C:T	1.31437e-07	2.46282	-1.47053	1.85393e-06	-0.17026	-1.50611
156482167	chr1:156482167:C:T	9.05379e-09	-1.68305	-5.03233e-10	2.21e-06	-1.50069	-5.03233e-10
156482301	chr1:156482301:G:A	2.44035e-07	3.08682	-1.47574	2.75245e-06	0.227702	-1.50889
156482302	chr1:156482302:C:G	1.10526e-08	-1.52289e-10	-1.48357	2.17193e-06	-1.52289e-10	-1.51806
156482745	chr1:156482745:C:T	2.45057e-08	-1.52289e-10	-0.687326	5.27177e-06	-1.52289e-10	-0.631314
156482850	chr1:156482850:A:G	1.19525e-08	-1.52289e-10	-1.4053	2.16179e-06	-1.52289e-10	-1.52274
156483078	chr1:156483078:G:A	0.0144505	10.6284	1.97158	0.000160745	3.14995	-0.363813
156483170	chr1:156483170:T:C	7.44543e-08	-1.52289e-10	0.423952	9.8171e-06	-1.52289e-10	-0.00955358
156483455	chr1:156483455:T:A	0.0115186	10.3976	1.97565	0.000139502	3.00564	-0.361236
156483633	chr1:156483633:T:C	4.03888e-08	-0.187681	-5.03233e-10	6.45741e-06	-0.428451	-5.03233e-10
156483864	chr1:156483864:C:A	1.48681e-08	-1.52289e-10	-1.18702	2.65609e-06	-1.52289e-10	-1.31682
156483932	chr1:156483932:A:G	1.17882e-08	-1.52289e-10	-1.41914	2.49171e-06	-1.52289e-10	-1.38071
156484201	chr1:156484201:T:C	1.51651e-08	-1.52289e-10	-1.16724	3.33383e-06	-1.52289e-10	-1.08956
156484520	chr1:156484520:GAAC:G	4.07584e-09	-1.43181	-1.04934	7.2233e-07	-1.53189	-1.08707
156484682	chr1:156484682:C:T	2.23668e-09	-1.55689	-1.52435	4.13655e-07	-1.70808	-1.46833
156484772	chr1:156484772:A:G	6.31311e-07	1.88048	0.68109	5.68175e-06	-0.253799	-0.302621
156485205	chr1:156485205:C:T	1.21218e-08	-1.52289e-10	-1.39123	2.73327e-06	-1.52289e-10	-1.28818
156485381	chr1:156485381:G:A	0.016463	10.7251	2.0053	0.000174187	3.21019	-0.343739
156485505	chr1:156485505:C:T	2.0088e-08	-1.52289e-10	-0.886113	3.58434e-06	-1.52289e-10	-1.0171
156486106	chr1:156486106:G:A	7.97265e-07	4.30409	-1.50913	4.9756e-06	0.833892	-1.52303
156486316	chr1:156486316:ACTGTG:A	1.06093e-08	-1.52289e-10	-1.5245	2.23317e-06	-1.52289e-10	-1.49026
156486509	chr1:156486509:C:T	0.0110784	10.4854	1.84883	0.000143183	3.10333	-0.43289
156487741	chr1:156487741:A:G	1.14171e-08	-1.52289e-10	-1.45112	2.16009e-06	-1.52289e-10	-1.52353
156488583	chr1:156488583:T:C	8.83943e-08	0.595574	-5.03233e-10	1.30895e-05	0.278134	-5.03233e-10
156488669	chr1:156488669:C:T	1.28072e-08	-1.52289e-10	-1.33623	2.69586e-06	-1.52289e-10	-1.30196
156488815	chr1:156488815:C:T	3.71731e-08	-1.52289e-10	-0.270647	6.1825e-06	-1.52289e-10	-0.471958
156489048	chr1:156489048:C:T	0.0349165	11.5462	1.93606	0.000279005	3.72228	-0.384728
156489125	chr1:156489125:A:G	2.91241e-09	-1.46251	-1.35475	3.97473e-07	-1.71733	-1.49898
156489743	chr1:156489743:C:T	0.0316082	11.4433	1.9394	0.000263055	3.66053	-0.381845
156489881	chr1:156489881:T:C	1.27983e-08	-1.52289e-10	-1.33692	2.69389e-06	-1.52289e-10	-1.30269
156489907	chr1:156489907:A:T	1.28556e-06	4.67537	-1.40265	6.9776e-06	1.13638	-1.48736
156490516	chr1:156490516:T:A	6.0476e-07	1.51798	1.00061	3.3657e-05	0.313771	0.908772
156490719	chr1:156490719:C:T	1.73256e-06	4.97277	-1.40165	8.44488e-06	1.32717	-1.48729
156491597	chr1:156491597:G:A	2.29792e-09	-1.53213	-1.5221	4.01434e-07	-1.71266	-1.49373
156491915	chr1:156491915:A:T	0.0261408	11.3925	1.80031	0.000234258	3.62411	-0.46137
156492000	chr1:156492000:A:C	5.14246e-08	-1.52289e-10	0.0538825	7.11815e-06	-1.52289e-10	-0.331032
156492189	chr1:156492189:G:T	1.0636e-08	-1.52289e-10	-1.52199	2.18301e-06	-1.52289e-10	-1.51298
156492594	chr1:156492594:C:T	1.07791e-08	-1.52289e-10	-1.50862	2.21341e-06	-1.52289e-10	-1.49914
156492715	chr1:156492715:C:T	1.30134e-08	-1.52289e-10	-1.32025	3.00054e-06	-1.52289e-10	-1.19489
156492743	chr1:156492743:C:T	1.60502e-08	-1.52289e-10	-1.11051	2.99779e-06	-1.52289e-10	-1.1958
156492854	chr1:156492854:C:T	1.70951e-08	-1.52289e-10	-1.04744	2.96354e-06	-1.52289e-10	-1.20729
156493056	chr1:156493056:T:C	7.94896e-07	1.65601	1.13597	3.41004e-05	0.39977	0.835859
156493676	chr1:156493676:G:A	5.56892e-08	-1.52289e-10	0.133553	7.6335e-06	-1.52289e-10	-0.261134
156494275	chr1:156494275:C:T	1.76937e-08	-1.52289e-10	-1.01303	4.04937e-06	-1.52289e-10	-0.895118
156494486	chr1:156494486:G:T	1.06211e-08	-1.52289e-10	-1.52339	2.20493e-06	-1.52289e-10	-1.50298
156494631	chr1:156494631:G:C	1.20555e-08	-1.52289e-10	-1.39671	2.1981e-06	-1.52289e-10	-1.50609
156494637	chr1:156494637:C:A	0.0909241	11.2324	3.20688	0.000601681	3.58648	0.519569
156494878	chr1:156494878:G:A	1.20221e-08	-1.52289e-10	-1.39949	2.19605e-06	-1.52289e-10	-1.50702
156495237	chr1:156495237:C:G	3.8262e-07	3.51646	-1.45565	3.66235e-06	0.501146	-1.49672
156496330	chr1:156496330:C:T	1.25407e-08	-1.52289e-10	-1.35725	2.23498e-06	-1.52289e-10	-1.48945
156496374	chr1:156496374:G:A	2.06085e-08	-1.52289e-10	-0.86053	3.49265e-06	-1.52289e-10	-1.04302
156496831	chr1:156496831:T:C	9.31891e-09	-1.65419	-5.03233e-10	1.80121e-06	-1.70522	-5.03233e-10
156496907	chr1:156496907:G:A	0.0381479	11.5682	2.00257	0.000295269	3.73868	-0.344475
156497062	chr1:156497062:C:A	3.53497e-08	-1.52289e-10	-0.320944	6.52023e-06	-1.52289e-10	-0.41877
156497212	chr1:156497212:T:G	2.02249e-08	-1.52289e-10	-0.879319	4.22164e-06	-1.52289e-10	-0.853455
156497517	chr1:156497517:T:C	3.78737e-08	-0.251975	-5.03233e-10	4.91644e-06	-0.701095	-5.03233e-10
156498162	chr1:156498162:A:G	1.10391e-08	-1.52289e-10	-1.48479	2.38543e-06	-1.52289e-10	-1.4243
156498383	chr1:156498383:G:C	2.60347e-08	-1.52289e-10	-0.626803	4.43624e-06	-1.52289e-10	-0.803873
156498451	chr1:156498451:T:A	0.0069869	11.6914	0.181947	0.000109057	3.57122	-1.17303
156498750	chr1:156498750:C:T	1.24274e-08	-1.52289e-10	-1.36633	2.60927e-06	-1.52289e-10	-1.33461
156498900	chr1:156498900:A:T	1.83428e-08	-1.52289e-10	-0.976998	3.01255e-06	-1.52289e-10	-1.19089
156499455	chr1:156499455:T:C	1.795e-07	1.61057	-0.306629	1.04712e-05	0.269019	-0.214066
156499572	chr1:156499572:G:A	1.51749e-06	4.83699	-1.3984	8.04256e-06	1.2733	-1.48224
156500116	chr1:156500116:G:A	1.76916e-08	-1.52289e-10	-1.01314	2.95947e-06	-1.52289e-10	-1.20867
156500291	chr1:156500291:C:T	1.06355e-08	-1.52289e-10	-1.52204	2.274e-06	-1.52289e-10	-1.47214
156500705	chr1:156500705:G:C	4.83782e-08	-0.00718461	-5.03233e-10	8.64856e-06	-0.136287	-5.03233e-10
156500706	chr1:156500706:A:T	4.77356e-08	-0.0205565	-5.03233e-10	8.53859e-06	-0.149084	-5.03233e-10
156500786	chr1:156500786:C:T	1.1545e-08	-1.52289e-10	-1.43998	2.54053e-06	-1.52289e-10	-1.3613
156501152	chr1:156501152:G:A	1.63224e-08	-1.52289e-10	-1.0937	3.61794e-06	-1.52289e-10	-1.00777
156502163	chr1:156502163:G:A	1.0643e-08	-1.52289e-10	-1.52133	2.22075e-06	-1.52289e-10	-1.49583
156502290	chr1:156502290:T:G	2.31558e-07	1.83925	-0.28065	1.49425e-05	0.619705	-0.209175
156502373	chr1:156502373:T:C	1.22103e-07	1.91552	-0.996892	7.84575e-06	0.689986	-0.923694
156502422	chr1:156502422:A:G	2.42071e-07	3.11405	-1.51105	2.82149e-06	0.267596	-1.52401
156502431	chr1:156502431:GCTAA:G	1.06204e-08	-1.52289e-10	-1.52345	2.25658e-06	-1.52289e-10	-1.47983
156502752	chr1:156502752:C:T	2.28301e-07	1.82436	-0.279931	1.47843e-05	0.6081	-0.208213
156502770	chr1:156502770:T:C	1.08957e-08	-1.52289e-10	-1.49786	2.15996e-06	-1.52289e-10	-1.52359
156502959	chr1:156502959:C:T	2.62532e-08	-1.52289e-10	-0.618447	5.93473e-06	-1.52289e-10	-0.512857
156504019	chr1:156504019:A:G	1.83378e-08	-0.977267	-5.03233e-10	4.54119e-06	-0.780492	-5.03233e-10
156504327	chr1:156504327:G:A	7.97377e-07	4.28397	-1.48888	5.3552e-06	0.907477	-1.52309
156504388	chr1:156504388:G:T	1.25296e-08	-1.35814	-5.03233e-10	3.94681e-06	-0.920771	-5.03233e-10
156504822	chr1:156504822:T:C	2.14284e-08	-1.52289e-10	-0.821516	3.64321e-06	-1.52289e-10	-1.00081
156505109	chr1:156505109:CCCA:C	4.11865e-07	1.65626	0.4782	1.94577e-05	0.44969	0.224874
156505535	chr1:156505535:C:T	1.08172e-08	-1.52289e-10	-1.5051	2.17006e-06	-1.52289e-10	-1.51893
156505638	chr1:156505638:C:T	1.06105e-08	-1.52289e-10	-1.52439	2.21908e-06	-1.52289e-10	-1.49659
156506194	chr1:156506194:G:GTTCC	2.4089e-09	-1.50565	-1.50142	3.89901e-07	-1.71599	-1.51955
156506479	chr1:156506479:T:C	1.06416e-08	-1.52289e-10	-1.52146	2.21944e-06	-1.52289e-10	-1.49643
156506570	chr1:156506570:T:C	1.80802e-08	-1.52289e-10	-0.991418	2.95707e-06	-1.52289e-10	-1.20948
156507028	chr1:156507028:A:G	5.7262e-09	-1.29299	-0.848192	4.83043e-07	-1.71743	-1.3039
156507099	chr1:156507099:G:A	1.93981e-08	-1.52289e-10	-0.921059	3.1467e-06	-1.52289e-10	-1.14733
156507872	chr1:156507872:T:C	1.16451e-08	-1.52289e-10	-1.43135	2.29729e-06	-1.52289e-10	-1.46195
156507933	chr1:156507933:G:C	1.06602e-08	-1.52289e-10	-1.51972	2.16197e-06	-1.52289e-10	-1.52266
156508120	chr1:156508120:C:T	1.06229e-08	-1.52289e-10	-1.52322	2.20614e-06	-1.52289e-10	-1.50244
156508385	chr1:156508385:C:G	1.22112e-08	-1.38388	-5.03233e-10	1.97823e-06	-1.61148	-5.03233e-10
156508792	chr1:156508792:C:T	1.85679e-08	-1.52289e-10	-0.964801	3.10841e-06	-1.52289e-10	-1.15957
156509930	chr1:156509930:A:G	2.13998e-08	-1.52289e-10	-0.822851	4.58176e-06	-1.52289e-10	-0.771596
156510412	chr1:156510412:G:A	1.21344e-08	-1.52289e-10	-1.39019	2.3083e-06	-1.52289e-10	-1.45717
156510496	chr1:156510496:C:G	3.5085e-08	-1.65317	1.32471	2.88414e-06	-1.65381	0.419359
156510532	chr1:156510532:T:C	2.77769e-09	-1.47214	-1.39247	5.53153e-07	-1.58951	-1.29629
156511039	chr1:156511039:A:G	1.08172e-07	0.399253	0.398241	1.62521e-06	-1.05436	-0.753688
156511127	chr1:156511127:T:C	3.05976e-08	-1.52289e-10	-0.465311	5.55244e-06	-1.52289e-10	-0.579442
156511473	chr1:156511473:G:C	1.10105e-08	-1.52289e-10	-1.48738	2.17133e-06	-1.52289e-10	-1.51834
156511909	chr1:156511909:G:A	2.56757e-09	-1.5968	-1.34648	5.24527e-07	-1.66449	-1.27445
156512344	chr1:156512344:G:A	2.15984e-09	-1.71159	-1.40461	4.42055e-07	-1.61344	-1.49656
156512764	chr1:156512764:G:A	1.09296e-08	-1.52289e-10	-1.49476	2.16544e-06	-1.52289e-10	-1.52106
156512802	chr1:156512802:A:T	1.10401e-08	-1.52289e-10	-1.4847	2.17397e-06	-1.52289e-10	-1.51712
156514526	chr1:156514526:C:G	5.31454e-09	-1.56658	-0.649211	9.92771e-07	-1.63025	-0.670687
156514956	chr1:156514956:C:A	4.90809e-08	-1.52289e-10	0.00723724	6.24684e-06	-1.52289e-10	-0.461603
156515664	chr1:156515664:CT:C	8.99213e-09	-1.68988	-5.03233e-10	1.82728e-06	-1.69085	-5.03233e-10
156515839	chr1:156515839:A:T	1.49785e-08	0.039267	-1.21889	7.59299e-07	-1.10406	-1.46498
156516217	chr1:156516217:G:A	9.2804e-07	0.845279	2.10156	5.54486e-06	-1.02383	0.443018
156516269	chr1:156516269:A:G	7.22574e-08	0.0236928	0.370309	1.32067e-06	-1.25512	-0.760416
156516817	chr1:156516817:C:T	2.90198e-09	-1.62808	-1.19276	6.38974e-07	-1.49765	-1.24392
156517462	chr1:156517462:C:A	3.76146e-08	-1.52289e-10	-0.258842	6.32094e-06	-1.52289e-10	-0.449811
156517508	chr1:156517508:A:C	1.30233e-08	-1.52289e-10	-1.31949	2.76455e-06	-1.52289e-10	-1.2768
156517574	chr1:156517574:C:G	3.86911e-09	-1.70383	-0.829383	6.95129e-07	-1.71574	-0.941598
156517691	chr1:156517691:T:C	3.83145e-09	-1.69765	-0.845335	6.8787e-07	-1.71279	-0.955046
156517896	chr1:156517896:C:T	8.70445e-08	0.0330743	0.547111	1.48373e-06	-1.25074	-0.64838
156517973	chr1:156517973:C:T	2.75679e-09	-1.6345	-1.23767	6.06479e-07	-1.50784	-1.28593
156518666	chr1:156518666:C:T	3.0261e-08	-1.52289e-10	-0.476375	4.21453e-06	-1.52289e-10	-0.855143
156518804	chr1:156518804:C:G	1.99953e-09	-1.67245	-1.52087	4.48905e-07	-1.57858	-1.51604
156519284	chr1:156519284:C:CT	4.58964e-07	1.92042	0.322322	3.31236e-06	-0.368489	-0.72753
156519751	chr1:156519751:G:A	2.10767e-08	-0.33067	-0.507396	7.31093e-07	-1.40832	-1.19857
156520182	chr1:156520182:G:A	2.64583e-08	-0.0616239	-0.54904	7.81774e-07	-1.28662	-1.25325
156520309	chr1:156520309:T:A	8.79704e-09	-1.71182	-5.03233e-10	1.78853e-06	-1.71228	-5.03233e-10
156520492	chr1:156520492:C:T	2.0049e-08	-1.52289e-10	-0.888055	5.60366e-06	-1.52289e-10	-0.57026
156520510	chr1:156520510:A:G	1.72293e-08	-1.52289e-10	-1.03962	3.01154e-06	-1.52289e-10	-1.19123
156520797	chr1:156520797:GC:G	2.93167e-09	-1.70665	-1.10401	4.98376e-07	-1.71466	-1.27542
156521187	chr1:156521187:A:G	2.89142e-09	-1.70384	-1.12064	4.92604e-07	-1.71308	-1.28865
156521478	chr1:156521478:C:T	4.09535e-09	-1.71771	-0.758667	6.47953e-07	-1.7159	-1.01172
156521639	chr1:156521639:C:T	9.06375e-09	-1.68195	-5.03233e-10	1.88198e-06	-1.66136	-5.03233e-10
156522375	chr1:156522375:T:A	2.79974e-09	-1.71029	-1.14642	4.81952e-07	-1.71644	-1.30715
156522555	chr1:156522555:T:C	3.55859e-09	-1.66996	-0.946904	6.98697e-07	-1.70064	-0.951579
156523135	chr1:156523135:A:C	4.07457e-09	-0.957414	-1.52405	5.33378e-07	-1.40653	-1.51567
156523150	chr1:156523150:C:T	3.49485e-09	-1.11064	-1.5243	4.98687e-07	-1.46501	-1.52444
156523203	chr1:156523203:AGATCAAGGCTTCAGTGAGCCAT:A	1.06413e-08	-1.52289e-10	-1.52149	2.16496e-06	-1.52289e-10	-1.52128
156523606	chr1:156523606:C:T	2.03844e-09	-1.70788	-1.46617	3.89767e-07	-1.71391	-1.52198
156523757	chr1:156523757:C:T	3.30376e-09	-1.24128	-1.4499	4.96454e-07	-1.54651	-1.44744
156525102	chr1:156525102:C:T	1.0651e-08	-1.52289e-10	-1.52058	2.16664e-06	-1.52289e-10	-1.5205
156525124	chr1:156525124:G:A	4.47732e-08	-0.346943	0.26232	1.29621e-06	-1.33452	-0.699718
156525209	chr1:156525209:G:A	3.86343e-09	-1.04069	-1.49399	5.40871e-07	-1.41654	-1.49171
156525277	chr1:156525277:A:C	1.06119e-08	-1.52289e-10	-1.52426	2.18347e-06	-1.52289e-10	-1.51277
156525385	chr1:156525385:A:G	2.97292e-09	-1.41135	-1.38534	7.34794e-07	-1.24219	-1.35965
156525441	chr1:156525441:C:T	1.08508e-08	-1.52289e-10	-1.50199	2.34439e-06	-1.52289e-10	-1.44165
156526396	chr1:156526396:A:G	2.39556e-08	-1.52289e-10	-0.710029	3.1484e-06	-1.52289e-10	-1.14679
156526893	chr1:156526893:C:T	1.46765e-08	-1.52289e-10	-1.19999	2.69861e-06	-1.52289e-10	-1.30094
156526947	chr1:156526947:T:C	1.06443e-08	-1.52289e-10	-1.52121	2.16416e-06	-1.52289e-10	-1.52165
156526994	chr1:156526994:G:A	8.12806e-08	0.924746	-0.413073	5.25681e-06	-0.0903327	-0.543823
156527033	chr1:156527033:A:G	1.12878e-08	-1.46251	-5.03233e-10	1.88179e-06	-1.66145	-5.03233e-10
156527038	chr1:156527038:G:A	7.55003e-09	-1.64408	-0.220601	1.73041e-06	-1.71101	-0.0343071
156527256	chr1:156527256:C:T	8.76691e-09	-1.71525	-5.03233e-10	1.81882e-06	-1.69549	-5.03233e-10
156527432	chr1:156527432:T:C	1.80636e-07	1.5258	-0.215555	1.00399e-05	0.364495	-0.351608
156527433	chr1:156527433:G:A	1.86892e-07	1.73642	-0.392123	1.0068e-05	0.535079	-0.519401
156527472	chr1:156527472:C:T	1.0813e-08	-1.52289e-10	-1.50548	2.17456e-06	-1.52289e-10	-1.51686
156527515	chr1:156527515:C:T	1.27795e-08	-1.52289e-10	-1.33839	2.65892e-06	-1.52289e-10	-1.31576
156527536	chr1:156527536:C:G	1.24883e-08	-1.52289e-10	-1.36145	2.5929e-06	-1.52289e-10	-1.3409
156527887	chr1:156527887:C:T	6.30273e-08	-1.52289e-10	0.257335	8.08537e-06	-1.52289e-10	-0.203624
156528153	chr1:156528153:G:A	1.87468e-08	-1.52289e-10	-0.955213	3.43046e-06	-1.52289e-10	-1.06099
156528685	chr1:156528685:G:T	1.09794e-08	-1.52289e-10	-1.49022	2.25402e-06	-1.52289e-10	-1.48097
156528881	chr1:156528881:T:A	1.11633e-08	-0.488426	-0.985172	1.06992e-06	-0.977541	-1.24856
156529981	chr1:156529981:C:T	2.89937e-08	-1.52289e-10	-0.519154	4.45833e-06	-1.52289e-10	-0.798906
156530060	chr1:156530060:A:G	1.8953e-08	-1.52289e-10	-0.944273	3.48487e-06	-1.52289e-10	-1.04525
156530177	chr1:156530177:T:C	9.63211e-09	-0.680291	-0.94084	9.69176e-07	-1.11543	-1.20956
156530336	chr1:156530336:T:C	1.98085e-09	-1.68171	-1.52099	3.89639e-07	-1.71326	-1.52296
156530661	chr1:156530661:C:T	1.28494e-08	-1.33294	-5.03233e-10	2.11489e-06	-1.54468	-5.03233e-10
156530686	chr1:156530686:A:C	1.13889e-08	-1.52289e-10	-1.4536	2.47044e-06	-1.52289e-10	-1.38928
156530772	chr1:156530772:G:A	1.13169e-08	-1.52289e-10	-1.45994	2.44872e-06	-1.52289e-10	-1.39811
156530812	chr1:156530812:T:C	2.56545e-07	1.33364	0.327433	8.91088e-06	-0.0283425	-0.0780645
156530890	chr1:156530890:A:C	5.50872e-08	-1.52289e-10	0.122685	7.14435e-06	-1.52289e-10	-0.327358
156530967	chr1:156530967:T:C	1.14084e-08	-1.52289e-10	-1.45188	2.47617e-06	-1.52289e-10	-1.38697
156530992	chr1:156530992:G:A	3.95186e-08	-1.52289e-10	-0.209462	6.61576e-06	-1.52289e-10	-0.404225
156531099	chr1:156531099:G:A	1.13826e-08	-1.52289e-10	-1.45415	2.46853e-06	-1.52289e-10	-1.39006
156531459	chr1:156531459:T:G	1.39848e-08	-1.52289e-10	-1.24826	3.39383e-06	-1.52289e-10	-1.07172
156531581	chr1:156531581:A:G	3.9763e-08	-0.203295	-5.03233e-10	6.42347e-06	-0.433721	-5.03233e-10
156531802	chr1:156531802:AC:A	5.34997e-08	0.0934417	-5.03233e-10	8.70778e-06	-0.129463	-5.03233e-10
156531825	chr1:156531825:G:A	1.71397e-08	-1.52289e-10	-1.04484	3.08466e-06	-1.52289e-10	-1.16724
156531894	chr1:156531894:C:T	2.9845e-08	-0.490215	-5.03233e-10	7.47272e-06	-0.282421	-5.03233e-10
156531966	chr1:156531966:G:T	1.14561e-08	-1.52289e-10	-1.44771	2.51059e-06	-1.52289e-10	-1.37316
156532071	chr1:156532071:C:A	1.38958e-08	-1.52289e-10	-1.25465	2.47703e-06	-1.52289e-10	-1.38662
156533078	chr1:156533078:C:T	2.37948e-09	-1.50539	-1.51396	5.58724e-07	-1.35189	-1.52389
156533336	chr1:156533336:G:C	1.10378e-08	-1.52289e-10	-1.48491	2.17047e-06	-1.52289e-10	-1.51874
156533375	chr1:156533375:T:A	1.49009e-08	-1.52289e-10	-1.18481	2.60592e-06	-1.52289e-10	-1.33589
156533631	chr1:156533631:A:G	3.05185e-08	-1.52289e-10	-0.4679	5.07303e-06	-1.52289e-10	-0.669741
156533749	chr1:156533749:T:C	1.06092e-08	-1.52289e-10	-1.52451	2.19691e-06	-1.52289e-10	-1.50663
156533768	chr1:156533768:C:T	1.2631e-08	-1.35008	-5.03233e-10	2.23053e-06	-1.49144	-5.03233e-10
156533923	chr1:156533923:T:C	1.06128e-08	-1.52289e-10	-1.52418	2.16268e-06	-1.52289e-10	-1.52233
156534155	chr1:156534155:G:A	3.7921e-08	-0.0361472	-0.214582	2.5818e-06	-0.958238	-0.386956
156534787	chr1:156534787:C:T	6.62867e-07	2.04743	0.562906	1.96313e-05	0.542855	0.14059
156534884	chr1:156534884:A:T	4.67249e-08	-1.52289e-10	-0.0419563	6.23137e-06	-1.52289e-10	-0.464084
156534936	chr1:156534936:G:A	7.8898e-09	-1.6987	-0.121959	7.91626e-07	-1.70546	-0.821883
156534966	chr1:156534966:G:A	1.06693e-08	-1.52289e-10	-1.51886	2.16613e-06	-1.52289e-10	-1.52074
156534980	chr1:156534980:A:G	6.77448e-08	-1.52289e-10	0.329514	1.16696e-05	-1.52289e-10	0.16331
156534987	chr1:156534987:A:G	3.81188e-08	-1.52289e-10	-0.245525	6.41306e-06	-1.52289e-10	-0.435343
156535032	chr1:156535032:G:A	6.87877e-09	-0.605258	-1.35253	7.72336e-07	-1.08257	-1.46945
156535056	chr1:156535056:A:AT	2.41405e-09	-1.4855	-1.51943	6.48584e-07	-1.24716	-1.47948
156535269	chr1:156535269:C:T	3.50211e-08	-1.68028	1.35	2.206e-06	-1.71336	0.21086
156535923	chr1:156535923:C:T	4.80826e-09	-1.698	-0.617894	8.55911e-07	-1.71803	-0.731242
156535932	chr1:156535932:C:T	5.21067e-08	-1.52289e-10	0.06706	1.00049e-05	-1.52289e-10	0.0093973
156536269	chr1:156536269:A:C	1.43671e-08	-1.52289e-10	-1.22129	3.52416e-06	-1.52289e-10	-1.03404
156536353	chr1:156536353:GACAT:G	1.06235e-08	-1.52289e-10	-1.52316	2.22064e-06	-1.52289e-10	-1.49588
156536668	chr1:156536668:A:G	2.09923e-08	-1.52289e-10	-0.842078	3.93686e-06	-1.52289e-10	-0.923296
156536789	chr1:156536789:C:T	2.73103e-09	-1.70402	-1.17754	5.27562e-07	-1.71799	-1.21518
156537672	chr1:156537672:A:G	1.44163e-08	-1.52289e-10	-1.21787	2.5537e-06	-1.52289e-10	-1.35614
156537757	chr1:156537757:C:T	5.79452e-08	-1.52289e-10	0.173265	1.00536e-05	-1.52289e-10	0.0142465
156537887	chr1:156537887:A:G	5.88891e-08	-1.52289e-10	0.189422	1.01891e-05	-1.52289e-10	0.0276419
156538129	chr1:156538129:C:T	1.13087e-08	-1.52289e-10	-1.46066	2.40678e-06	-1.52289e-10	-1.41539
156538205	chr1:156538205:T:C	9.97892e-09	-0.616735	-0.969024	1.01919e-06	-1.04376	-1.23091
156538685	chr1:156538685:G:A	9.90699e-09	-0.731972	-0.861021	1.00366e-06	-1.13958	-1.15045
156539000	chr1:156539000:T:C	8.79289e-09	-1.71229	-5.03233e-10	1.77986e-06	-1.71714	-5.03233e-10
156539272	chr1:156539272:T:C	5.82415e-08	-1.52289e-10	0.178365	1.01024e-05	-1.52289e-10	0.0190979
156539608	chr1:156539608:C:T	1.36045e-08	-1.52289e-10	-1.27583	3.0348e-06	-1.52289e-10	-1.18353
156539756	chr1:156539756:C:G	4.36037e-08	-1.52289e-10	-0.111092	7.67615e-06	-1.52289e-10	-0.255561
156539760	chr1:156539760:C:G	1.06094e-08	-1.52289e-10	-1.5245	2.19335e-06	-1.52289e-10	-1.50825
156539907	chr1:156539907:A:T	5.11477e-08	-1.52289e-10	0.0484831	8.92936e-06	-1.52289e-10	-0.104335
156540145	chr1:156540145:G:A	5.62779e-08	-1.52289e-10	0.144068	9.77776e-06	-1.52289e-10	-0.013569
156540382	chr1:156540382:T:C	1.08087e-08	-1.52289e-10	-1.50588	2.17432e-06	-1.52289e-10	-1.51696
156540454	chr1:156540454:G:A	5.83836e-08	-1.52289e-10	0.180801	1.01256e-05	-1.52289e-10	0.0213862
156540537	chr1:156540537:C:T	5.94734e-08	-1.52289e-10	0.199296	1.0306e-05	-1.52289e-10	0.0390422
156540972	chr1:156540972:A:G	5.67357e-08	-1.52289e-10	0.152171	9.84062e-06	-1.52289e-10	-0.0071609
156540985	chr1:156540985:C:T	2.41059e-09	-1.51354	-1.49282	5.96521e-07	-1.28729	-1.52303
156541014	chr1:156541014:C:T	3.62827e-08	-0.294893	-5.03233e-10	5.8236e-06	-0.531761	-5.03233e-10
156541954	chr1:156541954:G:A	4.0804e-08	-1.71035	1.53289	2.61345e-06	-1.68609	0.353081
156542009	chr1:156542009:A:C	2.18348e-08	-1.52289e-10	-0.80273	3.40763e-06	-1.52289e-10	-1.06766
156542286	chr1:156542286:C:T	3.77797e-09	-1.70627	-0.850778	5.63155e-07	-1.70601	-1.16187
156542595	chr1:156542595:A:G	1.392e-08	-1.52289e-10	-1.25291	2.91284e-06	-1.52289e-10	-1.22455
156542700	chr1:156542700:G:A	3.79492e-09	-1.70946	-0.843107	5.68574e-07	-1.70207	-1.15624
156542928	chr1:156542928:G:A	3.93583e-08	-1.70877	1.49525	2.53371e-06	-1.69019	0.326192
156542940	chr1:156542940:T:C	5.76214e-08	-1.52289e-10	0.16766	9.99907e-06	-1.52289e-10	0.00881282
156542944	chr1:156542944:TAAAC:T	5.97744e-08	-1.52289e-10	0.204343	1.03544e-05	-1.52289e-10	0.0437309
156543080	chr1:156543080:G:A	1.09045e-08	-1.52289e-10	-1.49706	2.1863e-06	-1.52289e-10	-1.51147
156543100	chr1:156543100:C:T	9.4859e-09	-1.63643	-5.03233e-10	1.78148e-06	-1.71623	-5.03233e-10
156543330	chr1:156543330:G:A	1.57604e-08	-1.52289e-10	-1.12874	2.81349e-06	-1.52289e-10	-1.25925
156543514	chr1:156543514:T:C	6.39006e-08	-1.52289e-10	0.271095	1.03985e-05	-1.52289e-10	0.0479825
156543716	chr1:156543716:C:G	5.4814e-08	-1.52289e-10	0.117713	9.53401e-06	-1.52289e-10	-0.0388144
156543764	chr1:156543764:G:T	2.43905e-09	-1.71761	-1.27701	4.72322e-07	-1.68185	-1.36193
156543931	chr1:156543931:T:C	1.5076e-08	-1.52289e-10	-1.17313	3.55043e-06	-1.52289e-10	-1.02661
156544118	chr1:156544118:G:A	1.07017e-08	-1.52289e-10	-1.51583	2.16177e-06	-1.52289e-10	-1.52275
156544708	chr1:156544708:A:G	3.81273e-08	-1.52289e-10	-0.245303	5.08761e-06	-1.52289e-10	-0.666871
156544779	chr1:156544779:AGAT:A	1.39393e-08	-1.52289e-10	-1.25152	3.37465e-06	-1.52289e-10	-1.07739
156544875	chr1:156544875:A:C	5.82259e-08	-1.52289e-10	0.178096	1.00997e-05	-1.52289e-10	0.01883
156545087	chr1:156545087:CAAA:C	7.32109e-07	1.10931	1.60039	2.54434e-05	0.0482867	0.894492
156545290	chr1:156545290:C:G	2.27628e-08	-1.52289e-10	-0.761107	4.21415e-06	-1.52289e-10	-0.855231
156545620	chr1:156545620:C:T	1.14244e-08	-1.52289e-10	-1.45048	2.44101e-06	-1.52289e-10	-1.40127
156545697	chr1:156545697:C:G	5.82871e-08	-1.52289e-10	0.179147	1.01106e-05	-1.52289e-10	0.019901
156545717	chr1:156545717:T:C	1.59135e-08	-1.52289e-10	-1.11907	3.36022e-06	-1.52289e-10	-1.08167
156545727	chr1:156545727:C:T	4.43974e-08	-1.52289e-10	-0.0930529	7.00579e-06	-1.52289e-10	-0.346942
156546086	chr1:156546086:T:C	1.98462e-08	-1.52289e-10	-0.89822	3.42433e-06	-1.52289e-10	-1.06277
156546396	chr1:156546396:A:G	2.6273e-08	-1.52289e-10	-0.617694	7.31141e-06	-1.52289e-10	-0.304243
156546589	chr1:156546589:C:T	1.53915e-08	-1.52289e-10	-1.15242	3.85724e-06	-1.52289e-10	-0.943729
156546735	chr1:156546735:A:G	5.87114e-08	-1.52289e-10	0.1864	1.01792e-05	-1.52289e-10	0.0266647
156547004	chr1:156547004:T:C	8.59468e-09	-0.832475	-0.902615	1.63053e-06	-0.763431	-1.04135
156547117	chr1:156547117:GGCTT:G	5.82201e-08	-1.52289e-10	0.177997	1.00989e-05	-1.52289e-10	0.0187421
156547638	chr1:156547638:C:T	1.58967e-08	-1.52289e-10	-1.12013	3.35766e-06	-1.52289e-10	-1.08244
156548175	chr1:156548175:A:G	5.82547e-08	-1.52289e-10	0.178592	1.01046e-05	-1.52289e-10	0.0193111
156548512	chr1:156548512:A:G	5.78864e-08	-1.52289e-10	0.172249	1.00408e-05	-1.52289e-10	0.0129789
156548587	chr1:156548587:G:A	1.29349e-08	-0.985632	-0.340673	2.08941e-06	-0.897599	-0.6592
156548629	chr1:156548629:C:T	7.09789e-08	-1.52289e-10	0.376149	1.21909e-05	-1.52289e-10	0.207014
156548641	chr1:156548641:C:T	1.6894e-08	-1.52289e-10	-1.05927	2.79385e-06	-1.52289e-10	-1.26626
156548813	chr1:156548813:A:G	5.82201e-08	-1.52289e-10	0.177997	1.00989e-05	-1.52289e-10	0.0187421
156548938	chr1:156548938:G:A	1.92394e-08	-1.52289e-10	-0.929272	3.33643e-06	-1.52289e-10	-1.08878
156549527	chr1:156549527:C:G	9.64824e-08	-1.52289e-10	0.683127	1.37026e-05	-1.52289e-10	0.323908
156549598	chr1:156549598:A:G	1.30159e-08	-0.929162	-0.390903	2.13512e-06	-0.831736	-0.703422
156550007	chr1:156550007:T:C	6.31624e-09	-0.759709	-1.2834	7.50165e-07	-1.14676	-1.43438
156550010	chr1:156550010:C:T	2.6276e-08	-1.52289e-10	-0.617577	4.40983e-06	-1.52289e-10	-0.809843
156550381	chr1:156550381:T:A	1.08448e-08	-1.52289e-10	-1.50255	2.30533e-06	-1.52289e-10	-1.45845
156550528	chr1:156550528:C:T	2.44931e-07	-0.835069	2.44981	1.82946e-05	-0.648334	1.26126
156550579	chr1:156550579:C:T	3.24245e-08	-1.52289e-10	-0.407321	5.51874e-06	-1.52289e-10	-0.58553
156550747	chr1:156550747:T:C	1.43187e-08	-1.52289e-10	-1.22467	3.33684e-06	-1.52289e-10	-1.08866
156550968	chr1:156550968:A:T	7.43926e-08	-1.52289e-10	0.423122	1.03345e-05	-1.52289e-10	0.0418056
156551096	chr1:156551096:C:T	1.57168e-08	-1.52289e-10	-1.1315	2.96506e-06	-1.52289e-10	-1.20678
156551132	chr1:156551132:C:A	7.83967e-08	-1.52289e-10	0.475549	1.13114e-05	-1.52289e-10	0.132133
156551161	chr1:156551161:A:G	5.9871e-09	-0.575181	-1.52145	1.12717e-06	-0.659169	-1.5148
156551313	chr1:156551313:G:A	2.44342e-07	-0.921098	2.53343	1.75997e-05	-0.752021	1.32622
156551688	chr1:156551688:A:G	7.27514e-08	-1.52289e-10	0.400815	1.01288e-05	-1.52289e-10	0.0216985
156552137	chr1:156552137:A:C	6.68076e-08	-1.52289e-10	0.315584	7.63084e-06	-1.52289e-10	-0.261482
156552144	chr1:156552144:G:C	1.21092e-08	-1.52289e-10	-1.39227	2.56705e-06	-1.52289e-10	-1.35092
156552468	chr1:156552468:C:T	4.23965e-09	-1.64819	-0.793559	8.2303e-07	-1.38831	-1.10013
156552521	chr1:156552521:A:G	2.86864e-09	-1.62622	-1.20618	8.09394e-07	-1.10839	-1.39676
156552522	chr1:156552522:T:C	1.40297e-08	-1.52289e-10	-1.24506	3.49766e-06	-1.52289e-10	-1.04159
156552649	chr1:156552649:G:A	1.2767e-08	-1.52289e-10	-1.33937	2.81593e-06	-1.52289e-10	-1.25839
156552747	chr1:156552747:G:A	2.20228e-08	-1.52289e-10	-0.794153	3.2778e-06	-1.52289e-10	-1.10651
156552852	chr1:156552852:C:T	1.32782e-08	-1.52289e-10	-1.30011	2.94816e-06	-1.52289e-10	-1.2125
156553003	chr1:156553003:G:A	1.1181e-08	-0.0189509	-1.45307	1.50907e-06	-0.406797	-1.47539
156553037	chr1:156553037:G:A	1.15314e-08	-1.52289e-10	-1.44116	2.49886e-06	-1.52289e-10	-1.37784
156553115	chr1:156553115:A:T	1.42448e-08	-1.52289e-10	-1.22984	2.53089e-06	-1.52289e-10	-1.36511
156553209	chr1:156553209:A:G	3.46375e-08	-1.52289e-10	-0.341295	5.86493e-06	-1.52289e-10	-0.52469
156553480	chr1:156553480:T:C	3.27071e-08	-1.52289e-10	-0.398642	4.74683e-06	-1.52289e-10	-0.736203
156553722	chr1:156553722:G:C	2.17776e-08	-1.52289e-10	-0.805352	3.25161e-06	-1.52289e-10	-1.11453
156553811	chr1:156553811:C:T	1.40212e-08	-1.52289e-10	-1.24567	2.50216e-06	-1.52289e-10	-1.37652
156553925	chr1:156553925:T:C	1.05193e-08	-0.0653575	-1.46766	1.43529e-06	-0.444906	-1.48741
156554429	chr1:156554429:G:T	2.30668e-08	-0.516793	-0.231045	2.52156e-06	-0.604459	-0.764343
156554807	chr1:156554807:T:C	5.03254e-08	-1.52289e-10	0.0322765	6.67996e-06	-1.52289e-10	-0.394567
156555002	chr1:156555002:C:T	2.18961e-08	-1.52289e-10	-0.799926	3.26496e-06	-1.52289e-10	-1.11043
156555231	chr1:156555231:T:C	1.53707e-08	-0.415078	-0.738691	8.67064e-07	-1.08941	-1.34691
156555269	chr1:156555269:A:G	1.32782e-08	-1.52289e-10	-1.30011	2.94816e-06	-1.52289e-10	-1.2125
156555790	chr1:156555790:G:A	1.5884e-08	-0.392629	-0.728289	8.83379e-07	-1.07588	-1.3418
156556116	chr1:156556116:A:T	2.18344e-08	-1.52289e-10	-0.802749	3.258e-06	-1.52289e-10	-1.11256
156556124	chr1:156556124:C:T	2.57023e-08	-1.52289e-10	-0.639651	4.82128e-06	-1.52289e-10	-0.72064
156556241	chr1:156556241:C:T	1.30817e-08	-1.52289e-10	-1.31502	2.41972e-06	-1.52289e-10	-1.41003
156556271	chr1:156556271:C:T	1.40095e-08	-1.52289e-10	-1.2465	2.50064e-06	-1.52289e-10	-1.37713
156556578	chr1:156556578:C:T	2.51132e-08	-1.52289e-10	-0.662839	4.399e-06	-1.52289e-10	-0.812303
156556595	chr1:156556595:C:G	1.59983e-08	-0.384426	-0.729326	8.89016e-07	-1.06901	-1.34231
156556638	chr1:156556638:G:A	1.06713e-08	-1.51867	-5.03233e-10	1.82833e-06	-1.69028	-5.03233e-10
156556652	chr1:156556652:T:C	2.22476e-08	-1.52289e-10	-0.784001	3.30458e-06	-1.52289e-10	-1.09837
156556772	chr1:156556772:C:A	5.6194e-08	-0.637274	0.779851	4.80881e-06	-0.690177	-0.0330533
156559186	chr1:156559186:A:G	4.20338e-08	-1.52289e-10	-0.14776	5.52743e-06	-1.52289e-10	-0.583957
156559242	chr1:156559242:G:A	1.62511e-08	-0.38462	-0.713452	8.95615e-07	-1.0697	-1.33422
156559380	chr1:156559380:A:G	1.54498e-08	-1.52289e-10	-1.14864	2.68981e-06	-1.52289e-10	-1.30421
156559743	chr1:156559743:T:C	3.09754e-09	-1.27528	-1.48035	8.13039e-07	-0.981449	-1.51921
156559875	chr1:156559875:G:A	1.28727e-08	-1.52289e-10	-1.33113	2.39129e-06	-1.52289e-10	-1.42185
156560104	chr1:156560104:C:T	2.4598e-08	0.161008	-0.844576	1.65191e-06	-0.526546	-1.2652
156560407	chr1:156560407:A:G	9.72377e-09	-0.193893	-1.41777	1.4631e-06	-0.438448	-1.47468
156560619	chr1:156560619:C:T	2.18344e-08	-1.52289e-10	-0.802749	3.258e-06	-1.52289e-10	-1.11256
156560670	chr1:156560670:T:G	1.0609e-08	-1.52289e-10	-1.52453	2.15911e-06	-1.52289e-10	-1.52398
156561063	chr1:156561063:G:A	1.61215e-08	-1.52289e-10	-1.10608	4.17393e-06	-1.52289e-10	-0.864821
156561237	chr1:156561237:C:T	4.96181e-08	-1.52289e-10	0.0181213	6.5989e-06	-1.52289e-10	-0.406777
156561463	chr1:156561463:AG:A	2.09686e-08	-1.52289e-10	-0.843207	3.15671e-06	-1.52289e-10	-1.14415
156562067	chr1:156562067:C:T	1.15673e-08	-1.52289e-10	-1.43805	2.50935e-06	-1.52289e-10	-1.37366
156562079	chr1:156562079:A:G	2.19094e-08	-1.52289e-10	-0.799318	3.26278e-06	-1.52289e-10	-1.1111
156562412	chr1:156562412:C:T	3.9734e-08	-1.52289e-10	-0.204026	6.93425e-06	-1.52289e-10	-0.357207
156562415	chr1:156562415:T:C	2.06712e-08	-1.52289e-10	-0.857491	3.12305e-06	-1.52289e-10	-1.15487
156562458	chr1:156562458:T:C	2.00334e-08	-1.52289e-10	-0.88883	3.05137e-06	-1.52289e-10	-1.17809
156562460	chr1:156562460:C:T	2.00427e-08	-1.52289e-10	-0.888368	3.05241e-06	-1.52289e-10	-1.17775
156562552	chr1:156562552:T:G	1.64124e-08	0.273969	-1.36216	2.02063e-06	-0.179638	-1.41063
156563104	chr1:156563104:C:T	3.30396e-08	-1.52289e-10	-0.388526	6.55644e-06	-1.52289e-10	-0.413232
156563116	chr1:156563116:C:A	1.41047e-08	0.246513	-1.48624	1.72744e-06	-0.256855	-1.49018
156563185	chr1:156563185:T:C	2.11262e-08	-1.52289e-10	-0.835722	3.17509e-06	-1.52289e-10	-1.13834
156564088	chr1:156564088:A:T	5.85191e-08	-1.52289e-10	0.183119	7.26985e-06	-1.52289e-10	-0.309944
156564116	chr1:156564116:C:T	1.17052e-08	-1.52289e-10	-1.4262	2.54745e-06	-1.52289e-10	-1.35859
156564733	chr1:156564733:A:C	8.50292e-08	1.2878	-0.731034	5.60331e-06	0.390845	-0.961166
156564747	chr1:156564747:G:A	1.58013e-08	0.35415	-1.48029	1.89902e-06	-0.167972	-1.48437
156564901	chr1:156564901:G:A	2.2167e-08	-0.787629	-5.03233e-10	3.14645e-06	-1.1474	-5.03233e-10
156564912	chr1:156564912:A:G	1.4919e-08	-1.52289e-10	-1.1836	2.90026e-06	-1.52289e-10	-1.22888
156565344	chr1:156565344:T:C	1.11357e-08	-1.52289e-10	-1.47608	2.3884e-06	-1.52289e-10	-1.42306
156565513	chr1:156565513:G:A	2.14416e-08	-1.52289e-10	-0.8209	3.20974e-06	-1.52289e-10	-1.12749
156565686	chr1:156565686:C:T	1.01982e-08	-1.56402	-5.03233e-10	1.80204e-06	-1.70476	-5.03233e-10
156565785	chr1:156565785:T:C	1.32741e-08	-1.52289e-10	-1.30042	2.49526e-06	-1.52289e-10	-1.37929
156565793	chr1:156565793:G:A	1.37904e-08	-1.52289e-10	-1.26226	2.85522e-06	-1.52289e-10	-1.24453
156566331	chr1:156566331:T:C	1.99491e-08	-1.52289e-10	-0.893051	3.04188e-06	-1.52289e-10	-1.1812
156566341	chr1:156566341:A:G	1.99491e-08	-1.52289e-10	-0.893051	3.04188e-06	-1.52289e-10	-1.1812
156566459	chr1:156566459:T:C	2.00153e-08	-1.52289e-10	-0.889736	3.04933e-06	-1.52289e-10	-1.17876
156566561	chr1:156566561:A:G	2.00262e-08	-1.52289e-10	-0.889194	3.05055e-06	-1.52289e-10	-1.17836
156566583	chr1:156566583:A:C	1.76182e-08	-1.52289e-10	-1.0173	3.03692e-06	-1.52289e-10	-1.18283
156566727	chr1:156566727:G:A	1.39307e-08	-1.52289e-10	-1.25214	2.49075e-06	-1.52289e-10	-1.3811
156566775	chr1:156566775:G:A	3.61489e-08	-1.52289e-10	-0.298586	5.04923e-06	-1.52289e-10	-0.674443
156566804	chr1:156566804:G:A	3.18911e-09	-1.26538	-1.46112	8.32427e-07	-0.964201	-1.51289
156566904	chr1:156566904:T:G	1.73126e-08	-1.52289e-10	-1.0348	2.7469e-06	-1.52289e-10	-1.28321
156566960	chr1:156566960:A:G	2.96638e-08	0.068654	-0.564961	3.11921e-06	-0.27871	-0.87739
156567110	chr1:156567110:G:A	6.41782e-07	-0.418567	2.99658	3.9753e-05	-0.37591	1.76492
156567114	chr1:156567114:G:A	2.43561e-08	-1.52289e-10	-0.693451	5.58403e-06	-1.52289e-10	-0.573768
156567548	chr1:156567548:G:T	1.06851e-08	-1.52289e-10	-1.51738	2.21715e-06	-1.52289e-10	-1.49746
156567554	chr1:156567554:G:A	8.79436e-09	-1.71212	-5.03233e-10	1.8199e-06	-1.6949	-5.03233e-10
156567714	chr1:156567714:C:CT	1.98927e-08	-1.52289e-10	-0.89588	3.03555e-06	-1.52289e-10	-1.18329
156568210	chr1:156568210:G:C	3.25266e-09	-1.2448	-1.46196	8.54808e-07	-0.938544	-1.51201
156568389	chr1:156568389:AT:A	1.96512e-08	-1.52289e-10	-0.908096	3.00824e-06	-1.52289e-10	-1.19232
156568598	chr1:156568598:T:C	1.94877e-08	-1.52289e-10	-0.916448	2.98988e-06	-1.52289e-10	-1.19845
156568707	chr1:156568707:A:G	2.0218e-08	-1.52289e-10	-0.879661	3.07263e-06	-1.52289e-10	-1.17114
156568938	chr1:156568938:T:C	1.13821e-07	-0.0388863	0.887278	8.24564e-06	-0.292803	0.108809
156569181	chr1:156569181:A:G	1.40743e-08	-1.52289e-10	-1.24188	3.15746e-06	-1.52289e-10	-1.14391
156569784	chr1:156569784:G:A	4.42518e-07	0.858655	1.34759	3.50304e-05	0.973888	0.288648
156569802	chr1:156569802:AGCC:A	1.0866e-08	-1.52289e-10	-1.5006	2.15934e-06	-1.52289e-10	-1.52388
156569805	chr1:156569805:C:T	2.35753e-08	0.582743	-1.30878	3.32997e-06	-0.0177373	-1.07298
156569816	chr1:156569816:C:A	1.5543e-08	-1.52289e-10	-1.14262	2.70314e-06	-1.52289e-10	-1.29927
156569873	chr1:156569873:A:G	1.32678e-08	-1.52289e-10	-1.3009	3.53706e-06	-1.52289e-10	-1.03039
156570388	chr1:156570388:C:A	2.49396e-08	-1.52289e-10	-0.669778	3.18406e-06	-1.52289e-10	-1.13552
156570402	chr1:156570402:G:T	3.59451e-08	-1.52289e-10	-0.304241	6.09499e-06	-1.52289e-10	-0.486212
156570876	chr1:156570876:T:C	2.24497e-08	-1.52289e-10	-0.774954	2.97168e-06	-1.52289e-10	-1.20455
156570946	chr1:156570946:T:C	3.45293e-08	0.638162	-0.982587	1.77103e-06	-0.273973	-1.44815
156570959	chr1:156570959:G:A	2.18493e-08	-1.52289e-10	-0.802066	3.69279e-06	-1.52289e-10	-0.987297
156571662	chr1:156571662:C:T	2.2591e-08	-1.52289e-10	-0.768683	2.98332e-06	-1.52289e-10	-1.20064
156571857	chr1:156571857:C:T	8.74633e-09	-1.7176	-5.03233e-10	1.80774e-06	-1.7016	-5.03233e-10
156571932	chr1:156571932:C:G	1.30532e-08	-1.52289e-10	-1.3172	2.70236e-06	-1.52289e-10	-1.29955
156571955	chr1:156571955:C:T	2.21945e-08	-1.52289e-10	-0.786389	2.94829e-06	-1.52289e-10	-1.21245
156572040	chr1:156572040:C:T	2.27936e-08	-1.52289e-10	-0.759753	3.00129e-06	-1.52289e-10	-1.19464
156572197	chr1:156572197:G:A	1.12726e-08	-1.52289e-10	-1.46385	2.52606e-06	-1.52289e-10	-1.36702
156572426	chr1:156572426:C:T	2.68201e-09	-1.37914	-1.52052	8.14197e-07	-0.989848	-1.50938
156572502	chr1:156572502:A:G	2.08724e-08	-1.52289e-10	-0.847804	2.83569e-06	-1.52289e-10	-1.25139
156572807	chr1:156572807:C:T	2.21473e-08	-1.52289e-10	-0.788516	2.94587e-06	-1.52289e-10	-1.21328
156572893	chr1:156572893:A:G	1.07263e-08	-1.52289e-10	-1.51354	2.20801e-06	-1.52289e-10	-1.50159
156572896	chr1:156572896:A:G	2.1995e-08	-1.52289e-10	-0.79542	2.93268e-06	-1.52289e-10	-1.21776
156573074	chr1:156573074:A:G	2.23241e-08	-1.52289e-10	-0.780568	2.96173e-06	-1.52289e-10	-1.20791
156573230	chr1:156573230:G:A	1.15188e-08	-1.44226	-5.03233e-10	2.11358e-06	-1.5453	-5.03233e-10
156573529	chr1:156573529:C:T	1.97135e-08	-1.52289e-10	-0.90493	3.3794e-06	-1.52289e-10	-1.07598
156573625	chr1:156573625:C:T	2.22857e-08	-1.52289e-10	-0.782288	2.95755e-06	-1.52289e-10	-1.20932
156573863	chr1:156573863:C:T	2.17178e-08	-1.52289e-10	-0.808101	2.90763e-06	-1.52289e-10	-1.22634
156574044	chr1:156574044:A:G	2.15383e-08	-1.52289e-10	-0.816401	2.89299e-06	-1.52289e-10	-1.23139
156574179	chr1:156574179:G:GGT	2.09376e-08	-1.52289e-10	-0.844688	2.84136e-06	-1.52289e-10	-1.2494
156574323	chr1:156574323:C:T	2.15539e-08	-1.52289e-10	-0.815674	2.89361e-06	-1.52289e-10	-1.23118
156574397	chr1:156574397:T:A	2.23734e-08	-1.52289e-10	-0.77836	2.96501e-06	-1.52289e-10	-1.2068
156574447	chr1:156574447:A:AG	3.33104e-09	-1.22481	-1.45814	9.46925e-07	-0.832235	-1.51598
156574728	chr1:156574728:G:C	2.2376e-08	-1.52289e-10	-0.778246	2.96299e-06	-1.52289e-10	-1.20748
156574762	chr1:156574762:T:C	2.34327e-08	-1.52289e-10	-0.7321	3.05643e-06	-1.52289e-10	-1.17643
156574793	chr1:156574793:G:A	2.09513e-08	-1.52289e-10	-0.84403	2.84139e-06	-1.52289e-10	-1.24939
156574878	chr1:156574878:C:T	3.45595e-09	-1.2074	-1.43873	9.766e-07	-0.806032	-1.51133
156574888	chr1:156574888:C:CG	2.21663e-08	-1.52289e-10	-0.787661	2.94893e-06	-1.52289e-10	-1.21224
156574930	chr1:156574930:A:G	2.12729e-08	-1.52289e-10	-0.8288	2.87042e-06	-1.52289e-10	-1.23922
156574979	chr1:156574979:T:C	3.82244e-09	-1.02081	-1.52453	5.79657e-07	-1.35544	-1.48356
156574999	chr1:156574999:A:G	2.00695e-08	-0.887032	-5.03233e-10	3.537e-06	-1.0304	-5.03233e-10
156575150	chr1:156575150:T:C	2.23632e-08	-1.52289e-10	-0.778818	2.96434e-06	-1.52289e-10	-1.20703
156575169	chr1:156575169:T:C	2.14556e-08	-1.52289e-10	-0.820248	2.88612e-06	-1.52289e-10	-1.23376
156575197	chr1:156575197:A:G	2.15362e-08	-1.52289e-10	-0.816499	2.89319e-06	-1.52289e-10	-1.23132
156575489	chr1:156575489:C:T	2.15602e-08	-1.52289e-10	-0.815386	2.89515e-06	-1.52289e-10	-1.23064
156575541	chr1:156575541:G:A	6.37057e-09	-0.620731	-1.41381	1.70954e-06	-0.300367	-1.45709
156575605	chr1:156575605:C:T	2.19538e-08	-1.52289e-10	-0.797292	2.92928e-06	-1.52289e-10	-1.21892
156575789	chr1:156575789:C:A	3.73774e-09	-1.04326	-1.52449	5.72958e-07	-1.36891	-1.48171
156576114	chr1:156576114:A:G	1.21034e-08	-1.52289e-10	-1.39275	2.29933e-06	-1.52289e-10	-1.46106
156576225	chr1:156576225:C:T	2.20142e-08	-1.52289e-10	-0.794545	2.93373e-06	-1.52289e-10	-1.2174
156576273	chr1:156576273:A:G	2.16619e-08	-1.52289e-10	-0.810677	2.90343e-06	-1.52289e-10	-1.22779
156576402	chr1:156576402:A:AC	2.35512e-08	-1.52289e-10	-0.727056	3.06697e-06	-1.52289e-10	-1.17299
156576465	chr1:156576465:G:A	2.46499e-08	-1.52289e-10	-0.681461	3.12556e-06	-1.52289e-10	-1.15407
156576476	chr1:156576476:C:CT	3.42787e-09	-1.18835	-1.46594	9.91144e-07	-0.783962	-1.51861
156576519	chr1:156576519:A:AC	3.88399e-09	-1.00512	-1.52426	5.82885e-07	-1.34282	-1.49062
156576821	chr1:156576821:T:C	2.12547e-08	-1.52289e-10	-0.829656	2.86859e-06	-1.52289e-10	-1.23986
156576896	chr1:156576896:A:G	2.1318e-08	-1.52289e-10	-0.826683	2.87389e-06	-1.52289e-10	-1.23801
156577133	chr1:156577133:T:C	2.46538e-08	-0.681302	-5.03233e-10	8.24532e-06	-0.184033	-5.03233e-10
156577366	chr1:156577366:C:T	2.23252e-08	-1.52289e-10	-0.780516	2.96116e-06	-1.52289e-10	-1.2081
156577386	chr1:156577386:T:A	2.53728e-08	-0.652556	-5.03233e-10	4.42993e-06	-0.805295	-5.03233e-10
156577434	chr1:156577434:G:C	3.37585e-08	-1.52289e-10	-0.367	4.4445e-06	-1.52289e-10	-0.802013
156577520	chr1:156577520:C:T	2.1944e-08	-1.52289e-10	-0.797741	2.92879e-06	-1.52289e-10	-1.21909
156577571	chr1:156577571:C:T	2.23669e-08	-1.52289e-10	-0.778651	2.96656e-06	-1.52289e-10	-1.20628
156577683	chr1:156577683:T:C	2.23316e-08	-1.52289e-10	-0.78023	2.96169e-06	-1.52289e-10	-1.20792
156578029	chr1:156578029:AC:A	1.16694e-08	-1.52289e-10	-1.42926	2.55261e-06	-1.52289e-10	-1.35656
156578078	chr1:156578078:T:G	1.08841e-08	-1.52289e-10	-1.49893	2.36946e-06	-1.52289e-10	-1.43102
156578106	chr1:156578106:A:G	2.21625e-08	-1.52289e-10	-0.78783	2.94746e-06	-1.52289e-10	-1.21274
156578861	chr1:156578861:G:C	5.59846e-09	-1.19521	-0.96853	1.87738e-06	-0.261679	-1.40212
156578983	chr1:156578983:T:C	4.27098e-09	-1.42852	-1.00587	1.22254e-06	-0.673213	-1.41954
156578989	chr1:156578989:C:G	1.331e-07	-1.52289e-10	1.00487	2.08325e-05	-1.52289e-10	0.742836
156578990	chr1:156578990:C:A	2.1222e-08	-0.831197	-5.03233e-10	2.96579e-06	-1.20654	-5.03233e-10
156579132	chr1:156579132:G:T	1.449e-08	-0.391971	-0.820801	2.02801e-06	-0.452562	-1.13406
156579151	chr1:156579151:C:T	4.65747e-09	-1.2705	-1.07726	1.58757e-06	-0.380604	-1.45087
156579207	chr1:156579207:T:C	1.31128e-08	-1.52289e-10	-1.31265	2.9297e-06	-1.52289e-10	-1.21878
156579579	chr1:156579579:G:C	5.19321e-09	-1.2699	-0.968979	1.65346e-06	-0.388352	-1.40246
156579671	chr1:156579671:C:A	2.52998e-08	-0.655437	-5.03233e-10	3.20817e-06	-1.12798	-5.03233e-10
156580080	chr1:156580080:G:A	3.31577e-09	-1.23009	-1.45745	9.41017e-07	-0.838747	-1.51573
156580414	chr1:156580414:CT:C	2.61634e-08	-0.621872	-5.03233e-10	6.80329e-06	-0.376273	-5.03233e-10
156580437	chr1:156580437:A:G	5.90705e-09	-1.17172	-0.938366	1.98492e-06	-0.219353	-1.38875
156580462	chr1:156580462:T:C	2.06406e-08	-0.0720651	-0.786908	2.84428e-06	-0.136798	-1.11157
156580508	chr1:156580508:T:TTC	6.04393e-09	-1.1908	-0.896379	1.95987e-06	-0.251681	-1.36912
156580718	chr1:156580718:T:C	5.47031e-09	-1.33942	-0.847482	1.55913e-06	-0.489792	-1.35976
156580845	chr1:156580845:AT:A	2.23425e-08	-1.52289e-10	-0.779745	3.58696e-06	-1.52289e-10	-1.01638
156580980	chr1:156580980:A:G	3.43512e-07	-0.244387	2.19738	2.17275e-05	-0.258318	1.04322
156581075	chr1:156581075:A:G	3.11755e-09	-1.27034	-1.47884	1.32815e-06	-0.497721	-1.51217
156581300	chr1:156581300:G:T	4.39505e-09	-1.01518	-1.39058	1.92201e-06	-0.117409	-1.5229
156581836	chr1:156581836:G:T	1.18923e-08	-1.52289e-10	-1.41034	2.24075e-06	-1.52289e-10	-1.48687
156582056	chr1:156582056:A:G	5.29191e-09	-0.823487	-1.39657	4.57287e-07	-1.56243	-1.51369
156582128	chr1:156582128:C:G	1.27454e-08	-1.52289e-10	-1.34106	2.80841e-06	-1.52289e-10	-1.26106
156582919	chr1:156582919:C:G	2.55342e-08	-1.21375	0.567535	2.77211e-06	-1.1666	-0.107476
156582928	chr1:156582928:T:G	4.51211e-09	-1.71336	-0.666112	6.29642e-07	-1.64195	-1.11433
156583310	chr1:156583310:AG:A	1.20888e-08	-1.00933	-0.384624	1.90793e-06	-0.94668	-0.700981
156583767	chr1:156583767:C:T	3.69381e-08	-1.52289e-10	-0.276991	5.61005e-06	-1.52289e-10	-0.56912
156583768	chr1:156583768:C:T	9.37925e-09	-1.64773	-5.03233e-10	2.00742e-06	-1.59683	-5.03233e-10
156583855	chr1:156583855:C:T	1.53716e-08	-1.52289e-10	-1.15371	2.75446e-06	-1.52289e-10	-1.28046
156583970	chr1:156583970:A:C	4.20002e-09	-1.70201	-0.749129	5.77023e-07	-1.67128	-1.17228
156583976	chr1:156583976:T:C	3.83984e-08	-1.52289e-10	-0.238218	5.8002e-06	-1.52289e-10	-0.535787
156583997	chr1:156583997:T:A	1.91798e-08	-1.52289e-10	-0.932377	3.40098e-06	-1.52289e-10	-1.06962
156584357	chr1:156584357:T:C	3.31869e-08	-1.52289e-10	-0.384078	7.17049e-06	-1.52289e-10	-0.323706
156584793	chr1:156584793:A:G	9.09774e-09	-1.67821	-5.03233e-10	1.92497e-06	-1.63877	-5.03233e-10
156585280	chr1:156585280:A:G	1.07765e-08	-1.52289e-10	-1.50886	2.15928e-06	-1.52289e-10	-1.52391
156585408	chr1:156585408:G:A	1.10723e-08	-1.52289e-10	-1.48179	2.19735e-06	-1.52289e-10	-1.50643
156585486	chr1:156585486:C:T	2.16027e-08	-1.52289e-10	-0.813414	3.84997e-06	-1.52289e-10	-0.945615
156585518	chr1:156585518:T:G	1.09654e-08	-1.52289e-10	-1.49149	2.34928e-06	-1.52289e-10	-1.43957
156585785	chr1:156585785:C:T	8.8976e-08	-1.52289e-10	0.602134	1.33684e-05	-1.52289e-10	0.299212
156585972	chr1:156585972:C:G	8.84964e-09	-1.70586	-5.03233e-10	1.8451e-06	-1.68115	-5.03233e-10
156586027	chr1:156586027:A:G	1.28234e-08	-1.52289e-10	-1.33496	2.30545e-06	-1.52289e-10	-1.4584
156586231	chr1:156586231:C:T	9.81803e-09	-1.08806	-0.513952	1.56197e-06	-1.03076	-0.816977
156586340	chr1:156586340:C:T	1.08901e-08	-1.52289e-10	-1.49838	2.18536e-06	-1.52289e-10	-1.5119
156586457	chr1:156586457:T:C	1.0913e-08	-1.52289e-10	-1.49628	2.17295e-06	-1.52289e-10	-1.5176
156586529	chr1:156586529:G:A	5.36098e-09	-1.23894	-0.968147	4.04503e-07	-1.71654	-1.48223
156586814	chr1:156586814:A:G	1.09801e-08	-1.52289e-10	-1.49015	2.18582e-06	-1.52289e-10	-1.51169
156587073	chr1:156587073:G:GAT	9.07799e-09	-1.17293	-0.507446	1.43623e-06	-1.12215	-0.809511
156587085	chr1:156587085:C:T	9.34227e-09	-1.65168	-5.03233e-10	1.7823e-06	-1.71577	-5.03233e-10
156587496	chr1:156587496:C:T	5.70808e-08	-1.52289e-10	0.158234	7.53239e-06	-1.52289e-10	-0.274467
156588015	chr1:156588015:G:T	5.34217e-09	-0.758925	-1.45168	8.52275e-07	-1.14226	-1.31127
156588293	chr1:156588293:G:C	5.44618e-09	-1.16853	-1.02279	9.10582e-07	-1.09567	-1.29168
156589051	chr1:156589051:A:C	5.03072e-09	-1.2568	-1.01387	8.34453e-07	-1.18917	-1.28549
156589301	chr1:156589301:A:G	1.33671e-08	-1.52289e-10	-1.29344	2.90716e-06	-1.52289e-10	-1.2265
156589340	chr1:156589340:G:A	1.14839e-08	-1.52289e-10	-1.44528	2.52653e-06	-1.52289e-10	-1.36683
156589341	chr1:156589341:C:A	3.65681e-09	-1.70389	-0.885752	5.48501e-07	-1.69409	-1.20015
156589536	chr1:156589536:C:T	4.56758e-09	-1.66525	-0.701997	9.82574e-07	-1.62601	-0.685251
156590022	chr1:156590022:T:C	1.25855e-08	-1.52289e-10	-1.35369	2.28155e-06	-1.52289e-10	-1.46882
156590569	chr1:156590569:G:A	1.07889e-08	-1.52289e-10	-1.50772	2.16375e-06	-1.52289e-10	-1.52184
156590691	chr1:156590691:A:C	2.23628e-08	-1.52289e-10	-0.778834	4.07899e-06	-1.52289e-10	-0.88783
156590710	chr1:156590710:A:G	4.34247e-09	-0.99933	-1.41846	7.97568e-07	-1.29891	-1.22096
156590769	chr1:156590769:T:C	3.65728e-09	-1.70026	-0.889249	5.44585e-07	-1.69835	-1.20306
156590788	chr1:156590788:T:C	1.06157e-08	-1.52289e-10	-1.5239	2.15812e-06	-1.52289e-10	-1.52444
156590809	chr1:156590809:T:A	3.62358e-09	-1.70581	-0.892963	5.46943e-07	-1.69139	-1.2057
156590822	chr1:156590822:T:C	3.68773e-09	-1.70504	-0.876181	5.5291e-07	-1.69249	-1.19375
156590832	chr1:156590832:C:T	6.74593e-09	-0.535123	-1.44217	7.57088e-07	-1.09431	-1.47765
156590932	chr1:156590932:A:C	3.6265e-09	-1.70223	-0.895737	5.43556e-07	-1.69614	-1.20716
156591513	chr1:156591513:TA:T	1.72138e-08	-1.52289e-10	-1.04052	3.12072e-06	-1.52289e-10	-1.15562
156592000	chr1:156592000:T:C	1.06209e-08	-1.52289e-10	-1.52341	2.15862e-06	-1.52289e-10	-1.52421
156592216	chr1:156592216:G:A	3.46572e-09	-1.71203	-0.931286	5.40346e-07	-1.67967	-1.22955
156593070	chr1:156593070:C:T	1.50374e-08	-1.52289e-10	-1.17569	2.77592e-06	-1.52289e-10	-1.2727
156593138	chr1:156593138:T:C	3.56671e-09	-1.71358	-0.901014	5.54089e-07	-1.67499	-1.20912
156593233	chr1:156593233:A:G	1.09346e-08	-1.52289e-10	-1.4943	2.18037e-06	-1.52289e-10	-1.51419
156593583	chr1:156593583:G:A	3.59334e-09	-1.71621	-0.890941	5.63874e-07	-1.66473	-1.20188
156593612	chr1:156593612:T:G	1.0991e-08	-1.52289e-10	-1.48916	2.15798e-06	-1.52289e-10	-1.52451
156593649	chr1:156593649:G:A	3.16509e-09	-1.71071	-1.02334	5.54515e-07	-1.61875	-1.26459
156594021	chr1:156594021:G:A	3.56145e-09	-1.71337	-0.902695	5.53448e-07	-1.67569	-1.20958
156594060	chr1:156594060:C:T	3.38026e-09	-1.71146	-0.956824	5.30804e-07	-1.6805	-1.24654
156594106	chr1:156594106:T:C	3.52019e-09	-1.71526	-0.912454	5.53461e-07	-1.66901	-1.21623
156594200	chr1:156594200:C:G	3.58067e-09	-1.71311	-0.897579	5.5453e-07	-1.67663	-1.20668
156594409	chr1:156594409:C:T	1.22556e-08	-1.52289e-10	-1.38025	2.32751e-06	-1.52289e-10	-1.44888
156594776	chr1:156594776:G:A	2.67155e-09	-1.64889	-1.25468	4.59712e-07	-1.68219	-1.38864
156594785	chr1:156594785:A:G	3.55656e-09	-1.69842	-0.919025	6.14262e-07	-1.57545	-1.20557
156594847	chr1:156594847:C:T	1.54441e-08	-1.52289e-10	-1.14901	2.84251e-06	-1.52289e-10	-1.24899
156594848	chr1:156594848:G:A	4.34e-09	-0.989366	-1.42899	7.89072e-07	-1.29129	-1.23929
156594962	chr1:156594962:A:G	3.83506e-09	-1.69382	-0.848227	6.54539e-07	-1.56347	-1.15403
156594990	chr1:156594990:GTC:G	2.20897e-08	-1.52289e-10	-0.79112	3.62297e-06	-1.52289e-10	-1.00639
156595021	chr1:156595021:T:C	1.99794e-08	-0.891533	-5.03233e-10	3.53658e-06	-1.03052	-5.03233e-10
156595130	chr1:156595130:C:T	6.50524e-09	-0.545691	-1.46794	7.70709e-07	-1.09964	-1.45448
156595206	chr1:156595206:T:G	1.08761e-08	-1.52289e-10	-1.49966	2.1593e-06	-1.52289e-10	-1.5239
156595378	chr1:156595378:T:G	2.89258e-09	-1.69512	-1.12897	5.38922e-07	-1.57566	-1.33621
156595597	chr1:156595597:C:T	1.64568e-08	-1.52289e-10	-1.08549	3.00321e-06	-1.52289e-10	-1.194
156595877	chr1:156595877:C:T	8.79125e-09	-1.71248	-5.03233e-10	1.85266e-06	-1.67705	-5.03233e-10
156596216	chr1:156596216:A:G	3.35127e-09	-1.70252	-0.974373	5.84185e-07	-1.58617	-1.24505
156596494	chr1:156596494:G:C	1.37808e-08	-1.26296	-5.03233e-10	2.23976e-06	-1.48731	-5.03233e-10
156596604	chr1:156596604:G:C	3.49322e-09	-1.71767	-0.917743	5.73216e-07	-1.64679	-1.20338
156596619	chr1:156596619:G:A	3.52111e-09	-1.71801	-0.909445	5.7263e-07	-1.65389	-1.1973
156596666	chr1:156596666:C:T	3.51169e-09	-1.71803	-0.912106	5.68981e-07	-1.65837	-1.19922
156596699	chr1:156596699:A:G	3.17088e-09	-1.24024	-1.49199	6.08087e-07	-1.31454	-1.47657
156596778	chr1:156596778:G:A	9.61346e-09	-1.62307	-5.03233e-10	1.81057e-06	-1.70004	-5.03233e-10
156597212	chr1:156597212:G:A	1.06787e-08	-1.52289e-10	-1.51799	2.16049e-06	-1.52289e-10	-1.52334
156597268	chr1:156597268:C:T	1.75266e-08	-1.52289e-10	-1.02251	3.18348e-06	-1.52289e-10	-1.1357
156597486	chr1:156597486:A:T	1.38095e-08	-1.26088	-5.03233e-10	2.33314e-06	-1.44647	-5.03233e-10
156597608	chr1:156597608:A:G	3.54373e-09	-1.71788	-0.903173	5.77327e-07	-1.65003	-1.193
156597704	chr1:156597704:C:T	4.22424e-09	-1.02128	-1.42411	7.77578e-07	-1.31346	-1.2318
156597844	chr1:156597844:C:T	2.01767e-09	-1.70546	-1.47883	4.15616e-07	-1.68578	-1.48589
156597938	chr1:156597938:T:C	3.38361e-09	-1.71794	-0.949355	5.52136e-07	-1.66163	-1.22602
156597986	chr1:156597986:A:G	3.43169e-09	-1.71803	-0.935149	5.5976e-07	-1.65818	-1.21574
156598055	chr1:156598055:G:C	1.52692e-08	-1.52289e-10	-1.16039	2.81283e-06	-1.52289e-10	-1.25949
156598460	chr1:156598460:A:G	3.41384e-09	-1.71802	-0.94037	5.59541e-07	-1.65478	-1.21953
156598689	chr1:156598689:A:C	1.53642e-08	-1.52289e-10	-1.1542	2.82774e-06	-1.52289e-10	-1.2542
156598747	chr1:156598747:C:A	1.60207e-08	-1.52289e-10	-1.11235	2.93519e-06	-1.52289e-10	-1.21691
156598783	chr1:156598783:A:T	3.36733e-09	-1.71802	-0.954092	5.52368e-07	-1.65896	-1.22826
156599293	chr1:156599293:C:T	2.85555e-09	-1.71587	-1.1211	5.05895e-07	-1.63266	-1.34245
156599302	chr1:156599302:A:G	2.86586e-09	-1.71423	-1.11913	5.11166e-07	-1.62363	-1.34111
156599392	chr1:156599392:G:A	3.2736e-09	-1.71799	-0.982352	5.40586e-07	-1.66022	-1.24856
156599569	chr1:156599569:G:A	3.30783e-09	-1.71804	-0.971906	5.4701e-07	-1.65585	-1.24112
156599694	chr1:156599694:A:G	3.3082e-09	-1.71792	-0.971906	5.43669e-07	-1.66197	-1.24112
156599888	chr1:156599888:T:C	3.32415e-09	-1.71804	-0.966981	5.48379e-07	-1.65686	-1.23761
156599899	chr1:156599899:T:C	3.31995e-09	-1.71795	-0.968335	5.45339e-07	-1.6614	-1.23863
156600214	chr1:156600214:G:A	1.0609e-08	-1.52289e-10	-1.52453	2.16302e-06	-1.52289e-10	-1.52217
156600456	chr1:156600456:A:G	6.81385e-08	-1.52289e-10	0.335309	1.8911e-05	-1.52289e-10	0.646063
156600560	chr1:156600560:CTCTG:C	1.57005e-08	-1.52289e-10	-1.13254	2.90028e-06	-1.52289e-10	-1.22887
156600691	chr1:156600691:T:TC	3.37824e-09	-1.71773	-0.951147	5.59932e-07	-1.64779	-1.22583
156600923	chr1:156600923:T:G	1.10178e-08	-1.52289e-10	-1.48672	2.39233e-06	-1.52289e-10	-1.42141
156601175	chr1:156601175:C:T	3.25787e-09	-1.71794	-0.987223	5.43417e-07	-1.6518	-1.25175
156601425	chr1:156601425:G:C	1.81001e-08	-1.52289e-10	-0.990316	4.08077e-06	-1.52289e-10	-0.887395
156601451	chr1:156601451:G:C	3.37916e-09	-1.71788	-0.950732	5.58629e-07	-1.65032	-1.22563
156601543	chr1:156601543:T:C	3.39219e-09	-1.71779	-0.946966	5.61046e-07	-1.64872	-1.22291
156601592	chr1:156601592:T:C	1.15351e-08	-1.52289e-10	-1.44084	2.30532e-06	-1.52289e-10	-1.45846
156602090	chr1:156602090:G:A	3.34699e-09	-1.71799	-0.960177	5.53109e-07	-1.65343	-1.23245
156602147	chr1:156602147:A:G	3.38004e-09	-1.71761	-0.950732	5.60991e-07	-1.6461	-1.22563
156602182	chr1:156602182:T:C	3.44809e-09	-1.71778	-0.930631	5.67785e-07	-1.64857	-1.21112
156602218	chr1:156602218:G:C	3.40126e-09	-1.71747	-0.944615	5.64411e-07	-1.64444	-1.22121
156602367	chr1:156602367:A:G	1.25126e-08	-0.630211	-0.729287	7.63505e-07	-1.20271	-1.36081
156602523	chr1:156602523:A:C	1.86059e-08	-1.52289e-10	-0.962756	2.92375e-06	-1.52289e-10	-1.22081
156602866	chr1:156602866:T:C	7.22635e-09	-1.1904	-0.718097	1.20327e-06	-1.13219	-0.976447
156602972	chr1:156602972:C:T	3.50383e-09	-1.71508	-0.917302	5.55299e-07	-1.68057	-1.20136
156603144	chr1:156603144:A:G	2.41495e-09	-1.65928	-1.34528	4.28358e-07	-1.69042	-1.45105
156603145	chr1:156603145:C:T	1.15359e-08	-1.52289e-10	-1.44077	2.51837e-06	-1.52289e-10	-1.37007
156603160	chr1:156603160:T:TGAA	3.37539e-09	-1.71361	-0.956111	5.37142e-07	-1.68559	-1.22958
156603168	chr1:156603168:C:T	1.06126e-08	-1.52289e-10	-1.52419	2.17844e-06	-1.52289e-10	-1.51507
156603192	chr1:156603192:C:T	3.33629e-09	-1.71803	-0.963346	5.51279e-07	-1.65472	-1.23447
156603263	chr1:156603263:C:A	6.79044e-08	-1.52289e-10	0.331868	1.88505e-05	-1.52289e-10	0.642861
156603361	chr1:156603361:C:T	5.33131e-08	-1.52289e-10	0.0899491	1.2868e-05	-1.52289e-10	0.261062
156603720	chr1:156603720:G:C	3.41279e-09	-1.71801	-0.940697	5.60923e-07	-1.65357	-1.21828
156603790	chr1:156603790:A:T	1.13541e-08	-1.52289e-10	-1.45665	2.52252e-06	-1.52289e-10	-1.36842
156603999	chr1:156603999:A:G	1.07208e-08	-1.52289e-10	-1.51405	2.27376e-06	-1.52289e-10	-1.47225
156604346	chr1:156604346:G:A	1.08049e-08	-1.52289e-10	-1.50624	2.16238e-06	-1.52289e-10	-1.52247
156604381	chr1:156604381:C:T	3.33424e-09	-1.7172	-0.964792	5.4258e-07	-1.66978	-1.23532
156604386	chr1:156604386:A:G	4.78537e-09	-1.06501	-1.25566	9.76881e-07	-1.11886	-1.19821
156604446	chr1:156604446:C:T	1.0682e-08	-1.52289e-10	-1.51768	2.16044e-06	-1.52289e-10	-1.52337
156604566	chr1:156604566:G:A	1.5849e-08	-1.12313	-5.03233e-10	3.1912e-06	-1.13328	-5.03233e-10
156604587	chr1:156604587:A:G	3.52862e-09	-1.10295	-1.52238	6.05925e-07	-1.29052	-1.50416
156604844	chr1:156604844:A:G	3.41131e-09	-1.71803	-0.941105	5.601e-07	-1.65474	-1.21858
156605714	chr1:156605714:G:T	3.66663e-09	-1.06462	-1.52234	6.26468e-07	-1.25693	-1.50441
156605861	chr1:156605861:T:C	2.29065e-08	-1.52289e-10	-0.754815	4.00758e-06	-1.52289e-10	-0.905493
156605911	chr1:156605911:AGGCCAAGGC:A	7.24153e-09	-1.14313	-0.763272	1.21823e-06	-1.08285	-1.01343
156606003	chr1:156606003:G:A	1.28149e-08	-1.52289e-10	-1.33563	2.30622e-06	-1.52289e-10	-1.45807
156606590	chr1:156606590:C:G	1.07503e-08	-1.52289e-10	-1.5113	2.27438e-06	-1.52289e-10	-1.47197
156607248	chr1:156607248:G:A	1.08404e-08	-1.52289e-10	-1.50295	2.16041e-06	-1.52289e-10	-1.52338
156608182	chr1:156608182:A:T	1.32323e-08	-1.30357	-5.03233e-10	2.28397e-06	-1.46776	-5.03233e-10
156609463	chr1:156609463:C:A	1.06132e-08	-1.52289e-10	-1.52413	2.17776e-06	-1.52289e-10	-1.51538
156609576	chr1:156609576:A:C	1.06187e-08	-1.52289e-10	-1.52361	2.17392e-06	-1.52289e-10	-1.51715
156609845	chr1:156609845:C:T	8.76229e-09	-1.71578	-5.03233e-10	1.86911e-06	-1.66822	-5.03233e-10
156610133	chr1:156610133:G:A	1.23346e-08	-0.607517	-0.766306	8.15325e-07	-1.29241	-1.20544
156610412	chr1:156610412:C:T	1.06987e-08	-1.52289e-10	-1.51611	2.20979e-06	-1.52289e-10	-1.50078
156611342	chr1:156611342:A:G	1.63993e-08	-1.52289e-10	-1.08899	2.99135e-06	-1.52289e-10	-1.19796
156611389	chr1:156611389:AC:A	4.54188e-09	-0.947447	-1.42544	9.73498e-07	-0.922648	-1.39789
156611742	chr1:156611742:T:C	4.96792e-09	-0.911763	-1.37147	1.07165e-06	-0.888575	-1.33591
156612041	chr1:156612041:G:A	1.32168e-08	-1.30474	-5.03233e-10	2.06112e-06	-1.57043	-5.03233e-10
156612110	chr1:156612110:G:A	5.19242e-09	-0.85248	-1.38655	1.12064e-06	-0.827379	-1.3524
156612841	chr1:156612841:C:T	1.2565e-08	-1.52289e-10	-1.35532	2.60864e-06	-1.52289e-10	-1.33485
156613746	chr1:156613746:T:C	2.82851e-08	-0.543898	-5.03233e-10	4.26429e-06	-0.843404	-5.03233e-10
156613824	chr1:156613824:G:A	2.34044e-09	-1.54818	-1.48772	5.07948e-07	-1.60755	-1.36351
156614457	chr1:156614457:C:T	5.31087e-09	-0.845756	-1.37072	1.14227e-06	-0.823033	-1.33763
156615571	chr1:156615571:TC:T	1.44701e-08	-1.21415	-5.03233e-10	2.85938e-06	-1.24307	-5.03233e-10
156615861	chr1:156615861:T:C	1.61946e-08	-1.52289e-10	-1.10155	2.64878e-06	-1.52289e-10	-1.31958
156616000	chr1:156616000:A:G	3.02143e-08	-1.52289e-10	-0.477918	5.41552e-06	-1.52289e-10	-0.60441
156616399	chr1:156616399:G:A	1.87126e-08	-1.52289e-10	-0.957038	2.83138e-06	-1.52289e-10	-1.25292
156616612	chr1:156616612:C:T	5.4969e-07	3.4375	-1.01438	0.000187651	4.07502	-1.13411
156617192	chr1:156617192:G:A	1.1212e-08	-1.52289e-10	-1.46925	2.20727e-06	-1.52289e-10	-1.50193
156618159	chr1:156618159:G:A	4.2484e-08	-1.52289e-10	-0.137106	5.84351e-06	-1.52289e-10	-0.528349
156618223	chr1:156618223:C:G	6.12224e-09	-1.13626	-0.938042	1.52629e-06	-1.14771	-0.723134
156618270	chr1:156618270:C:A	1.38321e-08	-1.52289e-10	-1.25924	3.14232e-06	-1.52289e-10	-1.14872
156618555	chr1:156618555:G:A	7.9839e-08	-1.52289e-10	0.493779	2.2452e-05	-1.52289e-10	0.817698
156618647	chr1:156618647:T:C	6.74406e-09	-1.10037	-0.877197	1.69668e-06	-1.11061	-0.654396
156618687	chr1:156618687:A:G	2.9806e-09	-1.2698	-1.52431	6.93853e-07	-1.22223	-1.43695
156618847	chr1:156618847:C:T	7.25062e-08	-1.52289e-10	0.397439	2.02933e-05	-1.52289e-10	0.716614
156618957	chr1:156618957:G:A	6.89091e-09	-1.0804	-0.875631	1.73429e-06	-1.09162	-0.651464
156619028	chr1:156619028:T:C	1.50818e-08	-1.52289e-10	-1.17274	2.78776e-06	-1.52289e-10	-1.26844
156619196	chr1:156619196:G:A	6.8356e-08	-1.52289e-10	0.338496	1.89672e-05	-1.52289e-10	0.64903
156619658	chr1:156619658:C:T	7.53737e-09	-0.980432	-0.885928	1.91154e-06	-0.990329	-0.65544
156619724	chr1:156619724:G:A	1.09442e-08	-1.52289e-10	-1.49342	2.17213e-06	-1.52289e-10	-1.51797
156620108	chr1:156620108:G:A	1.41e-08	-1.52289e-10	-1.24006	2.634e-06	-1.52289e-10	-1.32518
156620707	chr1:156620707:T:C	1.09758e-08	-1.52289e-10	-1.49054	2.16615e-06	-1.52289e-10	-1.52073
156620904	chr1:156620904:G:A	7.36765e-09	-1.01547	-0.873661	1.85369e-06	-1.02788	-0.648623
156620945	chr1:156620945:A:T	1.40805e-08	-1.52289e-10	-1.24145	2.63096e-06	-1.52289e-10	-1.32633
156621529	chr1:156621529:G:A	1.46008e-08	-1.52289e-10	-1.20516	2.73755e-06	-1.52289e-10	-1.28662
156621595	chr1:156621595:G:A	8.82329e-09	-1.70884	-5.03233e-10	1.78962e-06	-1.71168	-5.03233e-10
156621672	chr1:156621672:T:C	7.28009e-09	-0.968573	-0.932518	1.81664e-06	-0.979518	-0.717175
156621911	chr1:156621911:G:A	1.25617e-08	-1.52289e-10	-1.35558	2.38136e-06	-1.52289e-10	-1.42601
156624136	chr1:156624136:G:T	1.38657e-08	-1.52289e-10	-1.25681	2.59792e-06	-1.52289e-10	-1.33897
156624237	chr1:156624237:C:T	1.82692e-08	-1.52289e-10	-0.981014	4.16191e-06	-1.52289e-10	-0.867706
156624555	chr1:156624555:C:T	8.78808e-09	-1.71284	-5.03233e-10	1.79802e-06	-1.70699	-5.03233e-10
156624864	chr1:156624864:C:A	4.89932e-09	-0.797825	-1.49931	7.51324e-07	-1.29333	-1.28627
156625575	chr1:156625575:G:C	7.45558e-08	-1.52289e-10	0.425315	2.10828e-05	-1.52289e-10	0.754777
156625865	chr1:156625865:C:T	1.29121e-08	-1.52289e-10	-1.32807	2.75301e-06	-1.52289e-10	-1.28098
156626225	chr1:156626225:T:G	1.07709e-08	-1.52289e-10	-1.50939	2.23826e-06	-1.52289e-10	-1.48798
156626576	chr1:156626576:C:CAG	2.36636e-09	-1.6259	-1.39898	1.73844e-06	-0.814955	-0.925734
156626617	chr1:156626617:C:T	5.32952e-09	-1.71679	-0.496184	7.93794e-07	-1.66836	-0.856249
156626727	chr1:156626727:T:C	1.06308e-08	-1.52289e-10	-1.52248	2.21361e-06	-1.52289e-10	-1.49905
156626874	chr1:156626874:A:G	8.26471e-09	-1.70125	-0.0729898	1.35291e-06	-1.59057	-0.400857
156627593	chr1:156627593:C:G	5.12096e-09	-1.71685	-0.536038	7.68722e-07	-1.66765	-0.889052
156627616	chr1:156627616:C:T	2.32998e-09	-1.63335	-1.40702	1.66845e-06	-0.838564	-0.94322
156627796	chr1:156627796:T:C	1.07242e-08	-1.52289e-10	-1.51373	2.32915e-06	-1.52289e-10	-1.44818
156628100	chr1:156628100:C:T	9.5183e-09	-0.110035	-1.52298	2.30885e-06	0.0195204	-1.47645
156628740	chr1:156628740:C:A	1.61383e-08	-0.354033	-0.751008	1.10733e-05	0.732852	-0.621996
156629196	chr1:156629196:G:A	5.49694e-09	-0.717034	-1.46501	8.76375e-07	-1.23072	-1.19492
156630099	chr1:156630099:G:A	2.52783e-08	-1.52289e-10	-0.656289	4.06957e-06	-1.52289e-10	-0.890143
156630110	chr1:156630110:G:A	1.13976e-08	-1.52289e-10	-1.45283	2.45957e-06	-1.52289e-10	-1.39369
156630374	chr1:156630374:A:G	1.42948e-08	-1.52289e-10	-1.22634	2.98349e-06	-1.52289e-10	-1.20058
156630404	chr1:156630404:C:G	1.73152e-08	-0.230926	-0.803724	1.23493e-05	0.899133	-0.679217
156630591	chr1:156630591:G:A	1.06268e-08	-1.52289e-10	-1.52286	2.18072e-06	-1.52289e-10	-1.51402
156630947	chr1:156630947:A:T	2.79496e-08	-1.52289e-10	-0.55583	5.04414e-06	-1.52289e-10	-0.675453
156631072	chr1:156631072:C:T	2.25396e-09	-1.65275	-1.4208	1.53421e-06	-0.891321	-0.974343
156631412	chr1:156631412:C:T	5.50197e-09	-1.69717	-0.483957	7.74791e-07	-1.70206	-0.846778
156632036	chr1:156632036:A:G	3.04016e-09	-1.3833	-1.39102	3.88209e-07	-1.71548	-1.52441
156632390	chr1:156632390:G:A	1.28723e-08	-1.52289e-10	-1.33116	2.8752e-06	-1.52289e-10	-1.23756
156632949	chr1:156632949:C:T	2.46732e-09	-1.57055	-1.41255	3.95358e-07	-1.69872	-1.52292
156633528	chr1:156633528:G:A	3.9756e-08	-1.52289e-10	-0.203472	7.04463e-06	-1.52289e-10	-0.341414
156633630	chr1:156633630:T:G	2.65741e-09	-1.49222	-1.41666	3.88781e-07	-1.71605	-1.52237
156635408	chr1:156635408:G:A	1.90298e-08	-0.940226	-5.03233e-10	5.75284e-06	-0.543985	-5.03233e-10
156635620	chr1:156635620:A:T	1.11536e-08	-1.52289e-10	-1.47447	2.20088e-06	-1.52289e-10	-1.50482
156636447	chr1:156636447:T:C	2.10658e-08	-0.838583	-5.03233e-10	3.29231e-06	-1.10209	-5.03233e-10
156636813	chr1:156636813:G:T	1.10354e-08	-1.52289e-10	-1.48513	2.36415e-06	-1.52289e-10	-1.43326
156636910	chr1:156636910:T:A	1.06453e-08	-1.52289e-10	-1.52111	2.18309e-06	-1.52289e-10	-1.51294
156636941	chr1:156636941:C:A	1.13477e-08	-1.52289e-10	-1.45722	2.22661e-06	-1.52289e-10	-1.4932
156637052	chr1:156637052:A:G	1.06145e-08	-1.52289e-10	-1.52401	2.22363e-06	-1.52289e-10	-1.49454
156637216	chr1:156637216:C:T	2.09608e-09	-1.63889	-1.50727	5.03036e-07	-1.45699	-1.52379
156637323	chr1:156637323:T:C	1.12584e-08	-1.52289e-10	-1.46512	2.21481e-06	-1.52289e-10	-1.49851
156637335	chr1:156637335:T:G	1.11463e-08	-1.52289e-10	-1.47513	2.15804e-06	-1.52289e-10	-1.52448
156637403	chr1:156637403:G:A	1.10171e-08	-1.52289e-10	-1.48679	2.15884e-06	-1.52289e-10	-1.52411
156637543	chr1:156637543:T:C	2.18639e-09	-1.58031	-1.52368	5.54161e-07	-1.36487	-1.51911
156637553	chr1:156637553:C:A	3.87776e-08	-1.52289e-10	-0.228392	5.46935e-06	-1.52289e-10	-0.594519
156637794	chr1:156637794:C:T	3.35364e-09	-1.71323	-0.962955	6.08197e-07	-1.58736	-1.20358
156638133	chr1:156638133:G:A	5.13918e-08	-1.52289e-10	0.0532453	1.28901e-05	-1.52289e-10	0.262778
156638148	chr1:156638148:G:A	1.08588e-08	-1.52289e-10	-1.50126	2.24827e-06	-1.52289e-10	-1.48352
156638450	chr1:156638450:C:T	8.86671e-08	-1.52289e-10	0.598656	2.19774e-05	-1.52289e-10	0.796337
156639140	chr1:156639140:C:T	1.48412e-08	-1.52289e-10	-1.18883	2.90181e-06	-1.52289e-10	-1.22835
156639220	chr1:156639220:G:A	1.10431e-08	-1.52289e-10	-1.48443	2.22442e-06	-1.52289e-10	-1.49418
156639345	chr1:156639345:T:C	1.40862e-08	-1.52289e-10	-1.24104	2.61071e-06	-1.52289e-10	-1.33406
156639359	chr1:156639359:G:A	1.37331e-07	-1.52289e-10	1.03616	3.87249e-05	-1.52289e-10	1.3628
156639552	chr1:156639552:G:A	1.90411e-07	-1.52289e-10	1.36295	4.9357e-05	-1.52289e-10	1.6054
156639969	chr1:156639969:A:G	1.50428e-08	-1.52289e-10	-1.17534	2.94135e-06	-1.52289e-10	-1.21481
156640280	chr1:156640280:A:G	1.0609e-08	-1.52289e-10	-1.52453	2.19926e-06	-1.52289e-10	-1.50556
156640423	chr1:156640423:T:C	1.33213e-08	-1.52289e-10	-1.29687	2.4772e-06	-1.52289e-10	-1.38655
156640616	chr1:156640616:G:A	7.58254e-08	-1.52289e-10	0.4422	2.12423e-05	-1.52289e-10	0.762313
156640685	chr1:156640685:G:A	2.68028e-08	-0.71456	0.116832	5.65204e-06	-1.25639	0.694725
156640706	chr1:156640706:C:T	1.12884e-08	-1.52289e-10	-1.46246	2.15922e-06	-1.52289e-10	-1.52393
156640835	chr1:156640835:T:C	5.9873e-08	-1.52289e-10	0.205992	1.13679e-05	-1.52289e-10	0.137116
156640896	chr1:156640896:G:A	6.50139e-09	-1.35844	-0.655778	2.12302e-06	-1.70974	0.168896
156641300	chr1:156641300:A:C	1.45392e-08	-1.52289e-10	-1.20938	2.85325e-06	-1.52289e-10	-1.24522
156641846	chr1:156641846:AGCGAACGCTGG:A	1.06517e-08	-1.52289e-10	-1.52051	2.17033e-06	-1.52289e-10	-1.5188
156642693	chr1:156642693:T:C	1.0724e-08	-1.52289e-10	-1.51375	2.16074e-06	-1.52289e-10	-1.52323
156643140	chr1:156643140:T:C	1.23352e-08	0.150348	-1.52412	3.5496e-06	0.434907	-1.46175
156643232	chr1:156643232:A:G	2.05807e-08	-0.861879	-5.03233e-10	3.79004e-06	-0.961303	-5.03233e-10
156643403	chr1:156643403:C:T	1.06118e-08	-1.52289e-10	-1.52426	2.19323e-06	-1.52289e-10	-1.5083
156643417	chr1:156643417:C:T	2.40651e-08	-1.52289e-10	-0.705472	4.56172e-06	-1.52289e-10	-0.77598
156643524	chr1:156643524:A:G	3.88288e-08	-1.52289e-10	-0.227071	9.85181e-06	-1.52289e-10	-0.00602409
156643725	chr1:156643725:C:A	3.85941e-09	-1.68531	-0.850405	9.32443e-07	-1.70703	-0.656602
156643882	chr1:156643882:G:C	3.90119e-08	-1.52289e-10	-0.222368	9.88845e-06	-1.52289e-10	-0.0023121
156643996	chr1:156643996:G:A	3.99098e-08	-1.52289e-10	-0.199612	8.79786e-06	-1.52289e-10	-0.119171
156644444	chr1:156644444:T:G	2.73726e-08	-1.52289e-10	-0.576691	4.50682e-06	-1.52289e-10	-0.788088
156644500	chr1:156644500:C:T	2.39285e-08	-1.52289e-10	-0.711165	3.66127e-06	-1.52289e-10	-0.99587
156644960	chr1:156644960:T:C	1.69113e-08	-1.52289e-10	-1.05825	3.44513e-06	-1.52289e-10	-1.05672
156645087	chr1:156645087:T:G	1.1404e-08	-1.52289e-10	-1.45227	2.20401e-06	-1.52289e-10	-1.5034
156645474	chr1:156645474:G:T	2.73635e-08	-1.52289e-10	-0.577024	6.62161e-06	-1.52289e-10	-0.40334
156646571	chr1:156646571:G:A	1.06296e-08	-1.52289e-10	-1.52259	2.15952e-06	-1.52289e-10	-1.52379
156646634	chr1:156646634:G:C	1.06721e-08	-1.52289e-10	-1.5186	2.16906e-06	-1.52289e-10	-1.51939
156647022	chr1:156647022:C:G	1.0911e-08	-1.49646	-5.03233e-10	2.17007e-06	-1.51892	-5.03233e-10
156648976	chr1:156648976:T:G	2.6704e-08	-1.06857	0.467156	9.81589e-06	-1.23372	1.22405
156649343	chr1:156649343:A:T	2.96312e-08	-1.27436	0.776949	1.04843e-05	-1.3792	1.4354
156649397	chr1:156649397:A:G	1.20778e-08	-1.52289e-10	-1.39486	2.3438e-06	-1.52289e-10	-1.44191
156649680	chr1:156649680:A:G	1.1653e-08	-1.52289e-10	-1.43067	2.31891e-06	-1.52289e-10	-1.45258
156649812	chr1:156649812:G:A	1.12504e-08	-1.52289e-10	-1.46583	2.25166e-06	-1.52289e-10	-1.48201
156650459	chr1:156650459:T:C	1.06104e-08	-1.52289e-10	-1.52439	2.18513e-06	-1.52289e-10	-1.51201
156651248	chr1:156651248:C:G	1.20747e-08	-1.52289e-10	-1.39512	2.39489e-06	-1.52289e-10	-1.42034
156651460	chr1:156651460:G:A	3.46491e-08	-1.52289e-10	-0.340962	6.9039e-06	-1.52289e-10	-0.361592
156652733	chr1:156652733:C:A	8.91107e-09	-1.69894	-5.03233e-10	1.91619e-06	-1.64334	-5.03233e-10
156653510	chr1:156653510:C:T	1.31977e-08	-1.52289e-10	-1.30619	2.59147e-06	-1.52289e-10	-1.34146
156653770	chr1:156653770:T:C	6.46844e-08	-1.52289e-10	0.283286	1.71379e-05	-1.52289e-10	0.547613
156653833	chr1:156653833:C:T	1.5903e-06	-1.53757	5.02302	0.000338334	-1.40079	4.93115
156654030	chr1:156654030:G:A	9.76067e-09	-1.60787	-5.03233e-10	2.46215e-06	-1.39265	-5.03233e-10
156654102	chr1:156654102:C:T	1.25409e-08	-1.35724	-5.03233e-10	3.3759e-06	-1.07702	-5.03233e-10
156654256	chr1:156654256:G:T	1.07352e-08	-1.52289e-10	-1.5127	2.19954e-06	-1.52289e-10	-1.50543
156654422	chr1:156654422:C:T	9.65863e-09	-1.61838	-5.03233e-10	2.21586e-06	-1.49804	-5.03233e-10
156654446	chr1:156654446:G:A	1.29889e-07	-1.34198	2.32243	2.52332e-05	-1.1306	2.06508
156654492	chr1:156654492:A:G	9.52915e-09	-0.925627	-0.706251	3.18641e-06	-1.12644	-0.00834486
156654536	chr1:156654536:G:A	1.34187e-08	-1.52289e-10	-1.28959	2.62616e-06	-1.52289e-10	-1.32816
156654589	chr1:156654589:G:A	5.78733e-08	-1.52289e-10	0.172023	1.52408e-05	-1.52289e-10	0.4303
156654643	chr1:156654643:G:A	1.86556e-07	-1.34661	2.6891	3.62761e-05	-1.13674	2.43422
156655549	chr1:156655549:A:T	1.91055e-08	-1.52289e-10	-0.936258	3.26615e-06	-1.52289e-10	-1.11007
156655780	chr1:156655780:T:C	6.93018e-07	-1.51455	4.16937	0.000150308	-1.38396	4.10296
156656070	chr1:156656070:C:T	1.26828e-08	-1.52289e-10	-1.34599	2.50003e-06	-1.52289e-10	-1.37738
156656175	chr1:156656175:G:C	1.18204e-08	-1.52289e-10	-1.41641	2.55362e-06	-1.52289e-10	-1.35617
156656548	chr1:156656548:C:G	2.19212e-09	-1.6571	-1.44426	5.2514e-07	-1.71521	-1.22256
156656716	chr1:156656716:C:G	6.73712e-08	-0.194094	0.518079	1.26064e-05	0.544301	-0.303775
156657277	chr1:156657277:A:G	2.6297e-08	0.0142946	-0.631075	3.98682e-06	-0.68299	-0.227695
156657339	chr1:156657339:C:A	3.46443e-07	-1.52289e-10	1.96148	9.52398e-05	-1.52289e-10	2.26272
156657846	chr1:156657846:C:A	1.20778e-08	-1.52289e-10	-1.39486	2.30616e-06	-1.52289e-10	-1.4581
156657896	chr1:156657896:C:T	1.68956e-08	-1.52289e-10	-1.05918	3.2688e-06	-1.52289e-10	-1.10926
156658066	chr1:156658066:C:G	1.13826e-08	-1.52289e-10	-1.45414	2.48163e-06	-1.52289e-10	-1.38477
156658114	chr1:156658114:T:C	8.94196e-09	-1.69548	-5.03233e-10	2.05302e-06	-1.57437	-5.03233e-10
156658204	chr1:156658204:T:C	2.55189e-09	-1.51896	-1.43044	5.3374e-07	-1.47717	-1.44436
156658297	chr1:156658297:A:G	1.0638e-08	-1.52289e-10	-1.5218	2.20108e-06	-1.52289e-10	-1.50473
156658460	chr1:156658460:G:A	3.17126e-09	-1.41177	-1.32034	6.50466e-07	-1.37567	-1.34807
156658925	chr1:156658925:C:A	1.38353e-07	-1.2932	2.33677	2.99898e-05	-1.32291	2.43009
156658951	chr1:156658951:A:G	1.3355e-08	-1.52289e-10	-1.29434	2.50758e-06	-1.52289e-10	-1.37436
156659245	chr1:156659245:A:G	4.47478e-08	-1.26456	1.17937	1.32157e-05	-1.44679	1.73452
156659621	chr1:156659621:G:A	7.1809e-08	-1.52289e-10	0.387776	1.27149e-05	-1.52289e-10	0.249098
156659645	chr1:156659645:C:T	3.07384e-09	-1.43654	-1.32677	6.27691e-07	-1.40142	-1.35797
156661497	chr1:156661497:C:T	1.08612e-08	-1.52289e-10	-1.50104	2.17414e-06	-1.52289e-10	-1.51705
156661739	chr1:156661739:C:T	1.57315e-08	-1.52289e-10	-1.13057	2.97362e-06	-1.52289e-10	-1.2039
156661795	chr1:156661795:G:A	5.53981e-09	-0.66034	-1.51393	6.81593e-07	-1.18984	-1.48716
156661917	chr1:156661917:C:T	1.66466e-08	-1.52289e-10	-1.07403	2.98155e-06	-1.52289e-10	-1.20124
156662645	chr1:156662645:A:G	1.06995e-08	-1.52289e-10	-1.51603	2.15807e-06	-1.52289e-10	-1.52447
156662807	chr1:156662807:T:C	5.83416e-09	-0.603899	-1.5186	7.96699e-07	-1.15019	-1.37077
156662880	chr1:156662880:C:T	2.15718e-08	-1.52289e-10	-0.814845	5.26108e-06	-1.52289e-10	-0.633343
156662881	chr1:156662881:G:A	7.03315e-09	-0.824246	-1.11135	1.7711e-06	-0.663473	-1.0586
156663542	chr1:156663542:C:T	3.04859e-08	-0.468968	-5.03233e-10	5.9804e-06	-0.505192	-5.03233e-10
156663725	chr1:156663725:G:C	1.10314e-08	-1.52289e-10	-1.48549	2.26095e-06	-1.52289e-10	-1.4779
156663946	chr1:156663946:G:A	5.04866e-09	-0.745321	-1.52179	6.58197e-07	-1.24754	-1.4644
156663982	chr1:156663982:G:A	2.50506e-08	-1.52289e-10	-0.665336	5.32534e-06	-1.52289e-10	-0.621203
156664039	chr1:156664039:AAAAG:A	1.73551e-08	-1.52289e-10	-1.03235	3.09163e-06	-1.52289e-10	-1.16498
156664847	chr1:156664847:A:G	1.10694e-07	-1.49457	2.31512	1.02808e-05	-1.38366	1.42026
156665379	chr1:156665379:G:A	8.92132e-09	-1.69779	-5.03233e-10	1.80301e-06	-1.70422	-5.03233e-10
156665799	chr1:156665799:C:T	1.06413e-08	-1.52289e-10	-1.5215	2.16604e-06	-1.52289e-10	-1.52078
156666578	chr1:156666578:G:A	1.18739e-08	-1.52289e-10	-1.41189	2.22454e-06	-1.52289e-10	-1.49413
156666814	chr1:156666814:G:A	3.33697e-08	-1.52289e-10	-0.378585	9.60377e-06	-1.52289e-10	-0.0315238
156667356	chr1:156667356:C:T	9.33994e-09	-1.65193	-5.03233e-10	1.81513e-06	-1.69752	-5.03233e-10
156667534	chr1:156667534:TGA:T	1.02997e-07	-1.52289e-10	0.748467	2.75105e-05	-1.52289e-10	1.02089
156667707	chr1:156667707:A:G	2.73654e-09	-1.48664	-1.3929	4.79807e-07	-1.56589	-1.46217
156668324	chr1:156668324:G:A	9.30539e-08	-1.52289e-10	0.646945	1.8872e-05	-1.52289e-10	0.644002
156668514	chr1:156668514:C:T	1.27891e-08	-1.52289e-10	-1.33764	2.70942e-06	-1.52289e-10	-1.29694
156668576	chr1:156668576:C:T	1.07306e-08	-1.52289e-10	-1.51314	2.15799e-06	-1.52289e-10	-1.5245
156668786	chr1:156668786:T:C	1.60453e-08	-1.52289e-10	-1.11082	3.14083e-06	-1.52289e-10	-1.14919
156669208	chr1:156669208:A:G	7.49107e-09	-0.545419	-1.3271	7.35821e-07	-1.08587	-1.51458
156669484	chr1:156669484:C:T	1.17596e-08	-1.52289e-10	-1.42157	2.4416e-06	-1.52289e-10	-1.40103
156669792	chr1:156669792:T:C	1.15528e-08	-1.52289e-10	-1.43931	2.22981e-06	-1.52289e-10	-1.49177
156669844	chr1:156669844:G:A	6.23314e-09	-0.58689	-1.46946	7.15536e-07	-1.11247	-1.51594
156669961	chr1:156669961:G:A	2.24169e-09	-1.70505	-1.37396	4.10847e-07	-1.71804	-1.46518
156669969	chr1:156669969:C:T	1.06114e-08	-1.52289e-10	-1.5243	2.17819e-06	-1.52289e-10	-1.51518
156670364	chr1:156670364:G:A	2.85244e-09	-1.54649	-1.29157	5.95706e-07	-1.50553	-1.30616
156670516	chr1:156670516:C:T	6.95856e-09	-0.556152	-1.39011	7.2027e-07	-1.09739	-1.52442
156671141	chr1:156671141:C:T	2.65815e-09	-1.49386	-1.41474	9.49242e-07	-0.873467	-1.4723
156671699	chr1:156671699:T:C	1.01862e-07	-1.52289e-10	0.737386	2.70904e-05	-1.52289e-10	1.0055
156671745	chr1:156671745:C:T	8.17707e-09	-1.50895	-0.275947	1.06281e-06	-1.35414	-0.878628
156672952	chr1:156672952:G:C	1.22768e-08	-1.52289e-10	-1.37852	2.28365e-06	-1.52289e-10	-1.4679
156674126	chr1:156674126:T:C	1.48462e-08	-1.52507	0.336582	1.96375e-06	-1.38428	-0.234538
156674296	chr1:156674296:T:C	8.04804e-09	-0.678349	-1.12246	1.27289e-06	-0.846717	-1.20567
156674694	chr1:156674694:G:A	1.13843e-08	-1.52289e-10	-1.454	2.49327e-06	-1.52289e-10	-1.38008
156674719	chr1:156674719:G:T	1.22895e-08	-1.52289e-10	-1.37748	2.32104e-06	-1.52289e-10	-1.45166
156674937	chr1:156674937:C:T	3.65306e-09	-1.17305	-1.41762	5.00831e-07	-1.46227	-1.5229
156674988	chr1:156674988:T:TG	1.4643e-08	-1.20227	-5.03233e-10	4.41218e-06	-0.809311	-5.03233e-10
156675609	chr1:156675609:T:C	7.14882e-08	-1.52289e-10	0.383298	1.76742e-05	-1.52289e-10	0.578425
156675675	chr1:156675675:G:A	3.49929e-08	-1.52289e-10	-0.331087	9.82201e-06	-1.52289e-10	-0.00905358
156675791	chr1:156675791:A:G	2.36951e-09	-1.50157	-1.52199	4.35634e-07	-1.60156	-1.52307
156675815	chr1:156675815:G:A	2.78983e-09	-1.52376	-1.3365	4.12768e-07	-1.66115	-1.5174
156676156	chr1:156676156:C:T	3.08829e-09	-1.29873	-1.45989	4.67923e-07	-1.54165	-1.51148
156676248	chr1:156676248:C:T	1.06183e-08	-1.52289e-10	-1.52365	2.2136e-06	-1.52289e-10	-1.49906
156677793	chr1:156677793:T:G	3.65994e-09	-1.39938	-1.1894	8.3108e-07	-1.59383	-0.884881
156678139	chr1:156678139:G:A	1.21475e-08	-1.62314	0.234024	3.85834e-06	-1.63477	0.691329
156678332	chr1:156678332:T:G	1.34766e-08	-1.52289e-10	-1.28528	2.93502e-06	-1.52289e-10	-1.21697
156678601	chr1:156678601:A:G	4.2552e-09	-1.12086	-1.31723	6.8248e-07	-1.29135	-1.38435
156679112	chr1:156679112:G:C	3.7866e-09	-1.68809	-0.866674	4.7927e-07	-1.71803	-1.31114
156679131	chr1:156679131:C:T	7.47509e-08	-1.52289e-10	0.427928	1.94688e-05	-1.52289e-10	0.675134
156679398	chr1:156679398:T:C	4.78559e-09	-1.58789	-0.732732	1.34177e-06	-1.67386	-0.325826
156679600	chr1:156679600:G:C	1.47776e-08	-1.52289e-10	-1.19312	3.19274e-06	-1.52289e-10	-1.1328
156679650	chr1:156679650:T:C	3.05313e-09	-1.2801	-1.48997	4.74288e-07	-1.54841	-1.49121
156679764	chr1:156679764:A:G	3.76114e-09	-1.60302	-0.958494	1.02329e-06	-1.68419	-0.586469
156680231	chr1:156680231:T:G	1.00565e-08	-1.57801	-5.03233e-10	1.88759e-06	-1.65838	-5.03233e-10
156680368	chr1:156680368:G:A	4.80186e-09	-1.59104	-0.726188	1.3499e-06	-1.67576	-0.317891
156680638	chr1:156680638:G:T	2.77961e-08	-1.52289e-10	-0.561338	4.66564e-06	-1.52289e-10	-0.753454
156680874	chr1:156680874:C:T	2.7872e-08	-1.52289e-10	-0.558613	4.67689e-06	-1.52289e-10	-0.751046
156680899	chr1:156680899:G:A	2.4601e-08	-1.52289e-10	-0.683448	4.25132e-06	-1.52289e-10	-0.846451
156681700	chr1:156681700:C:T	2.14513e-09	-1.61818	-1.50486	4.14942e-07	-1.66899	-1.50431
156682225	chr1:156682225:A:G	2.10022e-09	-1.70467	-1.43952	4.44084e-07	-1.58099	-1.52443
156682480	chr1:156682480:C:T	1.29561e-07	-1.52289e-10	0.977915	4.54091e-05	-1.52289e-10	1.52203
156682511	chr1:156682511:A:G	2.1248e-09	-1.69059	-1.44196	4.55859e-07	-1.70153	-1.37772
156682770	chr1:156682770:C:A	3.49792e-09	-1.14681	-1.48726	4.85522e-07	-1.64536	-1.37085
156682776	chr1:156682776:C:T	2.25441e-09	-1.61826	-1.45508	4.69209e-07	-1.64448	-1.40591
156682809	chr1:156682809:G:A	1.06211e-07	-1.52289e-10	0.779193	1.6844e-05	-1.52289e-10	0.530313
156683181	chr1:156683181:C:T	4.10317e-08	-1.52289e-10	-0.171889	6.62543e-06	-1.52289e-10	-0.402765
156683279	chr1:156683279:ATATT:A	1.18854e-08	-1.41092	-5.03233e-10	2.91899e-06	-1.22244	-5.03233e-10
156683348	chr1:156683348:A:G	9.56431e-09	-1.62819	-5.03233e-10	1.86552e-06	-1.67014	-5.03233e-10
156684103	chr1:156684103:G:A	2.34265e-09	-1.59649	-1.43846	5.34516e-07	-1.68377	-1.2363
156684135	chr1:156684135:G:A	2.25998e-09	-1.61006	-1.46082	5.09624e-07	-1.69015	-1.27761
156684159	chr1:156684159:A:G	1.12003e-08	-1.52289e-10	-1.47029	2.29627e-06	-1.52289e-10	-1.46239
156684513	chr1:156684513:C:T	1.45651e-08	-1.52289e-10	-1.20761	2.69105e-06	-1.52289e-10	-1.30375
156685069	chr1:156685069:TG:T	1.27391e-08	-1.52289e-10	-1.34156	2.97985e-06	-1.52289e-10	-1.20181
156685182	chr1:156685182:G:A	1.1216e-08	-1.52289e-10	-1.46889	2.21593e-06	-1.52289e-10	-1.49801
156685198	chr1:156685198:G:A	2.59751e-08	-0.629094	-5.03233e-10	6.43653e-06	-0.431689	-5.03233e-10
156685235	chr1:156685235:A:G	1.17873e-08	-1.52289e-10	-1.41921	2.34183e-06	-1.52289e-10	-1.44275
156685423	chr1:156685423:T:C	3.77457e-09	-1.44056	-1.11739	6.889e-07	-1.59305	-1.07329
156685481	chr1:156685481:G:A	1.15596e-08	-1.52289e-10	-1.43872	2.3466e-06	-1.52289e-10	-1.44071
156685688	chr1:156685688:T:G	8.79036e-09	-1.71258	-5.03233e-10	1.83411e-06	-1.68712	-5.03233e-10
156685737	chr1:156685737:C:T	1.15608e-08	-1.52289e-10	-1.43861	2.63198e-06	-1.52289e-10	-1.32594
156686014	chr1:156686014:C:T	4.20897e-09	-0.924777	-1.52424	8.79079e-07	-0.951953	-1.47061
156686331	chr1:156686331:C:T	4.91302e-09	-1.32426	-0.97009	6.23477e-07	-1.5909	-1.17522
156686463	chr1:156686463:T:C	2.32633e-08	-1.52289e-10	-0.739358	5.0979e-06	-1.52289e-10	-0.664851
156687344	chr1:156687344:G:T	3.09172e-08	-1.52289e-10	-0.454922	7.9169e-06	-1.52289e-10	-0.22468
156687357	chr1:156687357:G:A	5.33911e-09	-1.32259	-0.888581	6.65901e-07	-1.5898	-1.1105
156687373	chr1:156687373:A:AAT	3.98428e-08	-1.52289e-10	-0.201292	7.65628e-06	-1.52289e-10	-0.258153
156687396	chr1:156687396:T:C	1.50215e-08	-1.52289e-10	-1.17675	3.19505e-06	-1.52289e-10	-1.13208
156687499	chr1:156687499:A:T	6.90537e-09	-0.445866	-1.50807	1.00592e-06	-0.783281	-1.50449
156687746	chr1:156687746:A:T	1.13749e-08	-1.52289e-10	-1.45483	2.46415e-06	-1.52289e-10	-1.39183
156687793	chr1:156687793:G:A	5.83657e-09	-0.59821	-1.52388	8.84144e-07	-0.894665	-1.52215
156688383	chr1:156688383:G:A	1.424e-08	-1.52289e-10	-1.23018	3.0215e-06	-1.52289e-10	-1.18792
156688438	chr1:156688438:C:T	8.33194e-08	-1.52289e-10	0.536448	3.00377e-05	-1.52289e-10	1.10877
156688660	chr1:156688660:A:G	1.85054e-08	-1.52289e-10	-0.968173	3.49977e-06	-1.52289e-10	-1.04098
156688912	chr1:156688912:G:T	1.06099e-08	-1.52289e-10	-1.52445	2.15861e-06	-1.52289e-10	-1.52422
156689134	chr1:156689134:C:T	3.92873e-09	-1.40118	-1.11674	5.21368e-07	-1.63437	-1.3106
156689658	chr1:156689658:T:C	8.71031e-08	0.580859	-5.03233e-10	1.20246e-05	0.193279	-5.03233e-10
156689705	chr1:156689705:C:T	1.59511e-08	-1.52289e-10	-1.11671	3.10611e-06	-1.52289e-10	-1.16031
156690101	chr1:156690101:G:A	3.92068e-09	-1.00073	-1.51924	6.48898e-07	-1.23216	-1.494
156690441	chr1:156690441:C:T	1.07741e-08	-1.52289e-10	-1.50908	2.1592e-06	-1.52289e-10	-1.52394
156690519	chr1:156690519:C:T	4.56277e-09	-1.33973	-1.02858	5.39794e-07	-1.61697	-1.29328
156691426	chr1:156691426:T:C	1.19303e-08	-1.52289e-10	-1.40715	2.25809e-06	-1.52289e-10	-1.47916
156691448	chr1:156691448:C:T	1.11057e-08	-1.52289e-10	-1.47877	2.37687e-06	-1.52289e-10	-1.4279
156691821	chr1:156691821:G:A	4.54177e-09	-1.17987	-1.19305	4.824e-07	-1.55268	-1.46998
156691926	chr1:156691926:C:T	1.71576e-08	-1.52289e-10	-1.04379	3.06928e-06	-1.52289e-10	-1.17224
156691978	chr1:156691978:G:A	1.81196e-08	-1.52289e-10	-0.98924	3.44128e-06	-1.52289e-10	-1.05784
156692069	chr1:156692069:G:T	1.37294e-08	-1.26669	-5.03233e-10	2.97939e-06	-1.20196	-5.03233e-10
156692275	chr1:156692275:T:C	1.06191e-08	-1.52289e-10	-1.52358	2.26208e-06	-1.52289e-10	-1.47739
156692407	chr1:156692407:C:T	8.03681e-09	-1.23729	-0.564916	8.31298e-07	-1.55792	-0.920528
156692580	chr1:156692580:G:A	3.46334e-09	-1.56904	-1.07496	8.35487e-07	-1.60144	-0.871976
156692822	chr1:156692822:T:C	1.31614e-08	-1.52289e-10	-1.30894	2.52189e-06	-1.52289e-10	-1.36867
156692842	chr1:156692842:G:A	1.6752e-08	-1.06771	-5.03233e-10	2.49762e-06	-1.37834	-5.03233e-10
156692908	chr1:156692908:G:A	6.96503e-09	-0.43865	-1.50668	9.89395e-07	-0.781006	-1.52334
156692967	chr1:156692967:C:T	1.61741e-08	-1.55581	0.452985	2.715e-06	-1.67453	0.379643
156692984	chr1:156692984:A:C	1.10183e-08	-1.52289e-10	-1.48667	2.18365e-06	-1.52289e-10	-1.51268
156693117	chr1:156693117:G:A	3.59219e-08	-1.52289e-10	-0.304886	6.03495e-06	-1.52289e-10	-0.496112
156693139	chr1:156693139:A:G	1.05853e-08	-0.30559	-1.22118	6.00641e-07	-1.37031	-1.43312
156693518	chr1:156693518:A:G	1.19098e-08	-1.52289e-10	-1.40888	2.26713e-06	-1.52289e-10	-1.47516
156693566	chr1:156693566:T:C	4.29874e-08	-1.52289e-10	-0.125327	6.2851e-06	-1.52289e-10	-0.455497
156693590	chr1:156693590:CCT:C	1.16025e-08	-1.52289e-10	-1.43501	2.52108e-06	-1.52289e-10	-1.36899
156693594	chr1:156693594:TC:T	2.3623e-09	-1.70469	-1.32191	4.74772e-07	-1.70977	-1.32883
156693596	chr1:156693596:TC:T	2.35784e-09	-1.7049	-1.32359	4.73924e-07	-1.70994	-1.33045
156693685	chr1:156693685:C:T	2.86574e-09	-1.50578	-1.32763	7.7411e-07	-1.60125	-0.948468
156693719	chr1:156693719:G:A	1.11329e-08	-0.128089	-1.34824	1.84692e-06	-0.335602	-1.34456
156693781	chr1:156693781:T:C	1.28953e-08	-1.52289e-10	-1.32937	2.39043e-06	-1.52289e-10	-1.42221
156693787	chr1:156693787:C:T	1.13396e-08	-1.52289e-10	-1.45793	2.51583e-06	-1.52289e-10	-1.37108
156693828	chr1:156693828:C:T	1.19224e-08	-1.52289e-10	-1.40781	2.29995e-06	-1.52289e-10	-1.46079
156693962	chr1:156693962:C:T	1.06401e-08	-1.52289e-10	-1.52161	2.22881e-06	-1.52289e-10	-1.49221
156694191	chr1:156694191:C:T	2.94375e-09	-1.69456	-1.11199	5.48814e-07	-1.70509	-1.18859
156694488	chr1:156694488:C:T	2.9879e-09	-1.49605	-1.29561	6.82473e-07	-1.44255	-1.23316
156694979	chr1:156694979:G:A	7.04603e-08	-1.52289e-10	0.368816	1.57786e-05	-1.52289e-10	0.464972
156695151	chr1:156695151:C:T	1.07662e-08	-1.52289e-10	-1.50982	2.16008e-06	-1.52289e-10	-1.52354
156695242	chr1:156695242:C:T	1.0906e-08	-1.52289e-10	-1.49692	2.18495e-06	-1.52289e-10	-1.51209
156695250	chr1:156695250:T:A	1.13372e-08	-1.52289e-10	-1.45815	2.45263e-06	-1.52289e-10	-1.39652
156695568	chr1:156695568:G:T	1.25358e-08	-1.52289e-10	-1.35765	2.75715e-06	-1.52289e-10	-1.27948
156695738	chr1:156695738:G:A	8.80541e-09	-1.71087	-5.03233e-10	1.85613e-06	-1.67519	-5.03233e-10
156696046	chr1:156696046:T:TC	1.11036e-08	-1.52289e-10	-1.47896	2.51244e-06	-1.52289e-10	-1.37243
156696341	chr1:156696341:A:G	2.02019e-09	-1.68889	-1.49415	5.05567e-07	-1.53959	-1.43616
156696402	chr1:156696402:T:C	1.94293e-09	-1.71619	-1.50585	4.46172e-07	-1.71768	-1.38305
156696437	chr1:156696437:G:A	1.99372e-09	-1.69584	-1.50039	4.99514e-07	-1.54536	-1.44244
156696750	chr1:156696750:T:C	1.06255e-08	-1.52289e-10	-1.52298	2.26917e-06	-1.52289e-10	-1.47426
156697268	chr1:156697268:T:A	3.30299e-09	-1.44185	-1.24955	8.37345e-07	-1.17553	-1.29567
156697282	chr1:156697282:G:A	2.59839e-09	-1.55827	-1.37308	7.16336e-07	-1.16093	-1.46636
156697607	chr1:156697607:C:T	2.1023e-09	-1.62606	-1.51714	4.42492e-07	-1.59787	-1.51114
156698610	chr1:156698610:G:A	3.24815e-09	-1.18582	-1.52233	4.71009e-07	-1.52355	-1.52301
156698639	chr1:156698639:T:C	1.08348e-08	-1.52289e-10	-1.50347	2.16729e-06	-1.52289e-10	-1.5202
156698685	chr1:156698685:A:G	2.75223e-08	-1.52289e-10	-0.571237	5.36082e-06	-1.52289e-10	-0.614562
156699165	chr1:156699165:C:T	1.3698e-08	-1.52289e-10	-1.26899	3.0255e-06	-1.52289e-10	-1.1866
156699323	chr1:156699323:C:G	1.48069e-08	-1.52289e-10	-1.19114	3.2978e-06	-1.52289e-10	-1.10043
156699380	chr1:156699380:G:A	1.73176e-08	-1.03451	-5.03233e-10	4.80894e-06	-0.723202	-5.03233e-10
156699558	chr1:156699558:G:A	2.84871e-08	-1.52289e-10	-0.536783	5.55077e-06	-1.52289e-10	-0.579744
156700109	chr1:156700109:G:A	1.08622e-08	-1.50094	-5.03233e-10	2.13364e-06	-1.53585	-5.03233e-10
156700125	chr1:156700125:T:C	7.40551e-09	-1.02399	-0.860023	1.17539e-06	-1.41938	-0.712702
156700244	chr1:156700244:G:A	1.07559e-08	-1.52289e-10	-1.51078	2.26162e-06	-1.52289e-10	-1.4776
156700257	chr1:156700257:A:G	1.44496e-08	-1.52289e-10	-1.21557	3.20352e-06	-1.52289e-10	-1.12943
156700753	chr1:156700753:C:T	5.95204e-09	-1.38239	-0.720107	1.50663e-06	-1.68254	-0.201271
156700862	chr1:156700862:T:C	3.33007e-09	-1.23873	-1.44451	4.70081e-07	-1.58985	-1.45868
156701097	chr1:156701097:A:T	1.57564e-08	-1.52289e-10	-1.12899	3.53637e-06	-1.52289e-10	-1.03058
156701677	chr1:156701677:A:G	2.97679e-09	-1.61746	-1.17793	4.1336e-07	-1.69205	-1.48506
156702589	chr1:156702589:G:A	3.41737e-09	-1.41208	-1.24528	8.48038e-07	-1.17505	-1.28346
156702973	chr1:156702973:G:A	4.86088e-08	-1.52289e-10	-0.00242796	7.97626e-06	-1.52289e-10	-0.21721
156703098	chr1:156703098:C:T	1.06291e-08	-1.52289e-10	-1.52264	2.15825e-06	-1.52289e-10	-1.52438
156703170	chr1:156703170:A:G	4.04944e-09	-1.65713	-0.830521	1.50234e-06	-1.39541	-0.491245
156703392	chr1:156703392:G:A	1.98666e-09	-1.71756	-1.48222	4.03173e-07	-1.70447	-1.49759
156704254	chr1:156704254:C:A	3.26878e-09	-1.71665	-0.985167	9.19024e-07	-1.56844	-0.809678
156704338	chr1:156704338:C:T	9.86697e-09	-1.59704	-5.03233e-10	2.31246e-06	-1.45537	-5.03233e-10
156704349	chr1:156704349:C:T	1.82059e-08	-1.52289e-10	-0.98449	3.31704e-06	-1.52289e-10	-1.09461
156704420	chr1:156704420:C:T	1.1854e-08	-1.52289e-10	-1.41357	2.58035e-06	-1.52289e-10	-1.34576
156704996	chr1:156704996:C:T	1.12352e-08	-1.52289e-10	-1.46718	2.19508e-06	-1.52289e-10	-1.50746
156705274	chr1:156705274:G:C	1.12765e-08	-1.46351	-5.03233e-10	2.21337e-06	-1.49916	-5.03233e-10
156705734	chr1:156705734:C:T	1.82359e-08	-0.982839	-5.03233e-10	2.58394e-06	-1.34436	-5.03233e-10
156705805	chr1:156705805:A:G	2.34771e-08	-1.52289e-10	-0.730207	4.12381e-06	-1.52289e-10	-0.876903
156705938	chr1:156705938:C:G	1.06685e-08	-1.52289e-10	-1.51894	2.16289e-06	-1.52289e-10	-1.52224
156705979	chr1:156705979:A:G	4.29774e-09	-1.6475	-0.78064	7.35023e-07	-1.71757	-0.88396
156706100	chr1:156706100:G:T	1.07773e-08	-1.52289e-10	-1.5088	2.2664e-06	-1.52289e-10	-1.47549
156706388	chr1:156706388:G:C	2.13323e-08	-1.52289e-10	-0.826012	3.78461e-06	-1.52289e-10	-0.962737
156706542	chr1:156706542:G:A	1.06826e-08	-1.52289e-10	-1.51761	2.22819e-06	-1.52289e-10	-1.49249
156706761	chr1:156706761:G:T	4.79171e-09	-1.55332	-0.766022	1.96167e-06	-1.16319	-0.456697
156706963	chr1:156706963:C:T	4.2713e-09	-1.61019	-0.824126	7.10022e-07	-1.71221	-0.923929
156707249	chr1:156707249:G:A	6.68367e-08	-1.52289e-10	0.316018	1.46777e-05	-1.52289e-10	0.392651
156707766	chr1:156707766:AGCGCCCAGCCTCCT:A	1.168e-08	-1.42836	-5.03233e-10	2.28122e-06	-1.46897	-5.03233e-10
156707877	chr1:156707877:AGAT:A	5.00126e-09	-1.59574	-0.680804	2.01296e-06	-1.2501	-0.343971
156709085	chr1:156709085:G:A	9.89669e-09	-1.59403	-5.03233e-10	1.92865e-06	-1.63686	-5.03233e-10
156709392	chr1:156709392:C:T	4.00523e-09	-1.06526	-1.43337	6.48334e-07	-1.47512	-1.2519
156709553	chr1:156709553:A:G	4.50476e-09	-1.718	-0.663095	2.48367e-06	-1.53745	0.153512
156709903	chr1:156709903:T:C	4.38758e-09	-1.0732	-1.33426	7.60269e-07	-1.47002	-1.09774
156710157	chr1:156710157:T:C	1.14225e-08	-1.45065	-5.03233e-10	1.94888e-06	-1.62643	-5.03233e-10
156710263	chr1:156710263:T:C	1.12045e-07	-1.52289e-10	0.832671	2.53568e-05	-1.52289e-10	0.939367
156710276	chr1:156710276:A:C	1.08835e-07	-1.52289e-10	0.803599	2.46409e-05	-1.52289e-10	0.910729
156710520	chr1:156710520:A:G	2.50977e-09	-1.44151	-1.52453	4.20961e-07	-1.63456	-1.52434
156710809	chr1:156710809:G:A	2.46388e-09	-1.49306	-1.49143	4.27549e-07	-1.65872	-1.48465
156710976	chr1:156710976:C:T	2.56226e-09	-1.47955	-1.4658	4.36181e-07	-1.65432	-1.46906
156711740	chr1:156711740:C:T	1.4714e-08	-1.52289e-10	-1.19744	3.18751e-06	-1.52289e-10	-1.13444
156712446	chr1:156712446:C:T	3.03652e-08	-1.52289e-10	-0.472936	5.92654e-06	-1.52289e-10	-0.51424
156712572	chr1:156712572:T:C	1.67831e-08	-1.31179	0.245933	4.25754e-06	-1.70078	0.855792
156712970	chr1:156712970:G:A	1.15824e-07	-1.52289e-10	0.865839	2.37983e-05	-1.52289e-10	0.875936
156712986	chr1:156712986:G:T	1.33721e-08	-1.52289e-10	-1.29306	2.58795e-06	-1.52289e-10	-1.34281
156713363	chr1:156713363:A:G	2.58852e-08	-1.52289e-10	-0.632562	4.61488e-06	-1.52289e-10	-0.764395
156713525	chr1:156713525:C:T	1.16726e-08	-1.42899	-5.03233e-10	2.10583e-06	-1.54897	-5.03233e-10
156713642	chr1:156713642:A:G	1.81307e-08	-1.52289e-10	-0.988627	3.21925e-06	-1.52289e-10	-1.12453
156713860	chr1:156713860:A:G	8.9183e-09	-1.69813	-5.03233e-10	1.90155e-06	-1.65101	-5.03233e-10
156714000	chr1:156714000:C:T	1.07082e-08	-1.52289e-10	-1.51523	2.18774e-06	-1.52289e-10	-1.51081
156714001	chr1:156714001:G:A	1.33587e-08	-1.34085	0.046779	2.09226e-06	-1.55845	0.00301043
156714158	chr1:156714158:C:A	1.19658e-08	-1.52289e-10	-1.40418	2.48551e-06	-1.52289e-10	-1.3832
156714415	chr1:156714415:G:A	5.54368e-09	-1.71695	-0.456621	1.1712e-06	-1.52587	-0.609777
156714511	chr1:156714511:G:A	3.25788e-08	-1.52289e-10	-0.402571	8.35358e-06	-1.52289e-10	-0.170989
156714536	chr1:156714536:TG:T	4.18069e-09	-1.71748	-0.738274	8.21286e-07	-1.47555	-1.01501
156714709	chr1:156714709:C:T	1.08227e-08	-1.52289e-10	-1.50459	2.18818e-06	-1.52289e-10	-1.51061
156715652	chr1:156715652:A:G	2.8323e-08	-1.52289e-10	-0.542559	5.22876e-06	-1.52289e-10	-0.639505
156716213	chr1:156716213:A:C	4.79198e-09	-0.801173	-1.51812	5.82146e-07	-1.40555	-1.42916
156716610	chr1:156716610:A:G	6.31363e-08	0.295109	-0.0360456	4.28007e-06	-0.547724	-0.291987
156716626	chr1:156716626:C:T	4.69794e-09	-1.10673	-1.23238	6.96976e-07	-1.45509	-1.19959
156716778	chr1:156716778:T:C	3.72246e-08	-1.52289e-10	-0.269265	9.36044e-06	-1.52289e-10	-0.057187
156716844	chr1:156716844:C:A	2.22895e-09	-1.64269	-1.44202	5.39259e-07	-1.42725	-1.48398
156716932	chr1:156716932:G:A	2.97599e-09	-1.71728	-1.07837	6.24437e-07	-1.55214	-1.21245
156717309	chr1:156717309:C:T	2.99417e-08	-1.52289e-10	-0.486983	5.51992e-06	-1.52289e-10	-0.585316
156717387	chr1:156717387:G:A	1.30064e-08	-1.52289e-10	-1.3208	2.47554e-06	-1.52289e-10	-1.38722
156717784	chr1:156717784:C:T	6.41128e-09	-1.10412	-0.924054	6.65598e-07	-1.59691	-1.10384
156718304	chr1:156718304:C:T	1.27579e-08	-1.52289e-10	-1.34008	2.48371e-06	-1.52289e-10	-1.38392
156718328	chr1:156718328:T:C	1.15124e-08	-1.52289e-10	-1.44281	2.30698e-06	-1.52289e-10	-1.45774
156718580	chr1:156718580:A:G	2.0979e-09	-1.71481	-1.43049	4.73907e-07	-1.55095	-1.48947
156718913	chr1:156718913:C:T	1.13452e-08	-1.52289e-10	-1.45744	2.27686e-06	-1.52289e-10	-1.47088
156718945	chr1:156718945:G:A	1.20874e-08	-1.52289e-10	-1.39407	2.27439e-06	-1.52289e-10	-1.47197
156718993	chr1:156718993:C:G	2.99908e-08	-1.52289e-10	-0.485342	5.93655e-06	-1.52289e-10	-0.512551
156719421	chr1:156719421:G:A	1.1601e-08	-1.52289e-10	-1.43515	2.22514e-06	-1.52289e-10	-1.49386
156719486	chr1:156719486:G:A	1.23115e-08	-1.3757	-5.03233e-10	2.14448e-06	-1.53078	-5.03233e-10
156719689	chr1:156719689:T:C	3.52549e-09	-1.37762	-1.24859	5.96368e-07	-1.60866	-1.20192
156720425	chr1:156720425:G:A	1.06572e-08	-1.52289e-10	-1.52	2.16167e-06	-1.52289e-10	-1.5228
156720447	chr1:156720447:C:T	2.77558e-09	-1.34879	-1.51659	7.39321e-07	-1.20108	-1.39462
156722152	chr1:156722152:G:C	1.09606e-08	-1.52289e-10	-1.49193	2.26611e-06	-1.52289e-10	-1.47562
156722477	chr1:156722477:A:G	1.07037e-08	-1.52289e-10	-1.51565	2.27191e-06	-1.52289e-10	-1.47306
156722514	chr1:156722514:T:C	7.24418e-08	-1.52289e-10	0.396551	1.93538e-05	-1.52289e-10	0.66921
156723182	chr1:156723182:A:G	9.53974e-08	-1.52289e-10	0.671818	2.37702e-05	-1.52289e-10	0.874753
156723226	chr1:156723226:C:G	6.95944e-09	-0.638432	-1.3077	2.45747e-06	-0.255687	-1.13886
156724066	chr1:156724066:G:A	2.62173e-08	-1.52289e-10	-0.619816	5.02138e-06	-1.52289e-10	-0.679974
156724642	chr1:156724642:T:C	1.10153e-08	-1.48695	-5.03233e-10	1.95605e-06	-1.62275	-5.03233e-10
156724663	chr1:156724663:T:C	1.08739e-08	-1.52289e-10	-1.49986	2.28786e-06	-1.52289e-10	-1.46606
156724789	chr1:156724789:G:A	1.12517e-08	-1.52289e-10	-1.46571	2.41573e-06	-1.52289e-10	-1.41168
156724848	chr1:156724848:C:T	2.8078e-09	-1.55066	-1.30318	6.46143e-07	-1.3657	-1.36471
156725147	chr1:156725147:T:C	1.19079e-08	-1.52289e-10	-1.40903	2.54344e-06	-1.52289e-10	-1.36016
156725208	chr1:156725208:C:T	3.59037e-09	-1.25681	-1.35117	9.02222e-07	-1.32373	-1.07284
156725252	chr1:156725252:C:T	1.75146e-08	-1.52289e-10	-1.0232	3.05184e-06	-1.52289e-10	-1.17794
156725542	chr1:156725542:T:C	1.63669e-07	1.21161	-5.03233e-10	4.32446e-05	1.47319	-5.03233e-10
156725712	chr1:156725712:A:G	1.11415e-08	-1.52289e-10	-1.47556	2.23234e-06	-1.52289e-10	-1.49063
156725745	chr1:156725745:G:A	2.82929e-09	-1.70005	-1.14616	6.53993e-07	-1.65318	-1.06516
156726047	chr1:156726047:T:C	1.06479e-08	-1.52289e-10	-1.52087	2.1582e-06	-1.52289e-10	-1.5244
156726396	chr1:156726396:C:T	3.76961e-09	-1.66226	-0.896999	8.65043e-07	-1.59322	-0.845434
156726543	chr1:156726543:T:G	2.01648e-08	-1.52289e-10	-0.882294	3.6654e-06	-1.52289e-10	-0.994741
156726773	chr1:156726773:TCAA:T	1.14225e-08	-1.52289e-10	-1.45065	2.26279e-06	-1.52289e-10	-1.47708
156726811	chr1:156726811:G:A	7.8782e-09	-0.484194	-1.33794	2.83626e-06	-0.0720518	-1.17914
156726819	chr1:156726819:C:CT	1.11694e-08	-1.52289e-10	-1.47305	2.22315e-06	-1.52289e-10	-1.49475
156727264	chr1:156727264:T:C	1.06897e-08	-1.52289e-10	-1.51695	2.18189e-06	-1.52289e-10	-1.51349
156728106	chr1:156728106:C:T	1.62374e-08	-1.09892	-5.03233e-10	2.31504e-06	-1.45425	-5.03233e-10
156728472	chr1:156728472:GCGCGC:G	1.27177e-08	-1.52289e-10	-1.34324	2.82237e-06	-1.52289e-10	-1.2561
156730185	chr1:156730185:G:A	1.08032e-08	-1.52289e-10	-1.50639	2.22738e-06	-1.52289e-10	-1.49285
156730368	chr1:156730368:C:T	2.00867e-08	-1.52289e-10	-0.886175	4.70116e-06	-1.52289e-10	-0.745869
156730627	chr1:156730627:G:T	3.03116e-08	-1.52289e-10	-0.474703	7.43492e-06	-1.52289e-10	-0.287492
156730859	chr1:156730859:T:G	4.81198e-09	-0.793474	-1.52165	6.35479e-07	-1.42244	-1.32461
156730915	chr1:156730915:C:T	1.157e-08	-1.52289e-10	-1.43782	2.43753e-06	-1.52289e-10	-1.40269
156731269	chr1:156731269:G:A	3.915e-09	-1.65653	-0.864891	9.09493e-07	-1.5817	-0.806848
156731313	chr1:156731313:G:A	1.31768e-08	-1.52289e-10	-1.30777	2.40399e-06	-1.52289e-10	-1.41655
156731580	chr1:156731580:T:C	2.31752e-09	-1.53586	-1.50988	5.21464e-07	-1.49622	-1.44857
156731719	chr1:156731719:C:T	1.06447e-08	-1.52289e-10	-1.52117	2.1587e-06	-1.52289e-10	-1.52417
156732065	chr1:156732065:A:G	1.09468e-08	-1.52289e-10	-1.49319	2.24509e-06	-1.52289e-10	-1.48493
156734849	chr1:156734849:C:CT	1.31637e-08	-1.52289e-10	-1.30877	3.3487e-06	-1.52289e-10	-1.08511
156735801	chr1:156735801:G:C	2.76e-08	-1.52289e-10	-0.568417	7.77354e-06	-1.52289e-10	-0.242954
156736030	chr1:156736030:C:T	8.49507e-09	-0.488449	-1.2583	7.01083e-07	-1.20186	-1.44695
156736493	chr1:156736493:T:G	2.44691e-09	-1.50718	-1.48423	5.64899e-07	-1.46644	-1.39835
156736889	chr1:156736889:CTCCT:C	1.07168e-08	-1.52289e-10	-1.51442	2.15824e-06	-1.52289e-10	-1.52439
156737094	chr1:156737094:C:T	1.12324e-08	-1.52289e-10	-1.46743	2.35392e-06	-1.52289e-10	-1.4376
156737122	chr1:156737122:C:T	1.20605e-08	-1.3963	-5.03233e-10	2.24423e-06	-1.48532	-5.03233e-10
156737336	chr1:156737336:AAG:A	1.11042e-08	-1.52289e-10	-1.47891	2.30102e-06	-1.52289e-10	-1.46033
156737342	chr1:156737342:T:C	1.00465e-08	-1.57901	-5.03233e-10	2.24057e-06	-1.48695	-5.03233e-10
156737905	chr1:156737905:G:A	1.38409e-08	0.257567	-1.51617	4.70005e-06	0.77503	-1.52114
156737983	chr1:156737983:T:G	2.03392e-08	-1.52289e-10	-0.873681	5.73645e-06	-1.52289e-10	-0.54684
156738334	chr1:156738334:T:G	4.11765e-09	-0.96247	-1.50848	5.18583e-07	-1.42917	-1.52117
156739429	chr1:156739429:C:T	1.14329e-08	-1.52289e-10	-1.44974	2.26721e-06	-1.52289e-10	-1.47513
156739562	chr1:156739562:T:C	8.74373e-09	-1.7179	-5.03233e-10	1.80309e-06	-1.70418	-5.03233e-10
156739710	chr1:156739710:G:A	2.27145e-08	-1.52289e-10	-0.763229	5.3767e-06	-1.52289e-10	-0.611605
156739810	chr1:156739810:T:G	8.38398e-09	-0.576116	-1.18379	6.91723e-07	-1.25565	-1.4066
156739829	chr1:156739829:T:A	2.88848e-08	-0.247141	-0.275777	5.20406e-06	0.34494	-0.98918
156739939	chr1:156739939:T:G	1.1374e-08	-1.52289e-10	-1.45491	2.38709e-06	-1.52289e-10	-1.42361
156740335	chr1:156740335:T:A	1.06108e-08	-1.52289e-10	-1.52436	2.15922e-06	-1.52289e-10	-1.52393
156740963	chr1:156740963:G:A	1.06393e-08	-1.52289e-10	-1.52168	2.16057e-06	-1.52289e-10	-1.52331
156741831	chr1:156741831:C:A	8.2005e-09	-0.53407	-1.24797	6.84764e-07	-1.23106	-1.4413
156741875	chr1:156741875:A:T	8.86959e-09	-1.7036	-5.03233e-10	1.78376e-06	-1.71496	-5.03233e-10
156742411	chr1:156742411:A:C	1.62753e-08	-1.09658	-5.03233e-10	4.01558e-06	-0.903498	-5.03233e-10
156742981	chr1:156742981:G:A	4.38587e-09	-0.91848	-1.48937	5.38636e-07	-1.40115	-1.51125
156743720	chr1:156743720:C:T	1.98093e-08	-1.52289e-10	-0.900082	5.55241e-06	-1.52289e-10	-0.579448
156744825	chr1:156744825:C:T	2.07162e-08	-1.52289e-10	-0.855317	3.7624e-06	-1.52289e-10	-0.968622
156745041	chr1:156745041:C:T	1.45502e-08	-1.52289e-10	-1.20863	2.71794e-06	-1.52289e-10	-1.2938
156745586	chr1:156745586:C:T	1.91797e-09	-1.71567	-1.51929	3.90693e-07	-1.71604	-1.51747
156745791	chr1:156745791:T:C	1.0891e-08	-1.52289e-10	-1.4983	2.23104e-06	-1.52289e-10	-1.49121
156745969	chr1:156745969:C:T	1.33804e-08	-1.52289e-10	-1.29244	2.56421e-06	-1.52289e-10	-1.35203
156746272	chr1:156746272:CTCTGCTTTT:C	1.51967e-08	-1.52289e-10	-1.16516	3.2512e-06	-1.52289e-10	-1.11466
156746283	chr1:156746283:T:C	1.51967e-08	-1.52289e-10	-1.16516	3.2512e-06	-1.52289e-10	-1.11466
156746287	chr1:156746287:C:CTA	1.51967e-08	-1.52289e-10	-1.16516	3.2512e-06	-1.52289e-10	-1.11466
156746292	chr1:156746292:C:T	2.40772e-09	-1.51393	-1.49363	5.63326e-07	-1.36415	-1.50343
156746407	chr1:156746407:C:T	6.22493e-09	-0.698584	-1.35909	2.14001e-06	-0.322459	-1.21041
156746806	chr1:156746806:G:A	5.90944e-09	-0.587831	-1.52185	7.16699e-07	-1.30048	-1.3263
156746897	chr1:156746897:G:A	1.1374e-08	-1.52289e-10	-1.4549	2.36313e-06	-1.52289e-10	-1.43369
156747015	chr1:156747015:C:A	1.33754e-08	-1.52289e-10	-1.29282	2.56329e-06	-1.52289e-10	-1.35239
156747756	chr1:156747756:AG:A	2.44386e-08	-0.690069	-5.03233e-10	3.10906e-06	-1.15936	-5.03233e-10
156748342	chr1:156748342:G:C	1.0797e-08	-1.52289e-10	-1.50697	2.26445e-06	-1.52289e-10	-1.47635
156748409	chr1:156748409:A:G	1.12446e-08	-1.52289e-10	-1.46635	2.63931e-06	-1.52289e-10	-1.32316
156748531	chr1:156748531:G:C	1.64044e-08	-1.08868	-5.03233e-10	2.52939e-06	-1.3657	-5.03233e-10
156748646	chr1:156748646:G:A	1.86242e-08	-0.961773	-5.03233e-10	2.89801e-06	-1.22966	-5.03233e-10
156748656	chr1:156748656:G:C	9.91714e-09	-0.414495	-1.17747	7.69063e-07	-1.15348	-1.40278
156748928	chr1:156748928:C:G	1.07941e-08	-1.52289e-10	-1.50724	2.16382e-06	-1.52289e-10	-1.52181
156749061	chr1:156749061:G:C	1.13205e-08	-1.52289e-10	-1.45962	2.27772e-06	-1.52289e-10	-1.4705
156749546	chr1:156749546:T:C	2.11011e-08	-1.52289e-10	-0.836911	3.74113e-06	-1.52289e-10	-0.974292
156749803	chr1:156749803:CA:C	2.51325e-08	-1.52289e-10	-0.662071	6.97493e-06	-1.52289e-10	-0.351358
156749851	chr1:156749851:G:A	2.02413e-08	-1.52289e-10	-0.878507	4.36449e-06	-1.52289e-10	-0.820177
156750031	chr1:156750031:G:C	1.12293e-08	-1.52289e-10	-1.4677	2.25964e-06	-1.52289e-10	-1.47847
156750589	chr1:156750589:T:C	2.10495e-08	-1.52289e-10	-0.839355	4.93032e-06	-1.52289e-10	-0.698275
156750590	chr1:156750590:A:G	2.35991e-08	0.558572	-1.2836	3.32733e-06	0.158128	-1.24964
156750758	chr1:156750758:G:A	1.05043e-08	-0.336037	-1.19841	8.04557e-07	-1.09978	-1.41136
156751115	chr1:156751115:C:T	2.14737e-09	-1.60031	-1.52168	3.90217e-07	-1.71551	-1.51922
156751240	chr1:156751240:T:A	9.63698e-09	-0.436317	-1.18431	7.58373e-07	-1.16516	-1.4051
156751770	chr1:156751770:C:T	1.17601e-08	-1.52289e-10	-1.42152	2.59692e-06	-1.52289e-10	-1.33935
156752201	chr1:156752201:G:A	1.07171e-08	-1.52289e-10	-1.51439	2.23461e-06	-1.52289e-10	-1.48961
156752520	chr1:156752520:A:G	2.4169e-08	-0.701164	-5.03233e-10	3.33421e-06	-1.08944	-5.03233e-10
156752632	chr1:156752632:G:C	7.16716e-09	-0.522521	-1.3942	6.4329e-07	-1.22701	-1.50783
156752866	chr1:156752866:T:C	2.08119e-09	-1.66288	-1.49042	4.03905e-07	-1.71427	-1.48599
156752907	chr1:156752907:C:T	1.10382e-08	-1.52289e-10	-1.48487	2.26482e-06	-1.52289e-10	-1.47618
156753137	chr1:156753137:A:T	1.06407e-08	-1.52289e-10	-1.52155	2.1754e-06	-1.52289e-10	-1.51647
156753468	chr1:156753468:G:A	1.72116e-08	-1.52289e-10	-1.04065	4.61566e-06	-1.52289e-10	-0.764225
156753704	chr1:156753704:C:T	2.44663e-08	-1.52289e-10	-0.688936	5.29844e-06	-1.52289e-10	-0.626267
156753787	chr1:156753787:A:G	2.35148e-08	-1.52289e-10	-0.728603	6.44226e-06	-1.52289e-10	-0.430801
156753840	chr1:156753840:G:A	3.25407e-09	-1.68485	-1.02148	7.19781e-07	-1.58788	-1.03461
156753856	chr1:156753856:G:A	2.13885e-08	-1.52289e-10	-0.823381	3.76116e-06	-1.52289e-10	-0.968953
156754356	chr1:156754356:A:C	1.06097e-08	-1.52289e-10	-1.52446	2.16201e-06	-1.52289e-10	-1.52264
156754441	chr1:156754441:T:C	1.72644e-08	-1.52289e-10	-1.03758	4.64525e-06	-1.52289e-10	-0.757834
156754500	chr1:156754500:C:T	2.67328e-08	-1.52289e-10	-0.600343	4.22768e-06	-1.52289e-10	-0.852027
156754536	chr1:156754536:A:G	1.00203e-08	-1.58162	-5.03233e-10	2.40678e-06	-1.41539	-5.03233e-10
156754554	chr1:156754554:G:A	2.50524e-08	-1.52289e-10	-0.665262	4.19319e-06	-1.52289e-10	-0.860217
156754701	chr1:156754701:C:T	2.49895e-08	-1.52289e-10	-0.667776	6.92456e-06	-1.52289e-10	-0.358605
156754764	chr1:156754764:T:C	2.56754e-08	-1.52289e-10	-0.640702	4.27766e-06	-1.52289e-10	-0.840273
156754928	chr1:156754928:A:G	2.22533e-08	-1.52289e-10	-0.783743	5.25532e-06	-1.52289e-10	-0.634439
156755101	chr1:156755101:C:T	1.13166e-08	-1.52289e-10	-1.45996	2.2018e-06	-1.52289e-10	-1.5044
156755161	chr1:156755161:C:T	2.35978e-09	-1.6807	-1.34697	4.82306e-07	-1.7058	-1.31706
156755209	chr1:156755209:G:A	8.07927e-09	-0.447053	-1.34988	6.93626e-07	-1.17039	-1.48911
156755252	chr1:156755252:G:T	1.08197e-08	-1.52289e-10	-1.50486	2.1659e-06	-1.52289e-10	-1.52085
156755346	chr1:156755346:C:T	3.18858e-09	-1.70233	-1.02433	6.90671e-07	-1.6259	-1.03787
156755534	chr1:156755534:C:T	2.05222e-09	-1.64814	-1.51917	3.94311e-07	-1.71788	-1.50641
156755750	chr1:156755750:C:T	1.12638e-08	-1.52289e-10	-1.46464	2.31325e-06	-1.52289e-10	-1.45502
156755861	chr1:156755861:T:G	3.47012e-09	-1.23174	-1.41031	7.57322e-07	-1.31197	-1.25968
156755955	chr1:156755955:C:T	1.10099e-08	-1.52289e-10	-1.48744	2.17415e-06	-1.52289e-10	-1.51704
156756011	chr1:156756011:G:A	1.32051e-08	-1.52289e-10	-1.30563	2.47505e-06	-1.52289e-10	-1.38742
156756129	chr1:156756129:G:A	2.32801e-09	-1.68666	-1.35455	4.80229e-07	-1.70194	-1.32523
156756690	chr1:156756690:A:C	1.06122e-08	-1.52289e-10	-1.52423	2.158e-06	-1.52289e-10	-1.5245
156757358	chr1:156757358:C:T	3.00555e-08	-1.52289e-10	-0.483188	4.94206e-06	-1.52289e-10	-0.695898
156757414	chr1:156757414:C:T	3.29394e-09	-1.68677	-1.00738	7.2674e-07	-1.59187	-1.02099
156757461	chr1:156757461:G:A	9.29969e-09	-0.244317	-1.41194	7.65165e-07	-1.04689	-1.51445
156757683	chr1:156757683:C:T	1.20743e-08	-1.39515	-5.03233e-10	2.24549e-06	-1.48476	-5.03233e-10
156758380	chr1:156758380:A:G	1.62139e-08	0.351902	-1.45227	4.11152e-06	0.634536	-1.51442
156758403	chr1:156758403:A:C	5.08376e-09	-1.63256	-0.627625	1.18664e-06	-1.54749	-0.575063
156758491	chr1:156758491:G:A	1.07858e-08	-1.52289e-10	-1.508	2.16136e-06	-1.52289e-10	-1.52294
156758534	chr1:156758534:A:G	1.24424e-08	-1.52289e-10	-1.36513	2.35876e-06	-1.52289e-10	-1.43554
156758624	chr1:156758624:A:T	2.86897e-09	-1.6805	-1.15178	5.20053e-07	-1.71484	-1.23266
156758977	chr1:156758977:G:A	7.39097e-08	0.41661	-5.03233e-10	2.37003e-05	0.871808	-5.03233e-10
156759026	chr1:156759026:C:G	4.04009e-08	-1.52289e-10	-0.187382	6.50354e-06	-1.52289e-10	-0.421333
156759057	chr1:156759057:T:C	1.44954e-08	0.234734	-1.44714	3.6345e-06	0.509275	-1.51248
156759692	chr1:156759692:G:A	4.78657e-09	-1.64644	-0.673977	1.11028e-06	-1.56727	-0.621802
156760298	chr1:156760298:TGGGGACAGAGGCCTG:T	2.15032e-08	-1.52289e-10	-0.818031	4.82358e-06	-1.52289e-10	-0.720163
156760444	chr1:156760444:T:C	2.54114e-08	-1.52289e-10	-0.651034	7.06411e-06	-1.52289e-10	-0.338653
156760588	chr1:156760588:G:A	1.10598e-08	-1.52289e-10	-1.48292	2.2698e-06	-1.52289e-10	-1.47399
156760797	chr1:156760797:C:A	2.21506e-08	-1.52289e-10	-0.788367	3.88044e-06	-1.52289e-10	-0.937732
156760807	chr1:156760807:C:T	2.10648e-09	-1.64921	-1.49201	4.02167e-07	-1.7169	-1.48766
156761381	chr1:156761381:A:G	1.81231e-08	-1.52289e-10	-0.989048	2.8856e-06	-1.52289e-10	-1.23395
156761500	chr1:156761500:T:C	5.1065e-09	-1.60335	-0.652366	1.20347e-06	-1.50773	-0.600739
156761836	chr1:156761836:A:G	6.81371e-09	-0.44313	-1.52417	1.28639e-06	-0.546463	-1.49537
156762029	chr1:156762029:C:G	1.11078e-08	-1.52289e-10	-1.47858	2.18117e-06	-1.52289e-10	-1.51382
156762265	chr1:156762265:C:T	1.31277e-08	-1.52289e-10	-1.31151	2.51708e-06	-1.52289e-10	-1.37058
156762537	chr1:156762537:T:G	2.39731e-08	-1.52289e-10	-0.709301	3.61183e-06	-1.52289e-10	-1.00947
156762599	chr1:156762599:G:A	2.30636e-08	-0.112965	-0.635013	2.44241e-06	-0.480025	-0.920671
156762628	chr1:156762628:T:A	2.44751e-08	-1.52289e-10	-0.688576	3.67041e-06	-1.52289e-10	-0.993376
156762645	chr1:156762645:C:T	2.29572e-08	-1.52289e-10	-0.7526	3.48355e-06	-1.52289e-10	-1.04563
156763199	chr1:156763199:T:C	4.11896e-09	-1.00044	-1.47019	5.35847e-07	-1.41284	-1.50475
156763273	chr1:156763273:C:T	2.40827e-08	-1.52289e-10	-0.704738	3.61992e-06	-1.52289e-10	-1.00723
156763408	chr1:156763408:G:T	5.1624e-09	-1.64068	-0.604153	1.20207e-06	-1.55872	-0.550907
156763509	chr1:156763509:C:T	4.40875e-09	-1.10623	-1.29642	1.00655e-06	-0.911799	-1.37535
156763788	chr1:156763788:G:A	1.50153e-08	-1.17716	-5.03233e-10	2.88148e-06	-1.23538	-5.03233e-10
156763898	chr1:156763898:T:G	2.20596e-08	-1.52289e-10	-0.792485	3.3762e-06	-1.52289e-10	-1.07693
156763989	chr1:156763989:G:C	2.23563e-08	-1.52289e-10	-0.779125	6.07665e-06	-1.52289e-10	-0.489226
156764212	chr1:156764212:A:G	2.18108e-08	-1.52289e-10	-0.803828	3.34653e-06	-1.52289e-10	-1.08576
156764332	chr1:156764332:G:A	2.2261e-08	-1.52289e-10	-0.783399	5.25762e-06	-1.52289e-10	-0.634002
156764440	chr1:156764440:G:A	1.09315e-08	-1.52289e-10	-1.49458	2.17658e-06	-1.52289e-10	-1.51592
156764443	chr1:156764443:C:T	1.06177e-08	-1.52289e-10	-1.52371	2.18489e-06	-1.52289e-10	-1.51212
156764865	chr1:156764865:G:A	2.68623e-09	-1.68462	-1.21348	5.59025e-07	-1.70266	-1.17258
156765241	chr1:156765241:C:T	2.4123e-08	-1.52289e-10	-0.703069	3.63078e-06	-1.52289e-10	-1.00423
156765339	chr1:156765339:C:T	1.08639e-08	-1.52289e-10	-1.50079	2.17012e-06	-1.52289e-10	-1.5189
156765346	chr1:156765346:G:A	4.60635e-08	-1.52289e-10	-0.0562126	8.71206e-06	-1.52289e-10	-0.128971
156765391	chr1:156765391:C:A	2.21709e-09	-1.63284	-1.45719	6.2297e-07	-1.29976	-1.46717
156765602	chr1:156765602:G:A	3.47194e-09	-1.58844	-1.05308	8.54966e-07	-1.40883	-1.04154
156765620	chr1:156765620:G:A	3.32626e-08	0.174682	-0.556481	5.87441e-06	0.629938	-1.15301
156765843	chr1:156765843:G:A	2.16085e-08	-1.52289e-10	-0.813145	3.79543e-06	-1.52289e-10	-0.959882
156765846	chr1:156765846:C:T	1.06374e-08	-1.52289e-10	-1.52186	2.17496e-06	-1.52289e-10	-1.51667
156765959	chr1:156765959:G:C	2.14804e-09	-1.66113	-1.46054	4.16722e-07	-1.71476	-1.45425
156766447	chr1:156766447:ACAGG:A	1.06097e-08	-1.52289e-10	-1.52446	2.16465e-06	-1.52289e-10	-1.52142
156767287	chr1:156767287:G:A	1.28924e-08	-1.52289e-10	-1.32959	2.42278e-06	-1.52289e-10	-1.40876
156768177	chr1:156768177:C:T	3.18299e-09	-1.29728	-1.43114	6.92765e-07	-1.37234	-1.28841
156768479	chr1:156768479:C:T	4.63617e-09	-1.64713	-0.705218	9.54464e-07	-1.47014	-0.870148
156768636	chr1:156768636:T:C	1.06612e-08	-0.142337	-1.37729	8.36152e-07	-0.990719	-1.48191
156768672	chr1:156768672:A:G	4.68174e-09	-1.65088	-0.691685	9.59508e-07	-1.47714	-0.857876
156768943	chr1:156768943:C:A	1.34325e-08	-1.52289e-10	-1.28856	2.43406e-06	-1.52289e-10	-1.40412
156768962	chr1:156768962:C:A	1.92424e-08	-1.52289e-10	-0.929116	3.86063e-06	-1.52289e-10	-0.942848
156769326	chr1:156769326:C:T	4.73459e-09	-1.66165	-0.66969	1.09305e-06	-1.58722	-0.617496
156769602	chr1:156769602:T:A	1.96926e-07	1.39659	-5.03233e-10	3.5818e-05	1.28477	-5.03233e-10
156769857	chr1:156769857:C:T	1.9441e-08	0.60494	-1.52379	5.42987e-06	0.895409	-1.49717
156769992	chr1:156769992:A:G	1.75393e-08	-1.52289e-10	-1.02179	3.08412e-06	-1.52289e-10	-1.16741
156770616	chr1:156770616:C:G	2.88582e-08	-1.52289e-10	-0.523839	6.52476e-06	-1.52289e-10	-0.418075
156770736	chr1:156770736:A:G	1.3634e-08	-1.52289e-10	-1.27367	2.42072e-06	-1.52289e-10	-1.40961
156771079	chr1:156771079:T:A	2.01371e-08	0.207066	-1.09074	4.54817e-06	0.598975	-1.37793
156771080	chr1:156771080:G:T	1.98537e-08	0.178558	-1.0764	4.4423e-06	0.566997	-1.3695
156771376	chr1:156771376:G:A	3.60511e-08	-1.52289e-10	-0.301297	5.78577e-06	-1.52289e-10	-0.538279
156771705	chr1:156771705:T:A	1.48532e-08	-1.52289e-10	-1.18801	2.61911e-06	-1.52289e-10	-1.33085
156771875	chr1:156771875:G:A	1.61465e-08	-1.10453	-5.03233e-10	3.04286e-06	-1.18088	-5.03233e-10
156773166	chr1:156773166:T:G	2.14133e-09	-1.71593	-1.40887	5.29084e-07	-1.5842	-1.34609
156773176	chr1:156773176:G:T	1.48315e-08	-1.52289e-10	-1.18948	2.61487e-06	-1.52289e-10	-1.33247
156773381	chr1:156773381:G:A	1.79489e-08	0.0993504	-1.09805	4.03001e-06	0.48161	-1.38152
156773501	chr1:156773501:A:C	1.10119e-08	-1.52289e-10	-1.48726	2.37264e-06	-1.52289e-10	-1.42968
156773749	chr1:156773749:AC:A	1.25182e-08	-1.52289e-10	-1.35905	2.45997e-06	-1.52289e-10	-1.39353
156774528	chr1:156774528:C:A	2.31214e-08	-1.52289e-10	-0.745473	5.46948e-06	-1.52289e-10	-0.594496
156774613	chr1:156774613:A:G	1.7127e-08	-1.04558	-5.03233e-10	4.30326e-06	-0.834307	-5.03233e-10
156774662	chr1:156774662:A:G	1.45899e-08	-1.52289e-10	-1.2059	2.60114e-06	-1.52289e-10	-1.33773
156774905	chr1:156774905:C:T	9.75658e-08	0.694293	-5.03233e-10	3.05081e-05	1.12431	-5.03233e-10
156774945	chr1:156774945:T:C	3.05997e-09	-1.68824	-1.07959	1.24721e-06	-1.32005	-0.752718
156775019	chr1:156775019:T:C	2.29782e-08	-1.52289e-10	-0.751688	6.28715e-06	-1.52289e-10	-0.455172
156775112	chr1:156775112:G:A	1.47611e-08	-1.19424	-5.03233e-10	2.79603e-06	-1.26548	-5.03233e-10
156775228	chr1:156775228:G:A	2.53521e-09	-1.68817	-1.26779	7.14195e-07	-1.63155	-0.998733
156775415	chr1:156775415:A:G	1.6402e-08	-1.52289e-10	-1.08883	2.9417e-06	-1.52289e-10	-1.21469
156775426	chr1:156775426:C:T	1.09823e-08	-1.52289e-10	-1.48995	2.18618e-06	-1.52289e-10	-1.51152
156775678	chr1:156775678:T:G	2.22783e-09	-1.68788	-1.39733	4.4925e-07	-1.7044	-1.38946
156775707	chr1:156775707:C:T	9.68474e-09	-0.676097	-0.939585	2.03136e-06	-0.832999	-0.751974
156776463	chr1:156776463:TAG:T	7.56852e-09	-1.26352	-0.598711	1.83736e-06	-1.08824	-0.597115
156776816	chr1:156776816:G:A	6.32166e-09	-1.49944	-0.542814	1.5276e-06	-1.31779	-0.552194
156777346	chr1:156777346:C:T	2.56757e-09	-1.6889	-1.25438	7.26739e-07	-1.63355	-0.979321
156777397	chr1:156777397:A:G	2.60241e-09	-1.67798	-1.25182	7.19636e-07	-1.64696	-0.975729
156777957	chr1:156777957:A:G	1.15317e-08	-1.52289e-10	-1.44113	2.53142e-06	-1.52289e-10	-1.3649
156778042	chr1:156778042:T:C	1.48934e-08	-1.52289e-10	-1.18532	2.62449e-06	-1.52289e-10	-1.32879
156778073	chr1:156778073:C:G	7.65436e-09	-0.340102	-1.51086	8.38205e-07	-1.1624	-1.30778
156778393	chr1:156778393:T:C	2.64636e-09	-1.70895	-1.2041	5.77762e-07	-1.67685	-1.16543
156778602	chr1:156778602:T:A	1.89375e-08	-1.52289e-10	-0.945092	4.73262e-06	-1.52289e-10	-0.739201
156778856	chr1:156778856:A:G	1.81834e-08	-1.52289e-10	-0.985724	2.88831e-06	-1.52289e-10	-1.23301
156778913	chr1:156778913:C:T	9.0387e-09	-0.329338	-1.35538	7.46359e-07	-1.11668	-1.46955
156779339	chr1:156779339:T:A	9.27718e-09	-0.811381	-0.847295	1.99298e-06	-0.958082	-0.645968
156779461	chr1:156779461:G:T	3.1449e-09	-1.47988	-1.26057	7.98516e-07	-1.01973	-1.49895
156779535	chr1:156779535:C:CTAA	2.09166e-08	-1.52289e-10	-0.845692	5.62687e-06	-1.52289e-10	-0.566126
156779630	chr1:156779630:AAGT:A	3.22856e-08	-1.52289e-10	-0.411613	5.22408e-06	-1.52289e-10	-0.640402
156779635	chr1:156779635:C:A	1.78088e-08	-1.52289e-10	-1.00654	2.85289e-06	-1.52289e-10	-1.24535
156779740	chr1:156779740:C:A	1.5595e-08	-1.52289e-10	-1.13928	3.60575e-06	-1.52289e-10	-1.01115
156779781	chr1:156779781:T:A	1.75403e-08	-1.52289e-10	-1.02173	3.15736e-06	-1.52289e-10	-1.14394
156779862	chr1:156779862:C:T	2.61637e-09	-1.71312	-1.21133	1.01467e-06	-1.35857	-0.920542
156779976	chr1:156779976:C:T	4.93612e-08	-0.0774364	0.0903679	9.08781e-06	-0.579351	0.492605
156780008	chr1:156780008:A:T	2.46143e-09	-1.69206	-1.29343	5.03276e-07	-1.70041	-1.27989
156780402	chr1:156780402:T:A	2.12448e-09	-1.71308	-1.41962	5.30312e-07	-1.56754	-1.36043
156780707	chr1:156780707:C:T	1.11435e-08	-1.52289e-10	-1.47537	2.18471e-06	-1.52289e-10	-1.51219
156780798	chr1:156780798:G:C	4.42955e-08	-1.52289e-10	-0.0953503	1.07365e-05	-1.52289e-10	0.0799691
156780847	chr1:156780847:C:T	2.29031e-08	-0.754961	-5.03233e-10	2.94726e-06	-1.2128	-5.03233e-10
156781017	chr1:156781017:T:C	1.00376e-08	-0.295279	-1.28462	7.96421e-07	-1.09462	-1.42669
156781023	chr1:156781023:C:T	1.28926e-08	-1.52289e-10	-1.32958	2.86706e-06	-1.52289e-10	-1.24039
156781285	chr1:156781285:A:C	9.63683e-09	-0.31687	-1.30377	7.75664e-07	-1.10897	-1.43874
156781372	chr1:156781372:G:A	3.23492e-09	-1.71118	-1.00105	7.1584e-07	-1.6725	-0.955476
156781524	chr1:156781524:T:C	5.98963e-08	-1.52289e-10	0.206382	1.19498e-05	-1.52289e-10	0.187037
156781834	chr1:156781834:G:T	5.59635e-09	-1.6917	-0.472417	1.2311e-06	-1.71037	-0.375403
156782198	chr1:156782198:C:G	2.34895e-08	-0.729681	-5.03233e-10	3.0017e-06	-1.1945	-5.03233e-10
156782256	chr1:156782256:C:G	9.56932e-09	-0.799154	-0.828516	2.06189e-06	-0.945771	-0.624284
156782439	chr1:156782439:AT:A	9.65112e-09	-0.779576	-0.839584	2.07323e-06	-0.927914	-0.636658
156782578	chr1:156782578:T:C	3.06195e-09	-1.31562	-1.45156	5.47803e-07	-1.43076	-1.46476
156782820	chr1:156782820:T:A	1.14717e-08	-0.0277955	-1.41855	2.90525e-06	0.285421	-1.51258
156782914	chr1:156782914:T:A	3.80684e-09	-1.48702	-1.06242	9.63902e-07	-1.32235	-1.0081
156783065	chr1:156783065:C:T	8.09613e-09	-1.53828	-0.25657	1.83746e-06	-1.31465	-0.370648
156783068	chr1:156783068:C:G	2.27365e-08	-0.762263	-5.03233e-10	2.93161e-06	-1.21813	-5.03233e-10
156783517	chr1:156783517:G:A	1.1308e-08	-1.52289e-10	-1.46072	2.23038e-06	-1.52289e-10	-1.49151
156783532	chr1:156783532:A:G	1.73215e-08	-1.52289e-10	-1.03429	4.28655e-06	-1.52289e-10	-0.838197
156783591	chr1:156783591:C:T	1.21086e-08	-1.52289e-10	-1.39232	2.43171e-06	-1.52289e-10	-1.40509
156783621	chr1:156783621:C:T	1.15601e-08	-1.52289e-10	-1.43868	2.26667e-06	-1.52289e-10	-1.47537
156783636	chr1:156783636:C:T	1.11751e-08	-1.52289e-10	-1.47255	2.18784e-06	-1.52289e-10	-1.51077
156783778	chr1:156783778:A:G	1.16101e-08	-1.52289e-10	-1.43436	2.2755e-06	-1.52289e-10	-1.47148
156784125	chr1:156784125:T:A	1.14248e-08	-1.52289e-10	-1.45045	2.24632e-06	-1.52289e-10	-1.48438
156784239	chr1:156784239:G:A	1.18699e-08	-1.52289e-10	-1.41223	2.38578e-06	-1.52289e-10	-1.42415
156784307	chr1:156784307:C:G	2.84458e-09	-1.71301	-1.12781	6.31386e-07	-1.66717	-1.08635
156784381	chr1:156784381:A:T	2.21742e-08	-0.787302	-5.03233e-10	2.87889e-06	-1.23628	-5.03233e-10
156784486	chr1:156784486:G:A	3.63943e-09	-1.53366	-1.06075	9.07462e-07	-1.37927	-1.01151
156784673	chr1:156784673:T:C	8.20873e-09	-0.390602	-1.39043	1.03307e-06	-0.952516	-1.30863
156785036	chr1:156785036:C:A	1.63633e-08	-1.52289e-10	-1.09119	2.93552e-06	-1.52289e-10	-1.2168
156785310	chr1:156785310:G:A	5.65946e-09	-1.69483	-0.458077	1.25204e-06	-1.70852	-0.360389
156785401	chr1:156785401:C:A	1.16709e-08	-0.127436	-1.3017	8.83459e-07	-0.980306	-1.43728
156785724	chr1:156785724:C:T	1.14362e-08	-1.52289e-10	-1.44945	2.24784e-06	-1.52289e-10	-1.48371
156785757	chr1:156785757:T:G	1.93761e-08	-1.52289e-10	-0.922191	3.03753e-06	-1.52289e-10	-1.18263
156785986	chr1:156785986:A:G	1.0874e-08	-0.188321	-1.31154	8.41551e-07	-1.02258	-1.44361
156785993	chr1:156785993:A:G	2.86717e-09	-1.67485	-1.15806	8.17178e-07	-1.65074	-0.844841
156787262	chr1:156787262:T:C	4.66901e-09	-0.888453	-1.45683	5.85594e-07	-1.33136	-1.49745
156787854	chr1:156787854:C:T	1.10982e-08	-1.52289e-10	-1.47945	2.21762e-06	-1.52289e-10	-1.49725
156787855	chr1:156787855:G:A	2.81672e-09	-1.62816	-1.2225	6.58304e-07	-1.59433	-1.11744
156787862	chr1:156787862:T:TG	1.11093e-08	-1.52289e-10	-1.47845	2.20224e-06	-1.52289e-10	-1.50421
156788083	chr1:156788083:G:A	1.57044e-08	-1.52289e-10	-1.13229	2.73386e-06	-1.52289e-10	-1.28797
156788134	chr1:156788134:T:C	2.27602e-08	-1.52289e-10	-0.761219	5.37859e-06	-1.52289e-10	-0.611254
156788545	chr1:156788545:T:C	7.16521e-09	-1.49157	-0.425425	1.73376e-06	-1.30811	-0.435281
156788810	chr1:156788810:C:T	7.10121e-09	-1.47781	-0.448162	1.72646e-06	-1.28889	-0.458712
156789072	chr1:156789072:C:T	6.57979e-09	-0.4783	-1.52393	7.13506e-07	-1.25521	-1.37603
156789233	chr1:156789233:G:A	1.16079e-08	-1.52289e-10	-1.43454	2.27376e-06	-1.52289e-10	-1.47225
156789489	chr1:156789489:T:C	2.13935e-08	-1.52289e-10	-0.823148	5.79035e-06	-1.52289e-10	-0.537487
156789793	chr1:156789793:G:A	7.22165e-09	-1.63421	-0.274935	1.57717e-06	-1.46658	-0.371469
156789853	chr1:156789853:G:A	1.60909e-08	-1.10798	-5.03233e-10	3.99867e-06	-0.907717	-5.03233e-10
156790024	chr1:156790024:A:G	2.53729e-08	-0.652553	-5.03233e-10	3.1824e-06	-1.13604	-5.03233e-10
156790244	chr1:156790244:G:C	9.51436e-09	-0.799324	-0.834107	2.04709e-06	-0.945921	-0.631338
156790963	chr1:156790963:T:C	1.69048e-08	-1.52289e-10	-1.05863	2.74659e-06	-1.52289e-10	-1.28332
156791224	chr1:156791224:C:T	1.11688e-08	-1.52289e-10	-1.47311	2.16851e-06	-1.52289e-10	-1.51964
156791628	chr1:156791628:A:G	1.4296e-08	-1.52289e-10	-1.22626	2.97384e-06	-1.52289e-10	-1.20382
156791826	chr1:156791826:C:T	1.14542e-08	-0.206337	-1.24154	8.67647e-07	-1.03502	-1.40063
156792191	chr1:156792191:A:G	1.68195e-08	-1.52289e-10	-1.0637	4.14215e-06	-1.52289e-10	-0.872465
156792626	chr1:156792626:G:A	1.1776e-08	-1.52289e-10	-1.42017	2.29817e-06	-1.52289e-10	-1.46157
156792701	chr1:156792701:C:T	2.86395e-09	-1.70622	-1.12781	6.21538e-07	-1.68289	-1.08635
156793489	chr1:156793489:TG:T	2.74732e-09	-1.70702	-1.16858	5.97332e-07	-1.68143	-1.12753
156793541	chr1:156793541:ACT:A	9.3715e-09	-1.558	-0.0905558	1.95826e-06	-1.45975	-0.161873
156793839	chr1:156793839:G:C	2.13325e-08	-1.52289e-10	-0.826001	3.57456e-06	-1.52289e-10	-1.01984
156794059	chr1:156794059:G:A	1.12627e-08	-1.52289e-10	-1.46473	2.22321e-06	-1.52289e-10	-1.49473
156794073	chr1:156794073:T:C	1.14195e-08	-1.52289e-10	-1.45091	2.24281e-06	-1.52289e-10	-1.48595
156794246	chr1:156794246:T:C	9.39284e-09	-0.829217	-0.817069	2.03329e-06	-0.972743	-0.611282
156794385	chr1:156794385:G:A	2.83853e-09	-1.70978	-1.13317	6.22512e-07	-1.67572	-1.09195
156794485	chr1:156794485:A:C	1.73301e-08	-1.52289e-10	-1.03379	2.79841e-06	-1.52289e-10	-1.26463
156796041	chr1:156796041:A:G	1.17481e-08	-1.52289e-10	-1.42254	2.29484e-06	-1.52289e-10	-1.46302
156796181	chr1:156796181:C:T	9.12793e-09	-0.826851	-0.848044	1.96504e-06	-0.971665	-0.646504
156796453	chr1:156796453:G:T	1.06389e-08	-1.52289e-10	-1.52172	2.1847e-06	-1.52289e-10	-1.5122
156796823	chr1:156796823:T:A	2.01796e-08	-1.52289e-10	-0.881563	4.49101e-06	-1.52289e-10	-0.791601
156797461	chr1:156797461:C:T	2.35226e-09	-1.68305	-1.34781	4.70725e-07	-1.70784	-1.33932
156797879	chr1:156797879:C:T	1.15773e-08	-0.193156	-1.24403	8.73686e-07	-1.02772	-1.40099
156797933	chr1:156797933:C:T	1.17e-08	-0.189762	-1.23688	8.79701e-07	-1.02562	-1.39624
156798096	chr1:156798096:A:G	2.87596e-09	-1.70782	-1.12203	6.27264e-07	-1.68002	-1.08004
156798776	chr1:156798776:G:A	9.70542e-09	-1.55601	-0.057541	2.01836e-06	-1.45801	-0.133388
156798803	chr1:156798803:C:T	1.85573e-08	-1.52289e-10	-0.965372	3.70607e-06	-1.52289e-10	-0.983706
156799803	chr1:156799803:G:C	2.8242e-09	-1.70651	-1.1415	6.13223e-07	-1.68235	-1.10036
156799915	chr1:156799915:G:GT	2.87916e-09	-1.70746	-1.12127	6.27392e-07	-1.68062	-1.07924
156800124	chr1:156800124:C:G	1.78581e-08	-1.00378	-5.03233e-10	3.07957e-06	-1.16889	-5.03233e-10
156800790	chr1:156800790:TG:T	2.2633e-08	-0.766826	-5.03233e-10	4.0518e-06	-0.894518	-5.03233e-10
156800812	chr1:156800812:C:A	1.08378e-08	-1.52289e-10	-1.50319	2.2728e-06	-1.52289e-10	-1.47267
156801024	chr1:156801024:T:C	7.92389e-09	-0.436564	-1.37979	1.01178e-06	-0.986939	-1.29503
156801200	chr1:156801200:A:G	1.0609e-08	-1.52289e-10	-1.52453	2.18154e-06	-1.52289e-10	-1.51365
156801989	chr1:156801989:G:A	2.90667e-09	-1.70393	-1.1153	6.27598e-07	-1.68665	-1.07289
156802410	chr1:156802410:C:G	1.36623e-08	-1.52289e-10	-1.27159	3.07372e-06	-1.52289e-10	-1.17079
156802568	chr1:156802568:G:A	1.06101e-08	-1.52289e-10	-1.52442	2.16265e-06	-1.52289e-10	-1.52235
156802844	chr1:156802844:T:C	2.54502e-08	-1.52289e-10	-0.64951	7.08376e-06	-1.52289e-10	-0.335875
156803152	chr1:156803152:A:G	1.0445e-08	-0.217353	-1.32275	8.20269e-07	-1.04154	-1.45026
156803185	chr1:156803185:C:T	4.23327e-08	1.26599	-1.40666	4.3056e-06	0.611646	-1.44541
156803196	chr1:156803196:G:A	3.0489e-09	-1.7117	-1.05976	6.74179e-07	-1.67131	-1.01663
156803791	chr1:156803791:C:G	4.38807e-08	1.11381	-1.21857	7.86855e-06	1.00699	-1.2378
156803833	chr1:156803833:C:T	1.02888e-08	-0.220395	-1.33479	8.14852e-07	-1.04104	-1.45739
156803947	chr1:156803947:C:T	2.03006e-08	-1.52289e-10	-0.875585	5.43133e-06	-1.52289e-10	-0.601496
156804102	chr1:156804102:T:C	1.1558e-08	-1.52289e-10	-1.43885	2.33827e-06	-1.52289e-10	-1.44427
156804229	chr1:156804229:G:A	2.91778e-09	-1.69857	-1.11684	6.21108e-07	-1.69336	-1.07657
156804237	chr1:156804237:C:T	3.88544e-08	1.16461	-1.39102	4.28166e-06	0.594157	-1.4335
156804319	chr1:156804319:C:T	2.46879e-09	-1.64804	-1.33446	4.7232e-07	-1.71745	-1.32633
156804404	chr1:156804404:G:A	3.02947e-08	1.03828	-1.51354	6.06364e-06	0.994264	-1.48563
156804880	chr1:156804880:T:C	8.07724e-08	1.79771	-1.29231	8.23712e-06	1.16058	-1.34561
156804905	chr1:156804905:C:T	1.2141e-08	-1.52289e-10	-1.38964	2.35739e-06	-1.52289e-10	-1.43613
156805287	chr1:156805287:C:T	2.2221e-08	0.711946	-1.49714	4.82664e-06	0.804977	-1.52451
156805477	chr1:156805477:C:G	4.41606e-09	-1.49379	-0.907196	7.82881e-07	-1.69184	-0.846613
156805650	chr1:156805650:A:G	1.57761e-08	-1.52289e-10	-1.12774	2.84569e-06	-1.52289e-10	-1.24787
156805659	chr1:156805659:C:A	4.37684e-09	-1.29989	-1.11002	7.2256e-07	-1.30015	-1.31848
156805750	chr1:156805750:A:G	1.19171e-08	-1.52289e-10	-1.40826	2.32286e-06	-1.52289e-10	-1.45088
156805842	chr1:156805842:G:A	2.40022e-08	0.283658	-0.991745	1.99219e-06	-0.579062	-1.02538
156805889	chr1:156805889:C:T	1.45456e-08	-1.52289e-10	-1.20895	2.6004e-06	-1.52289e-10	-1.33801
156806148	chr1:156806148:C:T	5.49929e-08	-1.52289e-10	0.120971	8.42028e-06	-1.52289e-10	-0.163037
156806708	chr1:156806708:A:C	1.17783e-08	-1.52289e-10	-1.41998	2.53512e-06	-1.52289e-10	-1.36344
156806820	chr1:156806820:C:T	1.7711e-08	-1.52289e-10	-1.01205	4.61235e-06	-1.52289e-10	-0.764943
156806983	chr1:156806983:C:T	1.46358e-08	-1.52289e-10	-1.20276	2.67149e-06	-1.52289e-10	-1.31104
156807583	chr1:156807583:C:T	1.94404e-08	-1.52289e-10	-0.918881	5.16987e-06	-1.52289e-10	-0.650832
156807675	chr1:156807675:G:T	2.0844e-08	-1.52289e-10	-0.849165	5.61052e-06	-1.52289e-10	-0.569035
156807690	chr1:156807690:G:A	1.32379e-08	-1.30315	-5.03233e-10	1.98919e-06	-1.60595	-5.03233e-10
156808053	chr1:156808053:G:T	1.25061e-08	0.11468	-1.4747	9.71073e-07	-0.799937	-1.5231
156808319	chr1:156808319:C:T	1.91247e-08	-1.12325	0.187997	3.7122e-06	-1.0137	0.0316416
156808547	chr1:156808547:G:A	2.51467e-08	-1.52289e-10	-0.661507	6.45715e-06	-1.52289e-10	-0.428492
156808640	chr1:156808640:A:T	1.11467e-08	-1.47509	-5.03233e-10	2.18524e-06	-1.51196	-5.03233e-10
156809391	chr1:156809391:G:A	1.10944e-08	-1.52289e-10	-1.47979	2.18062e-06	-1.52289e-10	-1.51407
156810514	chr1:156810514:A:C	1.70254e-08	0.472652	-1.52418	1.351e-06	-0.468517	-1.52431
156810554	chr1:156810554:T:A	1.58916e-08	0.403739	-1.52418	1.28146e-06	-0.521365	-1.52432
156810625	chr1:156810625:A:G	1.27159e-08	-1.52289e-10	-1.34338	2.57128e-06	-1.52289e-10	-1.34928
156811060	chr1:156811060:A:G	3.60776e-09	-1.64571	-0.957433	6.68762e-07	-1.71754	-0.978463
156811521	chr1:156811521:C:T	1.06723e-08	-1.52289e-10	-1.51858	2.21814e-06	-1.52289e-10	-1.49701
156811671	chr1:156811671:A:G	1.48844e-08	-1.52289e-10	-1.18592	2.72675e-06	-1.52289e-10	-1.29057
156811697	chr1:156811697:G:A	1.45013e-08	-1.52289e-10	-1.212	2.64103e-06	-1.52289e-10	-1.32251
156811699	chr1:156811699:C:G	2.36744e-08	-1.52289e-10	-0.721839	5.62427e-06	-1.52289e-10	-0.566589
156812328	chr1:156812328:A:G	2.37218e-08	-1.52289e-10	-0.719837	5.63738e-06	-1.52289e-10	-0.564261
156812419	chr1:156812419:C:T	2.34329e-08	-1.52289e-10	-0.732091	3.49711e-06	-1.52289e-10	-1.04174
156812576	chr1:156812576:G:A	8.99454e-09	-1.00027	-0.689345	9.16695e-07	-1.32192	-1.05874
156812798	chr1:156812798:C:G	2.61003e-08	-1.52289e-10	-0.624288	4.38671e-06	-1.52289e-10	-0.8151
156812946	chr1:156812946:A:G	2.47094e-08	-1.52289e-10	-0.679049	5.89305e-06	-1.52289e-10	-0.519906
156813109	chr1:156813109:G:A	2.632e-08	-1.52289e-10	-0.615905	3.85952e-06	-1.52289e-10	-0.943137
156813500	chr1:156813500:C:T	1.07287e-08	-0.708047	-0.805263	1.55127e-06	-0.564374	-1.29023
156814181	chr1:156814181:C:G	2.3975e-08	-1.52289e-10	-0.709222	5.70356e-06	-1.52289e-10	-0.552588
156814558	chr1:156814558:G:A	1.07415e-08	-1.52289e-10	-1.51212	2.15793e-06	-1.52289e-10	-1.52453
156815190	chr1:156815190:T:C	6.27905e-09	-0.538446	-1.51057	1.38854e-06	-0.524649	-1.44078
156815291	chr1:156815291:C:T	2.34669e-08	-1.52289e-10	-0.730641	5.57181e-06	-1.52289e-10	-0.575959
156815564	chr1:156815564:T:C	3.41529e-09	-1.58967	-1.0683	6.9168e-07	-1.71804	-0.944275
156815941	chr1:156815941:T:C	1.62754e-08	-1.52289e-10	-1.09658	2.87338e-06	-1.52289e-10	-1.23819
156815970	chr1:156815970:AG:A	9.56296e-09	-0.251732	-1.3766	1.8723e-06	-0.158603	-1.50791
156815979	chr1:156815979:A:G	7.58695e-09	-0.382654	-1.47715	1.6077e-06	-0.430139	-1.38874
156815987	chr1:156815987:G:A	1.14772e-08	-0.370919	-1.07496	2.12018e-06	-0.578173	-0.964004
156816425	chr1:156816425:C:T	2.40701e-08	-1.52289e-10	-0.705261	5.70609e-06	-1.52289e-10	-0.552146
156816571	chr1:156816571:G:A	1.07118e-08	-1.52289e-10	-1.51489	2.17428e-06	-1.52289e-10	-1.51698
156816617	chr1:156816617:CA:C	1.08111e-08	-1.52289e-10	-1.50566	2.26203e-06	-1.52289e-10	-1.47742
156816782	chr1:156816782:T:A	8.74343e-09	-1.71793	-5.03233e-10	1.81973e-06	-1.69499	-5.03233e-10
156816783	chr1:156816783:C:A	8.74279e-09	-1.718	-5.03233e-10	1.82224e-06	-1.69361	-5.03233e-10
156816991	chr1:156816991:A:G	1.35791e-08	-1.52289e-10	-1.2777	2.38381e-06	-1.52289e-10	-1.42498
156817258	chr1:156817258:C:T	1.1311e-08	-1.52289e-10	-1.46045	2.23537e-06	-1.52289e-10	-1.48927
156817314	chr1:156817314:G:A	1.50753e-08	-1.17317	-5.03233e-10	2.86377e-06	-1.24154	-5.03233e-10
156817318	chr1:156817318:C:T	8.23023e-09	-0.374644	-1.40378	1.18871e-06	-1.0704	-1.05041
156817729	chr1:156817729:G:A	2.68991e-08	-0.261436	-0.332704	3.97883e-06	0.0396796	-0.952372
156817946	chr1:156817946:T:C	4.36862e-08	-1.52289e-10	-0.1092	6.54185e-06	-1.52289e-10	-0.415459
156818486	chr1:156818486:C:T	2.84416e-08	-1.52289e-10	-0.538379	6.45533e-06	-1.52289e-10	-0.428773
156818766	chr1:156818766:C:T	4.03719e-08	-1.52289e-10	-0.188098	6.10709e-06	-1.52289e-10	-0.484229
156818840	chr1:156818840:G:C	3.94305e-08	-1.52289e-10	-0.211693	5.98135e-06	-1.52289e-10	-0.505033
156818883	chr1:156818883:T:C	3.95536e-08	-1.52289e-10	-0.208578	5.99817e-06	-1.52289e-10	-0.502224
156819065	chr1:156819065:C:T	1.8411e-08	-1.52289e-10	-0.973284	3.26128e-06	-1.52289e-10	-1.11156
156819133	chr1:156819133:G:A	1.7958e-08	-1.52289e-10	-0.998197	3.19336e-06	-1.52289e-10	-1.13261
156819555	chr1:156819555:T:C	2.67073e-07	2.49576	-0.794467	4.39682e-05	2.59444	-1.10466
156819589	chr1:156819589:C:T	1.92386e-08	-1.52289e-10	-0.929316	3.15032e-06	-1.52289e-10	-1.14618
156819797	chr1:156819797:G:A	3.80218e-08	-1.52289e-10	-0.248074	5.79461e-06	-1.52289e-10	-0.536751
156819895	chr1:156819895:A:C	1.06414e-08	-1.52289e-10	-1.52148	2.18242e-06	-1.52289e-10	-1.51324
156820016	chr1:156820016:G:A	1.20362e-08	-1.52289e-10	-1.39832	2.2996e-06	-1.52289e-10	-1.46095
156820216	chr1:156820216:T:C	1.82045e-08	-1.52289e-10	-0.984562	3.23047e-06	-1.52289e-10	-1.12105
156820244	chr1:156820244:C:A	4.23515e-08	-1.52289e-10	-0.140231	6.37132e-06	-1.52289e-10	-0.441873
156820315	chr1:156820315:C:T	1.62532e-08	-1.52289e-10	-1.09794	2.76558e-06	-1.52289e-10	-1.27643
156820637	chr1:156820637:G:C	2.2816e-08	-0.758772	-5.03233e-10	2.79551e-06	-1.26567	-5.03233e-10
156820851	chr1:156820851:T:C	3.84143e-08	-1.52289e-10	-0.237803	5.84485e-06	-1.52289e-10	-0.528119
156820891	chr1:156820891:C:T	8.22803e-09	-0.28258	-1.49611	8.63219e-07	-0.924509	-1.51626
156820892	chr1:156820892:A:G	8.82527e-09	-0.258803	-1.44981	1.08881e-06	-0.811973	-1.39662
156821015	chr1:156821015:G:A	1.09444e-08	-1.52289e-10	-1.49341	2.21435e-06	-1.52289e-10	-1.49872
156821114	chr1:156821114:T:C	1.17585e-08	-0.203145	-1.21852	1.0412e-06	-0.88776	-1.36554
156821183	chr1:156821183:G:A	1.34086e-08	-1.52289e-10	-1.29034	2.97947e-06	-1.52289e-10	-1.20193
156821216	chr1:156821216:C:CA	4.35837e-08	-1.52289e-10	-0.11155	6.51859e-06	-1.52289e-10	-0.419022
156821693	chr1:156821693:T:C	4.48507e-08	-1.52289e-10	-0.0828933	6.67198e-06	-1.52289e-10	-0.395763
156821872	chr1:156821872:A:G	2.82156e-08	-1.52289e-10	-0.54636	6.83232e-06	-1.52289e-10	-0.372015
156822953	chr1:156822953:T:A	3.84355e-08	-0.237251	-5.03233e-10	6.02219e-06	-0.498228	-5.03233e-10
156823050	chr1:156823050:G:T	4.87395e-09	-1.61661	-0.685716	9.68845e-07	-1.55114	-0.774191
156823152	chr1:156823152:T:C	3.35771e-09	-1.21504	-1.45993	1.02999e-06	-0.746841	-1.51729
156823340	chr1:156823340:G:C	2.12138e-08	0.668364	-1.49995	3.80394e-06	0.553446	-1.51109
156823372	chr1:156823372:G:A	8.96989e-08	0.610225	-5.03233e-10	1.5107e-05	0.42148	-5.03233e-10
156823694	chr1:156823694:G:C	7.24411e-09	-1.59381	-0.31224	1.35661e-06	-1.49877	-0.489917
156823787	chr1:156823787:T:C	7.46069e-09	-1.59087	-0.285719	1.39558e-06	-1.49489	-0.465474
156823851	chr1:156823851:C:T	2.91905e-08	-1.52289e-10	-0.51239	7.0802e-06	-1.52289e-10	-0.336378
156824021	chr1:156824021:G:A	1.39132e-08	-1.52289e-10	-1.25339	3.3576e-06	-1.52289e-10	-1.08245
156824220	chr1:156824220:AGTGCAAAG:A	6.762e-09	-1.57845	-0.396465	1.28113e-06	-1.47834	-0.5676
156824289	chr1:156824289:CAG:C	7.13498e-09	-1.57693	-0.344293	1.34688e-06	-1.47647	-0.519419
156824306	chr1:156824306:G:C	9.10815e-09	-1.67706	-5.03233e-10	1.86126e-06	-1.67242	-5.03233e-10
156825030	chr1:156825030:C:G	3.87269e-08	1.03285	-1.26255	6.41569e-06	1.03515	-1.47009
156825078	chr1:156825078:G:A	1.3774e-08	-1.52289e-10	-1.26345	2.62482e-06	-1.52289e-10	-1.32867
156825179	chr1:156825179:G:A	2.16985e-08	-1.52289e-10	-0.808992	3.62885e-06	-1.52289e-10	-1.00476
156825214	chr1:156825214:A:T	3.40391e-09	-1.2273	-1.43401	1.0452e-06	-0.739872	-1.5096
156825227	chr1:156825227:G:C	1.34347e-08	-1.52289e-10	-1.2884	3.21259e-06	-1.52289e-10	-1.1266
156825342	chr1:156825342:C:T	1.173e-08	-1.52289e-10	-1.42408	2.4361e-06	-1.52289e-10	-1.40328
156825586	chr1:156825586:GC:G	6.83525e-08	-1.52289e-10	0.338445	1.99813e-05	-1.52289e-10	0.701116
156825850	chr1:156825850:G:A	1.07201e-08	-1.52289e-10	-1.51412	2.2329e-06	-1.52289e-10	-1.49038
156826455	chr1:156826455:T:C	6.32517e-09	-0.671572	-1.37012	7.72162e-07	-1.17806	-1.37418
156826510	chr1:156826510:T:C	5.00025e-09	-0.757876	-1.51887	6.28162e-07	-1.25195	-1.50669
156826569	chr1:156826569:A:G	2.10306e-08	-1.52289e-10	-0.840254	3.37903e-06	-1.52289e-10	-1.07609
156826655	chr1:156826655:A:G	2.77426e-09	-1.64734	-1.21851	5.99287e-07	-1.55569	-1.25
156826905	chr1:156826905:T:C	5.45465e-09	-0.67113	-1.51864	6.69058e-07	-1.18924	-1.50633
156826980	chr1:156826980:C:A	2.35729e-08	-1.52289e-10	-0.726134	3.68083e-06	-1.52289e-10	-0.990541
156827023	chr1:156827023:C:T	7.56236e-09	-1.23899	-0.624055	1.80888e-06	-0.922934	-0.778036
156827052	chr1:156827052:A:G	5.2982e-09	-0.69937	-1.5195	6.54442e-07	-1.20979	-1.50787
156827463	chr1:156827463:T:C	6.42252e-09	-0.543733	-1.48269	7.49244e-07	-1.08857	-1.4938
156827509	chr1:156827509:A:G	5.35959e-09	-0.688477	-1.51887	6.60752e-07	-1.20127	-1.50678
156827510	chr1:156827510:C:A	8.6069e-09	-1.14113	-0.592544	1.19033e-06	-1.17171	-0.947731
156827595	chr1:156827595:C:T	2.54983e-09	-1.71285	-1.23735	5.24084e-07	-1.6735	-1.26628
156827763	chr1:156827763:G:T	2.49631e-08	-1.52289e-10	-0.668833	3.88256e-06	-1.52289e-10	-0.937184
156828046	chr1:156828046:G:C	6.26504e-09	-0.535491	-1.51576	7.40344e-07	-1.08051	-1.51381
156828113	chr1:156828113:T:C	8.94808e-09	-0.368289	-1.32651	9.83785e-07	-0.943136	-1.36689
156828169	chr1:156828169:C:T	6.46238e-09	-0.502851	-1.51738	7.53622e-07	-1.07245	-1.50409
156828183	chr1:156828183:T:G	2.32981e-09	-1.71007	-1.33037	4.83516e-07	-1.6662	-1.35415
156828218	chr1:156828218:A:G	1.06438e-08	-1.52289e-10	-1.52126	2.1665e-06	-1.52289e-10	-1.52057
156828554	chr1:156828554:G:A	1.5536e-08	-1.52289e-10	-1.14307	3.54435e-06	-1.52289e-10	-1.02832
156828597	chr1:156828597:G:A	1.0762e-08	-1.52289e-10	-1.51021	2.15794e-06	-1.52289e-10	-1.52452
156828621	chr1:156828621:C:T	3.33531e-08	-1.52289e-10	-0.379082	5.1882e-06	-1.52289e-10	-0.647293
156828667	chr1:156828667:G:A	3.00345e-08	0.670246	-1.15413	3.85904e-06	0.296729	-1.23999
156829039	chr1:156829039:G:A	1.20479e-08	-1.39734	-5.03233e-10	3.36618e-06	-1.0799	-5.03233e-10
156829140	chr1:156829140:G:A	6.50692e-08	-1.52289e-10	0.289219	1.66829e-05	-1.52289e-10	0.520706
156829148	chr1:156829148:T:C	2.2302e-09	-1.70349	-1.38066	4.61562e-07	-1.66261	-1.4042
156829187	chr1:156829187:T:C	1.07151e-08	-1.52289e-10	-1.51458	2.15918e-06	-1.52289e-10	-1.52395
156829259	chr1:156829259:C:A	3.02727e-08	-1.52289e-10	-0.475989	4.81154e-06	-1.52289e-10	-0.722663
156829818	chr1:156829818:A:G	1.06128e-08	-1.52289e-10	-1.52417	2.17988e-06	-1.52289e-10	-1.51441
156829983	chr1:156829983:A:G	1.24411e-08	-1.52289e-10	-1.36523	2.37104e-06	-1.52289e-10	-1.43035
156830076	chr1:156830076:T:C	3.68157e-09	-1.71802	-0.86487	7.14512e-07	-1.70564	-0.924193
156830120	chr1:156830120:G:A	2.40547e-09	-1.48395	-1.52453	5.81791e-07	-1.43039	-1.40493
156830618	chr1:156830618:G:A	5.63604e-09	-0.898262	-1.25879	1.14666e-06	-0.90144	-1.25539
156830972	chr1:156830972:T:C	2.12909e-09	-1.63118	-1.49936	4.99076e-07	-1.46481	-1.52387
156831010	chr1:156831010:A:G	9.33174e-09	-1.71204	0.0592255	1.59058e-06	-1.67272	-0.156864
156831732	chr1:156831732:A:G	1.10093e-08	-1.52289e-10	-1.4875	2.31956e-06	-1.52289e-10	-1.4523
156831869	chr1:156831869:C:T	8.74638e-09	-1.71759	-5.03233e-10	1.79398e-06	-1.70924	-5.03233e-10
156831915	chr1:156831915:A:G	2.59923e-08	-1.52289e-10	-0.628435	6.40911e-06	-1.52289e-10	-0.435959
156832147	chr1:156832147:T:A	1.01892e-08	-1.5649	-5.03233e-10	2.35551e-06	-1.43692	-5.03233e-10
156832593	chr1:156832593:G:A	1.9656e-08	-1.52289e-10	-0.907852	4.73694e-06	-1.52289e-10	-0.738287
156832630	chr1:156832630:T:C	2.42487e-08	-1.52289e-10	-0.69787	5.78969e-06	-1.52289e-10	-0.537601
156832822	chr1:156832822:C:T	1.06321e-08	-1.52289e-10	-1.52235	2.21737e-06	-1.52289e-10	-1.49736
156832865	chr1:156832865:A:G	4.61583e-09	-1.29361	-1.06313	6.95906e-07	-1.50214	-1.15408
156833282	chr1:156833282:C:T	2.64411e-09	-1.71797	-1.19593	5.62703e-07	-1.71218	-1.15651
156834329	chr1:156834329:T:C	4.54449e-09	-0.881971	-1.49035	9.32047e-07	-0.843472	-1.52058
156834411	chr1:156834411:G:A	2.44063e-08	-1.52289e-10	-0.691391	5.83088e-06	-1.52289e-10	-0.530512
156834689	chr1:156834689:A:T	2.52891e-09	-1.57089	-1.38755	8.39551e-07	-1.23499	-1.23358
156835004	chr1:156835004:G:A	2.42126e-09	-1.50528	-1.49667	8.14019e-07	-1.10198	-1.39747
156835118	chr1:156835118:G:C	2.38846e-09	-1.50854	-1.50704	7.90776e-07	-1.10716	-1.42126
156835189	chr1:156835189:A:G	4.31922e-09	-1.14355	-1.27961	6.47963e-07	-1.3966	-1.331
156835351	chr1:156835351:C:T	1.18494e-08	-1.52289e-10	-1.41396	2.46738e-06	-1.52289e-10	-1.39052
156835383	chr1:156835383:A:G	5.71257e-09	-1.22806	-0.915501	8.71548e-07	-1.46576	-0.965401
156835427	chr1:156835427:A:G	6.87227e-09	-0.693868	-1.26487	1.26779e-06	-0.702884	-1.35352
156835660	chr1:156835660:T:G	1.0275e-07	0.746065	-5.03233e-10	2.59377e-05	0.962018	-5.03233e-10
156835864	chr1:156835864:T:G	2.80482e-09	-1.33888	-1.51601	1.01722e-06	-0.827868	-1.44874
156835875	chr1:156835875:C:G	1.43588e-08	-1.52289e-10	-1.22187	3.23549e-06	-1.52289e-10	-1.1195
156835969	chr1:156835969:GACA:G	8.75258e-09	-1.71688	-5.03233e-10	1.8384e-06	-1.68479	-5.03233e-10
156836011	chr1:156836011:T:C	6.01241e-09	-0.627802	-1.46461	1.03791e-06	-0.768979	-1.48749
156836077	chr1:156836077:T:G	4.97899e-09	-0.75727	-1.52374	8.64627e-07	-0.916324	-1.52281
156836167	chr1:156836167:T:C	5.62297e-09	-0.641023	-1.51835	9.64108e-07	-0.814142	-1.51609
156836208	chr1:156836208:T:G	1.06701e-08	-1.52289e-10	-1.51879	2.32424e-06	-1.52289e-10	-1.45029
156836231	chr1:156836231:T:A	4.11572e-09	-0.963326	-1.50809	9.28599e-07	-0.948236	-1.41952
156836245	chr1:156836245:A:G	5.09071e-09	-0.734287	-1.52453	8.75772e-07	-0.902019	-1.52431
156836537	chr1:156836537:T:C	2.76984e-09	-1.4653	-1.40215	4.58379e-07	-1.58653	-1.48721
156836582	chr1:156836582:C:T	1.0609e-08	-1.52289e-10	-1.52453	2.18095e-06	-1.52289e-10	-1.51392
156836695	chr1:156836695:G:A	2.17594e-09	-1.69664	-1.41213	4.00567e-07	-1.6914	-1.51715
156836934	chr1:156836934:G:A	1.07009e-08	-1.52289e-10	-1.5159	2.25064e-06	-1.52289e-10	-1.48246
156836963	chr1:156836963:T:G	1.16681e-08	-1.52289e-10	-1.42938	2.2163e-06	-1.52289e-10	-1.49784
156837178	chr1:156837178:A:G	2.31713e-08	-1.52289e-10	-0.743319	3.89443e-06	-1.52289e-10	-0.934133
156837313	chr1:156837313:C:T	1.06486e-08	-1.52289e-10	-1.52081	2.16553e-06	-1.52289e-10	-1.52101
156837391	chr1:156837391:C:T	2.22641e-08	-1.52289e-10	-0.783256	3.92651e-06	-1.52289e-10	-0.925929
156837486	chr1:156837486:C:G	1.06501e-08	-1.52289e-10	-1.52067	2.16525e-06	-1.52289e-10	-1.52115
156837610	chr1:156837610:A:C	1.20406e-08	-1.52289e-10	-1.39795	2.22228e-06	-1.52289e-10	-1.49514
156837628	chr1:156837628:G:A	1.56465e-08	-1.52289e-10	-1.13598	3.90056e-06	-1.52289e-10	-0.93256
156837690	chr1:156837690:T:C	2.49563e-09	-1.58942	-1.38228	4.7839e-07	-1.6873	-1.34371
156837933	chr1:156837933:T:C	2.30685e-08	-1.52289e-10	-0.747765	3.87929e-06	-1.52289e-10	-0.938026
156838089	chr1:156838089:G:A	1.07183e-08	-1.52289e-10	-1.51428	2.15869e-06	-1.52289e-10	-1.52418
156838436	chr1:156838436:G:A	1.0652e-08	-1.52289e-10	-1.52049	2.16489e-06	-1.52289e-10	-1.52131
156839023	chr1:156839023:C:T	1.16928e-08	-1.42726	-5.03233e-10	2.03921e-06	-1.58112	-5.03233e-10
156839267	chr1:156839267:G:A	2.36833e-09	-1.69064	-1.33341	5.01938e-07	-1.70493	-1.27802
156839383	chr1:156839383:T:G	1.33621e-08	-1.52289e-10	-1.29381	2.52804e-06	-1.52289e-10	-1.36623
156839398	chr1:156839398:C:T	2.38973e-09	-1.70049	-1.31456	5.0982e-07	-1.71132	-1.25606
156839503	chr1:156839503:G:A	2.25246e-09	-1.60653	-1.46768	3.89587e-07	-1.71341	-1.52294
156839536	chr1:156839536:C:T	2.22678e-08	-1.52289e-10	-0.783092	5.30463e-06	-1.52289e-10	-0.6251
156839619	chr1:156839619:T:C	8.74265e-09	-1.71802	-5.03233e-10	1.77957e-06	-1.71731	-5.03233e-10
156840157	chr1:156840157:A:G	1.39096e-08	-1.52289e-10	-1.25365	3.06463e-06	-1.52289e-10	-1.17375
156840427	chr1:156840427:GA:G	3.58273e-09	-1.34077	-1.26934	4.63812e-07	-1.61208	-1.44988
156840560	chr1:156840560:T:C	1.24658e-08	-1.52289e-10	-1.36325	2.72416e-06	-1.52289e-10	-1.29152
156841109	chr1:156841109:T:C	1.30055e-08	-1.52289e-10	-1.32086	2.55649e-06	-1.52289e-10	-1.35504
156841712	chr1:156841712:G:A	1.54119e-08	-1.52289e-10	-1.15109	3.2722e-06	-1.52289e-10	-1.10822
156842014	chr1:156842014:C:G	3.70584e-08	-1.52289e-10	-0.273738	5.49528e-06	-1.52289e-10	-0.58979
156842353	chr1:156842353:G:C	1.39576e-08	-1.52289e-10	-1.25021	2.71253e-06	-1.52289e-10	-1.2958
156843858	chr1:156843858:T:C	9.63704e-09	-0.886022	-0.734597	1.44591e-06	-1.11747	-0.807473
156845092	chr1:156845092:C:T	2.15501e-08	-1.52289e-10	-0.815853	5.14782e-06	-1.52289e-10	-0.655106
156845125	chr1:156845125:G:T	1.24855e-08	-1.52289e-10	-1.36167	2.37996e-06	-1.52289e-10	-1.4266
156845224	chr1:156845224:C:T	1.11498e-08	-1.52289e-10	-1.47481	2.16355e-06	-1.52289e-10	-1.52193
156847339	chr1:156847339:G:A	2.4067e-09	-1.71707	-1.29091	5.10003e-07	-1.68687	-1.28015
156847452	chr1:156847452:G:C	1.63292e-08	-1.52289e-10	-1.09328	3.04726e-06	-1.52289e-10	-1.17944
156847758	chr1:156847758:G:A	9.14329e-09	-1.67321	-5.03233e-10	2.08634e-06	-1.55827	-5.03233e-10
156847880	chr1:156847880:G:C	1.81714e-08	-1.52289e-10	-0.986385	3.45346e-06	-1.52289e-10	-1.0543
156848102	chr1:156848102:TCTCCAGCTG:T	1.14465e-08	-1.52289e-10	-1.44855	2.4207e-06	-1.52289e-10	-1.40962
156848554	chr1:156848554:T:TA	1.27336e-08	-1.52289e-10	-1.34199	2.29603e-06	-1.52289e-10	-1.4625
156848656	chr1:156848656:A:G	1.04168e-08	-1.50229	-0.0405276	3.15436e-06	-1.31172	0.166823
156849064	chr1:156849064:G:C	1.38103e-08	-1.52289e-10	-1.26082	2.6206e-06	-1.52289e-10	-1.33028
156849191	chr1:156849191:T:C	1.63879e-08	-1.52289e-10	-1.08969	3.76916e-06	-1.52289e-10	-0.966829
156849409	chr1:156849409:G:C	1.21993e-08	-1.52289e-10	-1.38485	2.28042e-06	-1.52289e-10	-1.46932
156849424	chr1:156849424:T:C	7.81452e-09	-0.501581	-1.32867	1.37177e-06	-0.877442	-1.10013
156849721	chr1:156849721:C:T	4.21652e-08	-1.52289e-10	-0.144638	6.33784e-06	-1.52289e-10	-0.447141
156849958	chr1:156849958:A:G	1.54427e-08	-1.52289e-10	-1.14909	2.86736e-06	-1.52289e-10	-1.24029
156850059	chr1:156850059:C:T	2.02328e-08	-1.52289e-10	-0.878927	3.28283e-06	-1.52289e-10	-1.10497
156850872	chr1:156850872:A:T	1.79739e-08	-0.997311	-5.03233e-10	3.94155e-06	-0.922105	-5.03233e-10
156851406	chr1:156851406:G:A	1.30804e-08	-1.52289e-10	-1.31512	2.90086e-06	-1.52289e-10	-1.22867
156851974	chr1:156851974:A:G	1.09153e-08	-1.52289e-10	-1.49607	2.1727e-06	-1.52289e-10	-1.51771
156852098	chr1:156852098:C:T	1.08794e-08	-1.52289e-10	-1.49936	2.16907e-06	-1.52289e-10	-1.51938
156852590	chr1:156852590:G:A	1.80143e-08	-1.52289e-10	-0.995066	4.39199e-06	-1.52289e-10	-0.813898
156853452	chr1:156853452:A:G	2.97074e-08	-1.52289e-10	-0.494839	5.61743e-06	-1.52289e-10	-0.567806
156854459	chr1:156854459:G:A	1.08635e-08	-1.52289e-10	-1.50082	2.15894e-06	-1.52289e-10	-1.52406
156854881	chr1:156854881:G:A	6.56598e-09	-1.35603	-0.648305	1.70522e-06	-1.09273	-0.667259
156854930	chr1:156854930:G:A	2.09687e-08	-1.52289e-10	-0.843202	3.89258e-06	-1.52289e-10	-0.934608
156854936	chr1:156854936:G:A	2.05534e-08	-1.52289e-10	-0.863206	3.79612e-06	-1.52289e-10	-0.959701
156855009	chr1:156855009:G:A	3.468e-09	-1.51426	-1.1284	1.83543e-06	-0.995562	-0.690839
156855019	chr1:156855019:C:T	1.3547e-08	-1.52289e-10	-1.28007	2.56968e-06	-1.52289e-10	-1.3499
156855072	chr1:156855072:T:C	1.19061e-08	-1.52289e-10	-1.40919	2.72216e-06	-1.52289e-10	-1.29225
156855211	chr1:156855211:T:TC	8.00134e-09	-1.14621	-0.660415	2.48397e-06	-0.698783	-0.685039
156856303	chr1:156856303:A:G	1.1189e-08	-1.52289e-10	-1.4713	2.21128e-06	-1.52289e-10	-1.50011
156856569	chr1:156856569:G:A	2.99145e-08	-1.52289e-10	-0.48789	5.92084e-06	-1.52289e-10	-0.515202
156856864	chr1:156856864:C:T	1.06209e-08	-1.52289e-10	-1.52341	2.17721e-06	-1.52289e-10	-1.51563
156856903	chr1:156856903:C:T	2.4888e-08	-1.52289e-10	-0.671849	4.47506e-06	-1.52289e-10	-0.795159
156856997	chr1:156856997:G:A	1.34831e-08	-1.52289e-10	-1.2848	2.52753e-06	-1.52289e-10	-1.36644
156857099	chr1:156857099:TACTTC:T	1.16607e-08	-1.52289e-10	-1.43001	2.21319e-06	-1.52289e-10	-1.49925
156857590	chr1:156857590:A:T	1.19513e-08	-1.52289e-10	-1.40539	2.68644e-06	-1.52289e-10	-1.30546
156857743	chr1:156857743:C:T	2.38427e-08	-1.52289e-10	-0.714756	4.8068e-06	-1.52289e-10	-0.723648
156857804	chr1:156857804:G:C	1.29326e-08	-1.52289e-10	-1.32648	2.4181e-06	-1.52289e-10	-1.4107
156858047	chr1:156858047:G:C	1.3456e-08	-1.52289e-10	-1.28681	2.45387e-06	-1.52289e-10	-1.39601
156859955	chr1:156859955:G:A	8.35313e-09	-1.3856	-0.377997	1.5952e-06	-1.4643	-0.362384
156860086	chr1:156860086:G:A	2.37117e-08	-1.52289e-10	-0.720264	5.97229e-06	-1.52289e-10	-0.506549
156860426	chr1:156860426:T:C	2.36289e-09	-1.57799	-1.44836	4.99823e-07	-1.68164	-1.30554
156860694	chr1:156860694:C:T	1.2418e-08	-1.52289e-10	-1.36709	2.23469e-06	-1.52289e-10	-1.48958
156860987	chr1:156860987:G:A	1.1162e-08	-1.47371	-5.03233e-10	2.66749e-06	-1.31254	-5.03233e-10
156861253	chr1:156861253:C:T	1.45489e-08	-1.52289e-10	-1.20872	3.0158e-06	-1.52289e-10	-1.18981
156861302	chr1:156861302:C:T	1.28035e-08	-1.52289e-10	-1.33652	2.26916e-06	-1.52289e-10	-1.47427
156862153	chr1:156862153:C:T	1.64538e-08	-1.52289e-10	-1.08568	2.73178e-06	-1.52289e-10	-1.28873
156862645	chr1:156862645:G:A	1.14044e-08	-1.52289e-10	-1.45223	2.53547e-06	-1.52289e-10	-1.3633
156862726	chr1:156862726:G:A	1.37964e-08	-1.52289e-10	-1.26183	3.24516e-06	-1.52289e-10	-1.11651
156863684	chr1:156863684:G:A	1.16202e-08	-1.52289e-10	-1.43349	2.78903e-06	-1.52289e-10	-1.26799
156863837	chr1:156863837:G:A	1.23469e-08	-1.52289e-10	-1.37283	2.78205e-06	-1.52289e-10	-1.27049
156863889	chr1:156863889:A:G	1.06387e-08	-1.52289e-10	-1.52173	2.22427e-06	-1.52289e-10	-1.49425
156864121	chr1:156864121:A:G	1.06256e-08	-1.52289e-10	-1.52297	2.34692e-06	-1.52289e-10	-1.44058
156864212	chr1:156864212:TGTAA:T	1.17148e-08	-1.52289e-10	-1.42538	2.63704e-06	-1.52289e-10	-1.32402
156864572	chr1:156864572:G:A	9.21129e-09	-1.6658	-5.03233e-10	2.18574e-06	-1.51172	-5.03233e-10
156864720	chr1:156864720:C:T	1.09013e-08	-1.52289e-10	-1.49736	2.42707e-06	-1.52289e-10	-1.407
156865348	chr1:156865348:C:T	2.75978e-09	-1.49461	-1.37648	6.35454e-07	-1.69429	-1.0528
156865558	chr1:156865558:T:G	1.12731e-08	-1.52289e-10	-1.46381	2.27024e-06	-1.52289e-10	-1.4738
156865794	chr1:156865794:A:T	2.3694e-09	-1.56492	-1.45867	4.73752e-07	-1.70691	-1.33384
156865796	chr1:156865796:T:C	3.36641e-09	-1.39725	-1.27513	9.30337e-07	-1.68515	-0.680736
156866083	chr1:156866083:C:T	2.51158e-09	-1.55437	-1.41095	6.06722e-07	-1.46927	-1.3241
156866150	chr1:156866150:G:A	1.15297e-08	-1.52289e-10	-1.44131	2.20728e-06	-1.52289e-10	-1.50192
156866448	chr1:156866448:G:C	1.10417e-08	-1.52289e-10	-1.48455	2.16631e-06	-1.52289e-10	-1.52066
156867025	chr1:156867025:C:T	1.21699e-08	-1.52289e-10	-1.38727	2.6229e-06	-1.52289e-10	-1.3294
156867046	chr1:156867046:T:C	3.78042e-09	-1.19659	-1.35981	4.21956e-07	-1.63216	-1.52438
156867175	chr1:156867175:A:G	2.55167e-09	-1.43076	-1.51873	4.9385e-07	-1.69694	-1.30227
156867339	chr1:156867339:G:A	8.89212e-09	-1.70107	-5.03233e-10	1.84163e-06	-1.68303	-5.03233e-10
156867561	chr1:156867561:T:C	1.4767e-08	-0.408821	-0.78502	4.59654e-06	0.235132	-1.00351
156867601	chr1:156867601:G:A	1.65279e-08	-1.52289e-10	-1.08119	3.5152e-06	-1.52289e-10	-1.03658
156867697	chr1:156867697:C:T	4.25724e-09	-0.958523	-1.47909	9.67937e-07	-0.95442	-1.37185
156867847	chr1:156867847:G:A	1.44789e-08	-1.52289e-10	-1.21354	2.96507e-06	-1.52289e-10	-1.20678
156867915	chr1:156867915:C:T	1.12818e-08	-1.52289e-10	-1.46304	2.2037e-06	-1.52289e-10	-1.50354
156868349	chr1:156868349:T:C	4.90415e-09	-0.777239	-1.51891	8.29424e-07	-0.987676	-1.49303
156868440	chr1:156868440:A:G	2.01497e-08	-1.52289e-10	-0.883045	4.33966e-06	-1.52289e-10	-0.825884
156868640	chr1:156868640:C:T	1.52536e-08	-1.52289e-10	-1.16142	3.3897e-06	-1.52289e-10	-1.07294
156869191	chr1:156869191:T:C	2.96938e-08	-1.52289e-10	-0.495295	4.19326e-06	-1.52289e-10	-0.860202
156869230	chr1:156869230:C:T	1.20117e-08	-1.52289e-10	-1.40035	2.29459e-06	-1.52289e-10	-1.46313
156869932	chr1:156869932:T:C	1.18324e-08	-1.52289e-10	-1.41539	2.32382e-06	-1.52289e-10	-1.45047
156870501	chr1:156870501:G:A	1.06342e-08	-1.52289e-10	-1.52216	2.21056e-06	-1.52289e-10	-1.50043
156870831	chr1:156870831:T:C	1.27233e-08	-1.52289e-10	-1.3428	2.60711e-06	-1.52289e-10	-1.33544
156871022	chr1:156871022:C:T	8.77968e-09	-0.350512	-1.36328	4.03654e-07	-1.70398	-1.49689
156871281	chr1:156871281:G:A	9.13374e-08	0.958162	-0.329835	7.05099e-06	0.398657	-0.739168
156871882	chr1:156871882:G:A	1.37205e-08	-0.5402	-0.727144	5.67933e-07	-1.71651	-1.14292
156872238	chr1:156872238:T:C	1.17621e-08	-1.52289e-10	-1.42135	2.1715e-06	-1.52289e-10	-1.51826
156872544	chr1:156872544:C:T	2.25901e-09	-1.70285	-1.36846	8.32526e-07	-1.45161	-1.02536
156873149	chr1:156873149:C:T	3.07941e-08	-1.52289e-10	-0.45891	4.45334e-06	-1.52289e-10	-0.800024
156873443	chr1:156873443:TAAAATGTATTGTCAACTTTCTTC:T	1.11538e-08	-1.52289e-10	-1.47445	2.53133e-06	-1.52289e-10	-1.36493
156873542	chr1:156873542:C:T	1.0689e-08	-1.52289e-10	-1.51702	2.2642e-06	-1.52289e-10	-1.47646
156873596	chr1:156873596:G:A	1.07053e-08	-1.52289e-10	-1.5155	2.26011e-06	-1.52289e-10	-1.47827
156874028	chr1:156874028:A:G	1.23883e-08	-1.52289e-10	-1.36948	2.35845e-06	-1.52289e-10	-1.43567
156874275	chr1:156874275:C:T	1.32274e-08	-1.52289e-10	-1.30394	3.08253e-06	-1.52289e-10	-1.16793
156874985	chr1:156874985:G:A	1.06523e-08	-1.52289e-10	-1.52046	2.15805e-06	-1.52289e-10	-1.52447
156875187	chr1:156875187:A:C	4.53791e-09	-0.891212	-1.48256	7.67059e-07	-1.18543	-1.37344
156875881	chr1:156875881:A:C	4.14892e-09	-1.34298	-1.1204	4.18202e-07	-1.70953	-1.45594
156876274	chr1:156876274:A:G	1.69345e-08	-1.52289e-10	-1.05688	2.91407e-06	-1.52289e-10	-1.22413
156876328	chr1:156876328:C:T	1.11638e-07	-1.52289e-10	0.829032	1.03447e-05	-1.52289e-10	0.0427954
156877075	chr1:156877075:C:T	2.12802e-08	-0.828458	-5.03233e-10	2.6253e-06	-1.32849	-5.03233e-10
156877464	chr1:156877464:G:C	1.79453e-08	-1.52289e-10	-0.998904	3.05772e-06	-1.52289e-10	-1.17601
156877672	chr1:156877672:C:T	2.35444e-08	-1.52289e-10	-0.727343	6.60059e-06	-1.52289e-10	-0.406521
156878124	chr1:156878124:G:C	1.97182e-08	-1.52289e-10	-0.904689	5.45954e-06	-1.52289e-10	-0.596315
156878314	chr1:156878314:A:G	1.57971e-06	4.99275	-1.51399	1.10876e-06	-0.696033	-1.49441
156878328	chr1:156878328:T:A	1.64944e-08	-0.595993	-0.48722	1.92424e-06	-1.71803	0.0788777
156878674	chr1:156878674:G:T	1.40883e-08	-1.52289e-10	-1.24089	2.58617e-06	-1.52289e-10	-1.3435
156878766	chr1:156878766:G:T	1.12696e-07	-1.52289e-10	0.838457	1.33821e-05	-1.52289e-10	0.300236
156879002	chr1:156879002:C:T	7.03885e-09	-0.665529	-1.26926	4.1913e-07	-1.68002	-1.48323
156879016	chr1:156879016:T:C	6.386e-07	4.09668	-1.52363	8.58031e-07	-1.07056	-1.37624
156879117	chr1:156879117:CA:C	4.24408e-08	1.27775	-1.41588	1.0265e-06	-0.99504	-1.27248
156879126	chr1:156879126:C:T	4.89311e-08	1.43385	-1.42967	6.54673e-06	0.867516	-1.28223
156879154	chr1:156879154:G:T	4.28348e-08	1.30079	-1.42967	5.80184e-06	0.746726	-1.28223
156879760	chr1:156879760:G:A	2.48687e-08	0.257165	-0.929788	9.99985e-07	-1.44965	-0.844049
156879908	chr1:156879908:A:G	1.21195e-07	-1.52289e-10	0.91117	1.78234e-05	-1.52289e-10	0.58683
156879983	chr1:156879983:T:C	2.5191e-08	0.854087	-1.51383	5.64375e-07	-1.50624	-1.35948
156880004	chr1:156880004:A:G	1.23085e-07	-1.52289e-10	0.92664	1.33854e-05	-1.52289e-10	0.300488
156880154	chr1:156880154:G:A	1.14098e-08	-1.52289e-10	-1.45176	2.19997e-06	-1.52289e-10	-1.50524
156880312	chr1:156880312:G:C	2.24118e-07	0.668028	0.857913	1.54517e-06	-1.70117	-0.15738
156880320	chr1:156880320:T:G	2.58036e-07	0.781847	0.88502	1.59554e-06	-1.6896	-0.136869
156880780	chr1:156880780:C:T	2.30695e-08	-1.52289e-10	-0.747723	6.55064e-06	-1.52289e-10	-0.414117
156881230	chr1:156881230:C:T	1.29202e-08	-1.52289e-10	-1.32745	2.83648e-06	-1.52289e-10	-1.25111
156881249	chr1:156881249:T:G	1.06647e-08	-1.52289e-10	-1.51929	2.18154e-06	-1.52289e-10	-1.51365
156882238	chr1:156882238:G:A	2.74963e-08	0.452068	-1.02425	8.81304e-07	-1.44931	-0.970724
156882344	chr1:156882344:CTCT:TTCT	1.062e-08	-1.52289e-10	-1.52349	2.16772e-06	-1.52289e-10	-1.52
156882423	chr1:156882423:C:T	1.06792e-08	-1.52289e-10	-1.51793	2.15869e-06	-1.52289e-10	-1.52418
156882522	chr1:156882522:G:C	2.88719e-09	-1.71188	-1.11407	6.82278e-07	-1.65515	-1.02085
156882559	chr1:156882559:C:T	1.06418e-08	-1.52289e-10	-1.52144	2.1631e-06	-1.52289e-10	-1.52214
156883087	chr1:156883087:G:T	1.11455e-08	-1.52289e-10	-1.4752	2.17614e-06	-1.52289e-10	-1.51612
156883184	chr1:156883184:C:T	1.7962e-08	-1.52289e-10	-0.997977	4.08632e-06	-1.52289e-10	-0.886034
156883185	chr1:156883185:T:G	1.81463e-08	-1.52289e-10	-0.987765	4.13587e-06	-1.52289e-10	-0.873983
156883521	chr1:156883521:C:T	2.18161e-08	-1.52289e-10	-0.803584	6.04396e-06	-1.52289e-10	-0.49462
156883640	chr1:156883640:G:A	1.06226e-08	-1.52289e-10	-1.52325	2.16884e-06	-1.52289e-10	-1.51949
156883785	chr1:156883785:TC:T	1.89933e-08	-1.52289e-10	-0.942148	3.00271e-06	-1.52289e-10	-1.19416
156884033	chr1:156884033:G:C	2.45951e-08	0.346687	-1.03037	8.93511e-07	-1.41305	-0.993225
156884172	chr1:156884172:AC:A	4.7033e-09	-0.813496	-1.52447	7.31527e-07	-1.1158	-1.4905
156884845	chr1:156884845:C:G	1.99606e-07	-1.52289e-10	1.41011	2.10916e-05	-1.52289e-10	0.755195
156884985	chr1:156884985:C:G	3.05863e-09	-1.33211	-1.43615	5.42006e-07	-1.53355	-1.3726
156885261	chr1:156885261:C:A	2.13267e-08	-1.52289e-10	-0.826272	3.17337e-06	-1.52289e-10	-1.13888
156885705	chr1:156885705:C:T	2.72272e-07	1.02654	0.694024	1.62895e-06	-1.57139	-0.234354
156885743	chr1:156885743:G:A	1.41524e-08	-1.52289e-10	-1.23635	3.06226e-06	-1.52289e-10	-1.17453
156885807	chr1:156885807:T:C	1.36501e-08	-1.52289e-10	-1.27248	2.9038e-06	-1.52289e-10	-1.22766
156885826	chr1:156885826:C:T	3.49382e-07	1.23848	0.731453	1.76626e-06	-1.51707	-0.207741
156886003	chr1:156886003:T:C	9.0439e-08	-1.52289e-10	0.618442	7.0404e-06	-1.52289e-10	-0.342015
156886062	chr1:156886062:C:T	1.78058e-07	2.79892	-1.50305	1.22358e-06	-0.582918	-1.50898
156886199	chr1:156886199:G:A	4.10176e-08	-1.52289e-10	-0.172232	4.50533e-06	-1.52289e-10	-0.788418
156886711	chr1:156886711:T:C	1.0615e-08	-1.52289e-10	-1.52397	2.16866e-06	-1.52289e-10	-1.51957
156886776	chr1:156886776:A:G	2.31854e-08	-1.52289e-10	-0.742713	3.00487e-06	-1.52289e-10	-1.19345
156888001	chr1:156888001:A:C	1.66836e-08	-1.07181	-5.03233e-10	4.49083e-06	-0.791642	-5.03233e-10
156888213	chr1:156888213:G:C	2.18007e-08	-1.52289e-10	-0.804291	2.53907e-06	-1.52289e-10	-1.36188
156888313	chr1:156888313:G:C	3.09843e-07	-1.52289e-10	1.84983	3.15326e-05	-1.52289e-10	1.15734
156888608	chr1:156888608:T:C	2.58841e-08	-1.52289e-10	-0.632606	4.27643e-06	-1.52289e-10	-0.84056
156888714	chr1:156888714:A:G	1.08001e-08	-1.52289e-10	-1.50668	2.17364e-06	-1.52289e-10	-1.51728
156888772	chr1:156888772:A:G	1.33287e-08	-1.52289e-10	-1.29631	2.32539e-06	-1.52289e-10	-1.44979
156888870	chr1:156888870:G:A	4.45508e-08	-1.52289e-10	-0.0896024	6.46941e-06	-1.52289e-10	-0.426594
156889030	chr1:156889030:T:C	4.57945e-09	-0.882169	-1.48249	4.23731e-07	-1.65387	-1.49846
156889566	chr1:156889566:C:T	5.32556e-09	-0.714463	-1.49925	4.49435e-07	-1.58238	-1.51106
156889817	chr1:156889817:C:T	4.41147e-09	-0.904875	-1.49715	4.16575e-07	-1.65974	-1.50963
156889936	chr1:156889936:G:A	1.09782e-08	-1.49032	-5.03233e-10	1.90704e-06	-1.64813	-5.03233e-10
156890326	chr1:156890326:A:G	1.82394e-08	-1.52289e-10	-0.982651	3.13888e-06	-1.52289e-10	-1.14982
156890396	chr1:156890396:G:A	2.15501e-08	-1.52289e-10	-0.815851	3.40358e-06	-1.52289e-10	-1.06885
156890670	chr1:156890670:G:T	1.11918e-08	-1.52289e-10	-1.47105	2.87947e-06	-1.52289e-10	-1.23607
156890978	chr1:156890978:C:T	5.51627e-08	0.124054	-5.03233e-10	8.55132e-06	-0.147594	-5.03233e-10
156890989	chr1:156890989:T:C	1.21476e-07	-0.388227	1.30171	5.63194e-06	-0.956664	0.391439
156891376	chr1:156891376:C:T	1.01931e-08	-1.19031	-0.37421	1.63289e-06	-1.29163	-0.5117
156891451	chr1:156891451:A:G	9.96907e-09	-1.18864	-0.398106	1.59853e-06	-1.29022	-0.53438
156891477	chr1:156891477:G:A	8.51254e-08	-0.560502	1.11839	4.2739e-06	-1.08604	0.244888
156891679	chr1:156891679:A:T	1.06297e-08	-1.52289e-10	-1.52258	2.31659e-06	-1.52289e-10	-1.45358
156891699	chr1:156891699:G:A	8.21417e-08	-0.570189	1.0924	4.21315e-06	-1.09449	0.239019
156891718	chr1:156891718:C:CT	9.71006e-09	-1.17826	-0.434807	1.55968e-06	-1.28064	-0.568562
156891739	chr1:156891739:T:C	1.86539e-08	-1.52289e-10	-0.96018	3.02434e-06	-1.52289e-10	-1.18699
156891764	chr1:156891764:G:T	1.22937e-08	-1.52289e-10	-1.37715	2.81028e-06	-1.52289e-10	-1.26039
156891797	chr1:156891797:A:C	9.00902e-08	-0.625805	1.24038	4.57395e-06	-1.13566	0.362357
156891886	chr1:156891886:C:T	2.35738e-08	-1.52289e-10	-0.726098	3.72373e-06	-1.52289e-10	-0.978955
156892016	chr1:156892016:C:A	7.84137e-08	-0.616198	1.09196	4.0927e-06	-1.12823	0.243756
156892062	chr1:156892062:CG:C	1.26693e-08	-1.52289e-10	-1.34705	2.49787e-06	-1.52289e-10	-1.37824
156892065	chr1:156892065:CT:C	1.26809e-08	-1.52289e-10	-1.34614	2.49586e-06	-1.52289e-10	-1.37905
156892246	chr1:156892246:A:G	1.95849e-08	-1.52289e-10	-0.911476	3.33016e-06	-1.52289e-10	-1.09066
156892676	chr1:156892676:C:T	1.28155e-08	-1.18584	-0.149736	1.86811e-06	-1.29343	-0.375323
156892743	chr1:156892743:C:T	3.93297e-08	-1.52289e-10	-0.214252	4.85309e-06	-1.52289e-10	-0.714064
156892912	chr1:156892912:A:G	1.24675e-08	-1.16518	-0.197925	1.81317e-06	-1.27706	-0.421538
156892950	chr1:156892950:A:G	1.41929e-07	-0.367884	1.43698	6.5007e-06	-0.945858	0.524089
156893119	chr1:156893119:A:G	1.34351e-07	-0.421464	1.43568	6.06797e-06	-0.980086	0.48943
156893251	chr1:156893251:C:T	9.6006e-08	-0.569896	1.24807	4.69318e-06	-1.08937	0.341796
156893398	chr1:156893398:G:T	1.04329e-07	-0.524292	1.28561	5.00728e-06	-1.0552	0.372412
156893412	chr1:156893412:G:T	1.46695e-08	-1.17278	-0.0276846	2.03317e-06	-1.28891	-0.295176
156893825	chr1:156893825:G:T	1.06951e-07	-0.324805	1.11094	4.95681e-06	-0.913662	0.220744
156894028	chr1:156894028:G:A	1.10531e-08	-1.52289e-10	-1.48353	2.20798e-06	-1.52289e-10	-1.5016
156894323	chr1:156894323:C:T	5.34753e-08	-1.52289e-10	0.0929861	7.01617e-06	-1.52289e-10	-0.345462
156894403	chr1:156894403:T:C	1.5306e-08	-1.52289e-10	-1.15799	3.43674e-06	-1.52289e-10	-1.05916
156894509	chr1:156894509:T:C	1.06305e-08	-1.52289e-10	-1.5225	2.31158e-06	-1.52289e-10	-1.45575
156894649	chr1:156894649:C:T	1.06168e-08	-1.52289e-10	-1.5238	2.29602e-06	-1.52289e-10	-1.4625
156894824	chr1:156894824:G:C	3.54901e-07	-0.150482	2.13609	1.9343e-05	-0.791437	1.46009
156895077	chr1:156895077:C:T	2.07002e-08	-1.52289e-10	-0.856089	3.34739e-06	-1.52289e-10	-1.0855
156895771	chr1:156895771:G:A	2.12823e-08	-1.52289e-10	-0.828356	3.42368e-06	-1.52289e-10	-1.06296
156896132	chr1:156896132:C:T	1.99049e-08	-1.52289e-10	-0.895269	3.24315e-06	-1.52289e-10	-1.11714
156896147	chr1:156896147:C:T	2.07815e-08	-1.52289e-10	-0.852171	3.35804e-06	-1.52289e-10	-1.08232
156896345	chr1:156896345:C:T	2.49548e-07	-1.52289e-10	1.63342	2.57281e-05	-1.52289e-10	0.953905
156897347	chr1:156897347:A:G	1.06091e-08	-1.52289e-10	-1.52452	2.16052e-06	-1.52289e-10	-1.52333
156897445	chr1:156897445:C:T	2.10945e-08	-1.52289e-10	-0.83722	3.39644e-06	-1.52289e-10	-1.07095
156897494	chr1:156897494:T:C	1.11353e-08	-1.52289e-10	-1.47612	2.71571e-06	-1.52289e-10	-1.29463
156897617	chr1:156897617:C:T	7.7944e-08	-1.52289e-10	0.469757	1.17166e-05	-1.52289e-10	0.167331
156897997	chr1:156897997:G:A	1.14584e-08	-1.52289e-10	-1.44751	2.15859e-06	-1.52289e-10	-1.52422
156898192	chr1:156898192:C:T	4.88761e-07	0.175246	2.13039	1.4762e-05	-0.565991	0.964367
156898198	chr1:156898198:G:A	0.00813102	11.7688	0.256114	5.4125e-06	0.389344	-0.994312
156898462	chr1:156898462:C:A	2.13001e-08	-1.52289e-10	-0.827521	2.16632e-06	-1.52289e-10	-1.52065
156899056	chr1:156899056:T:C	6.13671e-07	0.195399	2.33783	1.77262e-05	-0.553702	1.13507
156899067	chr1:156899067:G:A	2.0728e-08	-1.52289e-10	-0.854747	3.0845e-06	-1.52289e-10	-1.16729
156899255	chr1:156899255:G:T	0.370122	13.0984	2.74467	5.34996e-06	0.0870171	-0.703608
156899445	chr1:156899445:C:T	5.05283e-07	0.0490726	2.28981	1.12345e-05	-0.643782	0.769096
156899640	chr1:156899640:A:G	5.27959e-07	0.0393112	2.34347	1.13353e-05	-0.637908	0.772146
156899657	chr1:156899657:G:A	1.19783e-08	-1.52289e-10	-1.40314	2.27928e-06	-1.52289e-10	-1.46982
156899838	chr1:156899838:G:C	1.93055e-07	-0.286951	1.66369	1.15726e-05	-0.716373	0.871332
156899922	chr1:156899922:G:A	0.273944	13.0743	2.46785	7.16671e-06	0.280206	-0.604439
156900286	chr1:156900286:G:A	1.11501e-08	-1.47478	-5.03233e-10	1.9281e-06	-1.63714	-5.03233e-10
156900823	chr1:156900823:G:A	1.54292e-08	-1.52289e-10	-1.14997	2.23765e-06	-1.52289e-10	-1.48825
156900977	chr1:156900977:T:G	1.67459e-08	-1.52289e-10	-1.06808	5.02803e-06	-1.52289e-10	-0.678652
156901504	chr1:156901504:C:G	1.12103e-08	-1.52289e-10	-1.4694	2.7364e-06	-1.52289e-10	-1.28704
156901526	chr1:156901526:G:A	6.42701e-08	-0.132305	0.409166	5.93416e-06	-0.680205	0.167251
156902300	chr1:156902300:G:A	1.73942e-08	-1.52289e-10	-1.0301	4.73575e-06	-1.52289e-10	-0.738539
156902357	chr1:156902357:G:A	1.41615e-08	-1.52289e-10	-1.23571	2.32136e-06	-1.52289e-10	-1.45153
156902975	chr1:156902975:T:C	7.42642e-08	1.83957	-1.41817	5.1318e-07	-1.66308	-1.29773
156903262	chr1:156903262:C:T	1.17733e-08	-1.52289e-10	-1.4204	2.48957e-06	-1.52289e-10	-1.38157
156903527	chr1:156903527:T:C	1.22399e-08	-1.38153	-5.03233e-10	2.12641e-06	-1.53925	-5.03233e-10
156903643	chr1:156903643:G:T	8.74299e-09	-1.71798	-5.03233e-10	1.81624e-06	-1.69691	-5.03233e-10
156903874	chr1:156903874:C:T	2.62745e-07	-1.52289e-10	1.68495	1.28071e-05	-1.52289e-10	0.256318
156903935	chr1:156903935:G:A	6.3639e-08	-0.152353	0.419346	6.00858e-06	-0.684926	0.184434
156904629	chr1:156904629:C:G	4.15411e-08	-0.253372	0.0938225	4.35363e-06	-0.755776	-0.0668923
156905050	chr1:156905050:C:T	1.08623e-08	-1.52289e-10	-1.50093	2.24386e-06	-1.52289e-10	-1.48548
156905245	chr1:156905245:T:G	3.33617e-08	-1.52289e-10	-0.378824	2.56833e-06	-1.52289e-10	-1.35042
156905300	chr1:156905300:G:A	1.12041e-08	-1.52289e-10	-1.46995	2.66374e-06	-1.52289e-10	-1.31395
156905305	chr1:156905305:G:A	6.61209e-08	1.54841	-1.24316	4.15354e-07	-1.6483	-1.52401
156905315	chr1:156905315:C:A	1.34229e-08	-1.52289e-10	-1.28927	2.28793e-06	-1.52289e-10	-1.46603
156905362	chr1:156905362:C:T	4.66624e-08	-1.52289e-10	-0.0432948	7.84229e-06	-1.52289e-10	-0.234148
156905568	chr1:156905568:G:A	1.14817e-08	-1.52289e-10	-1.44548	2.27411e-06	-1.52289e-10	-1.47209
156905690	chr1:156905690:C:T	4.52564e-08	-0.0738901	-5.03233e-10	5.89318e-06	-0.519884	-5.03233e-10
156905926	chr1:156905926:C:T	1.75782e-08	-1.52289e-10	-1.01957	2.85571e-06	-1.52289e-10	-1.24436
156905972	chr1:156905972:G:A	6.20962e-09	-1.45898	-0.601151	1.36549e-06	-1.71802	-0.26415
156906143	chr1:156906143:T:C	4.88073e-09	-0.854349	-1.44659	7.79117e-07	-1.10568	-1.43759
156906183	chr1:156906183:T:C	2.24511e-08	-1.52289e-10	-0.774895	4.00203e-06	-1.52289e-10	-0.906879
156906193	chr1:156906193:G:A	1.173e-08	-1.52289e-10	-1.42408	2.46304e-06	-1.52289e-10	-1.39228
156906414	chr1:156906414:G:A	4.02066e-09	-1.02015	-1.47464	6.7062e-07	-1.22814	-1.46509
156906429	chr1:156906429:G:A	4.06549e-09	-0.975299	-1.5084	6.71305e-07	-1.19274	-1.49947
156906445	chr1:156906445:C:T	4.01515e-09	-1.00084	-1.49532	6.641e-07	-1.21426	-1.48874
156906468	chr1:156906468:C:T	4.04914e-09	-1.0041	-1.48363	6.71242e-07	-1.21644	-1.47586
156906577	chr1:156906577:G:A	1.23053e-08	-1.3762	-5.03233e-10	1.77918e-06	-1.71753	-5.03233e-10
156906581	chr1:156906581:A:G	4.1939e-09	-0.96713	-1.48547	6.90726e-07	-1.18404	-1.47965
156907085	chr1:156907085:G:A	7.77642e-07	3.7722	-1.00217	3.30502e-06	-0.568722	-0.529517
156907445	chr1:156907445:C:T	2.03698e-08	-1.52289e-10	-0.87218	5.16357e-06	-1.52289e-10	-0.652052
156907457	chr1:156907457:A:G	3.41177e-08	-1.68049	1.32407	7.40654e-06	-1.71678	1.42546
156907466	chr1:156907466:TTCTGAC:T	1.93428e-08	-1.52289e-10	-0.923914	3.96271e-06	-1.52289e-10	-0.916751
156907665	chr1:156907665:T:C	2.1292e-08	-1.52289e-10	-0.827902	4.69186e-06	-1.52289e-10	-0.747851
156907895	chr1:156907895:T:G	1.06595e-08	-1.52289e-10	-1.51978	2.16251e-06	-1.52289e-10	-1.52241
156908252	chr1:156908252:G:A	1.10695e-08	-1.48204	-5.03233e-10	2.65478e-06	-1.31732	-5.03233e-10
156908628	chr1:156908628:G:A	1.27613e-08	-1.52289e-10	-1.33981	2.47086e-06	-1.52289e-10	-1.38911
156908629	chr1:156908629:C:T	1.2754e-08	-1.52289e-10	-1.34039	2.46964e-06	-1.52289e-10	-1.38961
156908643	chr1:156908643:C:T	7.31739e-09	-1.70304	-0.192937	1.51213e-06	-1.71469	-0.165474
156908681	chr1:156908681:C:T	7.5555e-08	0.438628	-5.03233e-10	3.12877e-05	1.14954	-5.03233e-10
156908739	chr1:156908739:T:C	7.3263e-09	-1.70408	-0.190678	1.51792e-06	-1.71434	-0.162001
156908945	chr1:156908945:T:C	7.32838e-09	-1.699	-0.195479	1.50793e-06	-1.71624	-0.166695
156909095	chr1:156909095:G:A	5.38172e-09	-1.68201	-0.521214	1.00979e-06	-1.71622	-0.56772
156909316	chr1:156909316:A:T	2.36095e-08	-1.52289e-10	-0.724583	4.31514e-06	-1.52289e-10	-0.831551
156909363	chr1:156909363:C:T	2.37779e-08	-1.52289e-10	-0.717478	4.34377e-06	-1.52289e-10	-0.824937
156909603	chr1:156909603:C:T	7.91813e-09	-1.70395	-0.113132	1.64081e-06	-1.71431	-0.0841775
156909712	chr1:156909712:A:G	8.94073e-09	-1.58912	-0.106491	1.80445e-06	-1.66201	-0.0414185
156909740	chr1:156909740:C:T	1.85653e-08	-0.964941	-5.03233e-10	2.95121e-06	-1.21146	-5.03233e-10
156909788	chr1:156909788:C:T	8.909e-09	-1.54421	-0.15496	1.44855e-06	-1.66736	-0.255759
156910361	chr1:156910361:G:A	1.08234e-08	-1.52289e-10	-1.50453	2.16931e-06	-1.52289e-10	-1.51927
156910398	chr1:156910398:C:A	8.87435e-09	-1.70307	-5.03233e-10	1.99021e-06	-1.60544	-5.03233e-10
156910496	chr1:156910496:C:G	1.9218e-07	1.3722	-5.03233e-10	4.71203e-06	-0.743562	-5.03233e-10
156911129	chr1:156911129:TC:T	1.61325e-08	-1.52289e-10	-1.1054	3.42152e-06	-1.52289e-10	-1.06359
156911180	chr1:156911180:C:T	1.05599e-08	-1.52917	-5.03233e-10	1.95062e-06	-1.62553	-5.03233e-10
156911590	chr1:156911590:A:G	2.32743e-08	-1.52289e-10	-0.738883	4.26442e-06	-1.52289e-10	-0.843372
156911601	chr1:156911601:TC:T	3.08782e-09	-1.71558	-1.04319	6.30887e-07	-1.6866	-1.06771
156911826	chr1:156911826:T:C	3.113e-08	-1.52289e-10	-0.44806	7.91391e-06	-1.52289e-10	-0.225057
156912010	chr1:156912010:A:G	2.52917e-08	-1.52289e-10	-0.655756	5.15176e-06	-1.52289e-10	-0.65434
156912167	chr1:156912167:C:T	1.00927e-08	-1.46078	-0.113646	1.58072e-06	-1.60809	-0.227705
156912469	chr1:156912469:C:T	6.29437e-07	-1.52289e-10	2.55859	2.37203e-05	-1.52289e-10	0.872652
156912679	chr1:156912679:C:A	1.13341e-07	-1.52289e-10	0.844166	2.65318e-05	-1.52289e-10	0.984666
156912798	chr1:156912798:G:A	4.61456e-08	-1.52289e-10	-0.0544329	5.15009e-06	-1.52289e-10	-0.654666
156912965	chr1:156912965:C:G	1.14895e-08	-1.4448	-5.03233e-10	2.81159e-06	-1.25993	-5.03233e-10
156912999	chr1:156912999:C:T	1.16224e-08	-1.52289e-10	-1.4333	2.45073e-06	-1.52289e-10	-1.39729
156913237	chr1:156913237:C:T	1.17796e-07	-1.52289e-10	0.882725	2.38672e-05	-1.52289e-10	0.878824
156913391	chr1:156913391:GTTCCAGGCCCGCTCT:G	2.34284e-08	-1.52289e-10	-0.732286	5.33921e-06	-1.52289e-10	-0.618603
156913423	chr1:156913423:C:A	3.58718e-09	-1.6284	-0.98047	6.21247e-07	-1.69892	-1.07078
156913471	chr1:156913471:G:T	1.0642e-08	-1.52289e-10	-1.52142	2.15792e-06	-1.52289e-10	-1.52453
156913554	chr1:156913554:C:T	1.06325e-08	-1.52289e-10	-1.52232	2.15821e-06	-1.52289e-10	-1.5244
156913701	chr1:156913701:G:A	4.45549e-08	-0.48111	0.391599	3.85387e-06	-1.30731	0.362707
156913755	chr1:156913755:A:G	1.06812e-08	-1.52289e-10	-1.51774	2.17522e-06	-1.52289e-10	-1.51655
156913825	chr1:156913825:G:A	1.75977e-07	2.48608	-1.20196	1.43482e-06	-1.00508	-0.927566
156914099	chr1:156914099:T:C	1.83012e-08	-1.52289e-10	-0.979268	4.41898e-06	-1.52289e-10	-0.807771
156914311	chr1:156914311:T:A	2.69673e-07	-0.578301	2.28928	9.58405e-05	-0.463123	2.73213
156914573	chr1:156914573:T:C	2.90264e-09	-1.5008	-1.31982	3.91426e-07	-1.70956	-1.52208
156914580	chr1:156914580:G:A	2.04213e-08	-1.52289e-10	-0.869653	3.37639e-06	-1.52289e-10	-1.07687
156914607	chr1:156914607:G:C	2.70714e-08	-0.587754	-5.03233e-10	8.3613e-06	-0.170066	-5.03233e-10
156914792	chr1:156914792:C:T	1.59955e-06	1.36251	2.12873	0.000137312	0.724015	1.90456
156914922	chr1:156914922:G:A	1.19351e-08	-1.52289e-10	-1.40675	2.64023e-06	-1.52289e-10	-1.32281
156914967	chr1:156914967:T:C	3.78494e-08	-1.52289e-10	-0.252618	7.73027e-06	-1.52289e-10	-0.248536
156915166	chr1:156915166:T:C	1.07766e-08	-1.52289e-10	-1.50886	2.15793e-06	-1.52289e-10	-1.52453
156915364	chr1:156915364:T:C	1.7164e-08	-1.52289e-10	-1.04342	2.93443e-06	-1.52289e-10	-1.21717
156915798	chr1:156915798:T:C	1.15512e-08	-1.52289e-10	-1.43945	2.31483e-06	-1.52289e-10	-1.45434
156915975	chr1:156915975:A:G	2.18691e-06	1.50574	2.29827	0.00017722	0.827849	2.05586
156916137	chr1:156916137:A:G	1.61373e-08	-1.52289e-10	-1.1051	3.7375e-06	-1.52289e-10	-0.975264
156916562	chr1:156916562:G:A	2.99565e-08	-1.52289e-10	-0.486486	7.01767e-06	-1.52289e-10	-0.345248
156916790	chr1:156916790:G:T	1.09284e-08	-1.52289e-10	-1.49487	2.18438e-06	-1.52289e-10	-1.51235
156916841	chr1:156916841:A:G	1.18915e-08	-1.52289e-10	-1.41041	2.62022e-06	-1.52289e-10	-1.33042
156916985	chr1:156916985:G:A	1.27388e-06	1.59355	1.67004	0.000102043	0.892071	1.43965
156917309	chr1:156917309:A:G	1.64522e-07	-0.158589	1.3754	6.19876e-05	-0.0484935	1.88175
156917372	chr1:156917372:C:T	1.35997e-08	-1.52289e-10	-1.27618	3.41855e-06	-1.52289e-10	-1.06446
156917788	chr1:156917788:C:T	1.66329e-07	-0.265777	1.49351	6.24799e-05	-0.162382	2.00355
156918238	chr1:156918238:G:A	4.57551e-08	-1.52289e-10	-0.062931	9.78576e-06	-1.52289e-10	-0.0127511
156918882	chr1:156918882:C:T	1.16166e-08	-1.52289e-10	-1.4338	2.55415e-06	-1.52289e-10	-1.35596
156918898	chr1:156918898:A:G	2.3522e-06	1.4041	2.47277	0.000203747	0.767396	2.2558
156919426	chr1:156919426:T:C	1.11174e-07	-1.52289e-10	0.824859	3.30602e-05	-1.52289e-10	1.20465
156920880	chr1:156920880:T:C	2.55529e-06	1.50825	2.45143	0.000220497	0.867018	2.23518
156921212	chr1:156921212:T:C	1.04642e-08	-1.68079	0.142513	1.35711e-06	-1.69973	-0.288592
156921346	chr1:156921346:C:T	1.48929e-08	-1.52289e-10	-1.18535	3.81675e-06	-1.52289e-10	-0.954279
156921499	chr1:156921499:G:A	3.85229e-08	-1.52289e-10	-0.234982	8.20933e-06	-1.52289e-10	-0.188409
156921818	chr1:156921818:G:A	8.21406e-07	1.72445	1.10033	9.81017e-05	1.14653	1.14579
156922384	chr1:156922384:A:G	6.98432e-08	-1.52289e-10	0.360019	1.02219e-05	-1.52289e-10	0.0308563
156922602	chr1:156922602:T:C	2.6054e-08	-0.13713	-0.488931	8.04569e-06	0.0718198	-0.280363
156922745	chr1:156922745:G:T	2.71741e-06	1.67787	2.34333	0.000304528	1.08913	2.33596
156923157	chr1:156923157:T:C	3.32615e-07	0.147774	1.77298	0.000115177	0.254987	2.1978
156924202	chr1:156924202:T:C	1.79144e-08	-1.52289e-10	-1.00063	4.01243e-06	-1.52289e-10	-0.904283
156924206	chr1:156924206:T:C	1.12288e-07	0.834833	-5.03233e-10	1.24821e-05	0.230616	-5.03233e-10
156924213	chr1:156924213:G:A	1.30531e-08	-1.52289e-10	-1.31721	2.94861e-06	-1.52289e-10	-1.21235
156924214	chr1:156924214:C:G	2.68544e-09	-1.53395	-1.36444	1.89281e-06	-0.145469	-1.51015
156924821	chr1:156924821:G:T	4.66789e-06	1.71317	2.84906	0.000502748	1.1117	2.81471
156925033	chr1:156925033:C:T	1.92376e-06	1.18615	2.48966	0.00018657	0.521034	2.41409
156925084	chr1:156925084:TG:T	1.09013e-08	-1.52289e-10	-1.49735	2.25682e-06	-1.52289e-10	-1.47972
156925740	chr1:156925740:G:T	1.15685e-08	-1.52289e-10	-1.43795	2.46525e-06	-1.52289e-10	-1.39139
156926004	chr1:156926004:C:T	8.8441e-09	-1.70648	-5.03233e-10	1.87424e-06	-1.66547	-5.03233e-10
156926328	chr1:156926328:T:G	1.20935e-08	-1.52289e-10	-1.39357	2.86695e-06	-1.52289e-10	-1.24043
156926372	chr1:156926372:A:G	2.86949e-09	-1.49033	-1.34177	2.14185e-06	-0.0160062	-1.516
156926662	chr1:156926662:C:T	1.11558e-08	-1.52289e-10	-1.47428	2.18514e-06	-1.52289e-10	-1.512
156926683	chr1:156926683:T:C	1.0902e-08	-1.52289e-10	-1.49729	2.38922e-06	-1.52289e-10	-1.42271
156926769	chr1:156926769:T:A	3.8516e-06	1.77952	2.59048	0.000425652	1.17855	2.5814
156927487	chr1:156927487:C:T	8.85445e-09	-1.70531	-5.03233e-10	1.87932e-06	-1.66277	-5.03233e-10
156928175	chr1:156928175:G:C	5.93021e-07	0.0580504	2.44095	0.000111834	-0.0576671	2.481
156929038	chr1:156929038:A:G	3.96087e-07	0.135362	1.96004	7.8154e-05	0.0402777	2.02472
156929491	chr1:156929491:G:A	9.09473e-09	-1.67854	-5.03233e-10	1.77899e-06	-1.71764	-5.03233e-10
156929496	chr1:156929496:G:A	7.2429e-06	1.98964	3.0119	0.000802766	1.39442	2.99996
156929800	chr1:156929800:A:G	5.43031e-07	0.520518	1.89042	0.000109966	0.450266	1.95622
156929841	chr1:156929841:G:A	8.03897e-08	-1.52289e-10	0.500652	1.78666e-05	-1.52289e-10	0.589252
156929890	chr1:156929890:G:A	7.57345e-06	2.19457	2.8516	0.000825761	1.58144	2.84119
156929901	chr1:156929901:A:C	9.02429e-09	-1.68631	-5.03233e-10	1.79241e-06	-1.71012	-5.03233e-10
156930157	chr1:156930157:A:G	1.07104e-08	-1.52289e-10	-1.51502	2.16227e-06	-1.52289e-10	-1.52252
156930337	chr1:156930337:C:T	1.45387e-08	-1.20942	-5.03233e-10	1.79341e-06	-1.70956	-5.03233e-10
156931744	chr1:156931744:CA:C	1.08575e-08	-1.52289e-10	-1.50137	2.17876e-06	-1.52289e-10	-1.51492
156931761	chr1:156931761:G:C	1.08649e-08	-1.52289e-10	-1.5007	2.17972e-06	-1.52289e-10	-1.51448
156932096	chr1:156932096:T:C	7.04193e-07	0.665794	2.00502	0.00022665	0.710255	2.41947
156932430	chr1:156932430:G:A	6.35643e-06	2.2276	2.64339	0.000695427	1.61464	2.6362
156932489	chr1:156932489:T:G	2.03328e-06	0.670864	3.06031	0.000448962	0.707772	3.10549
156932886	chr1:156932886:G:A	1.14761e-08	-1.52289e-10	-1.44597	2.49287e-06	-1.52289e-10	-1.38025
156933034	chr1:156933034:G:A	1.15016e-08	-1.52289e-10	-1.44375	2.22217e-06	-1.52289e-10	-1.4952
156933465	chr1:156933465:C:A	9.44351e-09	-1.64091	-5.03233e-10	1.77922e-06	-1.7175	-5.03233e-10
156933845	chr1:156933845:T:G	8.88146e-09	-1.70227	-5.03233e-10	1.7786e-06	-1.71785	-5.03233e-10
156933944	chr1:156933944:T:C	1.06097e-08	-1.52289e-10	-1.52446	2.22133e-06	-1.52289e-10	-1.49557
156933984	chr1:156933984:G:C	1.06222e-08	-1.52289e-10	-1.52328	2.15889e-06	-1.52289e-10	-1.52409
156934251	chr1:156934251:T:C	1.71695e-08	0.195023	-1.23812	9.75057e-07	-1.10861	-1.21033
156934365	chr1:156934365:G:A	1.91732e-08	0.289942	-1.22266	1.03723e-06	-1.0548	-1.20233
156934742	chr1:156934742:C:T	1.11894e-08	-1.52289e-10	-1.47127	2.49427e-06	-1.52289e-10	-1.37968
156934812	chr1:156934812:C:T	9.09521e-09	-1.67849	-5.03233e-10	1.80009e-06	-1.70584	-5.03233e-10
156934852	chr1:156934852:A:G	5.92997e-06	2.15582	2.64572	0.000653565	1.54563	2.64314
156935026	chr1:156935026:G:A	7.91721e-06	2.41869	2.67187	0.000860166	1.78961	2.67384
156935525	chr1:156935525:C:T	8.88342e-09	-1.70205	-5.03233e-10	1.77856e-06	-1.71788	-5.03233e-10
156935792	chr1:156935792:A:G	4.94145e-07	0.538152	1.77844	0.000156682	0.581039	2.1795
156936301	chr1:156936301:C:T	1.04235e-08	-1.54218	-5.03233e-10	1.93109e-06	-1.6356	-5.03233e-10
156936320	chr1:156936320:G:A	1.18453e-08	-1.52289e-10	-1.4143	2.26411e-06	-1.52289e-10	-1.4765
156936378	chr1:156936378:T:C	1.58376e-08	-1.52289e-10	-1.12385	3.65489e-06	-1.52289e-10	-0.997614
156936658	chr1:156936658:A:G	1.75052e-08	0.382656	-1.40639	1.99381e-06	-0.355584	-1.24805
156936781	chr1:156936781:A:G	3.52913e-09	-1.71212	-0.913062	6.26033e-07	-1.71674	-1.0453
156937016	chr1:156937016:C:T	1.07515e-08	-1.52289e-10	-1.51119	2.32742e-06	-1.52289e-10	-1.44892
156937089	chr1:156937089:G:A	4.72606e-06	2.17236	2.40226	0.00039865	1.48752	2.20689
156937234	chr1:156937234:CCCTGCTT:C	1.3539e-08	-1.52289e-10	-1.28066	3.08791e-06	-1.52289e-10	-1.16619
156937239	chr1:156937239:C:T	1.40884e-06	0.892693	2.47159	0.000267565	0.642374	2.65331
156937289	chr1:156937289:T:C	1.96313e-09	-1.71607	-1.49563	1.03116e-06	-1.05015	-1.21284
156937323	chr1:156937323:T:C	1.253e-08	-0.54222	-0.815887	6.30696e-07	-1.60027	-1.15434
156937627	chr1:156937627:C:T	2.06957e-08	-1.52289e-10	-0.856306	3.39258e-06	-1.52289e-10	-1.07209
156937758	chr1:156937758:C:A	8.12554e-06	2.26412	2.85241	0.000879554	1.64214	2.8436
156937843	chr1:156937843:G:A	1.10914e-08	-1.52289e-10	-1.48006	2.21156e-06	-1.52289e-10	-1.49998
156938374	chr1:156938374:C:T	9.02505e-09	-1.68623	-5.03233e-10	1.79286e-06	-1.70987	-5.03233e-10
156938797	chr1:156938797:G:A	8.98732e-09	-1.69042	-5.03233e-10	1.78912e-06	-1.71196	-5.03233e-10
156938835	chr1:156938835:C:A	1.13087e-08	-1.52289e-10	-1.46066	2.20205e-06	-1.52289e-10	-1.50429
156939194	chr1:156939194:T:C	2.62702e-06	0.852415	3.13496	0.000545463	0.826343	3.18161
156939511	chr1:156939511:T:A	5.56719e-06	2.14578	2.59264	0.000604778	1.53451	2.57667
156939903	chr1:156939903:G:A	4.59776e-06	2.36684	2.18025	0.000381283	1.66178	1.98808
156940704	chr1:156940704:C:A	1.60664e-08	-1.52289e-10	-1.1095	3.71755e-06	-1.52289e-10	-0.980615
156940757	chr1:156940757:C:T	4.5536e-06	2.30379	2.23365	0.000379615	1.60549	2.03999
156940806	chr1:156940806:C:T	9.118e-09	-1.67598	-5.03233e-10	1.80343e-06	-1.70399	-5.03233e-10
156940921	chr1:156940921:C:T	1.48451e-08	-1.18856	-5.03233e-10	3.61201e-06	-1.00942	-5.03233e-10
156941051	chr1:156941051:A:G	3.31554e-08	-1.52289e-10	-0.385027	5.3909e-06	-1.52289e-10	-0.608967
156941100	chr1:156941100:GCTCGTCTT:G	6.14891e-06	2.24402	2.59378	0.000662329	1.62441	2.57767
156941116	chr1:156941116:A:G	4.20027e-08	0.376711	-0.52521	1.20758e-05	0.539085	-0.341559
156941516	chr1:156941516:TC:T	1.12182e-08	-1.52289e-10	-1.46869	2.23059e-06	-1.52289e-10	-1.49141
156941587	chr1:156941587:A:G	1.91946e-06	0.503585	3.16998	0.000450681	0.40045	3.41663
156942277	chr1:156942277:A:T	2.26276e-08	-1.52289e-10	-0.767062	3.68937e-06	-1.52289e-10	-0.988223
156942444	chr1:156942444:A:C	1.06335e-08	-1.52289e-10	-1.52223	2.17503e-06	-1.52289e-10	-1.51664
156942991	chr1:156942991:C:T	1.91638e-08	-1.52289e-10	-0.93321	3.1707e-06	-1.52289e-10	-1.13973
156943168	chr1:156943168:C:T	1.06149e-08	-1.52289e-10	-1.52398	2.17281e-06	-1.52289e-10	-1.51766
156943357	chr1:156943357:G:C	1.20392e-08	-1.52289e-10	-1.39807	2.85868e-06	-1.52289e-10	-1.24332
156943657	chr1:156943657:C:T	2.27807e-06	0.700775	3.14408	0.000487884	0.490532	3.40587
156943786	chr1:156943786:C:T	1.38351e-08	-1.52289e-10	-1.25903	3.16919e-06	-1.52289e-10	-1.1402
156944278	chr1:156944278:C:A	1.52046e-06	0.741574	2.69896	0.000276069	0.437636	2.88934
156944644	chr1:156944644:C:T	1.0973e-08	-1.52289e-10	-1.4908	2.20775e-06	-1.52289e-10	-1.5017
156944927	chr1:156944927:C:T	1.09055e-08	-1.52289e-10	-1.49697	2.34458e-06	-1.52289e-10	-1.44157
156945220	chr1:156945220:T:C	1.82979e-08	-1.52289e-10	-0.979446	4.17401e-06	-1.52289e-10	-0.864802
156945246	chr1:156945246:C:T	4.09543e-08	0.341838	-0.515614	1.17935e-05	0.5014	-0.327528
156945454	chr1:156945454:A:T	2.14837e-08	-1.52289e-10	-0.81894	4.61868e-06	-1.52289e-10	-0.76357
156945496	chr1:156945496:C:A	1.22168e-08	-1.38342	-5.03233e-10	2.88944e-06	-1.23262	-5.03233e-10
156945746	chr1:156945746:C:A	7.89058e-08	-1.52289e-10	0.482022	1.75829e-05	-1.52289e-10	0.573249
156947738	chr1:156947738:C:T	1.17629e-08	-1.52289e-10	-1.42128	2.25481e-06	-1.52289e-10	-1.48061
156948345	chr1:156948345:C:T	2.35151e-08	-0.728591	-5.03233e-10	3.00517e-06	-1.19334	-5.03233e-10
156948556	chr1:156948556:T:C	8.88914e-09	-0.360723	-1.34068	6.59256e-07	-1.45117	-1.25915
156948800	chr1:156948800:T:C	2.73635e-08	-0.577022	-5.03233e-10	8.35714e-06	-0.170563	-5.03233e-10
156949276	chr1:156949276:G:A	1.50697e-08	-1.52289e-10	-1.17355	2.64133e-06	-1.52289e-10	-1.3224
156949298	chr1:156949298:C:T	1.8295e-08	-1.52289e-10	-0.979605	4.17307e-06	-1.52289e-10	-0.865028
156949332	chr1:156949332:T:C	7.37376e-07	0.658959	2.05791	0.00023571	0.699519	2.46941
156949388	chr1:156949388:A:G	6.69707e-06	1.03037	3.89282	0.0011024	0.731855	3.97971
156949823	chr1:156949823:A:G	2.14568e-08	-1.52289e-10	-0.82019	4.61356e-06	-1.52289e-10	-0.76468
156949990	chr1:156949990:A:G	3.84753e-08	0.273639	-0.509855	1.10306e-05	0.4302	-0.323204
156950433	chr1:156950433:C:T	2.18641e-08	-1.52289e-10	-0.801385	4.65172e-06	-1.52289e-10	-0.756443
156951166	chr1:156951166:A:G	9.02595e-09	-1.68613	-5.03233e-10	1.7927e-06	-1.70996	-5.03233e-10
156951326	chr1:156951326:T:C	1.05415e-08	-1.53091	-5.03233e-10	2.34612e-06	-1.44092	-5.03233e-10
156951370	chr1:156951370:G:A	2.26025e-08	-1.52289e-10	-0.768171	4.86738e-06	-1.52289e-10	-0.711124
156951428	chr1:156951428:A:G	1.34284e-07	0.888746	0.124978	1.53464e-05	0.902826	-0.465622
156952097	chr1:156952097:C:T	8.79576e-08	0.590621	-5.03233e-10	2.6216e-05	0.972689	-5.03233e-10
156952604	chr1:156952604:C:T	8.94091e-09	-1.6956	-5.03233e-10	1.78494e-06	-1.71429	-5.03233e-10
156952784	chr1:156952784:G:T	9.87099e-07	0.734627	2.27391	0.000309918	0.765978	2.67665
156952949	chr1:156952949:G:A	7.48967e-08	0.429876	-5.03233e-10	2.18156e-05	0.788947	-5.03233e-10
156953514	chr1:156953514:AC:A	2.93755e-08	-1.52289e-10	-0.506072	4.11921e-06	-1.52289e-10	-0.878017
156953841	chr1:156953841:A:G	1.10037e-08	-1.52289e-10	-1.488	2.19868e-06	-1.52289e-10	-1.50582
156953934	chr1:156953934:G:A	8.91953e-09	-1.69799	-5.03233e-10	1.7832e-06	-1.71527	-5.03233e-10
156954680	chr1:156954680:G:C	1.0976e-08	-1.52289e-10	-1.49052	2.41949e-06	-1.52289e-10	-1.41012
156955215	chr1:156955215:T:C	1.06093e-08	-1.52289e-10	-1.5245	2.22265e-06	-1.52289e-10	-1.49498
156955297	chr1:156955297:CT:C	4.0964e-06	1.0252	3.40643	0.000596156	0.641546	3.45528
156955643	chr1:156955643:T:C	7.45953e-06	1.02524	4.00577	0.00122253	0.729742	4.08526
156956307	chr1:156956307:GGTTTCACCAT:G	9.00297e-09	-1.68868	-5.03233e-10	1.79032e-06	-1.71129	-5.03233e-10
156956641	chr1:156956641:C:T	1.34807e-08	-1.52289e-10	-1.28497	2.36886e-06	-1.52289e-10	-1.43127
156956849	chr1:156956849:T:C	1.22061e-08	-1.52289e-10	-1.3843	2.91748e-06	-1.52289e-10	-1.22296
156957532	chr1:156957532:G:A	1.41415e-08	-1.52289e-10	-1.23712	3.25179e-06	-1.52289e-10	-1.11447
156957959	chr1:156957959:T:C	2.47344e-06	0.890875	3.03626	0.000357828	0.523286	3.06309
156958348	chr1:156958348:A:G	1.10175e-08	-1.52289e-10	-1.48675	2.17271e-06	-1.52289e-10	-1.51771
156958700	chr1:156958700:C:T	1.17292e-08	-1.52289e-10	-1.42415	2.56251e-06	-1.52289e-10	-1.35269
156958984	chr1:156958984:A:T	9.06402e-06	0.895648	4.33019	0.00125931	0.584691	4.25995
156959231	chr1:156959231:C:T	2.74162e-08	0.949391	-1.52449	5.3007e-07	-1.44646	-1.48197
156959471	chr1:156959471:T:C	1.888e-08	-1.52289e-10	-0.948133	3.30282e-06	-1.52289e-10	-1.0989
156959802	chr1:156959802:T:C	7.98774e-06	0.897365	4.20206	0.00110969	0.58626	4.13189
156959843	chr1:156959843:G:A	1.4133e-08	-1.52289e-10	-1.23772	3.25115e-06	-1.52289e-10	-1.11467
156960073	chr1:156960073:A:G	4.22315e-08	0.418207	-0.561274	1.21397e-05	0.579472	-0.37667
156960188	chr1:156960188:G:A	3.64955e-08	-1.52289e-10	-0.289045	6.10664e-06	-1.52289e-10	-0.484303
156960261	chr1:156960261:C:T	8.81525e-06	0.964532	4.23347	0.00122123	0.650225	4.16371
156960531	chr1:156960531:C:T	2.40908e-08	-1.52289e-10	-0.704403	5.18459e-06	-1.52289e-10	-0.64799
156960744	chr1:156960744:A:C	1.42479e-08	-1.52289e-10	-1.22962	3.57315e-06	-1.52289e-10	-1.02023
156961437	chr1:156961437:T:G	1.06237e-08	-1.52289e-10	-1.52314	2.17751e-06	-1.52289e-10	-1.5155
156962460	chr1:156962460:C:T	8.78459e-09	-1.71323	-5.03233e-10	1.79292e-06	-1.70983	-5.03233e-10
156963509	chr1:156963509:G:C	1.76224e-08	-1.52289e-10	-1.01706	4.12552e-06	-1.52289e-10	-0.876489
156963821	chr1:156963821:G:T	1.31152e-08	-0.636306	-0.676155	6.80838e-07	-1.62793	-1.05019
156964170	chr1:156964170:A:G	6.03444e-06	0.99839	3.82061	0.000824891	0.67798	3.74359
156964356	chr1:156964356:A:G	2.35561e-08	-1.52289e-10	-0.726848	3.81516e-06	-1.52289e-10	-0.954696
156965101	chr1:156965101:T:C	1.17335e-08	-0.669409	-0.754375	6.36089e-07	-1.63722	-1.10887
156965650	chr1:156965650:G:A	8.98978e-09	-1.69015	-5.03233e-10	1.7892e-06	-1.71191	-5.03233e-10
156966490	chr1:156966490:T:C	1.53785e-06	0.984677	2.46723	0.000278788	0.67528	2.66149
156966868	chr1:156966868:T:C	9.06257e-09	-1.68208	-5.03233e-10	1.79652e-06	-1.70783	-5.03233e-10
156967139	chr1:156967139:A:G	6.57398e-08	-1.52289e-10	0.299471	1.22609e-05	-1.52289e-10	0.212738
156967399	chr1:156967399:T:C	1.09638e-08	-1.52289e-10	-1.49163	2.27374e-06	-1.52289e-10	-1.47225
156967500	chr1:156967500:C:T	1.58752e-08	-1.52289e-10	-1.12147	4.15181e-06	-1.52289e-10	-0.870135
156967653	chr1:156967653:C:T	1.07767e-08	-1.52289e-10	-1.50885	2.28565e-06	-1.52289e-10	-1.46703
156968243	chr1:156968243:C:T	1.77917e-08	-1.0075	-5.03233e-10	5.01548e-06	-0.681151	-5.03233e-10
156968566	chr1:156968566:A:G	1.11181e-08	-1.52289e-10	-1.47766	2.24272e-06	-1.52289e-10	-1.48599
156968775	chr1:156968775:C:T	2.83946e-08	-1.52289e-10	-0.540034	5.77514e-06	-1.52289e-10	-0.540118
156968918	chr1:156968918:C:T	1.06238e-08	-1.52289e-10	-1.52314	2.16191e-06	-1.52289e-10	-1.52269
156969039	chr1:156969039:C:T	1.06215e-08	-1.52289e-10	-1.52336	2.1775e-06	-1.52289e-10	-1.5155
156969275	chr1:156969275:G:A	5.01083e-06	2.27769	2.35544	0.000327098	1.53725	1.95933
156969356	chr1:156969356:G:A	1.09705e-08	-1.52289e-10	-1.49102	2.37109e-06	-1.52289e-10	-1.43033
156969379	chr1:156969379:A:G	4.3162e-09	-1.68717	-0.736684	6.46275e-07	-1.68943	-1.04078
156969383	chr1:156969383:C:T	2.10864e-09	-1.64785	-1.49234	4.37808e-07	-1.61013	-1.50952
156969929	chr1:156969929:G:C	5.47357e-09	-1.58334	-0.602965	7.83684e-07	-1.60308	-0.934346
156970454	chr1:156970454:T:C	1.54206e-08	-1.52289e-10	-1.15053	3.70634e-06	-1.52289e-10	-0.983634
156970533	chr1:156970533:A:G	3.81231e-06	0.853588	3.50617	0.000808726	0.567958	3.83382
156970785	chr1:156970785:A:G	1.27791e-08	-1.52289e-10	-1.33842	2.47662e-06	-1.52289e-10	-1.38678
156971920	chr1:156971920:C:T	4.9623e-09	-1.60473	-0.67963	7.21933e-07	-1.62299	-0.996513
156972244	chr1:156972244:C:T	1.18575e-08	-1.52289e-10	-1.41327	2.19865e-06	-1.52289e-10	-1.50584
156972436	chr1:156972436:C:T	2.10288e-08	-0.197269	-0.64307	2.12356e-06	-0.710993	-0.829593
156972835	chr1:156972835:A:AC	5.40923e-07	0.788532	1.61851	0.000136997	0.482386	2.14389
156973258	chr1:156973258:C:T	1.10143e-08	-1.52289e-10	-1.48704	2.19747e-06	-1.52289e-10	-1.50637
156973509	chr1:156973509:C:T	1.36058e-08	-1.52289e-10	-1.27573	2.80614e-06	-1.52289e-10	-1.26187
156973512	chr1:156973512:A:T	3.41879e-07	1.94822	-5.03233e-10	3.96041e-06	-0.917332	-5.03233e-10
156973620	chr1:156973620:C:T	3.27892e-06	0.685727	3.52331	0.000697417	0.40142	3.85228
156973890	chr1:156973890:G:A	5.38764e-09	-1.61178	-0.590351	7.71278e-07	-1.62912	-0.924265
156974027	chr1:156974027:A:G	2.91907e-08	-1.52289e-10	-0.512384	6.59933e-06	-1.52289e-10	-0.406712
156974385	chr1:156974385:G:A	4.9812e-09	-1.60821	-0.672354	7.23738e-07	-1.62597	-0.991038
156974668	chr1:156974668:T:C	1.26299e-08	-1.35016	-5.03233e-10	2.56162e-06	-1.35304	-5.03233e-10
156974760	chr1:156974760:G:A	2.29548e-08	-1.52289e-10	-0.752706	3.35897e-06	-1.52289e-10	-1.08205
156974885	chr1:156974885:G:C	4.91473e-09	-1.62164	-0.672354	7.14988e-07	-1.63813	-0.991038
156974991	chr1:156974991:T:G	3.2441e-08	0.0648673	-0.471679	5.41412e-06	-0.359316	-0.245354
156975211	chr1:156975211:C:T	1.37964e-08	-1.52289e-10	-1.26183	2.84924e-06	-1.52289e-10	-1.24663
156975290	chr1:156975290:T:C	5.49955e-09	-1.58496	-0.596602	7.86986e-07	-1.60417	-0.92906
156975578	chr1:156975578:G:T	2.37711e-08	-1.52289e-10	-0.717763	3.35797e-06	-1.52289e-10	-1.08234
156975642	chr1:156975642:T:C	1.16238e-08	-1.52289e-10	-1.43318	2.18206e-06	-1.52289e-10	-1.51341
156975701	chr1:156975701:C:T	4.90869e-08	-1.52289e-10	0.00735872	9.26975e-06	-1.52289e-10	-0.066923
156975916	chr1:156975916:C:G	4.27377e-09	-1.70745	-0.726287	1.24987e-06	-1.64378	-0.426864
156976134	chr1:156976134:C:T	2.84776e-06	0.671142	3.39691	0.000602417	0.387976	3.71929
156976307	chr1:156976307:T:C	2.06697e-09	-1.66989	-1.49026	9.301e-07	-0.930506	-1.43564
156977106	chr1:156977106:T:G	3.37979e-06	0.688148	3.55119	0.000718181	0.403661	3.87938
156977203	chr1:156977203:T:C	1.90699e-08	-1.52289e-10	-0.938122	3.28646e-06	-1.52289e-10	-1.10387
156977499	chr1:156977499:A:G	4.5159e-09	-1.68161	-0.697022	1.36713e-06	-1.58921	-0.391762
156977566	chr1:156977566:C:A	4.02524e-06	1.81862	2.59549	0.000287263	1.1634	2.20332
156978164	chr1:156978164:G:C	1.1581e-08	-1.52289e-10	-1.43687	2.17929e-06	-1.52289e-10	-1.51468
156978448	chr1:156978448:G:A	1.09615e-08	-1.52289e-10	-1.49184	2.15867e-06	-1.52289e-10	-1.52419
156978450	chr1:156978450:A:G	1.07253e-08	-1.52289e-10	-1.51362	2.35654e-06	-1.52289e-10	-1.43649
156978465	chr1:156978465:C:T	1.12622e-08	-1.52289e-10	-1.46479	2.4673e-06	-1.52289e-10	-1.39056
156978700	chr1:156978700:T:C	5.38523e-09	-1.60736	-0.595213	7.71615e-07	-1.62505	-0.927897
156979164	chr1:156979164:CCCT:C	3.22163e-08	0.126927	-0.540689	5.28144e-06	-0.30764	-0.32184
156979555	chr1:156979555:G:A	1.25743e-08	-1.52289e-10	-1.35458	2.97728e-06	-1.52289e-10	-1.20267
156979610	chr1:156979610:C:T	1.33675e-08	-1.52289e-10	-1.29341	2.75148e-06	-1.52289e-10	-1.28154
156979655	chr1:156979655:C:T	2.04018e-08	-0.00905136	-0.861558	2.21809e-06	-0.651246	-0.845786
156979921	chr1:156979921:T:C	3.28593e-06	0.742344	3.46883	0.000694206	0.455085	3.79401
156980603	chr1:156980603:A:T	1.38828e-08	-1.52289e-10	-1.25559	2.86355e-06	-1.52289e-10	-1.24162
156980864	chr1:156980864:T:G	3.86331e-08	0.96393	-1.19606	4.10486e-06	0.493743	-1.37525
156980991	chr1:156980991:C:A	4.24606e-09	-1.69809	-0.742154	1.25461e-06	-1.62196	-0.444899
156981003	chr1:156981003:A:G	5.55636e-06	1.82983	2.90664	0.000384948	1.17305	2.48638
156981214	chr1:156981214:T:A	2.81106e-06	0.699098	3.35598	0.000594466	0.414606	3.67938
156981270	chr1:156981270:T:C	1.63802e-08	-1.52289e-10	-1.09016	2.57679e-06	-1.52289e-10	-1.34714
156981579	chr1:156981579:T:C	6.50846e-07	0.881063	1.71098	0.00016475	0.56794	2.24281
156981944	chr1:156981944:A:C	1.3388e-08	-1.52289e-10	-1.29187	3.40101e-06	-1.52289e-10	-1.06961
156982172	chr1:156982172:G:A	1.48358e-08	-1.52289e-10	-1.18919	3.58759e-06	-1.52289e-10	-1.0162
156982262	chr1:156982262:C:A	6.46872e-07	0.904379	1.68154	0.000163007	0.588552	2.21156
156982334	chr1:156982334:C:T	1.09785e-08	-1.52289e-10	-1.49029	2.15908e-06	-1.52289e-10	-1.524
156982350	chr1:156982350:A:G	3.08964e-06	0.692005	3.45757	0.000655054	0.408072	3.78297
156983700	chr1:156983700:G:C	4.50168e-09	-1.61578	-0.766008	6.68217e-07	-1.63282	-1.06401
156983865	chr1:156983865:T:C	2.50175e-08	-1.52289e-10	-0.666658	5.42601e-06	-1.52289e-10	-0.602476
156984475	chr1:156984475:C:T	1.90893e-09	-1.71516	-1.52453	4.12167e-07	-1.69289	-1.48712
156984592	chr1:156984592:T:C	4.27324e-09	-1.70401	-0.729853	1.25743e-06	-1.63474	-0.429878
156984641	chr1:156984641:T:C	4.42653e-06	1.85016	2.65898	0.000314549	1.19399	2.26347
156984689	chr1:156984689:T:C	9.29129e-09	-1.65716	-5.03233e-10	1.81228e-06	-1.69909	-5.03233e-10
156985289	chr1:156985289:T:C	4.7962e-09	-1.6114	-0.707015	7.02242e-07	-1.629	-1.01816
156985487	chr1:156985487:G:A	4.64926e-09	-1.60371	-0.745815	6.86544e-07	-1.62171	-1.04806
156985492	chr1:156985492:C:T	3.09308e-06	0.680511	3.47018	0.000655731	0.399035	3.79304
156985515	chr1:156985515:C:G	2.69819e-07	1.71152	-5.03233e-10	6.20051e-06	-0.469048	-5.03233e-10
156986077	chr1:156986077:G:T	8.28569e-08	-1.52289e-10	0.530881	1.20638e-05	-1.52289e-10	0.196526
156986265	chr1:156986265:T:C	4.0394e-08	0.248436	-0.435989	6.57838e-06	-0.203954	-0.205936
156986554	chr1:156986554:G:C	3.18725e-08	-1.52289e-10	-0.424489	4.3043e-06	-1.52289e-10	-0.834066
156986566	chr1:156986566:G:A	5.85931e-07	0.878099	1.60887	0.000146923	0.564541	2.13169
156986839	chr1:156986839:T:C	5.40031e-08	-1.52289e-10	0.102808	1.01832e-05	-1.52289e-10	0.0270637
156986889	chr1:156986889:T:C	1.90607e-08	-1.52289e-10	-0.938606	2.92232e-06	-1.52289e-10	-1.2213
156987240	chr1:156987240:T:C	7.02389e-08	1.67608	-1.31041	9.49996e-06	1.01511	-1.0575
156987450	chr1:156987450:A:T	4.75959e-06	1.80229	2.77939	0.000332934	1.14832	2.36595
156987559	chr1:156987559:G:T	4.79433e-09	-1.61267	-0.70613	7.01998e-07	-1.63013	-1.01738
156988555	chr1:156988555:T:C	4.8554e-09	-1.6032	-0.702946	7.09821e-07	-1.62149	-1.01493
156988680	chr1:156988680:G:A	6.83363e-08	1.38938	-1.05117	8.29478e-06	0.527909	-0.705962
156988833	chr1:156988833:G:A	4.93083e-09	-1.61566	-0.675068	7.17732e-07	-1.63317	-0.992172
156989727	chr1:156989727:C:T	1.11993e-08	-1.52289e-10	-1.47038	2.42487e-06	-1.52289e-10	-1.4079
156989804	chr1:156989804:G:A	1.22943e-08	-1.52289e-10	-1.3771	3.1504e-06	-1.52289e-10	-1.14615
156990093	chr1:156990093:CCAAT:C	1.06684e-08	-1.52289e-10	-1.51895	2.2347e-06	-1.52289e-10	-1.48957
156991091	chr1:156991091:T:C	4.62114e-09	-1.59155	-0.764043	6.83811e-07	-1.6112	-1.06255
156991111	chr1:156991111:G:A	1.84588e-08	-1.52289e-10	-0.970691	2.95595e-06	-1.52289e-10	-1.20986
156991350	chr1:156991350:C:T	3.02228e-06	0.608349	3.51918	0.000649834	0.32915	3.85389
156991362	chr1:156991362:C:T	2.93837e-08	-1.52289e-10	-0.505794	4.03762e-06	-1.52289e-10	-0.898025
156991380	chr1:156991380:C:A	1.09027e-08	-1.52289e-10	-1.49722	2.16032e-06	-1.52289e-10	-1.52343
156991438	chr1:156991438:G:C	5.60291e-08	-1.52289e-10	0.139637	1.05425e-05	-1.52289e-10	0.0617332
156991476	chr1:156991476:C:T	1.42827e-08	-1.52289e-10	-1.22718	2.95105e-06	-1.52289e-10	-1.21152
156992389	chr1:156992389:T:C	7.14003e-07	0.862842	1.82181	0.000183424	0.550399	2.36772
156992414	chr1:156992414:T:G	3.35541e-06	0.619263	3.61283	0.000723101	0.339424	3.95045
156992509	chr1:156992509:G:A	1.09642e-08	-1.52289e-10	-1.4916	2.48472e-06	-1.52289e-10	-1.38352
156993304	chr1:156993304:A:G	2.97809e-08	-1.52289e-10	-0.492367	6.74092e-06	-1.52289e-10	-0.385484
156993564	chr1:156993564:A:G	8.74754e-09	-1.71746	-5.03233e-10	1.86441e-06	-1.67073	-5.03233e-10
156993619	chr1:156993619:G:C	2.93145e-08	-1.52289e-10	-0.508151	4.03032e-06	-1.52289e-10	-0.899834
156993722	chr1:156993722:G:C	1.10024e-08	-1.52289e-10	-1.48812	2.46057e-06	-1.52289e-10	-1.39328
156993757	chr1:156993757:C:T	1.07467e-08	-1.51164	-5.03233e-10	2.28991e-06	-1.46517	-5.03233e-10
156993868	chr1:156993868:T:C	3.05239e-08	-1.52289e-10	-0.467724	6.9443e-06	-1.52289e-10	-0.355759
156993919	chr1:156993919:A:C	1.09902e-08	-1.52289e-10	-1.48923	2.19365e-06	-1.52289e-10	-1.50811
156993932	chr1:156993932:T:C	3.14359e-06	0.62226	3.54463	0.000676022	0.342118	3.88043
156994082	chr1:156994082:T:C	3.73434e-06	0.643609	3.69548	0.000805267	0.361987	4.03551
156994183	chr1:156994183:G:A	4.00525e-06	0.642137	3.76699	0.000866963	0.360638	4.11068
156994260	chr1:156994260:C:T	2.3941e-08	0.121908	-0.832549	2.50701e-06	-0.551466	-0.823123
156994649	chr1:156994649:G:A	1.09829e-08	-1.52289e-10	-1.4899	2.19267e-06	-1.52289e-10	-1.50856
156994784	chr1:156994784:C:G	1.27206e-08	-1.52289e-10	-1.34301	2.61253e-06	-1.52289e-10	-1.33336
156994840	chr1:156994840:AATACTACCTTTCTCAAAGG:A	3.61166e-06	0.605007	3.70068	0.000782046	0.326602	4.04163
156995010	chr1:156995010:CTT:C	4.26701e-06	0.712707	3.75973	0.000917301	0.427764	4.09999
156995596	chr1:156995596:C:T	1.20801e-08	-1.52289e-10	-1.39467	2.36355e-06	-1.52289e-10	-1.43352
156996156	chr1:156996156:A:G	6.36905e-07	0.904183	1.6662	0.000161019	0.589407	2.19843
156996645	chr1:156996645:C:T	4.91792e-06	1.83128	2.78313	0.000345488	1.17571	2.37557
156996653	chr1:156996653:G:A	4.39998e-08	-1.52289e-10	-0.102048	7.39062e-06	-1.52289e-10	-0.293469
156996705	chr1:156996705:G:A	2.68421e-08	-1.52289e-10	-0.596264	3.74e-06	-1.52289e-10	-0.974594
156996984	chr1:156996984:C:A	1.71695e-08	-1.52289e-10	-1.0431	2.99205e-06	-1.52289e-10	-1.19772
156997313	chr1:156997313:T:C	1.33365e-08	-1.52289e-10	-1.29573	3.38175e-06	-1.52289e-10	-1.07529
156997685	chr1:156997685:A:T	3.41681e-07	1.94764	-5.03233e-10	1.02454e-05	0.0331456	-5.03233e-10
156998031	chr1:156998031:C:CAG	5.28373e-09	-1.59449	-0.627108	7.60471e-07	-1.61338	-0.954117
156998151	chr1:156998151:G:A	2.24416e-08	0.0844484	-0.859765	2.39002e-06	-0.580016	-0.842363
156998330	chr1:156998330:T:C	1.26583e-08	-1.52289e-10	-1.34792	3.14546e-06	-1.52289e-10	-1.14772
156998506	chr1:156998506:T:A	1.38636e-08	-1.52289e-10	-1.25696	2.85959e-06	-1.52289e-10	-1.243
156998908	chr1:156998908:G:A	1.19321e-08	-1.52289e-10	-1.407	2.44959e-06	-1.52289e-10	-1.39776
156999058	chr1:156999058:C:A	5.04652e-09	-1.60976	-0.657771	7.30614e-07	-1.62747	-0.980084
156999101	chr1:156999101:A:C	1.88627e-08	-1.52289e-10	-0.949049	3.26e-06	-1.52289e-10	-1.11195
156999266	chr1:156999266:T:A	2.40411e-09	-1.57118	-1.43787	1.10478e-06	-0.677859	-1.51617
156999718	chr1:156999718:T:C	1.67198e-08	-1.52289e-10	-1.06964	4.07738e-06	-1.52289e-10	-0.888224
156999811	chr1:156999811:A:G	6.33156e-07	0.900073	1.66441	0.000160678	0.587599	2.19812
156999967	chr1:156999967:C:T	8.93536e-09	-1.69622	-5.03233e-10	1.77831e-06	-1.71802	-5.03233e-10
157000108	chr1:157000108:G:A	8.35978e-07	2.84237	-5.03233e-10	1.47748e-05	0.399242	-5.03233e-10
157000154	chr1:157000154:C:G	4.47324e-09	-1.70432	-0.683796	1.3258e-06	-1.63586	-0.37581
157000256	chr1:157000256:C:T	1.12811e-08	-1.52289e-10	-1.46311	2.27125e-06	-1.52289e-10	-1.47335
157000335	chr1:157000335:T:C	2.44624e-08	0.100409	-0.789505	2.59963e-06	-0.566573	-0.771738
157000545	chr1:157000545:A:G	1.55009e-08	-1.52289e-10	-1.14533	3.1975e-06	-1.52289e-10	-1.13131
157000803	chr1:157000803:C:T	1.06839e-08	-1.52289e-10	-1.51749	2.24209e-06	-1.52289e-10	-1.48627
157000961	chr1:157000961:G:A	5.09968e-08	-1.52289e-10	0.0455288	9.62217e-06	-1.52289e-10	-0.0296098
157001183	chr1:157001183:G:A	5.19788e-08	-1.52289e-10	0.0646033	9.79447e-06	-1.52289e-10	-0.0118621
157001346	chr1:157001346:CAGA:C	1.06726e-08	-1.52289e-10	-1.51855	2.23589e-06	-1.52289e-10	-1.48904
157001368	chr1:157001368:T:C	1.65204e-08	-1.52289e-10	-1.08164	4.02298e-06	-1.52289e-10	-0.901656
157001485	chr1:157001485:C:T	1.30578e-08	-1.52289e-10	-1.31685	2.71863e-06	-1.52289e-10	-1.29355
157001995	chr1:157001995:C:T	1.30401e-08	-1.52289e-10	-1.3182	2.71478e-06	-1.52289e-10	-1.29497
157002189	chr1:157002189:T:C	2.21399e-09	-1.68749	-1.40394	8.05499e-07	-1.00482	-1.50516
157002626	chr1:157002626:C:G	4.45199e-09	-1.61752	-0.77536	6.62228e-07	-1.63453	-1.0713
157002675	chr1:157002675:T:C	2.2861e-09	-1.67536	-1.38403	8.44457e-07	-0.950643	-1.5121
157002686	chr1:157002686:A:G	2.23775e-09	-1.68022	-1.40054	8.31594e-07	-0.971601	-1.50649
157002693	chr1:157002693:C:T	2.24605e-09	-1.58455	-1.49251	1.05375e-06	-0.71792	-1.5234
157002745	chr1:157002745:T:C	4.48082e-09	-1.58047	-0.805956	6.69308e-07	-1.59786	-1.09733
157002766	chr1:157002766:T:C	5.29976e-09	-1.60843	-0.610142	7.61214e-07	-1.626	-0.940525
157002988	chr1:157002988:T:C	3.61795e-08	-0.29774	-5.03233e-10	5.06952e-06	-0.670434	-5.03233e-10
157004153	chr1:157004153:C:T	1.76427e-08	-1.52289e-10	-1.01591	3.08538e-06	-1.52289e-10	-1.167
157004177	chr1:157004177:C:T	1.11571e-08	-1.52289e-10	-1.47415	2.21732e-06	-1.52289e-10	-1.49738
157004530	chr1:157004530:C:T	4.17254e-09	-1.60945	-0.848255	6.30542e-07	-1.62711	-1.12774
157004613	chr1:157004613:C:T	1.29194e-08	-1.52289e-10	-1.32751	2.66005e-06	-1.52289e-10	-1.31533
157004824	chr1:157004824:C:A	2.59013e-08	-1.52289e-10	-0.631941	4.18235e-06	-1.52289e-10	-0.862807
157004940	chr1:157004940:G:T	1.06124e-08	-1.52289e-10	-1.52421	2.22641e-06	-1.52289e-10	-1.49329
157005204	chr1:157005204:C:G	2.59081e-08	-1.52289e-10	-0.631679	4.18324e-06	-1.52289e-10	-0.862593
157005230	chr1:157005230:T:A	2.04172e-09	-1.69357	-1.47887	8.22841e-07	-1.03669	-1.45198
157005918	chr1:157005918:C:G	1.81677e-08	-1.52289e-10	-0.986587	2.82543e-06	-1.52289e-10	-1.25502
157006277	chr1:157006277:A:G	1.70796e-07	0.766812	0.487423	3.32796e-05	0.551722	0.659543
157006433	chr1:157006433:C:T	4.31749e-07	0.543612	1.638	7.07239e-05	0.360451	1.60465
157006440	chr1:157006440:G:A	2.97716e-08	-1.52289e-10	-0.492678	6.07107e-06	-1.52289e-10	-0.490145
157006695	chr1:157006695:A:G	1.30578e-08	-1.52289e-10	-1.31685	2.71863e-06	-1.52289e-10	-1.29355
157006751	chr1:157006751:T:A	1.25211e-08	-1.52289e-10	-1.35882	2.49136e-06	-1.52289e-10	-1.38085
157007016	chr1:157007016:AG:A	3.26066e-08	-1.52289e-10	-0.40172	7.67185e-06	-1.52289e-10	-0.256122
157007662	chr1:157007662:C:T	1.75943e-08	-1.01866	-5.03233e-10	5.00004e-06	-0.684234	-5.03233e-10
157007756	chr1:157007756:C:T	1.62872e-08	-1.52289e-10	-1.09585	3.94994e-06	-1.52289e-10	-0.919978
157007849	chr1:157007849:TTTC:T	1.06961e-08	-1.52289e-10	-1.51636	2.24785e-06	-1.52289e-10	-1.4837
157007963	chr1:157007963:CA:C	1.9059e-08	-1.52289e-10	-0.938693	5.06381e-06	-1.52289e-10	-0.67156
157007989	chr1:157007989:T:C	2.12071e-08	-1.52289e-10	-0.831897	3.42159e-06	-1.52289e-10	-1.06357
157008113	chr1:157008113:A:G	1.46641e-07	0.789519	0.312236	2.85078e-05	0.576349	0.480149
157008216	chr1:157008216:C:T	3.17412e-08	-1.52289e-10	-0.428619	7.20253e-06	-1.52289e-10	-0.319247
157009073	chr1:157009073:C:T	1.15361e-08	-1.44076	-5.03233e-10	2.68163e-06	-1.30725	-5.03233e-10
157010597	chr1:157010597:T:TG	1.10256e-08	-1.52289e-10	-1.48602	2.45485e-06	-1.52289e-10	-1.39561
157010901	chr1:157010901:A:G	1.35527e-08	-1.52289e-10	-1.27964	2.82721e-06	-1.52289e-10	-1.25439
157011045	chr1:157011045:C:T	2.56324e-08	0.217203	-0.859579	2.65156e-06	-0.471786	-0.846746
157011240	chr1:157011240:T:C	1.28886e-08	-1.52289e-10	-1.32989	2.65117e-06	-1.52289e-10	-1.31868
157011359	chr1:157011359:C:T	1.13262e-08	-1.52289e-10	-1.45912	2.57099e-06	-1.52289e-10	-1.34939
157011456	chr1:157011456:C:A	1.76287e-08	-1.52289e-10	-1.01671	4.63236e-06	-1.52289e-10	-0.760614
157011556	chr1:157011556:G:A	4.32084e-07	0.720993	1.4614	0.000118002	0.409672	2.06735
157012036	chr1:157012036:T:C	2.8163e-08	-1.52289e-10	-0.548224	6.29656e-06	-1.52289e-10	-0.453677
157012476	chr1:157012476:T:C	2.38969e-08	-0.712484	-5.03233e-10	5.76233e-06	-0.542337	-5.03233e-10
157012838	chr1:157012838:T:C	1.51233e-08	-1.52289e-10	-1.17	3.60096e-06	-1.52289e-10	-1.01248
157013104	chr1:157013104:G:A	5.80755e-07	0.326494	2.1516	0.000102483	0.204456	2.13156
157013170	chr1:157013170:T:C	1.35846e-08	-1.52289e-10	-1.27729	3.20221e-06	-1.52289e-10	-1.12984
157013387	chr1:157013387:C:T	2.99195e-08	-1.52289e-10	-0.487723	6.52041e-06	-1.52289e-10	-0.418742
157013545	chr1:157013545:T:C	1.37498e-08	-1.52289e-10	-1.26521	3.52463e-06	-1.52289e-10	-1.0339
157013701	chr1:157013701:G:GA	3.32257e-06	1.73203	2.49023	0.000456987	1.18902	2.64196
157013913	chr1:157013913:C:T	5.18019e-08	0.391535	-0.330343	7.55196e-06	-0.179053	-0.0928194
157014247	chr1:157014247:T:G	1.23774e-08	0.025401	-1.39576	1.09727e-06	-0.703035	-1.49782
157014309	chr1:157014309:A:G	1.07367e-06	1.55471	1.5379	9.27675e-05	0.935787	1.30063
157014330	chr1:157014330:T:C	1.68875e-08	-1.52289e-10	-1.05966	4.39414e-06	-1.52289e-10	-0.813409
157014934	chr1:157014934:C:T	1.40742e-08	-1.52289e-10	-1.24189	3.64878e-06	-1.52289e-10	-0.999287
157015058	chr1:157015058:G:A	1.38125e-06	1.84588	1.49862	0.000116411	1.19848	1.26496
157015150	chr1:157015150:A:T	2.50222e-09	-1.54842	-1.42064	1.17189e-06	-0.626021	-1.50904
157015638	chr1:157015638:G:C	1.34816e-06	1.69554	1.62473	0.000114804	1.06353	1.38601
157016103	chr1:157016103:T:C	4.21686e-09	-1.63794	-0.809202	6.34253e-07	-1.65702	-1.09197
157016235	chr1:157016235:T:C	2.26371e-09	-1.71394	-1.35529	4.13815e-07	-1.71146	-1.46456
157016354	chr1:157016354:GGATTATAGA:G	2.62976e-08	-1.52289e-10	-0.616757	5.34623e-06	-1.52289e-10	-0.617287
157016955	chr1:157016955:C:T	1.08528e-08	-1.50181	-5.03233e-10	1.97462e-06	-1.6133	-5.03233e-10
157017013	chr1:157017013:T:C	1.08673e-08	-1.52289e-10	-1.50047	2.16928e-06	-1.52289e-10	-1.51929
157017080	chr1:157017080:G:A	1.06721e-08	-1.52289e-10	-1.5186	2.20411e-06	-1.52289e-10	-1.50336
157017121	chr1:157017121:C:T	1.4203e-08	-1.52289e-10	-1.23278	3.6957e-06	-1.52289e-10	-0.986508
157017236	chr1:157017236:T:C	1.2236e-08	-1.52289e-10	-1.38185	2.43993e-06	-1.52289e-10	-1.40171
157017492	chr1:157017492:G:A	1.40742e-08	-1.52289e-10	-1.24189	3.64878e-06	-1.52289e-10	-0.999287
157017570	chr1:157017570:G:T	1.40435e-08	-1.52289e-10	-1.24407	3.63805e-06	-1.52289e-10	-1.00223
157017905	chr1:157017905:C:T	3.15986e-08	0.265872	-0.698991	4.97165e-06	-0.188835	-0.501093
157018204	chr1:157018204:A:T	1.1728e-08	-1.52289e-10	-1.42426	2.63391e-06	-1.52289e-10	-1.32521
157018355	chr1:157018355:A:G	1.08409e-08	-1.52289e-10	-1.50291	2.16687e-06	-1.52289e-10	-1.5204
157018370	chr1:157018370:G:A	1.14128e-08	-1.52289e-10	-1.4515	2.61816e-06	-1.52289e-10	-1.33121
157018469	chr1:157018469:C:T	3.41654e-08	0.198359	-0.553379	5.48399e-06	-0.247526	-0.34432
157018540	chr1:157018540:G:A	1.09244e-06	1.53307	1.57687	9.63202e-05	0.908845	1.36515
157018561	chr1:157018561:C:T	2.16298e-08	-1.52289e-10	-0.812159	3.61228e-06	-1.52289e-10	-1.00934
157018712	chr1:157018712:C:G	1.40834e-08	-1.52289e-10	-1.24123	3.65174e-06	-1.52289e-10	-0.998476
157018829	chr1:157018829:C:T	1.37981e-08	-1.52289e-10	-1.2617	3.54938e-06	-1.52289e-10	-1.02691
157018931	chr1:157018931:C:T	1.07122e-08	-1.52289e-10	-1.51485	2.2812e-06	-1.52289e-10	-1.46898
157018981	chr1:157018981:C:T	1.12378e-08	-1.52289e-10	-1.46695	2.43502e-06	-1.52289e-10	-1.40372
157019000	chr1:157019000:T:C	7.80672e-08	1.81081	-1.33948	9.70054e-06	1.39363	-1.41513
157019502	chr1:157019502:C:A	1.48482e-08	-1.52289e-10	-1.18835	3.9182e-06	-1.52289e-10	-0.928047
157019505	chr1:157019505:T:C	1.42345e-08	-1.52289e-10	-1.23057	3.70489e-06	-1.52289e-10	-0.984027
157019605	chr1:157019605:T:C	1.22367e-08	-1.52289e-10	-1.38179	2.44009e-06	-1.52289e-10	-1.40165
157020019	chr1:157020019:C:T	2.30076e-07	1.66833	-0.116148	2.9441e-05	1.50533	-0.416625
157020080	chr1:157020080:C:T	3.27312e-09	-1.65907	-1.04142	5.3283e-07	-1.66925	-1.25399
157020444	chr1:157020444:A:G	1.37677e-08	-1.52289e-10	-1.26391	3.54094e-06	-1.52289e-10	-1.02929
157021168	chr1:157021168:G:A	1.11526e-08	-1.52289e-10	-1.47457	2.40778e-06	-1.52289e-10	-1.41497
157021517	chr1:157021517:A:C	2.25072e-06	1.68415	2.14863	0.000182105	1.03621	1.87469
157021736	chr1:157021736:A:G	1.2504e-08	-1.52289e-10	-1.36018	2.57639e-06	-1.52289e-10	-1.34729
157021779	chr1:157021779:C:T	5.86882e-09	-1.58461	-0.531966	1.58068e-06	-1.58194	-0.253887
157021896	chr1:157021896:T:C	1.92552e-08	-0.0777905	-0.85066	7.55281e-06	0.593961	-0.865721
157022317	chr1:157022317:AAGTC:A	1.21524e-08	-1.52289e-10	-1.3887	2.36815e-06	-1.52289e-10	-1.43157
157022840	chr1:157022840:T:C	1.06124e-08	-1.52289e-10	-1.52421	2.19451e-06	-1.52289e-10	-1.50772
157022961	chr1:157022961:C:T	2.6399e-09	-1.63411	-1.28138	7.20026e-07	-1.54053	-1.08162
157022973	chr1:157022973:C:T	1.33627e-08	-1.52289e-10	-1.29377	3.12935e-06	-1.52289e-10	-1.15285
157022991	chr1:157022991:T:C	2.89773e-08	0.193783	-0.713505	4.61087e-06	-0.240989	-0.524274
157023207	chr1:157023207:A:C	1.54437e-08	-1.52289e-10	-1.14903	4.13151e-06	-1.52289e-10	-0.875037
157023747	chr1:157023747:C:T	1.44586e-08	-1.52289e-10	-1.21494	3.79012e-06	-1.52289e-10	-0.961283
157023891	chr1:157023891:A:G	1.40945e-08	-1.52289e-10	-1.24045	3.65594e-06	-1.52289e-10	-0.997326
157024463	chr1:157024463:C:G	1.40742e-08	-1.52289e-10	-1.24189	3.64878e-06	-1.52289e-10	-0.999287
157024687	chr1:157024687:T:C	3.83923e-08	-1.52289e-10	-0.238376	5.24341e-06	-1.52289e-10	-0.636707
157024827	chr1:157024827:T:C	1.42223e-08	-1.52289e-10	-1.23142	3.69902e-06	-1.52289e-10	-0.985612
157024849	chr1:157024849:C:T	1.40146e-08	-1.52289e-10	-1.24614	3.62774e-06	-1.52289e-10	-1.00507
157025004	chr1:157025004:T:C	1.40498e-08	-1.52289e-10	-1.24363	3.64006e-06	-1.52289e-10	-1.00168
157025082	chr1:157025082:A:G	1.17262e-08	-1.52289e-10	-1.42441	2.6333e-06	-1.52289e-10	-1.32544
157025181	chr1:157025181:C:T	1.08494e-08	-1.52289e-10	-1.50212	2.15857e-06	-1.52289e-10	-1.52423
157025360	chr1:157025360:A:G	2.13684e-09	-1.64579	-1.48112	3.92235e-07	-1.70867	-1.5209
157025620	chr1:157025620:G:A	1.40742e-08	-1.52289e-10	-1.24189	3.64878e-06	-1.52289e-10	-0.999287
157025866	chr1:157025866:T:C	1.79972e-08	-0.996019	-5.03233e-10	3.12449e-06	-1.15441	-5.03233e-10
157025991	chr1:157025991:T:C	2.78315e-08	-1.52289e-10	-0.560064	4.44624e-06	-1.52289e-10	-0.80162
157026855	chr1:157026855:A:G	1.41875e-08	-1.52289e-10	-1.23387	3.69075e-06	-1.52289e-10	-0.98785
157027092	chr1:157027092:T:C	1.31301e-08	-1.52289e-10	-1.31133	3.30853e-06	-1.52289e-10	-1.09717
157027389	chr1:157027389:A:C	2.75972e-08	-1.52289e-10	-0.56852	5.39695e-06	-1.52289e-10	-0.607845
157027683	chr1:157027683:G:A	1.19971e-08	-1.52289e-10	-1.40157	2.24719e-06	-1.52289e-10	-1.484
157027706	chr1:157027706:C:T	4.11065e-08	-0.170068	-5.03233e-10	9.5733e-06	-0.034702	-5.03233e-10
157027852	chr1:157027852:C:G	1.37826e-08	-1.52289e-10	-1.26283	3.54613e-06	-1.52289e-10	-1.02782
157027863	chr1:157027863:G:A	2.53886e-07	1.65065	-5.03233e-10	4.2826e-05	1.46347	-5.03233e-10
157028252	chr1:157028252:T:C	1.20082e-08	-1.52289e-10	-1.40064	2.90379e-06	-1.52289e-10	-1.22766
157028555	chr1:157028555:A:G	1.94025e-08	-0.920833	-5.03233e-10	3.33796e-06	-1.08832	-5.03233e-10
157028734	chr1:157028734:CAAAGA:C	1.37207e-08	-1.52289e-10	-1.26733	3.52421e-06	-1.52289e-10	-1.03402
157029331	chr1:157029331:G:A	1.22493e-08	-1.52289e-10	-1.38077	2.23373e-06	-1.52289e-10	-1.49001
157029519	chr1:157029519:GC:G	1.41339e-08	-1.52289e-10	-1.23766	3.66987e-06	-1.52289e-10	-0.993522
157029842	chr1:157029842:A:C	1.3235e-08	-1.52289e-10	-1.30337	2.58634e-06	-1.52289e-10	-1.34343
157029845	chr1:157029845:C:T	1.39913e-08	-1.52289e-10	-1.2478	3.61979e-06	-1.52289e-10	-1.00726
157030389	chr1:157030389:C:T	1.83295e-08	-1.52289e-10	-0.977722	4.1062e-06	-1.52289e-10	-0.881181
157030562	chr1:157030562:T:G	1.92026e-08	-0.216466	-0.71472	3.18869e-06	-0.611821	-0.522249
157030659	chr1:157030659:C:G	1.31067e-08	-1.52289e-10	-1.31311	3.30104e-06	-1.52289e-10	-1.09944
157030801	chr1:157030801:G:A	1.061e-08	-1.52289e-10	-1.52443	2.18928e-06	-1.52289e-10	-1.51011
157030806	chr1:157030806:AC:A	1.06136e-08	-1.52289e-10	-1.5241	2.21114e-06	-1.52289e-10	-1.50017
157030924	chr1:157030924:G:A	3.93959e-09	-1.59552	-0.919639	1.02683e-06	-1.59563	-0.671573
157031235	chr1:157031235:C:T	1.33276e-08	-1.52289e-10	-1.29639	3.37694e-06	-1.52289e-10	-1.07671
157031483	chr1:157031483:A:T	1.30656e-08	-1.52289e-10	-1.31625	3.28368e-06	-1.52289e-10	-1.10471
157031537	chr1:157031537:C:T	9.11754e-09	-1.67603	-5.03233e-10	2.10724e-06	-1.5483	-5.03233e-10
157031594	chr1:157031594:G:A	1.88045e-08	-1.52289e-10	-0.952138	4.22183e-06	-1.52289e-10	-0.85341
157031869	chr1:157031869:C:A	2.27598e-08	-0.0543909	-0.706847	3.69822e-06	-0.465259	-0.520569
157031886	chr1:157031886:T:C	2.35348e-08	-1.52289e-10	-0.727753	5.06816e-06	-1.52289e-10	-0.670702
157032147	chr1:157032147:C:T	1.31515e-08	-1.52289e-10	-1.30969	3.31431e-06	-1.52289e-10	-1.09543
157032651	chr1:157032651:T:C	2.8951e-09	-1.60188	-1.22134	5.91915e-07	-1.58476	-1.23331
157032707	chr1:157032707:A:G	4.37754e-09	-1.66104	-0.74871	6.56125e-07	-1.67592	-1.03917
157032972	chr1:157032972:T:C	4.46311e-09	-1.64339	-0.746995	6.66186e-07	-1.66202	-1.03785
157033480	chr1:157033480:C:T	1.352e-08	-1.52289e-10	-1.28207	3.44376e-06	-1.52289e-10	-1.05712
157033735	chr1:157033735:C:A	1.81649e-08	-1.52289e-10	-0.98674	4.79318e-06	-1.52289e-10	-0.726486
157034072	chr1:157034072:T:C	1.57662e-08	-0.269469	-0.858896	5.0662e-06	0.416158	-1.08725
157034330	chr1:157034330:C:T	1.63179e-08	-1.52289e-10	-1.09397	2.58652e-06	-1.52289e-10	-1.34337
157034629	chr1:157034629:A:G	2.19831e-08	-1.52289e-10	-0.795958	3.81189e-06	-1.52289e-10	-0.955555
157035035	chr1:157035035:C:T	1.34539e-08	-1.52289e-10	-1.28696	3.16213e-06	-1.52289e-10	-1.14243
157035860	chr1:157035860:TATATATAGGA:T	4.19121e-08	-0.150658	-5.03233e-10	3.15566e-06	-1.14448	-5.03233e-10
157035873	chr1:157035873:ATATATAGGAATATATATAGGAATATATATATATGAAT:A	1.55201e-08	-1.1441	-5.03233e-10	4.17852e-06	-0.863721	-5.03233e-10
157036099	chr1:157036099:A:C	1.32215e-08	-1.52289e-10	-1.30439	3.33984e-06	-1.52289e-10	-1.08776
157036126	chr1:157036126:AAAAT:A	1.35684e-08	-1.52289e-10	-1.27849	3.46277e-06	-1.52289e-10	-1.05161
157036385	chr1:157036385:G:A	3.95099e-08	-1.52289e-10	-0.209683	5.31929e-06	-1.52289e-10	-0.622339
157036943	chr1:157036943:T:C	1.1449e-08	-1.52289e-10	-1.44833	2.26657e-06	-1.52289e-10	-1.47541
157037184	chr1:157037184:T:C	3.37962e-09	-1.65662	-1.01186	7.65247e-07	-1.65444	-0.906793
157037256	chr1:157037256:G:A	1.33447e-08	-1.52289e-10	-1.29511	3.3817e-06	-1.52289e-10	-1.0753
157037352	chr1:157037352:C:T	2.79876e-09	-1.57106	-1.286	1.18592e-06	-0.784484	-1.33868
157037710	chr1:157037710:C:T	2.51149e-09	-1.65444	-1.31092	5.12834e-07	-1.64039	-1.32109
157037736	chr1:157037736:C:A	1.33759e-08	-1.52289e-10	-1.29278	3.39366e-06	-1.52289e-10	-1.07177
157037988	chr1:157037988:C:T	2.42756e-09	-1.71803	-1.28131	4.30612e-07	-1.71787	-1.41836
157038240	chr1:157038240:C:T	8.89962e-09	-1.70022	-5.03233e-10	1.77843e-06	-1.71795	-5.03233e-10
157038252	chr1:157038252:C:T	1.45813e-08	-1.52289e-10	-1.2065	3.85721e-06	-1.52289e-10	-0.943736
157038447	chr1:157038447:C:T	1.12862e-08	-1.52289e-10	-1.46265	2.50198e-06	-1.52289e-10	-1.3766
157039508	chr1:157039508:T:C	1.36788e-08	-1.52289e-10	-1.27039	3.50016e-06	-1.52289e-10	-1.04087
157039880	chr1:157039880:T:C	1.352e-08	-1.52289e-10	-1.28207	3.44376e-06	-1.52289e-10	-1.05712
157040245	chr1:157040245:T:C	1.3392e-08	-1.52289e-10	-1.29157	3.39918e-06	-1.52289e-10	-1.07015
157040381	chr1:157040381:CT:C	1.43569e-08	-1.52289e-10	-1.222	3.44515e-06	-1.52289e-10	-1.05671
157040406	chr1:157040406:A:G	1.35344e-08	-1.52289e-10	-1.281	3.44866e-06	-1.52289e-10	-1.05569
157040566	chr1:157040566:G:C	1.0764e-08	-1.52289e-10	-1.51003	2.15825e-06	-1.52289e-10	-1.52438
157041533	chr1:157041533:A:G	1.06513e-08	-0.0140043	-1.50655	1.59462e-06	-0.40688	-1.42016
157041768	chr1:157041768:C:T	9.09693e-09	-1.6783	-5.03233e-10	2.09719e-06	-1.55308	-5.03233e-10
157041822	chr1:157041822:C:G	3.16217e-08	-1.52289e-10	-0.432391	4.97301e-06	-1.52289e-10	-0.689654
157041827	chr1:157041827:G:A	2.70483e-08	-1.52289e-10	-0.588611	4.34321e-06	-1.52289e-10	-0.825066
157041934	chr1:157041934:A:G	1.53509e-08	-1.52289e-10	-1.15506	3.30332e-06	-1.52289e-10	-1.09875
157042391	chr1:157042391:C:T	1.35114e-08	-1.52289e-10	-1.2827	3.44072e-06	-1.52289e-10	-1.058
157042429	chr1:157042429:T:C	1.33463e-08	-1.52289e-10	-1.29499	3.38231e-06	-1.52289e-10	-1.07512
157042783	chr1:157042783:A:C	2.18113e-08	0.0171828	-0.820988	3.4535e-06	-0.405875	-0.648417
157042802	chr1:157042802:A:G	1.35252e-08	-1.52289e-10	-1.28168	3.44561e-06	-1.52289e-10	-1.05658
157043183	chr1:157043183:A:G	1.352e-08	-1.52289e-10	-1.28207	3.44376e-06	-1.52289e-10	-1.05712
157043369	chr1:157043369:T:C	4.34416e-07	1.66983	0.517941	3.25413e-05	1.05764	0.131188
157043669	chr1:157043669:C:G	1.74039e-08	-1.52289e-10	-1.02954	2.83631e-06	-1.52289e-10	-1.25117
157044157	chr1:157044157:C:A	4.27619e-09	-1.64387	-0.789305	6.44942e-07	-1.66198	-1.07029
157044799	chr1:157044799:G:T	2.10912e-08	-1.52289e-10	-0.837378	3.67664e-06	-1.52289e-10	-0.991679
157044910	chr1:157044910:G:A	2.49299e-09	-1.63342	-1.33933	5.09427e-07	-1.61869	-1.34946
157045172	chr1:157045172:T:A	1.96289e-09	-1.69136	-1.52045	5.12146e-07	-1.60191	-1.36091
157045642	chr1:157045642:AC:A	4.02117e-08	-1.52289e-10	-0.192077	5.40293e-06	-1.52289e-10	-0.606738
157046373	chr1:157046373:C:T	8.75108e-09	-1.71706	-5.03233e-10	1.86059e-06	-1.67279	-5.03233e-10
157046619	chr1:157046619:TAGC:T	2.02877e-09	-1.69988	-1.47893	6.03135e-07	-1.57714	-1.22215
157046899	chr1:157046899:TACTC:T	1.12739e-08	-1.52289e-10	-1.46374	2.1582e-06	-1.52289e-10	-1.5244
157046918	chr1:157046918:C:T	1.83807e-08	-0.214374	-0.760558	3.12734e-06	-0.591948	-0.561548
157046928	chr1:157046928:T:A	2.44627e-09	-1.52517	-1.4665	5.89295e-07	-1.39514	-1.42737
157047032	chr1:157047032:T:A	7.59181e-09	-0.375137	-1.48403	9.48988e-07	-0.894002	-1.45204
157047040	chr1:157047040:A:T	1.37229e-08	-1.52289e-10	-1.26717	2.77813e-06	-1.52289e-10	-1.2719
157047267	chr1:157047267:G:C	6.72751e-08	1.70198	-1.37942	1.15759e-05	1.41225	-1.25701
157047413	chr1:157047413:A:T	2.21916e-09	-1.57107	-1.51804	5.26652e-07	-1.44789	-1.48701
157047613	chr1:157047613:C:A	4.59244e-07	1.60859	0.634761	3.41817e-05	1.00402	0.233995
157047890	chr1:157047890:T:A	1.32957e-08	-1.52289e-10	-1.2988	3.36693e-06	-1.52289e-10	-1.07968
157048780	chr1:157048780:G:A	1.08422e-08	-1.52289e-10	-1.50279	2.29198e-06	-1.52289e-10	-1.46426
157048840	chr1:157048840:C:T	1.74341e-08	-1.52289e-10	-1.0278	2.83983e-06	-1.52289e-10	-1.24994
157049333	chr1:157049333:T:C	1.6084e-08	-1.52289e-10	-1.10841	3.66824e-06	-1.52289e-10	-0.993967
157049483	chr1:157049483:T:A	1.25629e-08	0.044946	-1.40043	1.48687e-06	-0.517325	-1.37968
157049816	chr1:157049816:T:C	9.25725e-08	-1.52289e-10	0.641758	1.3433e-05	-1.52289e-10	0.304033
157049862	chr1:157049862:C:T	3.86306e-08	-1.52289e-10	-0.23219	5.2203e-06	-1.52289e-10	-0.641125
157050756	chr1:157050756:G:C	1.12539e-08	-1.52289e-10	-1.46552	2.24731e-06	-1.52289e-10	-1.48394
157050882	chr1:157050882:A:G	1.33824e-08	-1.52289e-10	-1.29229	3.39692e-06	-1.52289e-10	-1.07081
157051480	chr1:157051480:A:G	2.72391e-08	-0.0897197	-0.491859	3.75558e-06	-0.50545	-0.464986
157051777	chr1:157051777:C:T	1.31709e-08	-1.52289e-10	-1.30822	3.32026e-06	-1.52289e-10	-1.09364
157052091	chr1:157052091:A:G	1.31587e-08	-1.52289e-10	-1.30915	3.31595e-06	-1.52289e-10	-1.09494
157052374	chr1:157052374:C:A	1.15596e-08	-1.52289e-10	-1.43872	2.51153e-06	-1.52289e-10	-1.37279
157052430	chr1:157052430:A:G	2.34201e-08	-1.52289e-10	-0.732639	3.34293e-06	-1.52289e-10	-1.08683
157052504	chr1:157052504:A:C	4.10249e-07	1.5991	0.531433	3.08832e-05	0.993154	0.14338
157053001	chr1:157053001:G:A	1.34784e-08	-1.52289e-10	-1.28515	3.42732e-06	-1.52289e-10	-1.0619
157053221	chr1:157053221:A:G	3.06625e-08	-0.124559	-0.338635	4.24906e-06	-0.533625	-0.313358
157053225	chr1:157053225:T:C	2.45761e-09	-1.60164	-1.38541	1.00069e-06	-0.867423	-1.42557
157053306	chr1:157053306:C:T	3.04428e-08	-0.125316	-0.345068	4.21622e-06	-0.534815	-0.319925
157053362	chr1:157053362:C:T	2.10728e-08	-1.52289e-10	-0.838251	3.09075e-06	-1.52289e-10	-1.16527
157053386	chr1:157053386:T:C	2.90654e-08	-0.15049	-0.366197	4.03269e-06	-0.557948	-0.341298
157053485	chr1:157053485:G:A	3.16274e-08	-0.080528	-0.351682	4.35176e-06	-0.496116	-0.326982
157053569	chr1:157053569:A:G	2.94144e-08	-0.149413	-0.355335	4.0855e-06	-0.555579	-0.330657
157053595	chr1:157053595:C:T	1.35291e-08	-1.52289e-10	-1.28139	3.44785e-06	-1.52289e-10	-1.05593
157053857	chr1:157053857:T:C	1.15457e-08	-1.52289e-10	-1.43992	2.42476e-06	-1.52289e-10	-1.40795
157053888	chr1:157053888:A:AT	1.23657e-08	-0.000454394	-1.37085	1.37447e-06	-0.521046	-1.45456
157053895	chr1:157053895:C:T	1.06635e-08	-1.52289e-10	-1.51941	2.33186e-06	-1.52289e-10	-1.44702
157054227	chr1:157054227:G:A	3.08986e-08	-0.129537	-0.325986	4.27868e-06	-0.539011	-0.301024
157054568	chr1:157054568:T:C	2.29618e-08	-0.752403	-5.03233e-10	3.02936e-06	-1.18533	-5.03233e-10
157054976	chr1:157054976:A:G	1.15169e-08	-1.52289e-10	-1.44242	2.41763e-06	-1.52289e-10	-1.41089
157055021	chr1:157055021:A:G	4.20159e-08	-0.0265452	-0.121641	5.79633e-06	-0.450461	-0.0859939
157055132	chr1:157055132:A:G	3.31819e-08	-0.0801281	-0.304099	4.56272e-06	-0.496817	-0.278945
157055601	chr1:157055601:G:A	1.28993e-08	-1.52289e-10	-1.32906	2.6606e-06	-1.52289e-10	-1.31513
157055628	chr1:157055628:T:A	1.10092e-08	-1.52289e-10	-1.48751	2.37424e-06	-1.52289e-10	-1.429
157055645	chr1:157055645:A:G	1.4371e-08	-1.52289e-10	-1.22102	3.71044e-06	-1.52289e-10	-0.982529
157055858	chr1:157055858:C:G	1.15135e-08	-1.52289e-10	-1.44271	2.41638e-06	-1.52289e-10	-1.41141
157056063	chr1:157056063:A:G	1.152e-08	-1.52289e-10	-1.44215	2.41843e-06	-1.52289e-10	-1.41056
157056153	chr1:157056153:G:A	2.91368e-08	-0.177052	-0.337179	4.06756e-06	-0.578286	-0.312349
157056476	chr1:157056476:C:T	1.27635e-08	-1.52289e-10	-1.33964	2.95504e-06	-1.52289e-10	-1.21017
157056559	chr1:157056559:T:A	8.76093e-09	-1.71593	-5.03233e-10	1.87243e-06	-1.66644	-5.03233e-10
157056751	chr1:157056751:G:A	2.11594e-08	-1.52289e-10	-0.834149	3.09779e-06	-1.52289e-10	-1.16299
157057109	chr1:157057109:G:A	5.34232e-09	-1.59118	-0.619394	7.76973e-07	-1.61011	-0.935923
157057179	chr1:157057179:G:A	2.47234e-08	-0.120214	-0.558269	9.61067e-06	0.531748	-0.562554
157057210	chr1:157057210:T:C	2.10498e-08	-0.232363	-0.606978	8.01028e-06	0.398884	-0.611838
157057219	chr1:157057219:G:A	8.79435e-09	-1.71212	-5.03233e-10	1.83741e-06	-1.68532	-5.03233e-10
157057236	chr1:157057236:T:C	2.11074e-08	-0.19345	-0.64316	8.09308e-06	0.445058	-0.647728
157057387	chr1:157057387:CT:C	2.11553e-08	-0.205978	-0.628366	8.09107e-06	0.430054	-0.632972
157057475	chr1:157057475:G:T	2.50297e-09	-1.70429	-1.26447	1.1644e-06	-1.54737	-0.594098
157057496	chr1:157057496:TAA:T	2.19201e-08	-0.138239	-0.660592	8.49449e-06	0.510852	-0.665115
157057503	chr1:157057503:G:A	1.06996e-08	-1.52289e-10	-1.51603	2.35988e-06	-1.52289e-10	-1.43507
157057728	chr1:157057728:C:T	2.389e-08	-0.121936	-0.590836	9.28644e-06	0.530443	-0.595568
157058152	chr1:157058152:C:T	2.03278e-08	-0.229634	-0.644611	7.74444e-06	0.402095	-0.648799
157058420	chr1:157058420:G:T	2.18899e-08	-0.150674	-0.649535	8.46232e-06	0.496031	-0.654087
157058543	chr1:157058543:C:T	2.22518e-08	-0.151768	-0.632044	8.59357e-06	0.494478	-0.637144
157058596	chr1:157058596:T:C	2.0484e-08	-0.241488	-0.625103	7.77825e-06	0.388242	-0.630591
157058597	chr1:157058597:G:A	1.97818e-08	-0.262807	-0.638666	7.47861e-06	0.362173	-0.643806
157058645	chr1:157058645:A:T	1.1005e-08	-1.52289e-10	-1.48789	2.19871e-06	-1.52289e-10	-1.50581
157058739	chr1:157058739:G:A	2.36892e-08	-0.0921896	-0.629025	9.24298e-06	0.56369	-0.633505
157058952	chr1:157058952:T:G	2.27058e-08	-0.129516	-0.634096	8.81351e-06	0.521275	-0.638669
157058990	chr1:157058990:A:G	1.65657e-08	-1.52289e-10	-1.0789	3.58253e-06	-1.52289e-10	-1.01761
157059196	chr1:157059196:C:T	1.30915e-08	-1.52289e-10	-1.31427	3.29267e-06	-1.52289e-10	-1.10198
157059198	chr1:157059198:T:C	1.54565e-08	-0.18547	-0.962735	4.41604e-06	0.366384	-1.17482
157059342	chr1:157059342:T:C	2.15477e-08	-0.106115	-0.709849	8.40044e-06	0.548747	-0.714142
157059405	chr1:157059405:C:G	1.44203e-08	-1.52289e-10	-1.2176	3.72744e-06	-1.52289e-10	-0.977957
157059407	chr1:157059407:A:G	2.28686e-07	2.31526	-0.769143	1.27927e-05	1.39716	-1.14196
157059722	chr1:157059722:G:A	1.44203e-08	-1.52289e-10	-1.2176	3.72744e-06	-1.52289e-10	-0.977957
157059747	chr1:157059747:G:A	9.30573e-08	-1.52289e-10	0.646982	1.34977e-05	-1.52289e-10	0.308842
157059834	chr1:157059834:C:T	2.82763e-08	-1.52289e-10	-0.54421	4.51276e-06	-1.52289e-10	-0.786772
157059882	chr1:157059882:C:G	1.44203e-08	-1.52289e-10	-1.2176	3.72744e-06	-1.52289e-10	-0.977957
157060065	chr1:157060065:T:C	2.35907e-08	-0.0970138	-0.628366	9.21203e-06	0.559803	-0.632972
157060074	chr1:157060074:C:T	2.73151e-09	-1.70732	-1.17406	4.7369e-07	-1.70138	-1.3395
157060220	chr1:157060220:G:C	1.31709e-08	-1.52289e-10	-1.30822	3.32026e-06	-1.52289e-10	-1.09364
157060307	chr1:157060307:G:A	2.28922e-08	-0.0792848	-0.676151	8.96e-06	0.579695	-0.680605
157060412	chr1:157060412:G:T	3.82273e-08	-0.218562	-0.0241211	5.42517e-06	-0.613262	0.0106308
157060488	chr1:157060488:T:C	3.29445e-08	-0.0644714	-0.326939	1.45606e-05	0.394686	-0.01005
157060683	chr1:157060683:G:C	1.14346e-08	-1.52289e-10	-1.44959	2.47482e-06	-1.52289e-10	-1.38751
157060835	chr1:157060835:T:C	2.49368e-08	-0.0925144	-0.577375	9.74301e-06	0.565075	-0.582204
157061218	chr1:157061218:G:A	2.18925e-08	-0.193387	-0.606703	8.39452e-06	0.445355	-0.611455
157061225	chr1:157061225:A:G	3.42866e-08	-0.0343254	-0.317155	1.52429e-05	0.429502	0.000930535
157061247	chr1:157061247:T:C	1.15015e-08	-1.52289e-10	-1.44375	2.41384e-06	-1.52289e-10	-1.41246
157061263	chr1:157061263:T:G	2.15418e-08	-0.187873	-0.628366	8.27392e-06	0.452402	-0.632972
157061357	chr1:157061357:C:T	1.78504e-08	-1.52289e-10	-1.00421	4.59408e-06	-1.52289e-10	-0.768912
157061551	chr1:157061551:C:T	1.29671e-08	-1.52289e-10	-1.32382	3.24758e-06	-1.52289e-10	-1.11577
157061643	chr1:157061643:G:A	2.14947e-08	-0.198701	-0.619726	8.23549e-06	0.439121	-0.624348
157061738	chr1:157061738:C:T	1.13904e-08	-1.52289e-10	-1.45347	2.28563e-06	-1.52289e-10	-1.46704
157061799	chr1:157061799:C:T	2.26978e-08	-0.110454	-0.653513	8.83865e-06	0.543508	-0.658054
157061830	chr1:157061830:T:C	2.23598e-08	-0.164534	-0.614436	8.6222e-06	0.4796	-0.618939
157061886	chr1:157061886:T:C	3.08527e-08	-0.0874587	-0.36955	1.35316e-05	0.368798	-0.0574525
157061950	chr1:157061950:T:C	1.31422e-08	-1.52289e-10	-1.31041	3.31001e-06	-1.52289e-10	-1.09673
157062163	chr1:157062163:G:T	1.6061e-08	-1.52289e-10	-1.10984	3.56197e-06	-1.52289e-10	-1.02337
157062177	chr1:157062177:CT:C	1.79832e-08	-0.192456	-0.804342	6.87297e-06	0.448566	-0.81465
157062209	chr1:157062209:T:C	2.97095e-08	-0.143565	-0.351203	1.29622e-05	0.305256	-0.0368973
157062449	chr1:157062449:C:T	1.43482e-08	0.261186	-1.48379	1.91474e-06	-0.149617	-1.49448
157062637	chr1:157062637:G:A	1.45244e-08	-1.52289e-10	-1.2104	3.4833e-06	-1.52289e-10	-1.0457
157062801	chr1:157062801:G:A	2.21574e-08	-0.152065	-0.635998	8.5643e-06	0.494483	-0.640561
157062871	chr1:157062871:G:A	2.08645e-08	-1.52289e-10	-0.848185	3.06241e-06	-1.52289e-10	-1.17448
157062904	chr1:157062904:G:A	1.19814e-08	-1.52289e-10	-1.40287	2.85497e-06	-1.52289e-10	-1.24462
157063040	chr1:157063040:T:C	2.21637e-08	-0.158409	-0.629371	8.5633e-06	0.487734	-0.633928
157063091	chr1:157063091:A:G	2.63131e-08	-0.0428379	-0.57333	1.01173e-05	0.54567	-0.525099
157063203	chr1:157063203:C:T	3.12466e-08	-0.112478	-0.331845	1.37196e-05	0.34113	-0.0159804
157063235	chr1:157063235:G:A	2.14295e-08	-0.162311	-0.659156	8.26555e-06	0.482157	-0.663741
157063872	chr1:157063872:T:C	2.67328e-08	-0.138819	-0.461524	1.03623e-05	0.509988	-0.465493
157063889	chr1:157063889:A:G	1.12954e-08	-1.52289e-10	-1.46184	2.43229e-06	-1.52289e-10	-1.40485
157063984	chr1:157063984:T:G	1.76174e-08	-1.52289e-10	-1.01735	3.7897e-06	-1.52289e-10	-0.961393
157064109	chr1:157064109:A:G	2.23514e-08	-0.161511	-0.617834	8.63001e-06	0.483431	-0.621865
157064127	chr1:157064127:G:A	2.21547e-08	-0.167534	-0.620651	8.54362e-06	0.476205	-0.6247
157064421	chr1:157064421:G:A	3.00618e-08	-0.0657393	-0.417237	1.16666e-05	0.582937	-0.419889
157064454	chr1:157064454:T:C	2.33693e-08	-0.14497	-0.58984	9.04926e-06	0.502943	-0.59394
157064521	chr1:157064521:G:A	4.2332e-07	1.3893	0.772597	3.08331e-05	0.781188	0.353722
157064602	chr1:157064602:C:T	4.01129e-08	-0.458697	0.264162	5.83648e-06	-0.837327	0.307776
157064679	chr1:157064679:C:T	2.13958e-08	-0.212763	-0.610277	8.17213e-06	0.421382	-0.614332
157064711	chr1:157064711:T:A	2.2639e-08	-0.151917	-0.614643	8.75546e-06	0.494638	-0.618641
157064722	chr1:157064722:T:C	2.9128e-09	-1.69711	-1.12001	4.98504e-07	-1.68888	-1.30095
157064756	chr1:157064756:T:C	1.08675e-08	-1.52289e-10	-1.50046	2.15898e-06	-1.52289e-10	-1.52404
157064923	chr1:157064923:A:G	3.22386e-08	-0.104236	-0.308832	1.41636e-05	0.350404	0.00658834
157065012	chr1:157065012:C:T	1.18173e-08	-1.52289e-10	-1.41667	2.48306e-06	-1.52289e-10	-1.38419
157065457	chr1:157065457:T:C	9.91415e-09	-1.59227	-5.03233e-10	1.88877e-06	-1.65775	-5.03233e-10
157065511	chr1:157065511:C:T	2.387e-08	-0.143266	-0.570347	9.23596e-06	0.504642	-0.575217
157065539	chr1:157065539:G:T	6.37378e-08	-0.0969096	0.365454	8.83726e-06	-0.514231	0.399529
157065591	chr1:157065591:A:G	1.33318e-08	-1.52289e-10	-1.29608	3.37881e-06	-1.52289e-10	-1.07616
157065593	chr1:157065593:C:A	1.35645e-08	-1.52289e-10	-1.27878	3.46126e-06	-1.52289e-10	-1.05205
157065979	chr1:157065979:A:G	2.67514e-09	-1.62026	-1.28197	6.13137e-07	-1.62472	-1.15813
157066403	chr1:157066403:A:G	2.19399e-08	-0.182467	-0.615457	8.4335e-06	0.458441	-0.619909
157066441	chr1:157066441:C:CA	2.18608e-08	-0.177794	-0.623743	8.40817e-06	0.463796	-0.628272
157066474	chr1:157066474:G:T	2.28713e-08	-0.135378	-0.620971	8.86275e-06	0.513589	-0.625411
157066530	chr1:157066530:T:C	3.60863e-08	-0.0402161	-0.260104	1.6101e-05	0.42278	0.0624236
157066632	chr1:157066632:T:A	2.26042e-08	-0.120857	-0.647242	8.78263e-06	0.531471	-0.652375
157066865	chr1:157066865:C:T	2.16106e-08	-0.170144	-0.642904	8.31944e-06	0.472877	-0.647962
157066894	chr1:157066894:T:C	3.14426e-08	-0.0898288	-0.34824	1.38153e-05	0.365312	-0.0332144
157067026	chr1:157067026:G:A	2.81613e-09	-1.67682	-1.17405	4.91957e-07	-1.66335	-1.33969
157067056	chr1:157067056:G:A	1.18133e-08	-1.52289e-10	-1.417	2.45671e-06	-1.52289e-10	-1.39485
157067078	chr1:157067078:A:G	2.17395e-08	-0.177348	-0.629756	8.35405e-06	0.463941	-0.634874
157067164	chr1:157067164:G:C	2.29035e-08	-0.130348	-0.624595	8.88523e-06	0.520389	-0.629679
157067179	chr1:157067179:C:T	2.2511e-08	-0.126684	-0.645546	8.72161e-06	0.523055	-0.650931
157067263	chr1:157067263:C:T	2.4344e-09	-1.5981	-1.39844	9.89387e-07	-0.868765	-1.43558
157067450	chr1:157067450:G:C	1.88902e-08	-0.16409	-0.7835	7.25921e-06	0.482435	-0.793843
157067477	chr1:157067477:TA:T	2.11271e-08	-1.52289e-10	-0.835676	3.0869e-06	-1.52289e-10	-1.16651
157067673	chr1:157067673:G:A	1.20945e-08	-1.52289e-10	-1.39348	2.36192e-06	-1.52289e-10	-1.43421
157067698	chr1:157067698:G:C	2.65192e-09	-1.61431	-1.29664	6.0592e-07	-1.61924	-1.17545
157067775	chr1:157067775:T:A	1.66045e-08	-1.07656	-5.03233e-10	3.15717e-06	-1.14401	-5.03233e-10
157067836	chr1:157067836:C:T	1.44816e-08	-1.52289e-10	-1.21336	3.75015e-06	-1.52289e-10	-0.971884
157067987	chr1:157067987:T:G	2.17657e-08	-0.149961	-0.655936	8.41287e-06	0.49704	-0.660956
157068165	chr1:157068165:A:G	2.14979e-08	-0.185126	-0.633152	8.25211e-06	0.455111	-0.638322
157068216	chr1:157068216:A:G	3.14704e-08	-0.10608	-0.331106	1.38288e-05	0.34759	-0.014516
157068458	chr1:157068458:T:G	2.23815e-08	-0.15518	-0.622817	8.64062e-06	0.490725	-0.62793
157068832	chr1:157068832:G:C	2.51896e-08	-0.102869	-0.556935	9.82402e-06	0.55299	-0.56184
157069073	chr1:157069073:T:G	2.1585e-08	-0.16493	-0.649305	8.31354e-06	0.479272	-0.655066
157069205	chr1:157069205:T:C	2.24433e-08	-0.156318	-0.618923	8.66018e-06	0.489624	-0.624568
157069269	chr1:157069269:T:C	2.36994e-08	-0.0805107	-0.640273	9.28044e-06	0.579512	-0.645283
157069281	chr1:157069281:A:G	2.28571e-08	-0.146545	-0.610425	8.83594e-06	0.500615	-0.615467
157069360	chr1:157069360:T:C	1.3271e-08	-1.52289e-10	-1.30066	3.35611e-06	-1.52289e-10	-1.0829
157069454	chr1:157069454:C:T	1.16052e-08	-1.52289e-10	-1.43478	2.5247e-06	-1.52289e-10	-1.36756
157069457	chr1:157069457:G:A	1.17753e-08	-1.52289e-10	-1.42023	2.42093e-06	-1.52289e-10	-1.40953
157069608	chr1:157069608:T:C	2.22736e-08	-0.145776	-0.637055	8.6166e-06	0.502067	-0.642056
157069670	chr1:157069670:C:A	2.15614e-08	-0.147465	-0.667862	8.33749e-06	0.499912	-0.672829
157069949	chr1:157069949:G:A	1.93209e-08	-0.123031	-0.802017	7.48084e-06	0.531185	-0.81252
157070266	chr1:157070266:T:A	2.83176e-08	-1.52289e-10	-0.54275	4.51836e-06	-1.52289e-10	-0.78553
157070350	chr1:157070350:A:G	1.06902e-08	-1.52289e-10	-1.51691	2.35299e-06	-1.52289e-10	-1.43799
157070504	chr1:157070504:A:G	3.10963e-08	-0.103159	-0.345986	1.36363e-05	0.350387	-0.0313296
157070727	chr1:157070727:T:C	1.14277e-08	-1.52289e-10	-1.45019	2.39619e-06	-1.52289e-10	-1.4198
157070760	chr1:157070760:T:C	2.03015e-08	-0.0922776	-0.783261	7.90081e-06	0.567147	-0.793862
157071045	chr1:157071045:T:C	2.18563e-08	-0.0125627	-0.789181	8.63077e-06	0.661157	-0.799503
157071131	chr1:157071131:C:T	1.32283e-08	-1.52289e-10	-1.30388	2.8429e-06	-1.52289e-10	-1.24885
157071286	chr1:157071286:A:G	1.98228e-08	-0.119495	-0.779906	7.65536e-06	0.532527	-0.790801
157071315	chr1:157071315:C:T	3.9656e-08	0.106487	-0.312479	1.56716e-05	0.707869	-0.249701
157071371	chr1:157071371:A:G	1.44915e-08	-1.52289e-10	-1.21267	3.15587e-06	-1.52289e-10	-1.14441
157071510	chr1:157071510:C:T	2.16444e-08	-0.110881	-0.700606	8.36536e-06	0.543472	-0.713051
157071514	chr1:157071514:C:G	2.70577e-09	-1.67311	-1.21774	4.77747e-07	-1.66155	-1.3708
157071600	chr1:157071600:G:A	2.8746e-08	-1.52289e-10	-0.527737	6.38466e-06	-1.52289e-10	-0.439781
157071844	chr1:157071844:C:T	1.07641e-08	-1.52289e-10	-1.51001	2.17219e-06	-1.52289e-10	-1.51794
157072095	chr1:157072095:G:A	1.14107e-08	-1.52289e-10	-1.45168	2.27584e-06	-1.52289e-10	-1.47133
157072163	chr1:157072163:T:C	1.11922e-08	-1.52289e-10	-1.47102	2.23903e-06	-1.52289e-10	-1.48764
157072312	chr1:157072312:G:T	3.39891e-09	-1.63989	-1.02289	5.80062e-07	-1.61303	-1.22527
157072361	chr1:157072361:G:A	2.36387e-08	0.713373	-1.43672	2.79348e-06	0.244955	-1.51134
157072368	chr1:157072368:A:G	3.40179e-09	-1.63772	-1.02421	5.80933e-07	-1.61051	-1.22629
157072601	chr1:157072601:C:T	3.51277e-09	-1.64031	-0.989516	5.94991e-07	-1.61352	-1.19937
157072616	chr1:157072616:C:A	3.42251e-09	-1.64048	-1.01538	5.83221e-07	-1.61337	-1.2195
157072759	chr1:157072759:GAGA:G	3.29446e-09	-1.64323	-1.05076	5.65526e-07	-1.61697	-1.24671
157072944	chr1:157072944:C:T	3.41888e-09	-1.63048	-1.02644	5.84881e-07	-1.60218	-1.22784
157073380	chr1:157073380:G:GGCA	3.06848e-09	-1.49027	-1.27478	6.86653e-07	-1.33201	-1.3376
157073665	chr1:157073665:G:GACA	3.35479e-09	-1.63913	-1.03672	5.74447e-07	-1.61212	-1.2359
157073904	chr1:157073904:T:G	3.32699e-09	-1.64447	-1.03969	5.69542e-07	-1.61838	-1.23823
157073940	chr1:157073940:A:G	2.00939e-09	-1.66497	-1.52343	4.05548e-07	-1.67347	-1.52272
157074057	chr1:157074057:G:GGA	3.50675e-09	-1.63274	-0.998805	5.95918e-07	-1.60475	-1.20658
157074177	chr1:157074177:T:C	6.08093e-08	-1.52289e-10	0.22151	1.28734e-05	-1.52289e-10	0.261487
157074197	chr1:157074197:CCG:C	2.86475e-09	-1.50542	-1.32834	6.42258e-07	-1.3495	-1.38694
157074270	chr1:157074270:C:G	1.92539e-08	-1.52289e-10	-0.92852	4.63102e-06	-1.52289e-10	-0.760902
157074307	chr1:157074307:A:G	5.74496e-09	-1.45131	-0.686598	8.39096e-07	-1.47849	-0.990619
157074434	chr1:157074434:A:G	3.37864e-09	-1.64651	-1.02225	5.75816e-07	-1.62098	-1.22467
157074534	chr1:157074534:G:A	1.25664e-08	-1.52289e-10	-1.35521	2.89525e-06	-1.52289e-10	-1.23061
157074633	chr1:157074633:G:A	1.138e-08	-1.52289e-10	-1.45438	2.28975e-06	-1.52289e-10	-1.46524
157074790	chr1:157074790:A:G	3.35683e-09	-1.63617	-1.03907	5.75312e-07	-1.60874	-1.23779
157074835	chr1:157074835:T:C	1.69807e-08	-1.52289e-10	-1.05415	4.5479e-06	-1.52289e-10	-0.779013
157074859	chr1:157074859:C:T	3.38268e-07	1.11716	0.820439	2.47181e-05	0.521496	0.39236
157075047	chr1:157075047:A:G	3.62173e-09	-1.63137	-0.967908	6.11238e-07	-1.60314	-1.18281
157075201	chr1:157075201:C:G	5.44534e-09	-0.66891	-1.52256	1.67237e-06	-0.261253	-1.51818
157075423	chr1:157075423:T:G	3.53708e-09	-1.64095	-0.981979	5.97799e-07	-1.61425	-1.19393
157075466	chr1:157075466:C:T	2.60013e-08	-1.52289e-10	-0.628087	4.84537e-06	-1.52289e-10	-0.715656
157075477	chr1:157075477:T:C	3.46873e-09	-1.64156	-1.00089	5.88586e-07	-1.61496	-1.20875
157075668	chr1:157075668:C:T	3.70364e-09	-1.61631	-0.960603	6.2519e-07	-1.58594	-1.17744
157075789	chr1:157075789:C:G	3.41138e-09	-1.65835	-1.00077	5.77048e-07	-1.63483	-1.20868
157075879	chr1:157075879:G:A	3.6277e-09	-1.65724	-0.940394	6.06267e-07	-1.63301	-1.16111
157076041	chr1:157076041:G:A	3.49434e-09	-1.64219	-0.992904	5.91808e-07	-1.61568	-1.20257
157076069	chr1:157076069:G:A	1.06882e-07	-1.52289e-10	0.785496	1.5345e-05	-1.52289e-10	0.437112
157076255	chr1:157076255:AGG:A	2.15579e-08	-1.52289e-10	-0.81549	5.28375e-06	-1.52289e-10	-0.629043
157076270	chr1:157076270:C:T	3.43847e-09	-1.64198	-1.00922	5.82861e-07	-1.61519	-1.2183
157076400	chr1:157076400:C:T	2.5782e-08	-1.52289e-10	-0.636558	4.81535e-06	-1.52289e-10	-0.72187
157076456	chr1:157076456:C:T	1.57387e-08	-0.0811023	-1.04901	6.17391e-06	0.56759	-1.04094
157076475	chr1:157076475:G:A	3.44779e-09	-1.63995	-1.00855	5.86189e-07	-1.61316	-1.21463
157076495	chr1:157076495:G:A	3.47397e-09	-1.63204	-1.0089	5.91373e-07	-1.6039	-1.21509
157076621	chr1:157076621:A:C	3.41022e-09	-1.65047	-1.00899	5.78889e-07	-1.62536	-1.21497
157076666	chr1:157076666:C:T	3.60607e-09	-1.64414	-0.959479	6.06591e-07	-1.61751	-1.17607
157076766	chr1:157076766:C:T	2.16996e-08	-1.52289e-10	-0.808941	5.29221e-06	-1.52289e-10	-0.627444
157076924	chr1:157076924:A:C	1.89966e-08	-1.52289e-10	-0.941974	5.25896e-06	-1.52289e-10	-0.633747
157077031	chr1:157077031:G:T	1.138e-08	-1.52289e-10	-1.45438	2.28975e-06	-1.52289e-10	-1.46524
157077193	chr1:157077193:A:G	1.33564e-08	-1.52289e-10	-1.29424	3.05544e-06	-1.52289e-10	-1.17676
157077656	chr1:157077656:T:C	9.00341e-09	-1.68863	-5.03233e-10	1.78332e-06	-1.7152	-5.03233e-10
157077863	chr1:157077863:A:G	9.54543e-09	-1.63017	-5.03233e-10	1.81077e-06	-1.69993	-5.03233e-10
157078190	chr1:157078190:C:T	1.23314e-08	-1.52289e-10	-1.37409	2.8206e-06	-1.52289e-10	-1.25673
157078294	chr1:157078294:A:G	3.71402e-08	-1.52289e-10	-0.271534	6.50843e-06	-1.52289e-10	-0.420582
157078428	chr1:157078428:C:G	4.88332e-09	-0.776237	-1.52417	1.48263e-06	-0.386165	-1.5137
157078444	chr1:157078444:C:G	1.24781e-08	-1.52289e-10	-1.36226	2.4806e-06	-1.52289e-10	-1.38518
157078554	chr1:157078554:C:T	3.43033e-09	-1.64297	-1.01061	5.83198e-07	-1.61662	-1.21628
157078562	chr1:157078562:C:T	1.43399e-08	-0.178924	-1.04426	5.55435e-06	0.45588	-1.03498
157078593	chr1:157078593:G:A	1.10091e-08	-1.52289e-10	-1.48751	2.26001e-06	-1.52289e-10	-1.47831
157078643	chr1:157078643:A:T	1.20131e-07	-1.52289e-10	0.902349	1.70885e-05	-1.52289e-10	0.544726
157079035	chr1:157079035:A:G	1.04899e-08	-1.53582	-5.03233e-10	1.91394e-06	-1.64452	-5.03233e-10
157079084	chr1:157079084:T:C	5.06796e-07	2.34188	-5.03233e-10	5.02941e-06	-0.678377	-5.03233e-10
157079183	chr1:157079183:C:A	3.59541e-09	-1.63963	-0.966947	6.05993e-07	-1.61279	-1.18178
157079225	chr1:157079225:G:A	4.0951e-08	0.977722	-1.15158	6.75307e-06	0.423762	-0.807445
157079423	chr1:157079423:G:A	3.52911e-09	-1.64185	-0.983334	5.96682e-07	-1.61527	-1.19478
157079519	chr1:157079519:T:C	3.41041e-09	-1.65948	-0.999919	5.76427e-07	-1.636	-1.20859
157079625	chr1:157079625:G:A	2.42184e-08	-1.52289e-10	-0.699121	4.53294e-06	-1.52289e-10	-0.782309
157079639	chr1:157079639:A:G	1.85913e-08	-1.52289e-10	-0.96354	3.07743e-06	-1.52289e-10	-1.16958
157079769	chr1:157079769:A:G	3.46173e-09	-1.6376	-1.00686	5.88677e-07	-1.6105	-1.21306
157079843	chr1:157079843:A:T	3.53001e-09	-1.6421	-0.982838	5.96668e-07	-1.61564	-1.19443
157079967	chr1:157079967:A:G	3.7534e-08	0.891925	-1.15291	6.26463e-06	0.35047	-0.80923
157080153	chr1:157080153:G:A	1.22859e-08	-1.52289e-10	-1.37778	2.99585e-06	-1.52289e-10	-1.19645
157080183	chr1:157080183:C:G	3.52898e-09	-1.63657	-0.988653	5.97811e-07	-1.6092	-1.19896
157080211	chr1:157080211:C:T	1.06912e-08	-1.52289e-10	-1.51681	2.18571e-06	-1.52289e-10	-1.51174
157080224	chr1:157080224:T:A	4.2446e-09	-1.68155	-0.759039	6.48466e-07	-1.65797	-1.06885
157080298	chr1:157080298:G:A	1.22889e-08	-1.52289e-10	-1.37754	2.99662e-06	-1.52289e-10	-1.1962
157080402	chr1:157080402:A:G	1.49742e-08	-0.172692	-1.00721	5.72394e-06	0.450067	-0.999089
157080576	chr1:157080576:G:T	1.43674e-08	-0.0682395	-1.15304	5.63501e-06	0.585466	-1.15015
157080658	chr1:157080658:G:A	3.43597e-09	-1.64957	-1.00236	5.82598e-07	-1.62432	-1.20962
157080734	chr1:157080734:T:C	5.26665e-08	0.681922	-0.604175	8.52253e-06	0.519381	-0.670347
157080755	chr1:157080755:C:T	3.36743e-09	-1.66601	-1.00607	5.69991e-07	-1.6434	-1.21242
157080849	chr1:157080849:G:A	3.46652e-09	-1.6823	-0.960784	5.77463e-07	-1.66343	-1.17936
157080877	chr1:157080877:G:A	3.4447e-09	-1.64502	-1.00438	5.84835e-07	-1.61889	-1.21122
157081009	chr1:157081009:T:G	3.40171e-09	-1.65112	-1.01084	5.77823e-07	-1.62596	-1.2162
157081040	chr1:157081040:T:G	3.401e-09	-1.65831	-1.00386	5.75985e-07	-1.63451	-1.21084
157081047	chr1:157081047:G:A	3.55805e-09	-1.65783	-0.959191	5.97981e-07	-1.63297	-1.1749
157081077	chr1:157081077:A:G	3.45694e-09	-1.65985	-0.985998	5.83045e-07	-1.63628	-1.19689
157081168	chr1:157081168:G:A	3.37925e-09	-1.66086	-1.00772	5.72628e-07	-1.63752	-1.21368
157081202	chr1:157081202:C:T	3.09562e-09	-1.56896	-1.18728	5.57449e-07	-1.53964	-1.33843
157081244	chr1:157081244:G:A	4.00996e-09	-1.62553	-0.871925	6.63999e-07	-1.59645	-1.1067
157081312	chr1:157081312:C:T	2.68024e-09	-1.67481	-1.22552	4.73665e-07	-1.66392	-1.37701
157081455	chr1:157081455:A:G	3.60537e-09	-1.66014	-0.943666	6.0258e-07	-1.63669	-1.16353
157081738	chr1:157081738:C:T	1.18418e-08	-1.52289e-10	-1.4146	2.21656e-06	-1.52289e-10	-1.49772
157081952	chr1:157081952:G:A	2.16199e-09	-1.71758	-1.39762	9.46309e-07	-1.47269	-0.876177
157081969	chr1:157081969:C:CCCT	1.33109e-08	-0.109543	-1.18811	5.17898e-06	0.535897	-1.18497
157081994	chr1:157081994:C:T	3.55981e-09	-1.65238	-0.96415	5.98461e-07	-1.62745	-1.17963
157082009	chr1:157082009:C:T	2.064e-09	-1.6886	-1.47298	9.3772e-07	-1.05375	-1.30424
157082063	chr1:157082063:T:C	1.32796e-08	-1.52289e-10	-1.3	2.62934e-06	-1.52289e-10	-1.32695
157082163	chr1:157082163:ATGTC:A	3.58514e-09	-1.65693	-0.952507	6.00699e-07	-1.63286	-1.17048
157082279	chr1:157082279:T:TCAGTTTGGCATTTTAAACAGAGCACCCTAG	5.18478e-09	-0.717764	-1.52274	1.58097e-06	-0.317562	-1.51808
157082432	chr1:157082432:G:A	5.00293e-09	-0.771956	-1.50425	1.5696e-06	-0.394164	-1.4487
157082461	chr1:157082461:G:A	1.7373e-08	-1.52289e-10	-1.03131	3.00443e-06	-1.52289e-10	-1.19359
157082738	chr1:157082738:T:C	3.66541e-09	-1.62185	-0.965438	6.17304e-07	-1.59315	-1.18292
157083195	chr1:157083195:G:A	1.76997e-08	-0.324838	-0.687847	6.6104e-06	0.276256	-0.681291
157083623	chr1:157083623:C:T	2.72358e-08	-0.0722358	-0.509467	1.07984e-05	0.247059	-0.16134
157083775	chr1:157083775:T:G	1.33512e-08	-1.52289e-10	-1.29463	2.77055e-06	-1.52289e-10	-1.27463
157084295	chr1:157084295:C:T	1.37006e-08	-1.52289e-10	-1.26879	2.58882e-06	-1.52289e-10	-1.34248
157084405	chr1:157084405:C:T	3.04899e-08	1.05527	-1.52411	5.81369e-06	0.983254	-1.51672
157084444	chr1:157084444:G:A	3.57501e-08	1.21221	-1.52189	6.7675e-06	1.14274	-1.52428
157084571	chr1:157084571:G:A	5.39202e-08	1.05684	-0.955572	1.0754e-05	1.04256	-0.960967
157084781	chr1:157084781:C:T	1.98116e-08	-1.52289e-10	-0.899964	4.19139e-06	-1.52289e-10	-0.860647
157084945	chr1:157084945:C:G	7.80547e-09	-0.349919	-1.48149	1.99647e-06	-0.0839809	-1.51832
157085256	chr1:157085256:C:T	1.43777e-08	0.291555	-1.51211	3.37486e-06	0.439515	-1.51684
157085260	chr1:157085260:T:C	1.37098e-08	0.247105	-1.51523	3.21779e-06	0.394313	-1.5193
157085295	chr1:157085295:C:A	1.08717e-08	-1.52289e-10	-1.50007	2.22765e-06	-1.52289e-10	-1.49273
157085314	chr1:157085314:AC:A	1.50023e-08	-1.52289e-10	-1.17803	2.86896e-06	-1.52289e-10	-1.23973
157085606	chr1:157085606:G:A	2.85469e-09	-1.31276	-1.52451	9.1716e-07	-1.06215	-1.31801
157085801	chr1:157085801:G:A	1.39851e-08	0.266896	-1.51514	3.28114e-06	0.413612	-1.5191
157085804	chr1:157085804:A:G	2.06048e-08	0.0400251	-0.900733	4.4284e-06	0.222485	-1.02813
157085845	chr1:157085845:T:C	2.10494e-08	0.0801965	-0.919557	4.54911e-06	0.265508	-1.04426
157085968	chr1:157085968:T:C	1.16021e-07	-0.441427	1.30896	3.91626e-05	0.133889	1.24015
157086125	chr1:157086125:C:T	2.4647e-08	-1.52289e-10	-0.681579	3.98258e-06	-1.52289e-10	-0.911751
157086209	chr1:157086209:C:T	1.07125e-08	-1.52289e-10	-1.51482	2.17412e-06	-1.52289e-10	-1.51706
157086240	chr1:157086240:T:C	1.43891e-08	0.303613	-1.52337	3.36984e-06	0.445424	-1.52424
157086249	chr1:157086249:G:A	1.56154e-06	-1.52289e-10	3.4672	0.000149634	-1.52289e-10	2.71451
157086276	chr1:157086276:G:A	2.34706e-08	-1.52289e-10	-0.730486	3.82032e-06	-1.52289e-10	-0.953344
157086692	chr1:157086692:C:T	1.30702e-08	0.207613	-1.52351	2.70563e-06	0.225534	-1.52388
157086702	chr1:157086702:T:G	1.09019e-08	-1.52289e-10	-1.4973	2.19024e-06	-1.52289e-10	-1.50967
157086771	chr1:157086771:G:A	1.20752e-08	-1.52289e-10	-1.39508	2.51441e-06	-1.52289e-10	-1.37164
157087085	chr1:157087085:C:T	1.40582e-08	-1.52289e-10	-1.24303	2.7455e-06	-1.52289e-10	-1.28372
157087418	chr1:157087418:A:C	2.07912e-08	-1.52289e-10	-0.851703	4.50668e-06	-1.52289e-10	-0.788119
157087427	chr1:157087427:T:A	2.08767e-08	0.0389891	-0.886589	4.47681e-06	0.219994	-1.01476
157087428	chr1:157087428:T:A	2.16556e-08	0.0328062	-0.843774	4.62111e-06	0.213355	-0.976399
157087481	chr1:157087481:G:C	1.72012e-08	-0.114857	-0.926399	3.67983e-06	0.0586188	-1.04943
157087544	chr1:157087544:T:C	1.85964e-08	0.0152605	-0.978525	3.99812e-06	0.18849	-1.09635
157087552	chr1:157087552:A:G	2.54063e-08	-1.52289e-10	-0.651237	5.01346e-06	-1.52289e-10	-0.681554
157087695	chr1:157087695:C:T	1.05808e-06	-1.52289e-10	3.07798	0.000104523	-1.52289e-10	2.35572
157087728	chr1:157087728:G:A	2.04284e-08	0.0180011	-0.887307	4.36967e-06	0.197026	-1.01602
157087942	chr1:157087942:T:A	3.12668e-09	-1.70746	-1.0388	9.80689e-07	-1.12416	-1.18902
157088010	chr1:157088010:GA:G	2.38899e-08	-1.52289e-10	-0.71278	3.63268e-06	-1.52289e-10	-1.00371
157088139	chr1:157088139:A:G	4.47095e-07	-1.52289e-10	2.21654	4.70916e-05	-1.52289e-10	1.55841
157088185	chr1:157088185:A:G	1.95496e-08	-0.0565349	-0.856746	4.16993e-06	0.115545	-0.981326
157088291	chr1:157088291:G:A	1.90176e-08	-1.52289e-10	-0.940869	3.59288e-06	-1.52289e-10	-1.01473
157088392	chr1:157088392:G:T	1.73895e-08	-1.52289e-10	-1.03037	3.75294e-06	-1.52289e-10	-0.97114
157088461	chr1:157088461:GA:G	1.9532e-08	0.0363568	-0.950538	4.21452e-06	0.215166	-1.07031
157088564	chr1:157088564:G:A	1.12836e-08	-1.52289e-10	-1.46288	2.50698e-06	-1.52289e-10	-1.3746
157088632	chr1:157088632:A:G	1.59906e-08	-0.128761	-0.985469	3.37367e-06	0.0459587	-1.12364
157089004	chr1:157089004:G:A	1.10854e-08	-1.52289e-10	-1.48061	2.15867e-06	-1.52289e-10	-1.52419
157089314	chr1:157089314:T:C	1.75038e-08	0.0203213	-1.04414	3.81404e-06	0.197536	-1.15253
157089365	chr1:157089365:A:T	1.74511e-08	-1.52289e-10	-1.02683	3.75865e-06	-1.52289e-10	-0.969621
157089468	chr1:157089468:C:T	1.16758e-08	0.0829727	-1.51169	2.38512e-06	0.097141	-1.52157
157089550	chr1:157089550:TAAAC:T	1.46132e-06	-1.52289e-10	3.40086	0.000140559	-1.52289e-10	2.65195
157089771	chr1:157089771:G:A	4.73195e-09	-0.899318	-1.43258	8.82535e-07	-0.947941	-1.4707
157089781	chr1:157089781:C:T	1.08262e-08	-1.52289e-10	-1.50427	2.36158e-06	-1.52289e-10	-1.43435
157089797	chr1:157089797:G:A	1.90005e-08	-0.941767	-5.03233e-10	5.19526e-06	-0.645933	-5.03233e-10
157089815	chr1:157089815:C:T	1.17943e-08	-1.41862	-5.03233e-10	2.16417e-06	-1.52164	-5.03233e-10
157090082	chr1:157090082:G:A	9.07612e-07	-1.52289e-10	2.92458	9.13453e-05	-1.52289e-10	2.22097
157090101	chr1:157090101:A:G	1.24047e-08	-1.52289e-10	-1.36816	2.97252e-06	-1.52289e-10	-1.20427
157090104	chr1:157090104:C:T	1.11092e-08	-1.52289e-10	-1.47846	2.15924e-06	-1.52289e-10	-1.52392
157090330	chr1:157090330:T:C	2.02367e-08	-1.52289e-10	-0.878734	3.49949e-06	-1.52289e-10	-1.04106
157090563	chr1:157090563:G:A	1.06503e-08	-1.52289e-10	-1.52065	2.1826e-06	-1.52289e-10	-1.51316
157090606	chr1:157090606:G:A	1.65017e-08	-1.52289e-10	-1.08277	3.18343e-06	-1.52289e-10	-1.13572
157090625	chr1:157090625:AG:A	1.06523e-08	-0.00649748	-1.51396	2.23045e-06	0.0309009	-1.52238
157090648	chr1:157090648:C:T	2.31422e-08	-1.52289e-10	-0.744577	3.79749e-06	-1.52289e-10	-0.95934
157090665	chr1:157090665:C:T	2.96052e-08	-1.52289e-10	-0.498284	4.96477e-06	-1.52289e-10	-0.691312
157090698	chr1:157090698:C:T	1.62469e-08	-1.52289e-10	-1.09833	3.13474e-06	-1.52289e-10	-1.15113
157090752	chr1:157090752:A:G	8.13891e-08	-0.613748	1.12676	2.41451e-05	0.00981034	0.880592
157091320	chr1:157091320:C:T	1.06489e-08	-1.52289e-10	-1.52078	2.18304e-06	-1.52289e-10	-1.51296
157091380	chr1:157091380:A:G	2.58396e-08	-1.52289e-10	-0.634325	4.16402e-06	-1.52289e-10	-0.867199
157091485	chr1:157091485:T:C	1.08293e-06	-1.52289e-10	3.10119	0.000107209	-1.52289e-10	2.3811
157091564	chr1:157091564:G:C	1.06867e-08	-1.52289e-10	-1.51723	2.16163e-06	-1.52289e-10	-1.52282
157091758	chr1:157091758:G:A	2.89712e-09	-1.33165	-1.49086	9.61738e-07	-1.05975	-1.27294
157091803	chr1:157091803:C:T	8.75505e-09	-1.7166	-5.03233e-10	1.78238e-06	-1.71573	-5.03233e-10
157091851	chr1:157091851:C:T	6.7178e-08	-0.615442	0.936554	2.16896e-05	-0.0802329	0.863385
157092113	chr1:157092113:C:T	1.1141e-08	-1.52289e-10	-1.4756	2.74686e-06	-1.52289e-10	-1.28322
157092294	chr1:157092294:C:T	1.30148e-08	-1.52289e-10	-1.32014	2.60497e-06	-1.52289e-10	-1.33626
157092586	chr1:157092586:G:A	1.10487e-08	-1.52289e-10	-1.48392	2.29286e-06	-1.52289e-10	-1.46388
157092783	chr1:157092783:T:C	3.40551e-08	-0.358253	-5.03233e-10	6.6256e-06	-0.402738	-5.03233e-10
157092904	chr1:157092904:G:T	3.83549e-09	-1.63217	-0.909767	2.25112e-06	-1.15421	-0.32804
157092947	chr1:157092947:C:G	1.48299e-07	-1.56973	2.68273	1.63483e-05	-1.6762	2.17665
157093777	chr1:157093777:G:A	3.16194e-09	-1.71527	-1.01978	7.39504e-07	-1.4746	-1.12086
157093856	chr1:157093856:C:A	7.9073e-08	-1.0238	1.50794	1.52587e-05	-0.990954	1.42243
157093874	chr1:157093874:G:A	1.06757e-08	-1.52289e-10	-1.51826	2.17478e-06	-1.52289e-10	-1.51675
157093890	chr1:157093890:C:CA	1.56085e-08	-1.52289e-10	-1.13842	2.91287e-06	-1.52289e-10	-1.22454
157094278	chr1:157094278:C:T	1.99224e-08	-0.894387	-5.03233e-10	3.30249e-06	-1.099	-5.03233e-10
157094468	chr1:157094468:G:A	2.45243e-08	-1.52289e-10	-0.686568	5.68656e-06	-1.52289e-10	-0.555575
157094474	chr1:157094474:G:A	2.7657e-08	-1.52289e-10	-0.566356	4.97113e-06	-1.52289e-10	-0.690033
157094504	chr1:157094504:A:G	1.05865e-08	-1.52665	-5.03233e-10	2.01281e-06	-1.59415	-5.03233e-10
157094508	chr1:157094508:C:T	1.06175e-07	-1.06734	1.8462	2.00868e-05	-1.03743	1.74382
157094554	chr1:157094554:C:T	1.48785e-08	-1.52289e-10	-1.18631	2.79339e-06	-1.52289e-10	-1.26643
157094646	chr1:157094646:C:T	9.16142e-08	-1.12589	1.75725	1.73545e-05	-1.09742	1.65759
157095137	chr1:157095137:C:T	2.53725e-09	-1.59904	-1.35611	1.43662e-06	-0.993777	-0.937611
157095329	chr1:157095329:AG:A	1.06559e-08	-1.52289e-10	-1.52012	2.1586e-06	-1.52289e-10	-1.52422
157095371	chr1:157095371:A:G	4.08246e-08	-1.52289e-10	-0.176948	1.05505e-05	-1.52289e-10	0.0624968
157095382	chr1:157095382:G:A	9.74136e-09	-1.25342	-0.356434	2.87923e-06	-0.771193	-0.464964
157096337	chr1:157096337:C:T	3.46366e-09	-1.31116	-1.33275	8.36068e-07	-1.04973	-1.42299
157096659	chr1:157096659:G:A	6.59283e-08	0.302335	-5.03233e-10	1.08085e-05	0.0866547	-5.03233e-10
157096844	chr1:157096844:A:G	1.06409e-08	-1.52289e-10	-1.52153	2.15974e-06	-1.52289e-10	-1.52369
157096868	chr1:157096868:G:A	2.10746e-09	-1.62727	-1.51348	3.90662e-07	-1.70909	-1.5245
157096881	chr1:157096881:T:C	2.03608e-09	-1.71157	-1.46364	5.08929e-07	-1.46786	-1.50127
157096955	chr1:157096955:T:C	2.22147e-09	-1.69535	-1.39272	5.10562e-07	-1.67954	-1.28638
157097049	chr1:157097049:G:C	1.38008e-08	-1.52289e-10	-1.26151	2.94258e-06	-1.52289e-10	-1.21439
157097158	chr1:157097158:T:C	9.70741e-09	-1.68389	0.0705453	3.0235e-06	-1.55247	0.365208
157097306	chr1:157097306:T:C	2.36997e-08	-0.720771	-5.03233e-10	3.02839e-06	-1.18565	-5.03233e-10
157097907	chr1:157097907:T:C	2.11294e-09	-1.64229	-1.49586	5.24653e-07	-1.41431	-1.52439
157098016	chr1:157098016:G:A	1.7105e-08	-1.52289e-10	-1.04686	3.80639e-06	-1.52289e-10	-0.956998
157098126	chr1:157098126:T:G	7.36676e-09	-1.52294	-0.366311	1.34398e-06	-1.23828	-0.759767
157098232	chr1:157098232:G:C	1.57209e-08	-1.52289e-10	-1.13124	4.01953e-06	-1.52289e-10	-0.902515
157098366	chr1:157098366:G:A	1.33457e-08	-1.29504	-5.03233e-10	2.45276e-06	-1.39647	-5.03233e-10
157098375	chr1:157098375:T:C	2.49238e-09	-1.54725	-1.42574	5.75538e-07	-1.69572	-1.15041
157098490	chr1:157098490:A:G	1.42573e-08	-1.52289e-10	-1.22896	2.70683e-06	-1.52289e-10	-1.2979
157098880	chr1:157098880:C:T	1.07155e-08	-1.52289e-10	-1.51454	2.24507e-06	-1.52289e-10	-1.48494
157099035	chr1:157099035:A:T	1.06095e-08	-1.52289e-10	-1.52448	2.20454e-06	-1.52289e-10	-1.50316
157099176	chr1:157099176:T:C	1.45308e-08	-1.52289e-10	-1.20996	2.52832e-06	-1.52289e-10	-1.36613
157099362	chr1:157099362:A:G	3.58133e-09	-1.6138	-0.996702	1.403e-06	-1.71771	-0.237362
157099423	chr1:157099423:G:A	3.45119e-08	-1.52289e-10	-0.344928	4.67014e-06	-1.52289e-10	-0.752491
157099469	chr1:157099469:A:C	2.03283e-09	-1.70073	-1.47607	6.41078e-07	-1.50066	-1.23762
157099769	chr1:157099769:C:G	3.08203e-09	-1.6819	-1.07874	5.89271e-07	-1.50638	-1.31617
157099796	chr1:157099796:G:A	3.07208e-09	-1.68491	-1.07897	5.85045e-07	-1.51348	-1.31627
157099805	chr1:157099805:G:A	3.22298e-09	-1.69472	-1.02121	5.91966e-07	-1.53749	-1.2805
157100014	chr1:157100014:A:G	1.56212e-08	-1.52289e-10	-1.1376	4.14244e-06	-1.52289e-10	-0.872395
157100090	chr1:157100090:A:G	3.43093e-09	-1.57277	-1.08063	1.21597e-06	-1.716	-0.382136
157100128	chr1:157100128:G:A	3.16428e-09	-1.67275	-1.06156	6.09046e-07	-1.48509	-1.30445
157100307	chr1:157100307:C:T	1.3038e-08	-1.52289e-10	-1.31837	2.8027e-06	-1.52289e-10	-1.2631
157100308	chr1:157100308:G:A	1.28466e-08	-1.54187	0.208716	2.24398e-06	-1.39805	-0.0873733
157100478	chr1:157100478:A:G	2.9794e-09	-1.69115	-1.10337	5.65956e-07	-1.52821	-1.33471
157100527	chr1:157100527:C:T	1.71088e-08	-1.52289e-10	-1.04664	3.81053e-06	-1.52289e-10	-0.955911
157100645	chr1:157100645:A:G	4.03426e-09	-1.52025	-0.971159	1.46197e-06	-1.70657	-0.207322
157100714	chr1:157100714:C:T	1.28764e-08	-1.52289e-10	-1.33084	2.80774e-06	-1.52289e-10	-1.2613
157100851	chr1:157100851:G:A	1.13889e-08	-1.52289e-10	-1.45359	2.63891e-06	-1.52289e-10	-1.32331
157100866	chr1:157100866:G:A	3.05538e-09	-1.68336	-1.08596	5.84332e-07	-1.50992	-1.32104
157100977	chr1:157100977:A:G	6.1186e-09	-1.58408	-0.490825	1.10177e-06	-1.34215	-0.85461
157100999	chr1:157100999:G:A	2.15324e-09	-1.66595	-1.45331	6.20355e-07	-1.58602	-1.18512
157101099	chr1:157101099:C:A	3.06712e-09	-1.68874	-1.07676	5.80129e-07	-1.52341	-1.31478
157101159	chr1:157101159:A:G	2.06446e-09	-1.67154	-1.48983	5.74131e-07	-1.57631	-1.27227
157101357	chr1:157101357:G:A	1.27395e-08	-1.52289e-10	-1.34153	2.7733e-06	-1.52289e-10	-1.27364
157101654	chr1:157101654:G:A	2.15479e-09	-1.71672	-1.40182	8.24496e-07	-1.42084	-1.06583
157101762	chr1:157101762:C:G	1.3242e-08	-1.52289e-10	-1.30284	2.85606e-06	-1.52289e-10	-1.24424
157101784	chr1:157101784:C:T	1.39127e-08	-1.52289e-10	-1.25343	3.01836e-06	-1.52289e-10	-1.18897
157101949	chr1:157101949:A:G	2.07197e-09	-1.71238	-1.44535	8.90464e-07	-1.25543	-1.15427
157101969	chr1:157101969:A:G	2.11021e-09	-1.70398	-1.43547	7.11592e-07	-1.50127	-1.13266
157101996	chr1:157101996:G:A	4.17209e-08	-1.52289e-10	-0.15523	9.1621e-06	-1.52289e-10	-0.0786038
157102269	chr1:157102269:A:G	1.38072e-08	-1.52289e-10	-1.26105	2.99611e-06	-1.52289e-10	-1.19636
157102278	chr1:157102278:G:A	1.10471e-08	-1.52289e-10	-1.48406	2.15825e-06	-1.52289e-10	-1.52438
157102317	chr1:157102317:C:T	1.06162e-08	-1.52289e-10	-1.52385	2.1594e-06	-1.52289e-10	-1.52385
157102330	chr1:157102330:C:T	2.11486e-09	-1.71515	-1.42209	5.14338e-07	-1.69847	-1.26008
157102353	chr1:157102353:G:A	1.34048e-08	-1.52289e-10	-1.29062	2.89422e-06	-1.52289e-10	-1.23096
157102369	chr1:157102369:T:C	1.298e-08	-1.52289e-10	-1.32282	2.79126e-06	-1.52289e-10	-1.26719
157102374	chr1:157102374:T:C	1.38083e-08	-1.52289e-10	-1.26096	2.99023e-06	-1.52289e-10	-1.19833
157102442	chr1:157102442:A:G	1.33841e-08	-1.52289e-10	-1.29216	2.88903e-06	-1.52289e-10	-1.23276
157102613	chr1:157102613:G:C	1.3368e-08	-1.52289e-10	-1.29337	2.88512e-06	-1.52289e-10	-1.23411
157102973	chr1:157102973:A:G	1.19103e-08	-1.52289e-10	-1.40883	2.47009e-06	-1.52289e-10	-1.38942
157103306	chr1:157103306:G:A	4.05526e-09	-1.53143	-0.954787	1.48678e-06	-1.7102	-0.18687
157103447	chr1:157103447:C:T	3.4804e-09	-1.58818	-1.0509	8.64782e-07	-1.60326	-0.835699
157103515	chr1:157103515:A:G	1.28143e-08	-1.52289e-10	-1.33567	2.79191e-06	-1.52289e-10	-1.26695
157103691	chr1:157103691:C:T	1.77829e-08	-1.52289e-10	-1.008	3.97059e-06	-1.52289e-10	-0.914765
157103806	chr1:157103806:T:C	4.79698e-09	-1.59815	-0.720095	1.01009e-06	-1.50864	-0.775001
157104161	chr1:157104161:T:C	1.5598e-08	-1.52289e-10	-1.13909	2.73152e-06	-1.52289e-10	-1.28882
157104637	chr1:157104637:C:T	9.87045e-09	-1.59669	-5.03233e-10	2.53746e-06	-1.36252	-5.03233e-10
157104816	chr1:157104816:A:G	2.15906e-08	-1.47891	0.664936	3.47266e-06	-1.32241	0.273652
157105444	chr1:157105444:C:G	3.66987e-08	-1.52289e-10	-0.283491	5.47124e-06	-1.52289e-10	-0.594174
157106075	chr1:157106075:C:T	3.15287e-09	-1.29505	-1.44287	4.53361e-07	-1.56401	-1.52074
157106406	chr1:157106406:T:C	4.27839e-08	-1.52289e-10	-0.130071	1.12604e-05	-1.52289e-10	0.12761
157106453	chr1:157106453:G:A	2.88234e-09	-1.34721	-1.48042	4.468e-07	-1.59356	-1.50577
157106841	chr1:157106841:C:G	3.15116e-09	-1.59425	-1.14422	9.12063e-07	-1.67746	-0.708271
157106923	chr1:157106923:C:T	3.76004e-09	-1.04562	-1.51618	6.54723e-07	-1.26249	-1.45474
157107120	chr1:157107120:T:C	3.16698e-09	-1.56317	-1.17029	8.94592e-07	-1.65968	-0.745392
157107513	chr1:157107513:C:T	3.14514e-09	-1.5643	-1.17608	8.86597e-07	-1.66029	-0.753754
157107617	chr1:157107617:G:C	1.07416e-08	-1.52289e-10	-1.51211	2.35027e-06	-1.52289e-10	-1.43915
157107717	chr1:157107717:G:A	2.94761e-09	-1.59202	-1.21322	8.23149e-07	-1.67599	-0.81231
157107948	chr1:157107948:C:G	1.68132e-08	-1.52289e-10	-1.06407	2.8445e-06	-1.52289e-10	-1.24829
157108178	chr1:157108178:C:T	3.10511e-09	-1.68593	-1.06725	8.56861e-07	-1.71752	-0.730634
157108246	chr1:157108246:G:A	1.15817e-08	-1.52289e-10	-1.4368	2.18266e-06	-1.52289e-10	-1.51313
157108291	chr1:157108291:G:T	9.3264e-09	-1.65338	-5.03233e-10	1.77923e-06	-1.7175	-5.03233e-10
157108699	chr1:157108699:C:G	1.96872e-09	-1.71567	-1.49318	5.03043e-07	-1.57774	-1.40302
157108856	chr1:157108856:G:A	9.86066e-09	-1.59768	-5.03233e-10	2.52041e-06	-1.36926	-5.03233e-10
157109131	chr1:157109131:C:T	1.67149e-08	-1.52289e-10	-1.06993	2.82661e-06	-1.52289e-10	-1.2546
157109163	chr1:157109163:A:C	2.90593e-08	-1.52289e-10	-0.516896	5.37585e-06	-1.52289e-10	-0.611764
157109230	chr1:157109230:C:T	1.43428e-08	-1.52289e-10	-1.22298	2.5309e-06	-1.52289e-10	-1.36511
157109338	chr1:157109338:G:A	3.61524e-09	-1.25009	-1.35099	6.628e-07	-1.37601	-1.32895
157109941	chr1:157109941:C:A	1.06291e-08	-1.52289e-10	-1.52263	2.15862e-06	-1.52289e-10	-1.52421
157109998	chr1:157109998:A:G	1.17824e-08	-1.49082	0.0712012	3.2179e-06	-1.63908	0.514133
157110357	chr1:157110357:C:T	2.74231e-08	-1.52289e-10	-0.574847	4.42936e-06	-1.52289e-10	-0.805424
157110382	chr1:157110382:A:G	1.36425e-08	-1.52289e-10	-1.27304	2.62121e-06	-1.52289e-10	-1.33004
157110475	chr1:157110475:G:A	1.06105e-08	-1.52289e-10	-1.52439	2.16344e-06	-1.52289e-10	-1.52198
157110618	chr1:157110618:C:T	7.68289e-09	-0.793063	-1.05417	2.04933e-06	-0.710925	-0.865243
157110690	chr1:157110690:C:T	1.17738e-08	-1.52289e-10	-1.42036	2.30819e-06	-1.52289e-10	-1.45722
157110875	chr1:157110875:C:T	2.43212e-08	-1.52289e-10	-0.694884	3.9302e-06	-1.52289e-10	-0.924989
157110937	chr1:157110937:T:C	1.06091e-08	-1.52289e-10	-1.52452	2.16778e-06	-1.52289e-10	-1.51998
157111111	chr1:157111111:C:T	6.30181e-08	-1.52289e-10	0.257188	8.85185e-06	-1.52289e-10	-0.113053
157111157	chr1:157111157:G:A	5.62764e-09	-0.673089	-1.48545	5.07347e-07	-1.53545	-1.43679
157111318	chr1:157111318:A:G	1.06617e-08	-1.51957	-5.03233e-10	1.94483e-06	-1.6285	-5.03233e-10
157111589	chr1:157111589:G:C	1.07427e-08	-1.52289e-10	-1.51201	2.16252e-06	-1.52289e-10	-1.5224
157112040	chr1:157112040:A:C	1.18457e-08	-1.41427	-5.03233e-10	1.93767e-06	-1.63219	-5.03233e-10
157112052	chr1:157112052:C:T	1.80491e-08	-1.52289e-10	-0.993136	4.54077e-06	-1.52289e-10	-0.780584
157112225	chr1:157112225:C:T	6.94398e-09	-1.23306	-0.715301	1.09968e-06	-1.48285	-0.715805
157112340	chr1:157112340:C:T	1.29082e-08	-1.52289e-10	-1.32837	2.49352e-06	-1.52289e-10	-1.37998
157112409	chr1:157112409:G:A	6.29712e-08	-1.52289e-10	0.256444	9.21156e-06	-1.52289e-10	-0.0732208
157112610	chr1:157112610:C:T	1.10608e-08	-1.52289e-10	-1.48283	2.19797e-06	-1.52289e-10	-1.50615
157112667	chr1:157112667:T:G	2.29062e-09	-1.65349	-1.40392	4.59268e-07	-1.54803	-1.52377
157112756	chr1:157112756:A:G	6.01639e-09	-1.44706	-0.644686	9.82649e-07	-1.59541	-0.715774
157113287	chr1:157113287:T:C	2.40786e-09	-1.53881	-1.46869	4.75403e-07	-1.6655	-1.37177
157113315	chr1:157113315:C:T	1.52324e-08	-1.52289e-10	-1.16281	2.86435e-06	-1.52289e-10	-1.24134
157113434	chr1:157113434:G:A	1.27057e-08	-1.52289e-10	-1.34418	2.64792e-06	-1.52289e-10	-1.3199
157113439	chr1:157113439:A:G	1.16931e-08	-1.52289e-10	-1.42723	2.8772e-06	-1.52289e-10	-1.23686
157113750	chr1:157113750:C:T	2.5624e-08	-0.805233	0.16253	5.65843e-06	-1.37402	0.813482
157114025	chr1:157114025:A:G	2.36149e-09	-1.62548	-1.40146	4.79017e-07	-1.50559	-1.52411
157114089	chr1:157114089:C:A	1.58121e-08	-1.52289e-10	-1.12546	3.87427e-06	-1.52289e-10	-0.939323
157114129	chr1:157114129:A:T	5.29606e-09	-1.57189	-0.64738	8.82111e-07	-1.66604	-0.753074
157114331	chr1:157114331:G:A	1.26448e-08	-1.52289e-10	-1.34899	3.66299e-06	-1.52289e-10	-0.9954
157114465	chr1:157114465:C:T	1.1416e-08	-1.52289e-10	-1.45122	2.24617e-06	-1.52289e-10	-1.48445
157114466	chr1:157114466:G:A	1.51894e-08	-1.52289e-10	-1.16564	2.94779e-06	-1.52289e-10	-1.21262
157114486	chr1:157114486:A:G	1.08609e-08	-1.52289e-10	-1.50106	2.15858e-06	-1.52289e-10	-1.52423
157114495	chr1:157114495:T:C	2.59541e-09	-1.46653	-1.46595	4.98628e-07	-1.62311	-1.36646
157115011	chr1:157115011:G:A	2.67429e-09	-1.63667	-1.26588	5.65647e-07	-1.6743	-1.18917
157115531	chr1:157115531:C:A	2.27551e-08	-1.52289e-10	-0.761443	4.02963e-06	-1.52289e-10	-0.900005
157115803	chr1:157115803:G:A	1.08341e-08	-1.52289e-10	-1.50353	2.15998e-06	-1.52289e-10	-1.52358
157116339	chr1:157116339:G:A	6.9012e-09	-1.39756	-0.55698	9.80659e-07	-1.23021	-1.083
157116898	chr1:157116898:T:C	1.12927e-08	-1.52289e-10	-1.46208	2.3013e-06	-1.52289e-10	-1.46021
157117568	chr1:157117568:T:C	1.3373e-08	-1.52289e-10	-1.293	2.54342e-06	-1.52289e-10	-1.36017
157117673	chr1:157117673:A:G	9.68491e-09	-1.61566	-5.03233e-10	2.1362e-06	-1.53465	-5.03233e-10
157117766	chr1:157117766:C:A	1.06754e-08	-1.52289e-10	-1.51829	2.26064e-06	-1.52289e-10	-1.47803
157117779	chr1:157117779:G:A	3.32059e-08	-1.52289e-10	-0.383506	7.45487e-06	-1.52289e-10	-0.284812
157118226	chr1:157118226:AG:A	2.84879e-09	-1.53383	-1.30551	5.70414e-07	-1.52134	-1.33373
157118507	chr1:157118507:G:A	1.15809e-08	-1.52289e-10	-1.43687	2.27753e-06	-1.52289e-10	-1.47059
157118898	chr1:157118898:G:A	2.32857e-08	-1.52289e-10	-0.738396	7.29185e-06	-1.52289e-10	-0.306923
157119286	chr1:157119286:C:A	4.34233e-08	-1.52289e-10	-0.115237	9.40819e-06	-1.52289e-10	-0.0520994
157119355	chr1:157119355:C:T	1.69421e-08	0.173141	-1.22957	1.79567e-06	-0.407416	-1.30089
157119738	chr1:157119738:C:T	3.05341e-09	-1.25134	-1.51863	6.89345e-07	-1.14133	-1.52436
157120344	chr1:157120344:G:A	1.57203e-08	-0.510339	-0.620941	1.45674e-06	-1.18324	-0.734237
157120529	chr1:157120529:C:A	1.00151e-08	-1.58214	-5.03233e-10	2.56486e-06	-1.35178	-5.03233e-10
157120617	chr1:157120617:A:T	1.10205e-08	-1.52289e-10	-1.48648	2.29531e-06	-1.52289e-10	-1.46281
157120635	chr1:157120635:C:G	1.27674e-08	-1.52289e-10	-1.33934	2.67793e-06	-1.52289e-10	-1.30864
157122111	chr1:157122111:A:G	2.30655e-08	-1.52289e-10	-0.747893	4.52194e-06	-1.52289e-10	-0.784739
157123043	chr1:157123043:G:A	1.2881e-08	-1.52289e-10	-1.33048	2.70295e-06	-1.52289e-10	-1.29934
157123857	chr1:157123857:AC:A	2.8694e-09	-1.3112	-1.52093	6.46738e-07	-1.20498	-1.52452
157124922	chr1:157124922:G:A	2.2531e-08	-1.52289e-10	-0.771341	4.71924e-06	-1.52289e-10	-0.742032
157125123	chr1:157125123:T:C	1.56884e-08	-1.52289e-10	-1.13331	2.90728e-06	-1.52289e-10	-1.22646
157125678	chr1:157125678:A:G	2.55768e-08	-0.227478	-0.417069	1.90622e-06	-0.954422	-0.694134
157126061	chr1:157126061:A:G	1.12441e-08	-1.46639	-5.03233e-10	2.58077e-06	-1.34559	-5.03233e-10
157126461	chr1:157126461:A:G	4.35934e-09	-1.71797	-0.695943	1.65389e-06	-1.51281	-0.277736
157126508	chr1:157126508:A:G	1.06582e-08	-1.52289e-10	-1.51991	2.16983e-06	-1.52289e-10	-1.51903
157127196	chr1:157127196:A:G	1.12114e-08	-1.52289e-10	-1.46931	2.21445e-06	-1.52289e-10	-1.49867
157127419	chr1:157127419:C:T	1.25532e-08	-1.52289e-10	-1.35626	2.3462e-06	-1.52289e-10	-1.44088
157132096	chr1:157132096:A:G	1.33935e-08	-1.52289e-10	-1.29146	2.52232e-06	-1.52289e-10	-1.3685
157132133	chr1:157132133:C:G	2.25734e-09	-1.6823	-1.38975	6.0552e-07	-1.71216	-1.08319
157132367	chr1:157132367:A:C	1.78679e-08	-1.52289e-10	-1.00323	3.94619e-06	-1.52289e-10	-0.920929
157132836	chr1:157132836:G:A	2.12042e-08	-1.52289e-10	-0.832033	5.42051e-06	-1.52289e-10	-0.603489
157135308	chr1:157135308:C:A	2.06826e-08	-1.52289e-10	-0.856943	3.47641e-06	-1.52289e-10	-1.04768
157135998	chr1:157135998:T:C	3.67865e-09	-1.2015	-1.38219	8.05473e-07	-1.08987	-1.42014
157136360	chr1:157136360:C:T	1.86327e-08	-1.52289e-10	-0.961313	3.20585e-06	-1.52289e-10	-1.1287
157137822	chr1:157137822:C:T	3.76042e-09	-1.0988	-1.4629	1.04894e-06	-0.911128	-1.33477
157138225	chr1:157138225:G:C	1.0799e-08	-1.52289e-10	-1.50678	2.16772e-06	-1.52289e-10	-1.52
157138367	chr1:157138367:G:C	1.03268e-08	-1.55149	-5.03233e-10	1.8104e-06	-1.70013	-5.03233e-10
157138448	chr1:157138448:G:A	9.06293e-09	-1.68204	-5.03233e-10	1.78751e-06	-1.71286	-5.03233e-10
157138552	chr1:157138552:T:TC	1.20746e-08	-1.52289e-10	-1.39513	2.5268e-06	-1.52289e-10	-1.36673
157138677	chr1:157138677:G:C	1.15184e-08	-1.52289e-10	-1.44229	2.24319e-06	-1.52289e-10	-1.48578
157138709	chr1:157138709:C:T	3.21479e-09	-1.69811	-1.02036	1.20375e-06	-1.39812	-0.710124
157138759	chr1:157138759:AGGCAGAAC:A	1.08969e-08	-1.52289e-10	-1.49775	2.26327e-06	-1.52289e-10	-1.47687
157138777	chr1:157138777:G:T	2.2689e-09	-1.67293	-1.39401	7.70126e-07	-1.32044	-1.23444
157139057	chr1:157139057:C:T	1.25005e-08	-1.52289e-10	-1.36047	2.33984e-06	-1.52289e-10	-1.4436
157139180	chr1:157139180:C:T	1.29775e-08	-1.52289e-10	-1.32302	2.47631e-06	-1.52289e-10	-1.38691
157139182	chr1:157139182:C:G	1.68311e-07	0.211438	1.02814	1.29141e-05	-0.710011	0.974651
157139687	chr1:157139687:G:A	1.01706e-07	-1.52289e-10	0.73585	3.56335e-05	-1.52289e-10	1.27961
157140434	chr1:157140434:G:C	1.31677e-08	-1.52289e-10	-1.30847	2.7737e-06	-1.52289e-10	-1.2735
157141541	chr1:157141541:T:TC	2.22086e-08	-1.52289e-10	-0.785755	4.82136e-06	-1.52289e-10	-0.720624
157143237	chr1:157143237:G:T	1.18734e-07	-1.52289e-10	0.890652	4.25829e-05	-1.52289e-10	1.45777
157143259	chr1:157143259:AAT:A	1.08364e-08	-1.52289e-10	-1.50332	2.29344e-06	-1.52289e-10	-1.46363
157143835	chr1:157143835:G:A	1.29363e-07	-1.52289e-10	0.976388	9.37823e-05	-1.52289e-10	2.2473
157143854	chr1:157143854:C:T	1.15152e-08	-1.52289e-10	-1.44256	2.30945e-06	-1.52289e-10	-1.45667
157144086	chr1:157144086:A:G	9.35666e-08	-0.162701	0.81514	7.13212e-06	-0.934739	0.605669
157145059	chr1:157145059:T:C	4.23092e-09	-1.51054	-0.933277	9.86218e-07	-1.66125	-0.646305
157145238	chr1:157145238:C:T	1.06243e-08	-1.52289e-10	-1.52309	2.16308e-06	-1.52289e-10	-1.52215
157145628	chr1:157145628:G:A	1.10469e-08	-1.52289e-10	-1.48408	2.36546e-06	-1.52289e-10	-1.43271
157146193	chr1:157146193:T:G	1.59409e-08	-1.52289e-10	-1.11735	2.81603e-06	-1.52289e-10	-1.25835
157146243	chr1:157146243:G:A	1.13452e-08	-1.52289e-10	-1.45744	2.3369e-06	-1.52289e-10	-1.44485
157146430	chr1:157146430:A:C	8.74251e-09	-1.71804	-5.03233e-10	1.78448e-06	-1.71456	-5.03233e-10
157147205	chr1:157147205:A:G	7.13102e-08	-1.52289e-10	0.380806	1.18997e-05	-1.52289e-10	0.182835
157147835	chr1:157147835:A:T	6.1481e-09	-1.16345	-0.90664	1.17409e-06	-1.41824	-0.714951
157148560	chr1:157148560:G:A	1.1627e-08	-1.52289e-10	-1.4329	2.19589e-06	-1.52289e-10	-1.50709
157148629	chr1:157148629:T:C	6.21835e-09	-1.31144	-0.747286	1.15046e-06	-1.43854	-0.714982
157149406	chr1:157149406:C:G	1.08548e-08	-1.52289e-10	-1.50163	2.27213e-06	-1.52289e-10	-1.47296
157149854	chr1:157149854:T:C	1.13999e-08	-1.52289e-10	-1.45263	2.20857e-06	-1.52289e-10	-1.50133
157150068	chr1:157150068:A:T	6.59804e-09	-1.51988	-0.47958	1.48831e-06	-1.71539	-0.180643
157151897	chr1:157151897:A:G	1.31119e-08	-1.52289e-10	-1.31272	3.07171e-06	-1.52289e-10	-1.17144
157151931	chr1:157151931:C:A	1.2256e-08	-1.52289e-10	-1.38022	2.49243e-06	-1.52289e-10	-1.38042
157152027	chr1:157152027:G:A	4.59596e-09	-1.71512	-0.645934	6.92266e-07	-1.67811	-0.983359
157152758	chr1:157152758:G:A	1.6411e-08	-1.52289e-10	-1.08828	2.89886e-06	-1.52289e-10	-1.22936
157152828	chr1:157152828:A:G	5.61211e-09	-1.54224	-0.619067	1.03206e-06	-1.67254	-0.589582
157153287	chr1:157153287:A:G	2.08079e-08	-1.52289e-10	-0.850899	4.33568e-06	-1.52289e-10	-0.826802
157153338	chr1:157153338:A:T	3.59578e-06	0.0793274	4.22195	0.000206073	-0.663152	3.6977
157153866	chr1:157153866:G:A	1.07853e-08	-1.52289e-10	-1.50805	2.25157e-06	-1.52289e-10	-1.48205
157154043	chr1:157154043:G:A	1.03771e-08	-1.54663	-5.03233e-10	2.25642e-06	-1.4799	-5.03233e-10
157154096	chr1:157154096:A:C	5.81793e-08	-1.52289e-10	0.177295	8.63223e-06	-1.52289e-10	-0.138176
157154184	chr1:157154184:C:T	2.04101e-08	-1.52289e-10	-0.870204	4.51942e-06	-1.52289e-10	-0.785296
157154675	chr1:157154675:T:C	1.14757e-08	-1.52289e-10	-1.446	2.22678e-06	-1.52289e-10	-1.49312
157154857	chr1:157154857:C:T	1.74976e-08	-1.52289e-10	-1.02417	3.8987e-06	-1.52289e-10	-0.933036
157154991	chr1:157154991:C:T	9.02088e-09	-1.45027	-0.236426	1.53486e-06	-1.61727	-0.247969
157155106	chr1:157155106:C:A	1.39355e-08	-1.52289e-10	-1.2518	2.59151e-06	-1.52289e-10	-1.34144
157155629	chr1:157155629:C:T	1.08815e-08	-1.52289e-10	-1.49917	2.22423e-06	-1.52289e-10	-1.49427
157155745	chr1:157155745:A:G	1.50398e-08	-1.52289e-10	-1.17553	2.76081e-06	-1.52289e-10	-1.27815
157156067	chr1:157156067:G:A	1.26881e-08	-1.52289e-10	-1.34557	2.83982e-06	-1.52289e-10	-1.24994
157156319	chr1:157156319:A:G	3.16835e-08	-0.632808	0.20237	1.59731e-05	0.745193	-0.267967
157157415	chr1:157157415:C:T	1.46338e-08	-1.52289e-10	-1.2029	2.71756e-06	-1.52289e-10	-1.29395
157157506	chr1:157157506:C:T	2.74704e-08	-0.860804	0.287681	4.34192e-06	-1.25813	0.432762
157158067	chr1:157158067:T:C	1.15015e-08	-1.52289e-10	-1.44375	2.23472e-06	-1.52289e-10	-1.48956
157158096	chr1:157158096:C:T	8.74714e-09	-1.71751	-5.03233e-10	1.78245e-06	-1.71569	-5.03233e-10
157158262	chr1:157158262:G:A	1.72859e-06	-1.52289e-10	3.56883	0.000458123	-1.52289e-10	3.83346
157158268	chr1:157158268:C:A	2.1912e-06	-1.52289e-10	3.80597	0.000611659	-1.52289e-10	4.1225
157158328	chr1:157158328:G:A	1.18787e-07	0.927712	-0.0366141	1.15402e-05	0.263691	-0.111537
157158545	chr1:157158545:T:C	1.98181e-08	-1.52289e-10	-0.899636	3.12487e-06	-1.52289e-10	-1.15429
157158722	chr1:157158722:A:G	1.3182e-08	-1.52289e-10	-1.30738	2.48978e-06	-1.52289e-10	-1.38149
157158914	chr1:157158914:T:C	1.69654e-06	-1.52289e-10	3.55011	0.000472532	-1.52289e-10	3.86443
157159083	chr1:157159083:G:A	2.16046e-06	-1.52289e-10	3.79185	0.000602863	-1.52289e-10	4.10801
157159497	chr1:157159497:G:A	1.06999e-08	-1.52289e-10	-1.516	2.17471e-06	-1.52289e-10	-1.51678
157159544	chr1:157159544:A:G	1.08418e-08	-1.52289e-10	-1.50282	2.20257e-06	-1.52289e-10	-1.50405
157159968	chr1:157159968:C:A	1.07063e-08	-1.52289e-10	-1.5154	2.17603e-06	-1.52289e-10	-1.51618
157160025	chr1:157160025:G:A	1.30517e-08	-1.52289e-10	-1.31732	2.45396e-06	-1.52289e-10	-1.39597
157160030	chr1:157160030:C:T	1.2756e-08	-1.52289e-10	-1.34023	2.94362e-06	-1.52289e-10	-1.21404
157160129	chr1:157160129:C:T	1.0845e-08	-1.52289e-10	-1.50252	2.20325e-06	-1.52289e-10	-1.50375
157160162	chr1:157160162:C:T	1.32442e-08	-1.52289e-10	-1.30267	4.90071e-06	-1.52289e-10	-0.704299
157160552	chr1:157160552:C:T	1.11344e-08	-1.47619	-5.03233e-10	2.18558e-06	-1.5118	-5.03233e-10
157160690	chr1:157160690:G:A	1.1045e-08	-1.52289e-10	-1.48426	2.16193e-06	-1.52289e-10	-1.52268
157160775	chr1:157160775:A:G	1.80506e-06	-1.52289e-10	3.61212	0.000503927	-1.52289e-10	3.92875
157160806	chr1:157160806:T:A	1.45262e-07	1.02727	0.065032	1.39286e-05	0.351011	-0.0107493
157160870	chr1:157160870:G:A	1.59988e-08	-1.52289e-10	-1.11372	3.40519e-06	-1.52289e-10	-1.06838
157160928	chr1:157160928:A:G	1.48178e-07	1.01242	0.0997637	1.42268e-05	0.338243	0.0232029
157160979	chr1:157160979:A:G	3.71449e-07	-1.52289e-10	2.03118	9.52581e-05	-1.52289e-10	2.26291
157160986	chr1:157160986:G:A	1.51283e-07	1.03316	0.0997568	1.44757e-05	0.355956	0.0228369
157161210	chr1:157161210:C:T	5.84234e-08	0.181483	-5.03233e-10	9.96572e-06	0.00547119	-5.03233e-10
157161470	chr1:157161470:G:A	3.82738e-07	-1.52289e-10	2.06112	9.81799e-05	-1.52289e-10	2.29312
157161675	chr1:157161675:C:T	2.24536e-08	-1.52289e-10	-0.774784	4.90599e-06	-1.52289e-10	-0.703223
157161784	chr1:157161784:T:C	3.93238e-07	-1.52289e-10	2.08818	0.000100996	-1.52289e-10	2.3214
157161788	chr1:157161788:G:A	3.88425e-07	-1.52289e-10	2.07587	9.97697e-05	-1.52289e-10	2.30919
157161893	chr1:157161893:A:G	1.14397e-08	-1.52289e-10	-1.44914	2.40219e-06	-1.52289e-10	-1.4173
157161965	chr1:157161965:G:A	1.34553e-08	-1.52289e-10	-1.28686	2.51372e-06	-1.52289e-10	-1.37192
157162370	chr1:157162370:A:AT	3.07342e-07	-1.52289e-10	1.84173	7.50491e-05	-1.52289e-10	2.02446
157162597	chr1:157162597:A:G	3.38779e-07	-1.52289e-10	1.93912	8.29674e-05	-1.52289e-10	2.12477
157162653	chr1:157162653:C:T	1.49801e-08	-1.52289e-10	-1.17951	2.74005e-06	-1.52289e-10	-1.2857
157162898	chr1:157162898:T:C	4.71663e-07	-1.52289e-10	2.27003	0.000116721	-1.52289e-10	2.4661
157162941	chr1:157162941:G:A	1.564e-06	1.57025	1.89851	8.32522e-05	0.871629	1.25657
157163087	chr1:157163087:G:T	2.83905e-08	-0.32438	-0.2158	4.06647e-06	-0.926354	0.0354497
157163254	chr1:157163254:G:T	3.95967e-09	-1.00207	-1.50801	1.06988e-06	-0.801051	-1.42508
157163310	chr1:157163310:G:A	5.9424e-07	-1.52289e-10	2.50105	0.000147851	-1.52289e-10	2.70252
157163330	chr1:157163330:G:A	5.3414e-06	-1.52289e-10	4.69701	0.000622901	-1.52289e-10	4.14071
157163346	chr1:157163346:G:A	5.60541e-06	-1.52289e-10	4.74525	0.00065237	-1.52289e-10	4.18693
157163359	chr1:157163359:C:T	5.90389e-07	-1.52289e-10	2.49455	0.000146883	-1.52289e-10	2.69596
157163685	chr1:157163685:G:A	1.50869e-08	-1.52289e-10	-1.17241	3.67651e-06	-1.52289e-10	-0.991717
157163804	chr1:157163804:C:A	1.46727e-08	-1.52289e-10	-1.20024	3.54769e-06	-1.52289e-10	-1.02738
157163898	chr1:157163898:T:G	1.40395e-06	-1.52289e-10	3.36081	0.000147711	-1.52289e-10	2.70158
157163921	chr1:157163921:G:A	1.10701e-08	-1.52289e-10	-1.48199	2.17508e-06	-1.52289e-10	-1.51662
157164026	chr1:157164026:C:G	1.50365e-08	-1.52289e-10	-1.17575	3.66394e-06	-1.52289e-10	-0.995139
157164036	chr1:157164036:T:C	1.50148e-08	-1.52289e-10	-1.1772	3.65743e-06	-1.52289e-10	-0.99692
157164325	chr1:157164325:C:T	1.5072e-08	-1.52289e-10	-1.1734	6.31844e-06	-1.52289e-10	-0.450207
157164444	chr1:157164444:G:A	1.17826e-08	-1.52289e-10	-1.41961	2.41606e-06	-1.52289e-10	-1.41154
157164973	chr1:157164973:C:T	1.59912e-08	-1.52289e-10	-1.11419	3.85752e-06	-1.52289e-10	-0.943654
157165257	chr1:157165257:GAC:G	1.48916e-08	-1.52289e-10	-1.18543	3.62367e-06	-1.52289e-10	-1.00619
157165374	chr1:157165374:G:A	1.58531e-08	-1.52289e-10	-1.12287	3.91024e-06	-1.52289e-10	-0.93008
157165497	chr1:157165497:A:T	1.30873e-08	-1.31459	-5.03233e-10	2.03316e-06	-1.58409	-5.03233e-10
157165563	chr1:157165563:CA:C	1.54737e-08	-1.52289e-10	-1.14709	3.79817e-06	-1.52289e-10	-0.959161
157165865	chr1:157165865:T:C	1.44615e-08	-1.52289e-10	-1.21474	3.24025e-06	-1.52289e-10	-1.11803
157166069	chr1:157166069:C:T	2.27211e-08	-1.52289e-10	-0.76294	4.84931e-06	-1.52289e-10	-0.714842
157166892	chr1:157166892:T:G	1.32358e-08	-1.52289e-10	-1.30331	2.49791e-06	-1.52289e-10	-1.37822
157167049	chr1:157167049:G:T	1.16896e-08	-1.52289e-10	-1.42754	2.25645e-06	-1.52289e-10	-1.47989
157167252	chr1:157167252:A:G	3.22136e-08	-0.413844	-5.03233e-10	5.74339e-06	-0.545629	-5.03233e-10
157167341	chr1:157167341:G:A	1.14045e-08	-1.52289e-10	-1.45223	2.22156e-06	-1.52289e-10	-1.49547
157167475	chr1:157167475:T:G	1.06823e-08	-1.52289e-10	-1.51764	2.17162e-06	-1.52289e-10	-1.51821
157167555	chr1:157167555:A:G	1.84077e-08	-1.52289e-10	-0.973463	4.10773e-06	-1.52289e-10	-0.880809
157168296	chr1:157168296:C:T	1.14828e-08	-1.52289e-10	-1.44538	2.23192e-06	-1.52289e-10	-1.49082
157168388	chr1:157168388:C:T	1.16242e-08	-1.52289e-10	-1.43315	2.24821e-06	-1.52289e-10	-1.48354
157168705	chr1:157168705:G:A	1.07481e-08	-1.52289e-10	-1.5115	2.18452e-06	-1.52289e-10	-1.51228
157168959	chr1:157168959:A:G	1.12711e-07	-1.52289e-10	0.838591	1.20837e-05	-1.52289e-10	0.198178
157169671	chr1:157169671:A:G	1.13397e-08	-1.52289e-10	-1.45793	2.2136e-06	-1.52289e-10	-1.49906
157170640	chr1:157170640:C:A	1.01178e-07	-1.52289e-10	0.730645	1.15591e-05	-1.52289e-10	0.153791
157170666	chr1:157170666:A:T	1.9171e-08	-1.52289e-10	-0.932834	8.37344e-06	-1.52289e-10	-0.168615
157170858	chr1:157170858:A:C	2.47901e-05	-0.524743	6.75671	0.00310552	-0.627985	6.37524
157170913	chr1:157170913:A:G	1.14195e-08	-1.52289e-10	-1.45091	2.22343e-06	-1.52289e-10	-1.49463
157171282	chr1:157171282:C:T	1.23902e-08	-1.52289e-10	-1.36932	2.33979e-06	-1.52289e-10	-1.44362
157171298	chr1:157171298:G:A	2.64643e-05	-0.818502	7.11582	0.00194654	-0.815659	6.09579
157171305	chr1:157171305:C:T	2.98785e-08	-1.52289e-10	-0.489094	7.9284e-06	-1.52289e-10	-0.223228
157171358	chr1:157171358:G:T	1.81291e-08	-1.52289e-10	-0.988713	4.04313e-06	-1.52289e-10	-0.896662
157171524	chr1:157171524:G:A	1.35313e-08	-1.52289e-10	-1.28123	2.53705e-06	-1.52289e-10	-1.36268
157171547	chr1:157171547:A:G	4.6175e-06	-0.685624	5.237	0.000578557	-0.766783	4.83364
157171555	chr1:157171555:C:A	3.66256e-09	-1.71314	-0.87493	7.02086e-07	-1.55204	-1.09534
157171580	chr1:157171580:C:T	1.06313e-08	-1.52289e-10	-1.52243	2.21659e-06	-1.52289e-10	-1.49771
157171587	chr1:157171587:T:G	1.07582e-08	-1.52289e-10	-1.51057	2.18686e-06	-1.52289e-10	-1.51121
157171851	chr1:157171851:C:T	1.27901e-08	-1.52289e-10	-1.33756	2.39679e-06	-1.52289e-10	-1.41955
157172061	chr1:157172061:G:A	3.67343e-09	-1.71393	-0.871182	6.98751e-07	-1.55947	-1.09268
157172068	chr1:157172068:C:G	1.06371e-08	-1.52289e-10	-1.52189	2.16275e-06	-1.52289e-10	-1.5223
157172169	chr1:157172169:C:T	2.59981e-08	-0.628211	-5.03233e-10	4.69895e-06	-0.746341	-5.03233e-10
157172867	chr1:157172867:A:G	1.11266e-08	-1.52289e-10	-1.4769	2.37468e-06	-1.52289e-10	-1.42882
157172875	chr1:157172875:G:A	1.12461e-08	-1.52289e-10	-1.46621	2.29908e-06	-1.52289e-10	-1.46117
157173700	chr1:157173700:C:T	5.94952e-06	-0.631321	5.43615	0.000613259	-0.664116	4.78922
157173792	chr1:157173792:G:A	1.17274e-08	-1.52289e-10	-1.4243	2.57363e-06	-1.52289e-10	-1.34836
157173882	chr1:157173882:C:T	1.00901e-08	-1.57468	-5.03233e-10	2.62589e-06	-1.32826	-5.03233e-10
157174034	chr1:157174034:A:T	8.37169e-07	-1.52289e-10	2.84379	9.54345e-05	-1.52289e-10	2.26476
157175014	chr1:157175014:G:C	1.12473e-08	-1.52289e-10	-1.46611	2.29631e-06	-1.52289e-10	-1.46238
157175435	chr1:157175435:T:G	1.13196e-08	-1.52289e-10	-1.4597	2.21074e-06	-1.52289e-10	-1.50035
157175759	chr1:157175759:T:C	1.1916e-08	-1.52289e-10	-1.40835	2.40956e-06	-1.52289e-10	-1.41424
157175980	chr1:157175980:TATAA:T	1.10328e-08	-1.52289e-10	-1.48536	2.17971e-06	-1.52289e-10	-1.51449
157176365	chr1:157176365:C:T	1.06272e-08	-1.52289e-10	-1.52282	2.19213e-06	-1.52289e-10	-1.50881
157176465	chr1:157176465:T:C	1.06253e-08	-1.52289e-10	-1.52299	2.16181e-06	-1.52289e-10	-1.52273
157176509	chr1:157176509:G:A	1.08839e-08	-1.52289e-10	-1.49895	2.16631e-06	-1.52289e-10	-1.52065
157176666	chr1:157176666:C:T	1.08984e-08	-1.52289e-10	-1.49762	2.16745e-06	-1.52289e-10	-1.52013
157176800	chr1:157176800:G:T	1.08908e-08	-1.52289e-10	-1.49831	2.16685e-06	-1.52289e-10	-1.52041
157176817	chr1:157176817:A:G	1.08602e-08	-1.52289e-10	-1.50113	2.16453e-06	-1.52289e-10	-1.52147
157176970	chr1:157176970:C:T	1.06093e-08	-1.52289e-10	-1.52451	2.20165e-06	-1.52289e-10	-1.50447
157176979	chr1:157176979:G:A	1.07017e-08	-1.52289e-10	-1.51583	2.26628e-06	-1.52289e-10	-1.47554
157177009	chr1:157177009:T:G	1.06312e-08	-1.52289e-10	-1.52244	2.19449e-06	-1.52289e-10	-1.50773
157177136	chr1:157177136:G:A	1.06234e-08	-1.52289e-10	-1.52317	2.23915e-06	-1.52289e-10	-1.48758
157177268	chr1:157177268:C:T	1.24666e-08	-1.52289e-10	-1.36318	2.35067e-06	-1.52289e-10	-1.43898
157177319	chr1:157177319:T:C	1.3296e-05	-0.937019	6.546	0.00165575	-0.998592	6.11692
157177368	chr1:157177368:T:C	1.23652e-05	-0.949604	6.48601	0.00154502	-1.01073	6.05984
157177784	chr1:157177784:A:C	1.80569e-05	-0.914203	6.82925	0.00134905	-0.910458	5.82393
157177785	chr1:157177785:C:T	1.08441e-08	-1.52289e-10	-1.50262	2.16622e-06	-1.52289e-10	-1.52069
157177796	chr1:157177796:C:T	3.172e-05	-1.11298	7.59145	0.00294701	-1.14771	6.84258
157177864	chr1:157177864:G:A	1.6174e-05	-0.864665	6.66959	0.0020015	-0.930276	6.23825
157178457	chr1:157178457:A:G	1.11918e-05	-0.897368	6.33407	0.00134034	-0.951252	5.85825
157178508	chr1:157178508:C:T	4.11983e-06	-1.53111	5.96845	0.000554969	-1.59846	5.62369
157178691	chr1:157178691:C:T	4.07568e-09	-0.957328	-1.52387	6.43655e-07	-1.23501	-1.49926
157179108	chr1:157179108:G:A	1.51788e-05	-0.594394	6.33581	0.00178709	-0.656602	5.85127
157179160	chr1:157179160:A:G	2.44522e-05	-0.654704	6.87295	0.00293995	-0.726009	6.41848
157179575	chr1:157179575:A:T	3.23236e-05	-0.575985	7.07331	0.00236515	-0.566941	6.04186
157179619	chr1:157179619:T:C	4.98315e-08	-1.52289e-10	0.0224131	9.7844e-06	-1.52289e-10	-0.0128906
157179630	chr1:157179630:A:G	6.50273e-06	-0.509961	5.40371	0.000783029	-0.572485	4.94197
157179653	chr1:157179653:A:G	2.20095e-09	-1.71745	-1.3799	5.26123e-07	-1.43504	-1.50086
157179681	chr1:157179681:A:G	1.64455e-08	-1.52289e-10	-1.08618	3.50034e-06	-1.52289e-10	-1.04082
157179824	chr1:157179824:A:G	1.20075e-05	-0.503904	6.01096	0.00139105	-0.565525	5.50966
157179940	chr1:157179940:T:C	1.18261e-08	-1.41592	-5.03233e-10	2.56326e-06	-1.3524	-5.03233e-10
157180576	chr1:157180576:C:G	1.06365e-08	-1.52289e-10	-1.52195	2.17049e-06	-1.52289e-10	-1.51873
157180700	chr1:157180700:T:C	1.79773e-06	-0.79379	4.40183	0.000577895	-1.08248	5.14819
157180971	chr1:157180971:T:C	2.66061e-06	-0.631366	4.63144	0.000823354	-0.948738	5.36844
157181114	chr1:157181114:A:G	2.07859e-06	-0.680132	4.43335	0.000649536	-0.989752	5.17233
157181165	chr1:157181165:A:T	2.4301e-09	-1.55812	-1.44018	8.84505e-07	-0.89355	-1.52286
157181277	chr1:157181277:A:G	2.17803e-06	-0.708732	4.50867	0.000686247	-1.01362	5.25118
157181354	chr1:157181354:T:A	1.06098e-08	-1.52289e-10	-1.52446	2.17631e-06	-1.52289e-10	-1.51605
157181576	chr1:157181576:A:G	1.92294e-06	-0.71519	4.39057	0.000601512	-1.02179	5.12756
157181733	chr1:157181733:T:C	2.07509e-06	-0.728796	4.48032	0.000686355	-1.03835	5.27607
157182153	chr1:157182153:AG:A	2.60087e-06	-0.634935	4.6123	0.000222046	-0.623416	3.73262
157182680	chr1:157182680:G:A	1.15527e-06	-0.797995	3.96385	0.000409567	-1.11932	4.84074
157183132	chr1:157183132:C:A	1.08472e-08	-1.52289e-10	-1.50233	2.16847e-06	-1.52289e-10	-1.51966
157183218	chr1:157183218:A:G	1.06484e-08	-1.52289e-10	-1.52082	2.16921e-06	-1.52289e-10	-1.51932
157183579	chr1:157183579:T:C	1.22785e-08	-1.52289e-10	-1.37838	2.40012e-06	-1.52289e-10	-1.41816
157183612	chr1:157183612:T:C	1.15178e-06	-0.429691	3.59252	0.000336929	-0.709922	4.23612
157183717	chr1:157183717:G:A	1.71683e-08	-1.52289e-10	-1.04317	3.65701e-06	-1.52289e-10	-0.997034
157183977	chr1:157183977:A:G	2.75858e-08	-1.62739	1.05846	1.08417e-05	-1.71247	1.80219
157184086	chr1:157184086:G:A	9.21653e-06	-1.6791	6.92162	0.00265769	-1.71601	7.30755
157184110	chr1:157184110:G:A	1.38561e-07	-1.68827	2.73334	8.39947e-05	-1.71223	3.8493
157184175	chr1:157184175:C:T	2.67832e-06	-1.64804	5.65476	0.000265187	-1.66927	4.95603
157184216	chr1:157184216:T:C	8.4551e-09	-1.07842	-0.673046	5.97578e-07	-1.69455	-1.114
157184395	chr1:157184395:C:A	9.52784e-09	-1.63202	-5.03233e-10	1.79504e-06	-1.70865	-5.03233e-10
157184500	chr1:157184500:T:A	1.07419e-08	-1.52289e-10	-1.51208	2.17961e-06	-1.52289e-10	-1.51453
157185122	chr1:157185122:C:G	7.25268e-09	-1.06255	-0.842312	6.33493e-07	-1.61777	-1.13242
157185263	chr1:157185263:G:A	3.66257e-09	-1.4892	-1.09887	4.92014e-07	-1.71442	-1.28851
157185314	chr1:157185314:G:A	3.63612e-09	-1.50793	-1.08739	4.95361e-07	-1.71639	-1.27976
157185625	chr1:157185625:G:A	1.18553e-08	-1.52289e-10	-1.41346	2.45095e-06	-1.52289e-10	-1.3972
157186622	chr1:157186622:C:A	3.8574e-09	-1.61304	-0.923204	8.02133e-07	-1.3978	-1.11636
157186639	chr1:157186639:A:T	3.13497e-09	-1.67515	-1.06846	6.50063e-07	-1.53914	-1.18522
157187075	chr1:157187075:G:C	3.12769e-09	-1.26642	-1.47952	5.02993e-07	-1.47672	-1.50414
157187257	chr1:157187257:G:C	1.24837e-08	-1.52289e-10	-1.36181	2.33792e-06	-1.52289e-10	-1.44442
157188374	chr1:157188374:T:C	1.28078e-08	-1.52289e-10	-1.33618	2.82927e-06	-1.52289e-10	-1.25366
157188935	chr1:157188935:T:C	3.72466e-08	-1.52289e-10	-0.268674	6.67309e-06	-1.52289e-10	-0.395597
157189573	chr1:157189573:T:C	1.10988e-08	-1.52289e-10	-1.47939	2.23479e-06	-1.52289e-10	-1.48953
157189695	chr1:157189695:C:T	1.09075e-08	-1.52289e-10	-1.49678	2.2175e-06	-1.52289e-10	-1.4973
157189758	chr1:157189758:C:T	1.07279e-08	-1.52289e-10	-1.51339	2.17205e-06	-1.52289e-10	-1.51801
157190011	chr1:157190011:G:T	8.74248e-09	-1.71804	-5.03233e-10	1.80367e-06	-1.70386	-5.03233e-10
157190530	chr1:157190530:T:A	1.09188e-08	-1.52289e-10	-1.49575	2.16341e-06	-1.52289e-10	-1.52199
157190810	chr1:157190810:A:G	2.73735e-09	-1.35474	-1.5245	5.14938e-07	-1.43409	-1.5233
157191359	chr1:157191359:A:G	1.48946e-08	-1.52289e-10	-1.18523	2.77864e-06	-1.52289e-10	-1.27172
157191556	chr1:157191556:C:T	2.8957e-09	-1.30171	-1.52129	5.39663e-07	-1.38677	-1.52371
157192055	chr1:157192055:G:A	1.49089e-08	-1.52289e-10	-1.18428	2.80318e-06	-1.52289e-10	-1.26292
157192096	chr1:157192096:G:A	1.09284e-08	-1.52289e-10	-1.49487	2.16377e-06	-1.52289e-10	-1.52183
157192140	chr1:157192140:G:A	3.02693e-09	-1.25864	-1.52005	5.6174e-07	-1.34739	-1.52301
157192192	chr1:157192192:T:C	1.13939e-08	-1.52289e-10	-1.45316	2.3529e-06	-1.52289e-10	-1.43803
157192310	chr1:157192310:T:C	9.69514e-09	-1.61461	-5.03233e-10	2.34124e-06	-1.443	-5.03233e-10
157192599	chr1:157192599:G:A	1.12651e-08	-1.52289e-10	-1.46453	2.34272e-06	-1.52289e-10	-1.44237
157192809	chr1:157192809:T:G	1.13967e-08	-1.52289e-10	-1.45291	2.35353e-06	-1.52289e-10	-1.43776
157193173	chr1:157193173:T:C	8.89682e-09	-1.70054	-5.03233e-10	1.77842e-06	-1.71796	-5.03233e-10
157193641	chr1:157193641:A:T	1.14341e-08	-1.52289e-10	-1.44963	2.362e-06	-1.52289e-10	-1.43417
157193663	chr1:157193663:T:C	1.09805e-08	-1.52289e-10	-1.49011	2.43904e-06	-1.52289e-10	-1.40208
157194079	chr1:157194079:C:A	5.85573e-08	0.183772	-5.03233e-10	1.66113e-05	0.516401	-5.03233e-10
157194306	chr1:157194306:C:G	3.14925e-09	-1.61929	-1.11978	5.89316e-07	-1.62724	-1.19523
157194564	chr1:157194564:G:A	2.56027e-09	-1.42162	-1.5245	4.32163e-07	-1.64077	-1.49186
157195087	chr1:157195087:T:C	2.88338e-09	-1.61188	-1.21539	5.43684e-07	-1.6194	-1.28366
157195155	chr1:157195155:T:C	2.41066e-09	-1.48196	-1.52437	4.23251e-07	-1.64499	-1.50848
157195233	chr1:157195233:T:G	1.04089e-08	-1.10552	-0.438052	1.65657e-06	-1.4065	-0.382428
157195331	chr1:157195331:T:G	1.07295e-08	-1.01195	-0.501285	1.65167e-06	-1.34011	-0.451787
157195367	chr1:157195367:T:C	1.09959e-08	-1.02305	-0.46566	1.69941e-06	-1.34813	-0.415268
157195437	chr1:157195437:C:A	1.09504e-08	-1.02064	-0.472213	1.69085e-06	-1.34639	-0.422063
157195487	chr1:157195487:A:G	8.92482e-09	-1.08965	-0.607748	1.39447e-06	-1.39145	-0.569717
157195623	chr1:157195623:C:T	2.10154e-08	-1.52289e-10	-0.840978	3.88513e-06	-1.52289e-10	-0.936523
157196272	chr1:157196272:C:T	2.72192e-09	-1.45573	-1.42917	5.247e-07	-1.49921	-1.43939
157196471	chr1:157196471:G:C	1.00765e-08	-0.984146	-0.591885	1.54747e-06	-1.31865	-0.538402
157196859	chr1:157196859:G:A	1.13372e-08	-1.52289e-10	-1.45814	2.19722e-06	-1.52289e-10	-1.50649
157197957	chr1:157197957:A:G	6.47142e-09	-0.825603	-1.19323	9.14782e-07	-1.20666	-1.17609
157198057	chr1:157198057:T:C	6.17196e-09	-0.838578	-1.22764	8.72765e-07	-1.21074	-1.21903
157198103	chr1:157198103:T:C	1.28175e-08	-1.52289e-10	-1.33542	2.3268e-06	-1.52289e-10	-1.44919
157198281	chr1:157198281:G:T	1.05175e-08	-0.855868	-0.677327	1.43902e-06	-1.2188	-0.710918
157198361	chr1:157198361:A:G	6.81162e-09	-0.748382	-1.21922	9.44473e-07	-1.14805	-1.20276
157198630	chr1:157198630:T:C	6.53801e-09	-0.858657	-1.14994	9.30445e-07	-1.22469	-1.14109
157198788	chr1:157198788:T:C	6.45385e-09	-0.851886	-1.16967	9.16853e-07	-1.21944	-1.16105
157199078	chr1:157199078:G:A	2.57181e-09	-1.4279	-1.51373	4.93418e-07	-1.49279	-1.50729
157199211	chr1:157199211:C:T	7.07181e-09	-0.773205	-1.15691	9.90372e-07	-1.16972	-1.13364
157199393	chr1:157199393:C:T	1.99305e-08	-1.52289e-10	-0.893982	3.88075e-06	-1.52289e-10	-0.93765
157199416	chr1:157199416:T:A	5.85136e-09	-0.821622	-1.29794	8.21804e-07	-1.20468	-1.28525
157200027	chr1:157200027:G:A	3.6108e-09	-1.41902	-1.18328	5.95447e-07	-1.61667	-1.19546
157200241	chr1:157200241:G:A	5.46766e-09	-0.850962	-1.33642	7.67902e-07	-1.22348	-1.3343
157200306	chr1:157200306:T:C	1.062e-08	-1.52289e-10	-1.52349	2.23259e-06	-1.52289e-10	-1.49052
157200366	chr1:157200366:A:G	1.09044e-08	-1.52289e-10	-1.49707	2.26473e-06	-1.52289e-10	-1.47623
157200445	chr1:157200445:A:G	1.0609e-08	-1.52289e-10	-1.52453	2.16669e-06	-1.52289e-10	-1.52048
157200523	chr1:157200523:C:T	5.32695e-09	-0.876818	-1.33664	7.57386e-07	-1.23938	-1.33218
157200673	chr1:157200673:T:C	5.17382e-09	-0.936409	-1.30621	7.46525e-07	-1.28418	-1.30182
157201101	chr1:157201101:A:G	1.0894e-08	-1.52289e-10	-1.49802	2.16058e-06	-1.52289e-10	-1.5233
157202007	chr1:157202007:C:A	4.9981e-09	-1.08227	-1.1949	7.26118e-07	-1.36437	-1.24935
157202104	chr1:157202104:A:G	1.38039e-08	-1.52289e-10	-1.26128	2.68837e-06	-1.52289e-10	-1.30474
157202207	chr1:157202207:G:C	5.45037e-09	-0.920389	-1.27016	7.74536e-07	-1.2683	-1.28087
157202284	chr1:157202284:C:T	5.7609e-09	-0.8626	-1.27254	8.06688e-07	-1.22528	-1.28322
157202457	chr1:157202457:T:C	2.99939e-09	-1.29632	-1.49151	4.45513e-07	-1.57768	-1.52453
157202552	chr1:157202552:C:T	1.0944e-08	-1.52289e-10	-1.49345	2.15836e-06	-1.52289e-10	-1.52433
157202567	chr1:157202567:G:A	9.34103e-09	-1.65182	-5.03233e-10	1.9885e-06	-1.6063	-5.03233e-10
157202760	chr1:157202760:A:G	5.9334e-09	-0.865563	-1.24007	8.31252e-07	-1.22748	-1.25102
157202803	chr1:157202803:TG:T	2.35452e-09	-1.59457	-1.43532	4.66696e-07	-1.64438	-1.41137
157202808	chr1:157202808:A:AG	2.39386e-09	-1.57854	-1.43479	4.7301e-07	-1.63156	-1.41076
157202892	chr1:157202892:G:A	5.87409e-09	-0.843631	-1.27205	8.19184e-07	-1.21048	-1.28265
157203038	chr1:157203038:G:C	1.09455e-08	-1.52289e-10	-1.4933	2.20389e-06	-1.52289e-10	-1.50345
157203045	chr1:157203045:T:C	5.09844e-09	-0.795469	-1.46183	7.04652e-07	-1.17372	-1.47001
157203142	chr1:157203142:A:T	1.0882e-08	-1.52289e-10	-1.49912	2.17627e-06	-1.52289e-10	-1.51607
157203572	chr1:157203572:A:G	3.99227e-09	-0.991511	-1.51036	5.82593e-07	-1.3208	-1.51315
157203606	chr1:157203606:C:T	1.06465e-08	-1.52289e-10	-1.521	2.16893e-06	-1.52289e-10	-1.51944
157203683	chr1:157203683:G:A	1.16105e-08	-1.52289e-10	-1.43432	2.27605e-06	-1.52289e-10	-1.47124
157203685	chr1:157203685:T:C	4.5202e-09	-0.865467	-1.51221	6.37085e-07	-1.22937	-1.51516
157203849	chr1:157203849:TGG:T	1.11993e-08	-1.52289e-10	-1.47038	2.21214e-06	-1.52289e-10	-1.49972
157203851	chr1:157203851:G:GTACC	1.12309e-08	-1.52289e-10	-1.46757	2.21636e-06	-1.52289e-10	-1.49781
157204291	chr1:157204291:A:C	1.22881e-08	-1.52289e-10	-1.3776	2.91356e-06	-1.52289e-10	-1.2243
157205903	chr1:157205903:T:A	4.45834e-09	-0.877624	-1.51383	6.30115e-07	-1.23902	-1.51652
157206570	chr1:157206570:C:T	1.06435e-08	-1.52289e-10	-1.52128	2.16064e-06	-1.52289e-10	-1.52327
157206933	chr1:157206933:A:G	1.31354e-08	-1.52289e-10	-1.31092	2.39493e-06	-1.52289e-10	-1.42033
157206991	chr1:157206991:A:G	4.46061e-09	-0.905695	-1.48525	6.3545e-07	-1.25716	-1.48994
157207008	chr1:157207008:T:C	1.59273e-08	-1.52289e-10	-1.1182	2.7512e-06	-1.52289e-10	-1.28164
157207167	chr1:157207167:G:A	4.91341e-09	-0.91486	-1.37941	6.9608e-07	-1.26875	-1.38722
157207734	chr1:157207734:G:A	1.30292e-08	-1.52289e-10	-1.31904	2.38182e-06	-1.52289e-10	-1.42581
157208387	chr1:157208387:T:C	4.87126e-09	-0.814418	-1.48846	6.78833e-07	-1.18813	-1.49293
157208592	chr1:157208592:C:A	1.16877e-08	-1.52289e-10	-1.42769	2.2702e-06	-1.52289e-10	-1.47381
157209782	chr1:157209782:A:G	1.13433e-08	-1.52289e-10	-1.4576	2.25271e-06	-1.52289e-10	-1.48155
157210312	chr1:157210312:C:G	9.51256e-09	-1.63362	-5.03233e-10	2.00078e-06	-1.60014	-5.03233e-10
157211092	chr1:157211092:T:C	2.59813e-09	-1.52826	-1.40319	5.07649e-07	-1.56255	-1.4091
157211111	chr1:157211111:G:A	1.0665e-08	-1.52289e-10	-1.51926	2.19846e-06	-1.52289e-10	-1.50592
157211451	chr1:157211451:C:T	3.88771e-09	-1.71449	-0.81392	1.18318e-06	-1.67777	-0.447695
157211757	chr1:157211757:C:T	3.07376e-09	-1.50253	-1.2608	4.9099e-07	-1.65581	-1.3492
157211800	chr1:157211800:T:C	1.11302e-08	-1.52289e-10	-1.47658	2.20525e-06	-1.52289e-10	-1.50284
157211975	chr1:157211975:C:T	1.06625e-08	-1.52289e-10	-1.5195	2.16447e-06	-1.52289e-10	-1.5215
157212171	chr1:157212171:T:G	1.09158e-08	-1.52289e-10	-1.49602	2.20826e-06	-1.52289e-10	-1.50147
157212172	chr1:157212172:C:CTTTTAAAAGGGAAT	1.09127e-08	-1.52289e-10	-1.49631	2.20772e-06	-1.52289e-10	-1.50172
157212173	chr1:157212173:C:G	1.09192e-08	-1.52289e-10	-1.49571	2.20892e-06	-1.52289e-10	-1.50118
157212198	chr1:157212198:G:C	1.11628e-08	-1.52289e-10	-1.47365	2.20877e-06	-1.52289e-10	-1.50124
157212914	chr1:157212914:A:T	1.27864e-08	-1.52289e-10	-1.33785	2.50864e-06	-1.52289e-10	-1.37394
157213456	chr1:157213456:G:A	1.21309e-08	-1.52289e-10	-1.39048	2.39311e-06	-1.52289e-10	-1.42108
157213575	chr1:157213575:T:A	5.29137e-09	-0.720916	-1.49924	7.1532e-07	-1.12508	-1.50362
157213807	chr1:157213807:T:C	1.31925e-08	-1.52289e-10	-1.30659	2.39782e-06	-1.52289e-10	-1.41912
157213917	chr1:157213917:C:T	1.34095e-08	-1.29027	-5.03233e-10	2.42925e-06	-1.4061	-5.03233e-10
157214200	chr1:157214200:G:C	1.09709e-08	-1.52289e-10	-1.49099	2.18622e-06	-1.52289e-10	-1.51151
157215097	chr1:157215097:A:G	1.06571e-08	-1.52289e-10	-1.52001	2.19506e-06	-1.52289e-10	-1.50747
157215146	chr1:157215146:C:T	1.11651e-08	-1.52289e-10	-1.47344	2.2098e-06	-1.52289e-10	-1.50078
157215418	chr1:157215418:G:A	6.996e-09	-1.13511	-0.805786	7.9013e-07	-1.46542	-1.06382
157215508	chr1:157215508:A:T	1.17568e-08	-1.52289e-10	-1.4218	2.22033e-06	-1.52289e-10	-1.49602
157215620	chr1:157215620:A:G	3.51552e-09	-1.27125	-1.3578	4.51187e-07	-1.60153	-1.48802
157215942	chr1:157215942:C:G	4.19967e-08	-1.52289e-10	-0.148643	6.35944e-06	-1.52289e-10	-0.44374
157216033	chr1:157216033:G:T	1.07765e-08	-1.52289e-10	-1.50886	2.2424e-06	-1.52289e-10	-1.48613
157217121	chr1:157217121:C:T	1.21309e-08	-1.52289e-10	-1.39048	2.39311e-06	-1.52289e-10	-1.42108
157217132	chr1:157217132:T:C	1.3408e-08	-1.52289e-10	-1.29038	2.86204e-06	-1.52289e-10	-1.24214
157217184	chr1:157217184:C:T	1.34201e-08	-1.52289e-10	-1.28948	2.8648e-06	-1.52289e-10	-1.24118
157217331	chr1:157217331:A:C	1.34132e-08	-1.52289e-10	-1.28999	2.86314e-06	-1.52289e-10	-1.24176
157217384	chr1:157217384:G:T	3.1136e-09	-1.42752	-1.32293	6.07836e-07	-1.47184	-1.31969
157217527	chr1:157217527:G:A	1.34066e-08	-1.52289e-10	-1.29049	2.86163e-06	-1.52289e-10	-1.24229
157217542	chr1:157217542:T:G	1.34186e-08	-1.52289e-10	-1.28959	2.86443e-06	-1.52289e-10	-1.24131
157217646	chr1:157217646:G:A	5.09546e-09	-0.749088	-1.5088	6.96498e-07	-1.14162	-1.51375
157217729	chr1:157217729:T:C	1.34081e-08	-1.52289e-10	-1.29037	2.86202e-06	-1.52289e-10	-1.24215
157217835	chr1:157217835:G:C	1.34045e-08	-1.52289e-10	-1.29065	2.86117e-06	-1.52289e-10	-1.24245
157217921	chr1:157217921:T:C	3.47232e-09	-1.29877	-1.34264	4.48052e-07	-1.61545	-1.48108
157217936	chr1:157217936:T:C	1.2958e-08	-1.52289e-10	-1.32452	2.7563e-06	-1.52289e-10	-1.27979
157218018	chr1:157218018:G:A	1.33713e-08	-1.52289e-10	-1.29312	2.85174e-06	-1.52289e-10	-1.24575
157218241	chr1:157218241:T:C	1.12969e-08	-1.52289e-10	-1.46171	2.23839e-06	-1.52289e-10	-1.48792
157218257	chr1:157218257:T:C	1.36625e-08	-1.52289e-10	-1.27158	2.92153e-06	-1.52289e-10	-1.22157
157218439	chr1:157218439:A:C	1.34094e-08	-1.52289e-10	-1.29028	2.86226e-06	-1.52289e-10	-1.24207
157218447	chr1:157218447:C:T	5.22314e-09	-0.725507	-1.50763	7.1056e-07	-1.12259	-1.51279
157219722	chr1:157219722:G:A	4.45823e-09	-1.22733	-1.16415	5.16976e-07	-1.57476	-1.37868
157220067	chr1:157220067:C:G	1.09133e-08	-1.52289e-10	-1.49626	2.17376e-06	-1.52289e-10	-1.51722
157220320	chr1:157220320:T:G	1.10709e-08	-1.52289e-10	-1.48191	2.22466e-06	-1.52289e-10	-1.49408
157220835	chr1:157220835:A:AG	3.44214e-09	-1.18167	-1.46847	4.54277e-07	-1.56073	-1.522
157221548	chr1:157221548:T:A	4.37449e-09	-0.965124	-1.44532	7.45207e-07	-1.08437	-1.5034
157221551	chr1:157221551:AG:A	1.07026e-08	-1.52289e-10	-1.51575	2.15827e-06	-1.52289e-10	-1.52437
157222687	chr1:157222687:A:T	3.54498e-08	-1.52289e-10	-0.318116	7.76314e-06	-1.52289e-10	-0.244292
157222872	chr1:157222872:C:T	3.70806e-08	-1.52289e-10	-0.27314	7.78311e-06	-1.52289e-10	-0.241724
157222921	chr1:157222921:G:A	3.82121e-09	-1.10741	-1.43826	5.90144e-07	-1.3958	-1.42526
157223104	chr1:157223104:G:A	2.94382e-09	-1.34069	-1.46583	5.1054e-07	-1.46008	-1.50588
157223263	chr1:157223263:T:C	1.24313e-08	-1.52289e-10	-1.36601	2.50542e-06	-1.52289e-10	-1.37522
157223529	chr1:157223529:T:G	6.25787e-09	-1.04865	-1.00374	9.82718e-07	-1.3634	-0.947709
157223616	chr1:157223616:C:A	6.60157e-09	-1.04807	-0.950856	1.03925e-06	-1.363	-0.892181
157223727	chr1:157223727:C:T	1.06265e-08	-1.52289e-10	-1.52289	2.16352e-06	-1.52289e-10	-1.52194
157223859	chr1:157223859:G:T	4.37014e-09	-1.64107	-0.770363	1.03373e-06	-1.71705	-0.543454
157224103	chr1:157224103:G:A	6.35055e-09	-1.06638	-0.971307	1.00286e-06	-1.37692	-0.913898
157224269	chr1:157224269:C:T	6.62496e-09	-1.0388	-0.956592	1.03944e-06	-1.35656	-0.898434
157224342	chr1:157224342:C:T	1.1839e-08	-1.52289e-10	-1.41484	2.38371e-06	-1.52289e-10	-1.42502
157225033	chr1:157225033:G:A	6.80717e-09	-1.01967	-0.948591	1.06326e-06	-1.34269	-0.889657
157225113	chr1:157225113:A:G	6.5876e-09	-1.0256	-0.975442	1.02968e-06	-1.34641	-0.918016
157225318	chr1:157225318:T:A	1.19145e-08	-1.52289e-10	-1.40847	2.28442e-06	-1.52289e-10	-1.46757
157225506	chr1:157225506:A:G	6.74722e-09	-0.992991	-0.984111	1.04637e-06	-1.32153	-0.926823
157225660	chr1:157225660:G:A	1.98725e-08	-1.52289e-10	-0.896897	4.36288e-06	-1.52289e-10	-0.820547
157225936	chr1:157225936:C:T	2.43927e-08	-1.52289e-10	-0.69195	5.00929e-06	-1.52289e-10	-0.682385
157226063	chr1:157226063:G:A	6.48773e-09	-1.03561	-0.980715	1.0158e-06	-1.35441	-0.923589
157226144	chr1:157226144:A:G	7.1729e-09	-1.07656	-0.839359	1.13604e-06	-1.38636	-0.779768
157226158	chr1:157226158:C:T	7.12422e-09	-1.04693	-0.875805	1.13418e-06	-1.35995	-0.80782
157226388	chr1:157226388:T:C	1.35547e-08	-0.121235	-1.15827	1.74525e-06	-0.673361	-1.06342
157226473	chr1:157226473:A:G	6.53005e-09	-1.06811	-0.941712	1.03265e-06	-1.37832	-0.883223
157226819	chr1:157226819:G:A	6.54129e-09	-1.09803	-0.910066	1.04527e-06	-1.39984	-0.849562
157226894	chr1:157226894:A:AGTG	7.06656e-09	-1.05429	-0.876572	1.11745e-06	-1.36793	-0.814691
157226910	chr1:157226910:C:T	6.61793e-09	-1.06879	-0.927661	1.04822e-06	-1.37854	-0.868053
157227047	chr1:157227047:G:A	9.29421e-09	-1.65684	-5.03233e-10	1.84994e-06	-1.67853	-5.03233e-10
157227082	chr1:157227082:G:T	6.65139e-09	-1.06747	-0.923939	1.05317e-06	-1.37765	-0.864223
157227104	chr1:157227104:G:A	6.8264e-09	-1.04336	-0.922077	1.07382e-06	-1.36019	-0.862271
157227112	chr1:157227112:A:G	6.67986e-09	-1.06458	-0.922552	1.05705e-06	-1.37543	-0.862769
157227286	chr1:157227286:T:C	6.72421e-09	-1.01447	-0.966054	1.04782e-06	-1.33895	-0.90801
157227484	chr1:157227484:G:T	6.53043e-09	-1.07361	-0.936153	1.03586e-06	-1.38158	-0.876863
157227626	chr1:157227626:T:C	6.66033e-09	-1.06296	-0.927108	1.05389e-06	-1.37392	-0.867275
157227670	chr1:157227670:A:C	6.71267e-09	-1.06321	-0.919023	1.06216e-06	-1.37427	-0.8591
157227826	chr1:157227826:C:G	3.69814e-09	-1.44487	-1.13353	6.20593e-07	-1.53749	-1.23327
157227866	chr1:157227866:A:G	6.66758e-09	-1.06983	-0.919149	1.05668e-06	-1.37935	-0.859202
157227907	chr1:157227907:C:T	6.06578e-09	-1.14574	-0.937834	9.75492e-07	-1.43676	-0.881729
157227930	chr1:157227930:ATTG:A	5.93867e-09	-1.20379	-0.90096	8.10344e-07	-1.36536	-1.13862
157227969	chr1:157227969:A:C	6.35617e-09	-1.1273	-0.909504	1.02254e-06	-1.42246	-0.848928
157228352	chr1:157228352:G:A	9.17067e-09	-0.515424	-1.1548	5.87006e-07	-1.33344	-1.49296
157228609	chr1:157228609:T:C	7.52977e-09	-1.03536	-0.832006	1.19787e-06	-1.35167	-0.761462
157228631	chr1:157228631:G:A	7.53603e-09	-1.03435	-0.832192	1.19868e-06	-1.3508	-0.761657
157228642	chr1:157228642:T:A	7.44636e-09	-1.03773	-0.840778	1.18486e-06	-1.35344	-0.770617
157228653	chr1:157228653:A:AG	7.58533e-09	-1.02814	-0.831879	1.20443e-06	-1.34634	-0.761329
157228665	chr1:157228665:A:G	4.6952e-09	-1.09085	-1.24885	6.36658e-07	-1.30168	-1.44353
157228669	chr1:157228669:A:G	1.06115e-08	-1.52289e-10	-1.5243	2.16207e-06	-1.52289e-10	-1.52262
157228756	chr1:157228756:G:C	7.59554e-09	-1.0336	-0.82507	1.20823e-06	-1.35034	-0.754182
157228773	chr1:157228773:G:T	7.51586e-09	-1.02932	-0.839896	1.19339e-06	-1.34719	-0.769691
157228791	chr1:157228791:A:G	7.66601e-09	-1.01743	-0.832006	1.21364e-06	-1.33851	-0.761549
157228816	chr1:157228816:C:A	7.56022e-09	-1.03212	-0.831211	1.20156e-06	-1.34943	-0.760627
157228837	chr1:157228837:T:C	7.85919e-09	-1.00939	-0.815163	1.24282e-06	-1.33269	-0.7436
157230217	chr1:157230217:G:T	1.08381e-08	-1.52289e-10	-1.50316	2.16626e-06	-1.52289e-10	-1.52068
157230627	chr1:157230627:A:C	2.14547e-08	-1.52289e-10	-0.820288	3.6552e-06	-1.52289e-10	-0.997528
157230762	chr1:157230762:T:C	2.19496e-08	-1.52289e-10	-0.797482	3.7278e-06	-1.52289e-10	-0.977862
157231118	chr1:157231118:T:G	3.21723e-09	-1.26891	-1.4488	5.01464e-07	-1.45986	-1.52404
157231145	chr1:157231145:TG:T	1.86905e-07	-1.52289e-10	1.34437	2.71615e-05	-1.52289e-10	1.00812
157231220	chr1:157231220:A:G	3.37038e-09	-1.15035	-1.52086	5.70718e-07	-1.36613	-1.48841
157231277	chr1:157231277:G:C	2.06754e-08	-1.52289e-10	-0.857287	3.60799e-06	-1.52289e-10	-1.01053
157231488	chr1:157231488:A:C	2.99625e-08	-1.52289e-10	-0.486288	6.12611e-06	-1.52289e-10	-0.481119
157231597	chr1:157231597:A:T	2.17702e-08	-1.52289e-10	-0.805691	3.70284e-06	-1.52289e-10	-0.98458
157231643	chr1:157231643:T:G	2.0983e-08	-1.52289e-10	-0.842523	3.58693e-06	-1.52289e-10	-1.01638
157231762	chr1:157231762:T:C	3.63779e-08	-1.52289e-10	-0.292272	5.39984e-06	-1.52289e-10	-0.60731
157231805	chr1:157231805:C:T	1.08648e-08	-1.52289e-10	-1.5007	2.18972e-06	-1.52289e-10	-1.5099
157231901	chr1:157231901:A:C	3.43032e-08	-1.52289e-10	-0.350995	5.55381e-06	-1.52289e-10	-0.579195
157231974	chr1:157231974:C:T	3.65921e-08	-1.52289e-10	-0.286401	5.88215e-06	-1.52289e-10	-0.521757
157232002	chr1:157232002:C:A	2.4331e-08	-1.52289e-10	-0.694483	3.79058e-06	-1.52289e-10	-0.96116
157232050	chr1:157232050:A:G	6.63394e-09	-1.34436	-0.649673	8.19922e-07	-1.63919	-0.853041
157232162	chr1:157232162:A:G	4.03121e-09	-0.967633	-1.52453	6.30571e-07	-1.24537	-1.50944
157232380	chr1:157232380:T:C	1.33632e-08	-1.52289e-10	-1.29373	2.45542e-06	-1.52289e-10	-1.39538
157232532	chr1:157232532:C:G	5.64623e-09	-0.630855	-1.52439	6.59959e-07	-1.19571	-1.51355
157232533	chr1:157232533:A:G	1.59669e-08	0.398303	-1.51402	1.4191e-06	-0.428465	-1.51519
157232556	chr1:157232556:C:G	2.31371e-08	0.778821	-1.52362	1.88705e-06	-0.134504	-1.52416
157232664	chr1:157232664:A:G	2.93587e-08	0.610487	-1.11713	2.75473e-06	-0.193997	-1.08636
157233199	chr1:157233199:A:G	1.88774e-08	-1.52289e-10	-0.948267	3.20536e-06	-1.52289e-10	-1.12886
157233209	chr1:157233209:T:C	1.27817e-08	-1.52289e-10	-1.33822	2.35306e-06	-1.52289e-10	-1.43796
157233360	chr1:157233360:T:C	1.07902e-08	-1.52289e-10	-1.50759	2.28685e-06	-1.52289e-10	-1.46651
157233727	chr1:157233727:A:G	2.52756e-09	-1.71134	-1.24764	4.80796e-07	-1.69841	-1.32758
157233841	chr1:157233841:T:C	1.9204e-09	-1.71658	-1.51712	4.15855e-07	-1.6573	-1.5138
157234254	chr1:157234254:G:A	1.90615e-09	-1.71664	-1.52451	4.11563e-07	-1.65762	-1.52386
157234266	chr1:157234266:C:T	1.72029e-08	-1.52289e-10	-1.04116	2.98047e-06	-1.52289e-10	-1.2016
157234464	chr1:157234464:A:G	1.92641e-09	-1.71696	-1.51362	4.16646e-07	-1.65955	-1.50965
157234504	chr1:157234504:T:C	1.91074e-09	-1.71641	-1.52233	4.14156e-07	-1.65376	-1.52144
157234535	chr1:157234535:CA:C	1.93246e-09	-1.7034	-1.52403	4.29182e-07	-1.62468	-1.51488
157234542	chr1:157234542:T:C	3.08612e-09	-1.5821	-1.17722	6.33817e-07	-1.6931	-1.05657
157234973	chr1:157234973:T:C	1.11865e-08	-1.52289e-10	-1.47153	2.3179e-06	-1.52289e-10	-1.45302
157235063	chr1:157235063:G:A	1.91769e-09	-1.71744	-1.51767	4.13172e-07	-1.66312	-1.51445
157235702	chr1:157235702:C:T	1.92229e-09	-1.71764	-1.51507	4.13573e-07	-1.66525	-1.51135
157235804	chr1:157235804:T:C	1.92657e-09	-1.71756	-1.51294	4.14951e-07	-1.66445	-1.50883
157235836	chr1:157235836:C:T	1.07037e-08	-1.52289e-10	-1.51565	2.16174e-06	-1.52289e-10	-1.52276
157235845	chr1:157235845:A:G	1.92099e-09	-1.71722	-1.51617	4.14693e-07	-1.66124	-1.51265
157235866	chr1:157235866:C:T	1.92405e-09	-1.71718	-1.51463	4.15593e-07	-1.66094	-1.51079
157235874	chr1:157235874:A:G	1.92326e-09	-1.71715	-1.51506	4.15414e-07	-1.66077	-1.51139
157236031	chr1:157236031:C:T	2.56079e-09	-1.71159	-1.23433	4.85891e-07	-1.6994	-1.31605
157236056	chr1:157236056:T:G	1.92477e-09	-1.7171	-1.51433	4.15933e-07	-1.66046	-1.51045
157236118	chr1:157236118:C:T	4.67461e-08	-0.0415034	-5.03233e-10	8.34366e-06	-0.172177	-5.03233e-10
157236231	chr1:157236231:G:T	1.91152e-09	-1.71616	-1.52217	4.14892e-07	-1.65215	-1.52126
157236326	chr1:157236326:C:T	1.91717e-09	-1.71777	-1.51761	4.11594e-07	-1.66702	-1.51438
157236341	chr1:157236341:T:C	1.91726e-09	-1.71779	-1.51754	4.11467e-07	-1.66734	-1.51436
157236436	chr1:157236436:G:C	4.97335e-08	0.0204462	-5.03233e-10	8.85054e-06	-0.113202	-5.03233e-10
157236494	chr1:157236494:T:G	1.91976e-09	-1.71763	-1.5164	4.12898e-07	-1.66532	-1.51291
157236520	chr1:157236520:T:C	1.82316e-08	-1.52289e-10	-0.983079	3.74364e-06	-1.52289e-10	-0.97362
157236548	chr1:157236548:G:A	1.92267e-08	-1.52289e-10	-0.929935	3.9489e-06	-1.52289e-10	-0.920242
157236592	chr1:157236592:T:C	1.92527e-09	-1.71779	-1.51338	4.13587e-07	-1.66716	-1.50941
157236918	chr1:157236918:G:A	1.91439e-09	-1.71743	-1.5194	4.12239e-07	-1.66319	-1.51664
157236961	chr1:157236961:G:C	1.10625e-08	-1.52289e-10	-1.48267	2.17336e-06	-1.52289e-10	-1.51741
157237159	chr1:157237159:G:A	2.90342e-09	-1.58224	-1.2381	5.88693e-07	-1.69396	-1.12957
157237271	chr1:157237271:T:C	1.961e-09	-1.71708	-1.49571	4.24137e-07	-1.66065	-1.49073
157237698	chr1:157237698:T:C	1.9422e-08	-1.52289e-10	-0.919826	3.98992e-06	-1.52289e-10	-0.909909
157237702	chr1:157237702:T:C	1.12193e-08	-1.52289e-10	-1.4686	2.32581e-06	-1.52289e-10	-1.44961
157237727	chr1:157237727:T:C	1.93205e-09	-1.7174	-1.51025	4.16817e-07	-1.66295	-1.50584
157237971	chr1:157237971:C:T	3.00634e-09	-1.68663	-1.09888	5.70898e-07	-1.66571	-1.18851
157238098	chr1:157238098:T:A	1.12193e-08	-1.52289e-10	-1.4686	2.32581e-06	-1.52289e-10	-1.44961
157238138	chr1:157238138:G:T	4.65029e-08	-0.0467193	-5.03233e-10	8.30109e-06	-0.177293	-5.03233e-10
157238492	chr1:157238492:TCTGGCA:T	4.8337e-08	-0.00803591	-5.03233e-10	8.62155e-06	-0.139415	-5.03233e-10
157238848	chr1:157238848:A:C	1.42949e-08	-1.52289e-10	-1.22633	2.59463e-06	-1.52289e-10	-1.34023
157239073	chr1:157239073:C:T	1.50561e-08	-1.52289e-10	-1.17445	2.65289e-06	-1.52289e-10	-1.31803
157239162	chr1:157239162:C:T	1.08604e-08	-1.52289e-10	-1.50111	2.16345e-06	-1.52289e-10	-1.52198
157239176	chr1:157239176:T:A	8.88398e-09	-1.70198	-5.03233e-10	1.85645e-06	-1.67501	-5.03233e-10
157239230	chr1:157239230:T:G	1.6445e-08	-1.52289e-10	-1.08621	3.02993e-06	-1.52289e-10	-1.18514
157240019	chr1:157240019:G:A	2.72116e-09	-1.36642	-1.51876	4.62596e-07	-1.56387	-1.50072
157240455	chr1:157240455:T:G	1.10865e-08	-1.52289e-10	-1.4805	2.17272e-06	-1.52289e-10	-1.5177
157240503	chr1:157240503:G:T	1.06095e-08	-1.52289e-10	-1.52449	2.16087e-06	-1.52289e-10	-1.52317
157240516	chr1:157240516:A:G	3.1108e-09	-1.36304	-1.38831	5.65825e-07	-1.5573	-1.30585
157240556	chr1:157240556:C:T	1.26744e-08	-1.52289e-10	-1.34665	2.32663e-06	-1.52289e-10	-1.44926
157240617	chr1:157240617:A:G	1.92542e-09	-1.71157	-1.51952	3.95689e-07	-1.70273	-1.51807
157240644	chr1:157240644:G:C	3.2419e-09	-1.39035	-1.31972	6.05472e-07	-1.57538	-1.22005
157240689	chr1:157240689:G:A	2.00854e-08	-1.52289e-10	-0.886238	4.27037e-06	-1.52289e-10	-0.84198
157240793	chr1:157240793:C:T	1.55377e-08	-1.52289e-10	-1.14297	2.82516e-06	-1.52289e-10	-1.25512
157240919	chr1:157240919:A:G	1.97819e-09	-1.70539	-1.49866	4.16833e-07	-1.69357	-1.47518
157240966	chr1:157240966:G:A	2.56422e-08	-0.641994	-5.03233e-10	5.55729e-06	-0.578569	-5.03233e-10
157241114	chr1:157241114:C:T	4.8848e-09	-0.778871	-1.52123	6.25551e-07	-1.23829	-1.52451
157241362	chr1:157241362:T:C	3.651e-09	-1.11746	-1.47378	6.67286e-07	-1.19454	-1.50368
157241375	chr1:157241375:C:T	8.95539e-09	-1.69398	-5.03233e-10	1.94166e-06	-1.63014	-5.03233e-10
157241568	chr1:157241568:C:G	1.93939e-08	-1.52289e-10	-0.921276	4.11847e-06	-1.52289e-10	-0.878198
157241607	chr1:157241607:G:T	2.03433e-07	1.42911	-5.03233e-10	3.53818e-05	1.27252	-5.03233e-10
157241621	chr1:157241621:C:A	7.31444e-09	-0.48125	-1.41513	1.07356e-06	-0.824678	-1.39802
157241745	chr1:157241745:A:C	1.19712e-08	0.0200518	-1.42378	1.64137e-06	-0.389858	-1.40829
157241782	chr1:157241782:C:T	1.16974e-08	0.0278716	-1.45474	1.59633e-06	-0.38426	-1.44171
157241792	chr1:157241792:A:T	1.48566e-08	-1.52289e-10	-1.18779	3.26256e-06	-1.52289e-10	-1.11117
157241815	chr1:157241815:C:T	1.12321e-08	-0.0798226	-1.38764	1.56396e-06	-0.476972	-1.36949
157241875	chr1:157241875:G:A	1.02581e-07	2.16294	-1.41852	2.74692e-05	2.47219	-1.45281
157242135	chr1:157242135:A:G	2.04543e-08	-1.52289e-10	-0.868041	3.59555e-06	-1.52289e-10	-1.01398
157242218	chr1:157242218:G:A	1.11011e-08	-1.52289e-10	-1.47919	2.24701e-06	-1.52289e-10	-1.48408
157242250	chr1:157242250:A:G	4.49491e-08	-1.52289e-10	-0.0807022	6.61846e-06	-1.52289e-10	-0.403817
157242382	chr1:157242382:C:T	1.64723e-08	-1.52289e-10	-1.08456	3.455e-06	-1.52289e-10	-1.05386
157242516	chr1:157242516:C:T	1.1893e-08	-1.52289e-10	-1.41029	2.28272e-06	-1.52289e-10	-1.46831
157242927	chr1:157242927:G:A	1.17914e-08	-1.52289e-10	-1.41886	2.30692e-06	-1.52289e-10	-1.45777
157242959	chr1:157242959:G:A	3.66727e-08	0.459239	-0.74344	4.84174e-06	-0.0530886	-0.663318
157243701	chr1:157243701:G:T	2.14756e-09	-1.60359	-1.51831	4.00452e-07	-1.69938	-1.50946
157243724	chr1:157243724:C:T	1.2743e-08	0.085735	-1.42699	1.7336e-06	-0.33181	-1.41167
157243765	chr1:157243765:T:C	1.29293e-08	0.0643426	-1.39108	1.76322e-06	-0.354092	-1.37244
157243826	chr1:157243826:C:T	1.33179e-08	-1.52289e-10	-1.29713	2.46489e-06	-1.52289e-10	-1.39153
157243986	chr1:157243986:G:A	1.28724e-08	-1.52289e-10	-1.33115	2.64297e-06	-1.52289e-10	-1.32178
157244173	chr1:157244173:A:G	1.24257e-08	-1.52289e-10	-1.36646	2.3371e-06	-1.52289e-10	-1.44477
157244280	chr1:157244280:A:C	8.53463e-09	-0.685085	-1.05702	3.02824e-06	-0.119651	-1.06605
157244338	chr1:157244338:C:A	1.10662e-08	-1.52289e-10	-1.48234	2.17707e-06	-1.52289e-10	-1.5157
157244420	chr1:157244420:A:G	1.50511e-08	0.175146	-1.34993	2.01327e-06	-0.253628	-1.34029
157244595	chr1:157244595:C:T	1.29384e-08	0.0261708	-1.35221	1.76233e-06	-0.384358	-1.34269
157244596	chr1:157244596:G:A	1.95738e-07	1.39055	-5.03233e-10	3.42392e-05	1.23969	-5.03233e-10
157244628	chr1:157244628:C:T	1.22141e-08	-1.52289e-10	-1.38364	2.4208e-06	-1.52289e-10	-1.40958
157244629	chr1:157244629:A:G	1.25627e-08	-1.52289e-10	-1.3555	2.48552e-06	-1.52289e-10	-1.3832
157245112	chr1:157245112:C:T	5.56102e-09	-0.718033	-1.45242	1.6413e-06	-0.331798	-1.46639
157245129	chr1:157245129:T:C	1.35351e-08	0.0959647	-1.37691	1.82623e-06	-0.316189	-1.37524
157245209	chr1:157245209:A:G	1.46313e-08	0.139822	-1.34289	1.96436e-06	-0.285524	-1.33299
157245488	chr1:157245488:C:T	2.01335e-07	1.41873	-5.03233e-10	3.5067e-05	1.26358	-5.03233e-10
157245735	chr1:157245735:T:C	1.43073e-08	0.137702	-1.36317	1.92077e-06	-0.287226	-1.35373
157245793	chr1:157245793:G:A	1.44766e-08	0.136224	-1.34993	1.94403e-06	-0.288622	-1.34029
157245892	chr1:157245892:G:C	1.83722e-08	-1.52289e-10	-0.975393	3.895e-06	-1.52289e-10	-0.933986
157245939	chr1:157245939:A:G	1.40276e-08	0.100413	-1.34562	1.8912e-06	-0.320449	-1.33602
157246077	chr1:157246077:C:G	2.54476e-09	-1.69098	-1.26121	5.10576e-07	-1.65874	-1.30716
157246105	chr1:157246105:G:A	1.32543e-08	0.0495657	-1.35147	1.80124e-06	-0.363305	-1.3419
157246269	chr1:157246269:C:T	6.56348e-09	-0.621604	-1.38311	1.02025e-06	-0.903525	-1.37011
157246428	chr1:157246428:C:T	1.47326e-08	-1.19617	-5.03233e-10	3.86644e-06	-0.941345	-5.03233e-10
157246825	chr1:157246825:A:G	1.39271e-08	0.100521	-1.35292	1.87817e-06	-0.319818	-1.34357
157246898	chr1:157246898:G:C	1.15928e-08	-1.43585	-5.03233e-10	2.16455e-06	-1.52147	-5.03233e-10
157246959	chr1:157246959:T:C	1.39295e-08	0.100441	-1.35266	1.8785e-06	-0.319925	-1.34328
157246975	chr1:157246975:A:C	1.38566e-08	0.0951945	-1.35266	1.86988e-06	-0.324526	-1.34328
157247085	chr1:157247085:G:A	1.35066e-08	0.0672055	-1.35026	1.82893e-06	-0.349188	-1.34076
157247463	chr1:157247463:A:G	1.41731e-08	0.119207	-1.3541	1.90611e-06	-0.303889	-1.34473
157247558	chr1:157247558:T:C	1.49011e-08	0.167862	-1.35266	1.99302e-06	-0.260746	-1.34328
157247631	chr1:157247631:C:G	3.61338e-09	-1.0923	-1.50929	9.48892e-07	-0.831112	-1.51503
157247642	chr1:157247642:G:A	1.40877e-08	-1.52289e-10	-1.24093	2.60809e-06	-1.52289e-10	-1.33506
157247759	chr1:157247759:C:G	9.03601e-09	-0.259376	-1.42564	1.02479e-06	-0.922464	-1.34673
157247892	chr1:157247892:A:G	1.08846e-08	-1.52289e-10	-1.49888	2.34612e-06	-1.52289e-10	-1.44092
157248066	chr1:157248066:T:C	1.38195e-08	0.111621	-1.37177	1.86033e-06	-0.309979	-1.36295
157248195	chr1:157248195:A:C	1.33245e-08	-1.52289e-10	-1.29663	2.73899e-06	-1.52289e-10	-1.28609
157248287	chr1:157248287:G:T	1.11967e-08	-0.37473	-1.09588	1.6305e-06	-0.746943	-1.05785
157248527	chr1:157248527:T:A	2.09008e-08	-0.846447	-5.03233e-10	4.45801e-06	-0.798977	-5.03233e-10
157248626	chr1:157248626:G:A	3.09925e-08	-1.52289e-10	-0.452487	6.40413e-06	-1.52289e-10	-0.436736
157248666	chr1:157248666:T:TA	4.9118e-08	1.50254	-1.49455	3.79923e-06	0.550566	-1.50945
157248785	chr1:157248785:C:T	1.23059e-08	-1.52289e-10	-1.37616	2.31222e-06	-1.52289e-10	-1.45547
157248854	chr1:157248854:AACAT:A	1.36406e-08	0.081928	-1.35511	1.8439e-06	-0.336092	-1.3457
157249637	chr1:157249637:G:C	1.43288e-08	0.160449	-1.38441	1.92343e-06	-0.254694	-1.38488
157249691	chr1:157249691:C:T	1.35616e-08	-1.52289e-10	-1.27899	2.78932e-06	-1.52289e-10	-1.26788
157249725	chr1:157249725:G:A	1.37459e-08	-1.52289e-10	-1.26549	2.52528e-06	-1.52289e-10	-1.36733
157250075	chr1:157250075:C:CA	1.44842e-08	0.128606	-1.34178	1.94708e-06	-0.295235	-1.33211
157250137	chr1:157250137:G:T	1.415e-08	0.116148	-1.35266	1.90452e-06	-0.306167	-1.34328
157250299	chr1:157250299:G:A	1.10993e-08	-0.0837873	-1.39556	1.28903e-06	-0.613691	-1.4261
157250317	chr1:157250317:C:T	2.39703e-08	0.812637	-1.52206	5.62959e-06	0.938117	-1.50376
157250385	chr1:157250385:T:C	2.12567e-09	-1.70711	-1.42504	4.84915e-07	-1.6506	-1.36686
157250518	chr1:157250518:T:C	5.0801e-08	-1.52289e-10	0.0416825	7.36892e-06	-1.52289e-10	-0.296408
157250554	chr1:157250554:C:T	9.20668e-09	-1.6663	-5.03233e-10	1.77919e-06	-1.71752	-5.03233e-10
157250971	chr1:157250971:C:G	2.03667e-09	-1.71147	-1.46344	4.58871e-07	-1.66223	-1.41043
157251330	chr1:157251330:A:G	1.17614e-08	-1.52289e-10	-1.42141	2.58538e-06	-1.52289e-10	-1.34381
157251345	chr1:157251345:T:G	1.37636e-08	0.0750835	-1.33929	1.86229e-06	-0.342713	-1.32916
157251357	chr1:157251357:T:C	1.09534e-08	-1.52289e-10	-1.49258	2.37245e-06	-1.52289e-10	-1.42976
157252252	chr1:157252252:A:T	1.62636e-08	0.249184	-1.34649	2.15076e-06	-0.19093	-1.33693
157252697	chr1:157252697:C:G	2.33928e-09	-1.69939	-1.33701	4.70514e-07	-1.67182	-1.37579
157252921	chr1:157252921:A:G	1.09355e-08	-1.52289e-10	-1.49422	2.22459e-06	-1.52289e-10	-1.49411
157252959	chr1:157252959:C:A	3.13805e-08	0.633899	-1.07395	5.63908e-06	0.549398	-1.11336
157253062	chr1:157253062:T:C	1.28666e-08	-1.52289e-10	-1.3316	2.65043e-06	-1.52289e-10	-1.31896
157253167	chr1:157253167:C:G	1.6179e-08	0.242974	-1.3455	2.14114e-06	-0.196433	-1.33591
157253508	chr1:157253508:A:G	8.49894e-09	-0.384203	-1.36209	1.11499e-06	-0.895437	-1.28939
157253579	chr1:157253579:T:C	1.42893e-08	0.147284	-1.37401	1.91111e-06	-0.280775	-1.36522
157253785	chr1:157253785:A:C	8.63673e-09	-0.380733	-1.34948	1.13424e-06	-0.893604	-1.27411
157253788	chr1:157253788:T:G	1.55563e-08	0.210816	-1.35258	2.06617e-06	-0.224765	-1.34322
157253794	chr1:157253794:C:T	4.11297e-08	-1.52289e-10	-0.169504	9.45933e-06	-1.52289e-10	-0.0466785
157253811	chr1:157253811:A:G	1.34606e-08	-1.52289e-10	-1.28646	2.76937e-06	-1.52289e-10	-1.27506
157253860	chr1:157253860:A:T	1.50628e-08	0.183136	-1.35714	2.00733e-06	-0.248959	-1.34792
157253959	chr1:157253959:T:C	3.59548e-08	0.687777	-0.991748	4.4558e-06	0.122017	-0.921491
157253963	chr1:157253963:G:A	1.58012e-08	0.166358	-1.2925	2.12258e-06	-0.252065	-1.28898
157254027	chr1:157254027:G:A	4.72956e-08	-1.52289e-10	-0.0298152	6.91267e-06	-1.52289e-10	-0.360324
157254099	chr1:157254099:C:T	2.8281e-08	-1.52289e-10	-0.544044	6.09766e-06	-1.52289e-10	-0.485775
157254172	chr1:157254172:G:A	2.21676e-08	-0.787603	-5.03233e-10	4.01975e-06	-0.90246	-5.03233e-10
157254184	chr1:157254184:T:C	1.53086e-08	0.189317	-1.34714	2.03827e-06	-0.244001	-1.33758
157254216	chr1:157254216:A:AAAT	5.57164e-09	-0.708352	-1.46019	1.64718e-06	-0.322238	-1.47238
157254272	chr1:157254272:G:A	4.8444e-09	-0.88684	-1.42157	5.03855e-07	-1.4707	-1.50844
157254275	chr1:157254275:G:A	2.72957e-08	0.783725	-1.36323	5.46681e-06	0.757456	-1.35244
157254279	chr1:157254279:T:C	8.27617e-09	-0.411683	-1.36117	1.0915e-06	-0.918097	-1.28803
157254453	chr1:157254453:C:T	5.33646e-09	-0.810943	-1.40073	1.19262e-06	-0.678167	-1.43936
157254528	chr1:157254528:T:G	1.25574e-08	-1.35592	-5.03233e-10	2.0194e-06	-1.59088	-5.03233e-10
157254584	chr1:157254584:T:C	1.28666e-08	-1.52289e-10	-1.3316	2.65043e-06	-1.52289e-10	-1.31896
157254621	chr1:157254621:T:C	4.11063e-08	-0.170072	-5.03233e-10	6.59988e-06	-0.406628	-5.03233e-10
157254759	chr1:157254759:T:C	1.58086e-08	0.216658	-1.34234	2.10011e-06	-0.219564	-1.33213
157254953	chr1:157254953:G:A	1.03657e-08	-1.54773	-5.03233e-10	1.84526e-06	-1.68106	-5.03233e-10
157255020	chr1:157255020:C:T	1.06152e-08	-1.52289e-10	-1.52395	2.17255e-06	-1.52289e-10	-1.51778
157255056	chr1:157255056:T:C	1.47596e-08	0.163565	-1.35791	1.97191e-06	-0.266115	-1.34856
157255354	chr1:157255354:A:G	1.36213e-08	0.0903207	-1.36492	1.83298e-06	-0.331911	-1.35583
157255434	chr1:157255434:A:C	1.12527e-08	-0.225254	-1.24038	1.6417e-06	-0.591812	-1.20613
157255557	chr1:157255557:C:T	1.42986e-08	0.137385	-1.36346	1.91597e-06	-0.289054	-1.3544
157256073	chr1:157256073:A:T	4.75644e-08	-1.52289e-10	-0.0241494	6.82274e-06	-1.52289e-10	-0.373418
157256388	chr1:157256388:C:A	1.10787e-08	-1.52289e-10	-1.48121	2.18114e-06	-1.52289e-10	-1.51383
157256935	chr1:157256935:C:T	1.4943e-08	-1.52289e-10	-1.18199	3.28898e-06	-1.52289e-10	-1.1031
157256941	chr1:157256941:G:A	1.53646e-08	0.19909	-1.35326	2.04433e-06	-0.235047	-1.34356
157257052	chr1:157257052:T:A	1.09699e-08	-1.52289e-10	-1.49108	2.41421e-06	-1.52289e-10	-1.41231
157257134	chr1:157257134:CA:C	1.5897e-08	0.247639	-1.36774	2.10334e-06	-0.183982	-1.36617
157257279	chr1:157257279:T:C	1.52805e-08	0.193169	-1.35282	2.03492e-06	-0.239821	-1.3434
157257336	chr1:157257336:C:T	2.87805e-08	-1.52289e-10	-0.526536	5.94549e-06	-1.52289e-10	-0.511047
157257648	chr1:157257648:C:T	5.66842e-09	-0.691228	-1.4601	1.67962e-06	-0.302494	-1.47262
157257874	chr1:157257874:A:G	2.18953e-07	1.50262	-5.03233e-10	3.81913e-05	1.34893	-5.03233e-10
157258056	chr1:157258056:A:G	3.53021e-09	-1.13796	-1.48691	5.19533e-07	-1.4344	-1.51411
157258060	chr1:157258060:A:G	3.16418e-09	-1.24941	-1.48494	4.82412e-07	-1.5099	-1.51274
157258240	chr1:157258240:C:T	1.41366e-08	0.151807	-1.38928	1.89702e-06	-0.263463	-1.38993
157258248	chr1:157258248:T:A	8.40176e-09	-0.233706	-1.52409	9.21665e-07	-0.856187	-1.51907
157258372	chr1:157258372:A:C	2.66552e-08	-1.52289e-10	-0.603248	5.50233e-06	-1.52289e-10	-0.588508
157258393	chr1:157258393:A:T	1.08594e-08	-1.52289e-10	-1.5012	2.20123e-06	-1.52289e-10	-1.50467
157258555	chr1:157258555:C:T	1.44241e-08	0.174299	-1.39163	1.92263e-06	-0.25648	-1.38351
157259131	chr1:157259131:A:G	1.36396e-08	-1.52289e-10	-1.27325	2.80621e-06	-1.52289e-10	-1.26185
157259240	chr1:157259240:G:A	2.33007e-08	-1.52289e-10	-0.737749	4.74777e-06	-1.52289e-10	-0.736005
157259440	chr1:157259440:T:C	1.52194e-08	0.192575	-1.35623	2.02653e-06	-0.240448	-1.3469
157259585	chr1:157259585:C:T	1.6892e-08	0.289966	-1.34936	2.22438e-06	-0.154344	-1.33986
157259631	chr1:157259631:A:G	1.11447e-08	-1.52289e-10	-1.47527	2.48159e-06	-1.52289e-10	-1.38478
157259905	chr1:157259905:G:C	1.25759e-08	-1.52289e-10	-1.35445	2.36797e-06	-1.52289e-10	-1.43165
157259925	chr1:157259925:G:A	1.45117e-08	0.136	-1.34728	1.94655e-06	-0.289916	-1.33771
157260054	chr1:157260054:A:AG	1.51883e-08	0.188381	-1.35409	2.02204e-06	-0.244865	-1.34471
157260170	chr1:157260170:C:T	2.00872e-09	-1.69108	-1.49765	4.03819e-07	-1.67932	-1.52115
157260199	chr1:157260199:T:C	1.50552e-08	0.169949	-1.34446	2.00962e-06	-0.260893	-1.33484
157260318	chr1:157260318:T:C	1.03529e-08	-0.303745	-1.24523	1.52301e-06	-0.661432	-1.21156
157260369	chr1:157260369:G:A	4.16778e-08	-1.52289e-10	-0.156265	9.57918e-06	-1.52289e-10	-0.0340881
157260444	chr1:157260444:C:T	1.66546e-08	0.265948	-1.3395	2.1988e-06	-0.176068	-1.3297
157260479	chr1:157260479:A:G	1.56226e-08	0.194797	-1.33231	2.07952e-06	-0.239145	-1.3224
157260995	chr1:157260995:G:A	3.94994e-08	-1.52289e-10	-0.209947	5.80904e-06	-1.52289e-10	-0.534264
157261029	chr1:157261029:G:A	1.13465e-08	-1.52289e-10	-1.45733	2.2406e-06	-1.52289e-10	-1.48694
157261193	chr1:157261193:T:C	8.28597e-09	-0.29576	-1.47591	1.06246e-06	-0.802335	-1.43076
157261279	chr1:157261279:T:C	9.19798e-09	-0.315515	-1.35173	9.87811e-07	-0.885897	-1.42005
157261388	chr1:157261388:C:T	1.59182e-08	0.226134	-1.34491	2.11046e-06	-0.211427	-1.33534
157261436	chr1:157261436:T:C	1.48829e-08	0.166782	-1.3528	1.98733e-06	-0.26349	-1.3434
157261544	chr1:157261544:T:C	1.59125e-08	0.234633	-1.35376	2.10661e-06	-0.204129	-1.34447
157261638	chr1:157261638:C:G	8.66571e-09	-0.264427	-1.46243	1.10816e-06	-0.778611	-1.41237
157261808	chr1:157261808:G:T	4.15623e-08	-1.52289e-10	-0.159039	9.55141e-06	-1.52289e-10	-0.0369911
157261887	chr1:157261887:C:A	3.95906e-08	1.22196	-1.42961	3.99636e-06	0.506155	-1.41445
157261989	chr1:157261989:C:T	1.54182e-08	0.211891	-1.36258	2.04734e-06	-0.223679	-1.35346
157262026	chr1:157262026:A:T	1.52109e-08	0.186563	-1.35078	2.02685e-06	-0.245846	-1.34135
157262405	chr1:157262405:A:G	1.26921e-08	-1.52289e-10	-1.34525	2.60425e-06	-1.52289e-10	-1.33653
157262418	chr1:157262418:A:T	2.08654e-07	1.45444	-5.03233e-10	3.63576e-05	1.29972	-5.03233e-10
157262744	chr1:157262744:T:C	1.06296e-08	-0.290226	-1.23236	1.56354e-06	-0.649243	-1.19748
157263169	chr1:157263169:CA:C	4.75422e-09	-0.848057	-1.47915	5.12146e-07	-1.43875	-1.52408
157263438	chr1:157263438:T:C	2.62231e-08	0.756888	-1.37648	5.25946e-06	0.732696	-1.36635
157263621	chr1:157263621:A:G	1.24162e-08	-1.52289e-10	-1.36723	2.45941e-06	-1.52289e-10	-1.39376
157263792	chr1:157263792:T:A	2.57675e-08	0.762149	-1.39927	5.16408e-06	0.737827	-1.38978
157263991	chr1:157263991:T:C	1.94984e-09	-1.71324	-1.50525	4.08774e-07	-1.68988	-1.49839
157264127	chr1:157264127:A:T	1.41942e-08	0.106857	-1.34025	1.91061e-06	-0.316185	-1.33007
157264240	chr1:157264240:G:A	2.68048e-08	-1.52289e-10	-0.597653	5.53087e-06	-1.52289e-10	-0.583334
157264242	chr1:157264242:A:G	1.55302e-08	0.239286	-1.38273	2.05294e-06	-0.200199	-1.37421
157264517	chr1:157264517:T:C	1.85588e-08	0.222279	-1.18757	2.43543e-06	-0.235249	-1.16831
157264765	chr1:157264765:C:T	2.07559e-09	-1.69865	-1.45734	4.34268e-07	-1.65896	-1.46882
157265052	chr1:157265052:C:T	2.27894e-07	1.54265	-5.03233e-10	3.96645e-05	1.38678	-5.03233e-10
157265117	chr1:157265117:G:A	2.22826e-07	1.52016	-5.03233e-10	3.88497e-05	1.36602	-5.03233e-10
157265361	chr1:157265361:T:C	1.59103e-08	0.247111	-1.36638	2.1024e-06	-0.192922	-1.35768
157265477	chr1:157265477:T:C	1.09822e-08	-1.52289e-10	-1.48996	2.16952e-06	-1.52289e-10	-1.51917
157265512	chr1:157265512:G:A	1.09341e-08	-1.52289e-10	-1.49434	2.16576e-06	-1.52289e-10	-1.52091
157265650	chr1:157265650:C:T	1.16277e-08	-1.52289e-10	-1.43285	2.28123e-06	-1.52289e-10	-1.46896
157265756	chr1:157265756:A:G	1.47762e-08	0.180759	-1.37397	1.96643e-06	-0.251995	-1.36546
157266029	chr1:157266029:T:A	1.91518e-09	-1.71794	-1.51848	4.15596e-07	-1.70802	-1.4637
157266141	chr1:157266141:T:A	1.49121e-08	0.189371	-1.37343	1.98311e-06	-0.244299	-1.36471
157266154	chr1:157266154:T:C	1.38412e-08	0.114944	-1.37353	1.85714e-06	-0.309836	-1.36481
157266505	chr1:157266505:G:A	1.91884e-09	-1.71559	-1.51892	4.12419e-07	-1.71431	-1.46508
157266609	chr1:157266609:T:C	3.54555e-09	-1.33828	-1.28226	6.27083e-07	-1.34374	-1.41662
157266795	chr1:157266795:T:C	1.33866e-08	-1.52289e-10	-1.29198	2.75316e-06	-1.52289e-10	-1.28093
157266945	chr1:157266945:T:C	1.06093e-08	-1.52289e-10	-1.5245	2.15797e-06	-1.52289e-10	-1.52451
157267077	chr1:157267077:T:C	2.14704e-07	1.48303	-5.03233e-10	3.73935e-05	1.32782	-5.03233e-10
157267163	chr1:157267163:C:T	1.0637e-08	-1.52289e-10	-1.52189	2.16601e-06	-1.52289e-10	-1.52079
157267571	chr1:157267571:G:A	9.30618e-09	-0.204231	-1.45132	1.18392e-06	-0.727306	-1.39755
157267713	chr1:157267713:T:C	1.3967e-08	-1.52289e-10	-1.24954	2.58789e-06	-1.52289e-10	-1.34284
157267879	chr1:157267879:T:C	4.37032e-08	-1.52289e-10	-0.108813	1.0092e-05	-1.52289e-10	0.0180645
157268042	chr1:157268042:G:A	8.74366e-09	-1.7179	-5.03233e-10	1.79054e-06	-1.71116	-5.03233e-10
157268122	chr1:157268122:G:C	2.64658e-08	-1.52289e-10	-0.610379	5.55311e-06	-1.52289e-10	-0.579321
157268206	chr1:157268206:G:A	1.34028e-08	-1.52289e-10	-1.29077	2.7567e-06	-1.52289e-10	-1.27964
157268310	chr1:157268310:A:G	1.65174e-08	-1.52289e-10	-1.08182	3.33271e-06	-1.52289e-10	-1.08989
157268526	chr1:157268526:G:A	1.59416e-08	-1.52289e-10	-1.1173	3.22549e-06	-1.52289e-10	-1.12259
157268748	chr1:157268748:C:T	1.59669e-08	-1.52289e-10	-1.11572	3.23085e-06	-1.52289e-10	-1.12093
157268761	chr1:157268761:C:T	1.63307e-08	-1.52289e-10	-1.09319	3.30423e-06	-1.52289e-10	-1.09848
157268790	chr1:157268790:A:G	2.047e-08	-1.52289e-10	-0.867271	3.54727e-06	-1.52289e-10	-1.0275
157269121	chr1:157269121:A:G	1.14837e-08	-1.52289e-10	-1.4453	2.32952e-06	-1.52289e-10	-1.44802
157269316	chr1:157269316:G:A	9.54717e-09	-0.214361	-1.41563	1.34358e-06	-0.58238	-1.41596
157269409	chr1:157269409:C:T	1.53595e-08	-1.52289e-10	-1.1545	3.39288e-06	-1.52289e-10	-1.072
157269605	chr1:157269605:A:T	9.22094e-09	-0.235057	-1.4297	1.17598e-06	-0.760794	-1.37079
157269724	chr1:157269724:A:G	2.02731e-09	-1.67737	-1.50215	4.06569e-07	-1.68381	-1.50988
157269811	chr1:157269811:C:T	5.38636e-08	-1.52289e-10	0.100222	1.233e-05	-1.52289e-10	0.218353
157269833	chr1:157269833:C:T	1.26477e-08	-1.52289e-10	-1.34876	2.86761e-06	-1.52289e-10	-1.2402
157269973	chr1:157269973:A:G	1.06133e-08	-1.52289e-10	-1.52412	2.21797e-06	-1.52289e-10	-1.49709
157270136	chr1:157270136:C:T	2.44937e-07	1.61477	-5.03233e-10	4.19207e-05	1.4421	-5.03233e-10
157270199	chr1:157270199:C:T	7.47312e-09	-0.477541	-1.39738	8.1552e-07	-1.08012	-1.41748
157270380	chr1:157270380:G:A	1.0609e-08	-1.52289e-10	-1.52453	2.19911e-06	-1.52289e-10	-1.50563
157270491	chr1:157270491:A:G	1.16092e-08	-1.52289e-10	-1.43444	2.22757e-06	-1.52289e-10	-1.49277
157270511	chr1:157270511:A:G	3.60768e-08	-0.300582	-5.03233e-10	5.22449e-06	-0.640323	-5.03233e-10
157270665	chr1:157270665:T:C	8.40012e-09	-0.309823	-1.44816	1.08241e-06	-0.820344	-1.39414
157270768	chr1:157270768:G:T	5.50662e-09	-0.766999	-1.41328	5.30988e-07	-1.41109	-1.51561
157270905	chr1:157270905:G:T	1.0609e-08	-1.52289e-10	-1.52453	2.16545e-06	-1.52289e-10	-1.52105
157271152	chr1:157271152:C:T	5.38569e-09	-0.775703	-1.42678	5.26421e-07	-1.41623	-1.51911
157271282	chr1:157271282:A:C	1.06143e-08	-1.52289e-10	-1.52403	2.21944e-06	-1.52289e-10	-1.49643
157271644	chr1:157271644:T:C	1.06125e-08	-1.52289e-10	-1.5242	2.21648e-06	-1.52289e-10	-1.49776
157271670	chr1:157271670:C:T	2.03084e-09	-1.67262	-1.50517	4.07431e-07	-1.6793	-1.51226
157272221	chr1:157272221:G:A	3.94746e-08	-1.52289e-10	-0.210577	9.04699e-06	-1.52289e-10	-0.091247
157272474	chr1:157272474:G:A	9.72836e-09	-0.147011	-1.46418	1.20867e-06	-0.688716	-1.41544
157272639	chr1:157272639:C:T	1.31965e-08	-1.52289e-10	-1.30628	2.8073e-06	-1.52289e-10	-1.26146
157272666	chr1:157272666:T:G	1.06147e-08	-1.52289e-10	-1.52399	2.22027e-06	-1.52289e-10	-1.49605
157272728	chr1:157272728:A:G	2.3895e-07	1.59002	-5.03233e-10	4.09009e-05	1.41747	-5.03233e-10
157272918	chr1:157272918:C:T	1.06111e-08	-1.52289e-10	-1.52433	2.21368e-06	-1.52289e-10	-1.49902
157273034	chr1:157273034:G:C	6.1952e-09	-0.693244	-1.36921	7.53455e-07	-1.29268	-1.28408
157273209	chr1:157273209:A:G	1.0611e-08	-1.52289e-10	-1.52434	2.21337e-06	-1.52289e-10	-1.49916
157273343	chr1:157273343:G:A	1.36239e-08	-1.52289e-10	-1.27441	2.80015e-06	-1.52289e-10	-1.26401
157273371	chr1:157273371:T:C	2.59999e-09	-1.70612	-1.2246	6.84907e-07	-1.63425	-1.0379
157273475	chr1:157273475:G:T	1.10585e-08	-1.52289e-10	-1.48303	2.25347e-06	-1.52289e-10	-1.48121
157273681	chr1:157273681:A:G	3.44192e-08	-1.52289e-10	-0.347618	5.15239e-06	-1.52289e-10	-0.65422
157273994	chr1:157273994:C:T	1.64716e-08	-1.52289e-10	-1.0846	3.28099e-06	-1.52289e-10	-1.10554
157274299	chr1:157274299:C:A	3.12259e-09	-1.43807	-1.3095	6.00932e-07	-1.60703	-1.19592
157274513	chr1:157274513:T:C	1.06112e-08	-1.52289e-10	-1.52433	2.21458e-06	-1.52289e-10	-1.49862
157274726	chr1:157274726:G:T	1.0609e-08	-1.52289e-10	-1.52453	2.20386e-06	-1.52289e-10	-1.50347
157274785	chr1:157274785:A:T	1.06335e-08	-1.52289e-10	-1.52222	2.17863e-06	-1.52289e-10	-1.51498
157274885	chr1:157274885:C:A	1.09324e-08	-1.52289e-10	-1.4945	2.26982e-06	-1.52289e-10	-1.47398
157275054	chr1:157275054:C:T	2.0627e-09	-1.65075	-1.51147	4.27064e-07	-1.64702	-1.49748
157275146	chr1:157275146:T:A	1.0629e-08	-1.52289e-10	-1.52265	2.23694e-06	-1.52289e-10	-1.48857
157275186	chr1:157275186:C:T	3.7483e-09	-1.08849	-1.47644	4.49032e-07	-1.57094	-1.5234
157275439	chr1:157275439:C:T	1.43916e-08	-1.52289e-10	-1.21959	3.15615e-06	-1.52289e-10	-1.14433
157275734	chr1:157275734:G:A	1.06092e-08	-1.52289e-10	-1.52451	2.20803e-06	-1.52289e-10	-1.50158
157275848	chr1:157275848:G:A	1.29471e-08	-1.52289e-10	-1.32536	2.80025e-06	-1.52289e-10	-1.26397
157276122	chr1:157276122:T:C	1.30116e-08	-1.52289e-10	-1.32039	2.42297e-06	-1.52289e-10	-1.40869
157276258	chr1:157276258:G:A	1.0937e-08	-1.52289e-10	-1.49408	2.27765e-06	-1.52289e-10	-1.47054
157276450	chr1:157276450:T:C	1.07204e-08	-1.52289e-10	-1.51408	2.30058e-06	-1.52289e-10	-1.46052
157276505	chr1:157276505:A:G	1.94338e-09	-1.71317	-1.50863	4.24197e-07	-1.69732	-1.45392
157276594	chr1:157276594:G:A	1.07054e-08	-1.52289e-10	-1.51548	2.29215e-06	-1.52289e-10	-1.46419
157277051	chr1:157277051:A:G	1.92085e-09	-1.71617	-1.5173	4.13095e-07	-1.70358	-1.47418
157277113	chr1:157277113:A:G	1.08732e-08	-1.52289e-10	-1.49993	2.37386e-06	-1.52289e-10	-1.42916
157277183	chr1:157277183:G:A	1.76715e-08	-1.52289e-10	-1.01428	2.96623e-06	-1.52289e-10	-1.20639
157277241	chr1:157277241:C:T	1.24663e-08	-1.52289e-10	-1.3632	2.45691e-06	-1.52289e-10	-1.39477
157277386	chr1:157277386:T:C	1.07325e-08	-1.52289e-10	-1.51296	2.3082e-06	-1.52289e-10	-1.45721
157277656	chr1:157277656:T:C	7.18026e-09	-0.411585	-1.50331	9.96965e-07	-0.799714	-1.49701
157278201	chr1:157278201:T:A	1.15762e-08	-1.52289e-10	-1.43729	2.53002e-06	-1.52289e-10	-1.36545
157278265	chr1:157278265:A:C	1.09105e-08	-1.52289e-10	-1.49651	2.18081e-06	-1.52289e-10	-1.51398
157278353	chr1:157278353:G:A	1.18156e-08	-1.52289e-10	-1.41681	2.59952e-06	-1.52289e-10	-1.33835
157278494	chr1:157278494:C:T	1.06232e-08	-1.52289e-10	-1.52319	2.24198e-06	-1.52289e-10	-1.48632
157278702	chr1:157278702:A:G	1.22339e-07	0.920564	-5.03233e-10	2.1472e-05	0.773071	-5.03233e-10
157278825	chr1:157278825:T:A	1.16701e-08	-1.52289e-10	-1.4292	2.55549e-06	-1.52289e-10	-1.35544
157278858	chr1:157278858:A:G	8.61956e-09	-0.250197	-1.482	1.04761e-06	-0.740092	-1.50708
157279062	chr1:157279062:C:T	1.10116e-08	-1.52289e-10	-1.48728	2.23492e-06	-1.52289e-10	-1.48948
157279114	chr1:157279114:A:G	2.01933e-08	-0.235232	-0.645648	1.88997e-06	-0.684195	-0.972924
157279168	chr1:157279168:T:A	4.87413e-09	-1.36738	-0.934907	7.21351e-07	-1.46182	-1.15849
157279374	chr1:157279374:G:C	4.97119e-09	-0.790244	-1.49233	1.36329e-06	-0.460957	-1.52282
157279384	chr1:157279384:T:C	5.46965e-09	-0.708032	-1.47899	1.49909e-06	-0.364363	-1.52446
157279636	chr1:157279636:T:C	3.96482e-09	-0.984938	-1.52384	1.12705e-06	-0.675906	-1.49817
157279975	chr1:157279975:G:A	5.94819e-09	-0.58116	-1.52199	2.00833e-06	-0.130441	-1.46593
157280045	chr1:157280045:G:T	9.1864e-09	-1.66851	-5.03233e-10	1.85179e-06	-1.67753	-5.03233e-10
157280371	chr1:157280371:C:T	5.91768e-09	-0.586781	-1.52151	1.9977e-06	-0.137766	-1.46392
157280430	chr1:157280430:C:T	2.84035e-09	-1.41562	-1.42669	4.94364e-07	-1.58421	-1.41395
157280467	chr1:157280467:TAAC:T	4.20868e-09	-1.04118	-1.40791	5.6422e-07	-1.53561	-1.33038
157280505	chr1:157280505:T:G	1.26061e-08	-1.52289e-10	-1.35205	2.37526e-06	-1.52289e-10	-1.42857
157280516	chr1:157280516:C:T	5.85214e-09	-0.598631	-1.52079	1.97547e-06	-0.152002	-1.46087
157280600	chr1:157280600:C:T	5.85893e-09	-0.596365	-1.5219	1.97155e-06	-0.149117	-1.46574
157280605	chr1:157280605:T:C	5.82839e-09	-0.600322	-1.52317	1.94904e-06	-0.153819	-1.47253
157280621	chr1:157280621:G:A	5.8406e-09	-0.599251	-1.52215	1.96218e-06	-0.152652	-1.46697
157280740	chr1:157280740:T:C	4.92575e-09	-0.769276	-1.52248	1.59517e-06	-0.358454	-1.46824
157280853	chr1:157280853:G:A	5.81387e-09	-0.604323	-1.52166	1.95502e-06	-0.158735	-1.46454
157281148	chr1:157281148:T:C	1.59769e-08	-1.52289e-10	-1.11509	2.85852e-06	-1.52289e-10	-1.24337
157281779	chr1:157281779:A:G	3.44097e-08	0.316233	-0.664127	2.96787e-06	-0.214894	-0.990942
157281807	chr1:157281807:C:T	6.02512e-09	-0.568844	-1.52145	2.04487e-06	-0.114659	-1.46369
157282223	chr1:157282223:C:T	3.7753e-08	1.01796	-1.27313	2.90094e-06	0.18068	-1.40933
157282312	chr1:157282312:T:C	5.79019e-09	-0.605898	-1.52417	1.92384e-06	-0.159047	-1.48031
157282345	chr1:157282345:T:C	2.06085e-09	-1.67337	-1.48974	4.65643e-07	-1.66878	-1.38924
157282872	chr1:157282872:T:G	5.72904e-09	-0.616203	-1.52448	1.89205e-06	-0.170873	-1.48514
157282958	chr1:157282958:T:C	1.94327e-09	-1.69974	-1.52212	4.3783e-07	-1.63154	-1.48806
157283092	chr1:157283092:AT:A	5.66301e-09	-0.627745	-1.52453	1.86142e-06	-0.184883	-1.48746
157283175	chr1:157283175:T:A	5.96784e-09	-0.575719	-1.52413	1.99517e-06	-0.123087	-1.47986
157283292	chr1:157283292:G:A	5.76926e-09	-0.60975	-1.52394	1.92108e-06	-0.16262	-1.47817
157283342	chr1:157283342:T:C	5.61808e-09	-0.635942	-1.5243	1.85456e-06	-0.194104	-1.48193
157283559	chr1:157283559:G:A	6.76624e-09	-0.559427	-1.41486	1.89479e-06	-0.266517	-1.38805
157283868	chr1:157283868:A:T	3.81827e-09	-1.10819	-1.43824	8.00352e-07	-1.05305	-1.46333
157284103	chr1:157284103:G:A	5.75053e-09	-0.61383	-1.52311	1.92139e-06	-0.168243	-1.47239
157284110	chr1:157284110:T:C	4.1084e-09	-1.10722	-1.36598	5.7471e-07	-1.56919	-1.27838
157284216	chr1:157284216:T:C	6.14082e-09	-0.550198	-1.52108	2.09501e-06	-0.0920478	-1.46207
157284399	chr1:157284399:C:T	1.0732e-08	-1.52289e-10	-1.513	2.2059e-06	-1.52289e-10	-1.50254
157285606	chr1:157285606:A:G	2.16694e-09	-1.6857	-1.42722	4.71538e-07	-1.67646	-1.36897
157286190	chr1:157286190:C:T	2.56259e-07	1.65995	-5.03233e-10	4.57032e-05	1.52849	-5.03233e-10
157286253	chr1:157286253:A:C	5.13333e-08	0.240528	-0.188423	4.10734e-06	-0.271047	-0.609858
157286291	chr1:157286291:G:A	3.38403e-09	-1.51871	-1.14846	4.00084e-07	-1.709	-1.50076
157286321	chr1:157286321:C:G	4.23896e-09	-0.917393	-1.52452	1.01217e-06	-0.757792	-1.52379
157286392	chr1:157286392:G:C	1.24097e-08	-1.36776	-5.03233e-10	2.62106e-06	-1.3301	-5.03233e-10
157286851	chr1:157286851:G:A	9.25308e-09	-1.66128	-5.03233e-10	1.84253e-06	-1.68254	-5.03233e-10
157286890	chr1:157286890:C:T	9.32441e-09	-1.6536	-5.03233e-10	1.84696e-06	-1.68014	-5.03233e-10
157286949	chr1:157286949:G:A	3.32041e-09	-1.26092	-1.42523	7.85939e-07	-1.02986	-1.50469
157287337	chr1:157287337:C:A	1.94295e-09	-1.69851	-1.52352	4.34071e-07	-1.63381	-1.49442
157287567	chr1:157287567:C:T	6.55204e-09	-0.484266	-1.52219	6.85733e-07	-1.16092	-1.51003
157288042	chr1:157288042:C:T	3.27169e-09	-1.31169	-1.38923	5.5793e-07	-1.50394	-1.37326
157288162	chr1:157288162:T:C	4.51114e-09	-0.964943	-1.41474	9.48616e-07	-0.926018	-1.42041
157288320	chr1:157288320:C:T	9.32162e-09	-1.6539	-5.03233e-10	2.16453e-06	-1.52147	-5.03233e-10
157288339	chr1:157288339:G:A	4.42672e-09	-0.906977	-1.4916	5.98619e-07	-1.35306	-1.45375
157288355	chr1:157288355:G:A	1.97729e-09	-1.68085	-1.52366	4.24221e-07	-1.65759	-1.49359
157288434	chr1:157288434:G:A	3.98466e-09	-1.13025	-1.37353	9.27771e-07	-0.903479	-1.46517
157288452	chr1:157288452:G:A	1.84902e-08	-0.487599	-0.481396	1.54745e-06	-1.02306	-0.834011
157288551	chr1:157288551:G:A	1.06231e-08	-1.52289e-10	-1.5232	2.19944e-06	-1.52289e-10	-1.50548
157288750	chr1:157288750:A:G	3.97769e-09	-1.13425	-1.37128	9.23342e-07	-0.909805	-1.46363
157288761	chr1:157288761:C:T	1.09559e-08	-1.52289e-10	-1.49235	2.26495e-06	-1.52289e-10	-1.47613
157289269	chr1:157289269:C:T	2.79748e-07	1.74766	-5.03233e-10	4.98862e-05	1.61606	-5.03233e-10
157289329	chr1:157289329:G:A	4.32577e-09	-0.917183	-1.50446	5.96266e-07	-1.30427	-1.50648
157289366	chr1:157289366:A:G	4.57184e-08	0.751619	-0.815351	3.94815e-06	0.100415	-1.02085
157289374	chr1:157289374:T:C	6.37996e-08	-1.52289e-10	0.269514	1.22878e-05	-1.52289e-10	0.21493
157289642	chr1:157289642:T:C	1.06127e-08	-1.52289e-10	-1.52418	2.17481e-06	-1.52289e-10	-1.51674
157289967	chr1:157289967:C:T	2.17709e-09	-1.6701	-1.43815	4.62729e-07	-1.68535	-1.37894
157290056	chr1:157290056:G:T	4.48604e-09	-0.924059	-1.4612	5.74892e-07	-1.33308	-1.51417
157290091	chr1:157290091:C:G	2.54254e-09	-1.43776	-1.51531	4.08264e-07	-1.66582	-1.5237
157290294	chr1:157290294:C:T	1.06249e-08	-1.52289e-10	-1.52304	2.16005e-06	-1.52289e-10	-1.52355
157290387	chr1:157290387:C:T	1.31641e-08	0.183212	-1.49195	3.66807e-06	0.527403	-1.52142
157290421	chr1:157290421:T:C	3.20961e-07	1.88509	-5.03233e-10	5.66801e-05	1.74374	-5.03233e-10
157290687	chr1:157290687:A:T	1.06169e-08	-1.52289e-10	-1.52379	2.15832e-06	-1.52289e-10	-1.52435
157290969	chr1:157290969:C:T	5.50141e-08	0.646342	-0.524986	4.57412e-06	-0.00191064	-0.771355
157291067	chr1:157291067:T:C	2.48165e-09	-1.71163	-1.26568	6.40644e-07	-1.5597	-1.17926
157291117	chr1:157291117:G:A	1.47829e-07	1.10982	-5.03233e-10	2.75606e-05	1.02271	-5.03233e-10
157291245	chr1:157291245:A:G	1.43788e-07	1.08211	-5.03233e-10	2.67918e-05	0.994416	-5.03233e-10
157291341	chr1:157291341:T:C	1.48139e-07	1.11192	-5.03233e-10	2.76172e-05	1.02476	-5.03233e-10
157291384	chr1:157291384:C:T	5.03886e-08	0.0335311	-5.03233e-10	8.83579e-06	-0.114869	-5.03233e-10
157291417	chr1:157291417:G:A	1.2706e-08	0.0286113	-1.37277	3.28943e-06	0.348603	-1.45157
157291626	chr1:157291626:C:T	1.06668e-08	-1.52289e-10	-1.5191	2.15935e-06	-1.52289e-10	-1.52387
157291771	chr1:157291771:A:G	1.46069e-07	1.09784	-5.03233e-10	2.72377e-05	1.01092	-5.03233e-10
157291884	chr1:157291884:T:C	1.77881e-07	1.29488	-5.03233e-10	3.29059e-05	1.19997	-5.03233e-10
157292082	chr1:157292082:A:C	4.86778e-08	0.636861	-0.637871	4.11923e-06	-0.00695376	-0.871059
157292095	chr1:157292095:G:T	1.06093e-08	-1.52289e-10	-1.5245	2.16251e-06	-1.52289e-10	-1.52241
157292340	chr1:157292340:A:G	5.15821e-08	0.546541	-0.4896	4.32241e-06	-0.0864249	-0.743441
157292421	chr1:157292421:C:T	1.23302e-08	0.0219131	-1.3961	3.26541e-06	0.358077	-1.46837
157292692	chr1:157292692:T:C	2.07442e-08	0.64429	-1.49826	5.14135e-06	0.817761	-1.47413
157292816	chr1:157292816:G:A	2.99984e-09	-1.47033	-1.31734	7.15953e-07	-1.50881	-1.11901
157292860	chr1:157292860:C:G	9.14514e-09	-1.67301	-5.03233e-10	1.92353e-06	-1.63952	-5.03233e-10
157292965	chr1:157292965:G:A	3.93815e-09	-1.31434	-1.20118	6.56404e-07	-1.53231	-1.18235
157293197	chr1:157293197:T:C	1.65749e-07	1.22424	-5.03233e-10	3.02977e-05	1.11739	-5.03233e-10
157293270	chr1:157293270:CTG:C	1.15357e-08	-1.52289e-10	-1.44079	2.35719e-06	-1.52289e-10	-1.43621
157293482	chr1:157293482:C:T	1.99023e-09	-1.6875	-1.51049	4.17312e-07	-1.64388	-1.52372
157293630	chr1:157293630:T:C	1.87129e-08	-1.52289e-10	-0.957019	4.18707e-06	-1.52289e-10	-0.86168
157293772	chr1:157293772:C:T	1.65084e-07	1.22022	-5.03233e-10	3.01804e-05	1.11351	-5.03233e-10
157293861	chr1:157293861:C:T	1.60985e-07	1.19508	-5.03233e-10	2.9444e-05	1.08881	-5.03233e-10
157294093	chr1:157294093:G:A	1.4969e-08	-1.52289e-10	-1.18025	3.29579e-06	-1.52289e-10	-1.10103
157294265	chr1:157294265:A:T	1.57328e-07	1.1721	-5.03233e-10	2.87599e-05	1.0653	-5.03233e-10
157294320	chr1:157294320:C:A	1.47214e-08	-1.19693	-5.03233e-10	2.8619e-06	-1.24219	-5.03233e-10
157294385	chr1:157294385:T:C	2.01252e-09	-1.69401	-1.49284	4.24801e-07	-1.62538	-1.52443
157294420	chr1:157294420:T:C	1.46257e-08	-1.20346	-5.03233e-10	2.44331e-06	-1.40033	-5.03233e-10
157294442	chr1:157294442:A:C	1.58952e-07	1.18237	-5.03233e-10	2.90531e-05	1.07545	-5.03233e-10
157294488	chr1:157294488:A:G	1.57869e-07	1.17554	-5.03233e-10	2.88496e-05	1.06842	-5.03233e-10
157294538	chr1:157294538:G:C	1.0623e-08	-1.52289e-10	-1.52321	2.16027e-06	-1.52289e-10	-1.52345
157294820	chr1:157294820:C:T	1.59348e-07	1.18486	-5.03233e-10	2.91228e-05	1.07784	-5.03233e-10
157295194	chr1:157295194:A:C	1.46907e-08	-1.52289e-10	-1.19902	3.22783e-06	-1.52289e-10	-1.12187
157295341	chr1:157295341:C:T	1.61938e-07	1.20098	-5.03233e-10	2.95875e-05	1.09367	-5.03233e-10
157295455	chr1:157295455:A:C	1.60796e-07	1.1939	-5.03233e-10	2.93838e-05	1.08676	-5.03233e-10
157295514	chr1:157295514:G:A	1.65973e-07	1.22559	-5.03233e-10	3.03126e-05	1.11788	-5.03233e-10
157295530	chr1:157295530:C:T	1.06937e-08	-1.52289e-10	-1.51657	2.17941e-06	-1.52289e-10	-1.51462
157295562	chr1:157295562:C:T	2.16965e-09	-1.71328	-1.39839	5.69795e-07	-1.55753	-1.29863
157295823	chr1:157295823:T:A	1.56693e-07	1.16806	-5.03233e-10	2.86467e-05	1.06136	-5.03233e-10
157295990	chr1:157295990:G:A	8.77445e-09	-0.368759	-1.34563	2.26345e-06	-0.0156972	-1.46109
157296049	chr1:157296049:G:A	1.45593e-07	1.09458	-5.03233e-10	2.66606e-05	0.989508	-5.03233e-10
157296183	chr1:157296183:A:T	1.57527e-07	1.17337	-5.03233e-10	2.8795e-05	1.06652	-5.03233e-10
157296367	chr1:157296367:A:T	1.42595e-07	1.07378	-5.03233e-10	2.61128e-05	0.968746	-5.03233e-10
157296423	chr1:157296423:A:T	4.17776e-09	-1.24811	-1.20835	6.54537e-07	-1.4999	-1.2176
157296558	chr1:157296558:G:A	1.34075e-08	-1.52289e-10	-1.29042	2.519e-06	-1.52289e-10	-1.36982
157296620	chr1:157296620:A:C	1.52623e-07	1.14174	-5.03233e-10	2.79161e-05	1.03552	-5.03233e-10
157296693	chr1:157296693:T:G	1.06142e-08	-1.52289e-10	-1.52404	2.16623e-06	-1.52289e-10	-1.52069
157296953	chr1:157296953:A:T	1.46714e-08	-1.52289e-10	-1.20033	3.22309e-06	-1.52289e-10	-1.12334
157297103	chr1:157297103:C:T	1.59818e-07	1.1878	-5.03233e-10	2.92321e-05	1.08159	-5.03233e-10
157297108	chr1:157297108:T:C	1.57958e-07	1.17609	-5.03233e-10	2.88723e-05	1.0692	-5.03233e-10
157297279	chr1:157297279:T:A	2.18339e-08	0.397284	-1.20006	2.22628e-06	-0.223222	-1.27012
157297528	chr1:157297528:T:TA	1.5484e-07	1.15616	-5.03233e-10	2.83178e-05	1.04981	-5.03233e-10
157297561	chr1:157297561:C:T	1.46973e-08	-1.52289e-10	-1.19857	3.22943e-06	-1.52289e-10	-1.12137
157297731	chr1:157297731:G:C	3.48074e-08	-1.52289e-10	-0.336402	8.41981e-06	-1.52289e-10	-0.163093
157297815	chr1:157297815:G:A	1.06142e-08	-1.52289e-10	-1.52404	2.16636e-06	-1.52289e-10	-1.52063
157297942	chr1:157297942:G:A	1.06154e-08	-1.52289e-10	-1.52393	2.167e-06	-1.52289e-10	-1.52034
157298023	chr1:157298023:T:C	1.57911e-07	1.1758	-5.03233e-10	2.88649e-05	1.06895	-5.03233e-10
157298181	chr1:157298181:G:A	1.06299e-08	-1.52289e-10	-1.52257	2.17342e-06	-1.52289e-10	-1.51738
157298191	chr1:157298191:A:G	1.52097e-07	1.13828	-5.03233e-10	2.78227e-05	1.03217	-5.03233e-10
157298276	chr1:157298276:T:C	1.70751e-07	1.25397	-5.03233e-10	3.16383e-05	1.16069	-5.03233e-10
157298286	chr1:157298286:C:A	1.57591e-07	1.17377	-5.03233e-10	2.88048e-05	1.06686	-5.03233e-10
157298358	chr1:157298358:T:C	1.06334e-08	-1.52289e-10	-1.52223	2.16527e-06	-1.52289e-10	-1.52113
157298378	chr1:157298378:A:G	1.47049e-08	-1.52289e-10	-1.19805	3.23132e-06	-1.52289e-10	-1.12079
157298479	chr1:157298479:G:C	1.51412e-07	1.13377	-5.03233e-10	2.76986e-05	1.0277	-5.03233e-10
157298641	chr1:157298641:G:A	1.47061e-08	-1.52289e-10	-1.19797	3.23161e-06	-1.52289e-10	-1.1207
157298781	chr1:157298781:A:AT	1.54683e-07	1.15515	-5.03233e-10	2.82852e-05	1.04866	-5.03233e-10
157299092	chr1:157299092:C:G	1.59602e-07	1.18645	-5.03233e-10	2.91487e-05	1.07873	-5.03233e-10
157299493	chr1:157299493:T:A	1.55749e-07	1.16201	-5.03233e-10	2.84915e-05	1.05593	-5.03233e-10
157299769	chr1:157299769:C:T	1.59468e-07	1.18561	-5.03233e-10	2.91218e-05	1.07781	-5.03233e-10
157299964	chr1:157299964:T:C	1.38173e-08	-1.52289e-10	-1.26031	2.89581e-06	-1.52289e-10	-1.23041
157299989	chr1:157299989:A:G	1.43097e-08	-1.52289e-10	-1.22529	3.13474e-06	-1.52289e-10	-1.15113
157300281	chr1:157300281:C:T	1.31043e-08	-1.52289e-10	-1.3133	2.47417e-06	-1.52289e-10	-1.38777
157300321	chr1:157300321:A:C	1.85003e-08	0.177209	-1.14566	1.87019e-06	-0.391675	-1.27597
157300334	chr1:157300334:C:T	2.1519e-09	-1.71501	-1.40487	5.47758e-07	-1.57817	-1.31743
157300718	chr1:157300718:C:A	2.03382e-09	-1.71118	-1.46514	4.4425e-07	-1.58432	-1.52073
157300734	chr1:157300734:G:A	3.10514e-07	1.85199	-5.03233e-10	5.60087e-05	1.73183	-5.03233e-10
157300803	chr1:157300803:A:T	9.59258e-09	-0.100745	-1.5245	4.74108e-06	0.761805	-1.49922
157300807	chr1:157300807:G:C	1.20854e-08	-1.52289e-10	-1.39424	2.38099e-06	-1.52289e-10	-1.42616
157300870	chr1:157300870:G:T	1.0708e-08	-1.51524	-5.03233e-10	2.14017e-06	-1.5328	-5.03233e-10
157300993	chr1:157300993:A:G	1.36375e-08	-1.52289e-10	-1.27341	2.89865e-06	-1.52289e-10	-1.22944
157301382	chr1:157301382:A:G	3.03574e-07	1.82939	-5.03233e-10	5.47907e-05	1.70984	-5.03233e-10
157301739	chr1:157301739:A:G	1.13912e-08	-1.52289e-10	-1.45339	2.22182e-06	-1.52289e-10	-1.49535
157301943	chr1:157301943:G:A	1.07796e-08	-1.52289e-10	-1.50857	2.15821e-06	-1.52289e-10	-1.5244
157301967	chr1:157301967:T:C	3.27468e-09	-1.1862	-1.51382	8.86958e-07	-0.889658	-1.52398
157301989	chr1:157301989:A:G	2.94888e-09	-1.3038	-1.50101	7.64628e-07	-1.04314	-1.51891
157302216	chr1:157302216:G:T	1.06424e-08	-1.52289e-10	-1.52139	2.16853e-06	-1.52289e-10	-1.51963
157302471	chr1:157302471:T:C	1.01435e-08	-0.425327	-1.14407	2.30757e-06	-0.281275	-1.17621
157302475	chr1:157302475:T:C	2.26521e-07	1.53661	-5.03233e-10	4.12821e-05	1.42675	-5.03233e-10
157302724	chr1:157302724:T:C	1.12423e-08	-1.52289e-10	-1.46655	2.22827e-06	-1.52289e-10	-1.49245
157302767	chr1:157302767:C:G	3.32166e-09	-1.70858	-0.977191	6.58711e-07	-1.70399	-1.00717
157302880	chr1:157302880:T:C	2.01206e-09	-1.66265	-1.52443	3.98894e-07	-1.70934	-1.5034
157302900	chr1:157302900:G:A	2.2952e-08	-0.752829	-5.03233e-10	6.30692e-06	-0.452032	-5.03233e-10
157302928	chr1:157302928:C:T	4.15639e-08	-1.52289e-10	-0.159002	8.54933e-06	-1.52289e-10	-0.147827
157302932	chr1:157302932:C:T	4.36593e-08	-1.52289e-10	-0.109818	7.28177e-06	-1.52289e-10	-0.308306
157303143	chr1:157303143:T:C	1.11927e-08	-1.47097	-5.03233e-10	2.02213e-06	-1.58953	-5.03233e-10
157303905	chr1:157303905:A:G	1.47751e-08	-1.52289e-10	-1.19329	3.55702e-06	-1.52289e-10	-1.02476
157304128	chr1:157304128:T:C	1.17548e-08	0.0918529	-1.51383	1.02826e-06	-0.742466	-1.52335
157304186	chr1:157304186:TCA:T	2.16814e-08	0.0954806	-0.905258	2.83272e-06	-0.436369	-0.816074
157304447	chr1:157304447:G:C	1.35968e-08	-1.52289e-10	-1.2764	3.17575e-06	-1.52289e-10	-1.13814
157304465	chr1:157304465:TA:T	1.35681e-08	-1.52289e-10	-1.27851	3.16739e-06	-1.52289e-10	-1.14077
157304637	chr1:157304637:G:T	5.09367e-09	-0.863039	-1.3952	8.15243e-07	-1.427	-1.07095
157304830	chr1:157304830:T:C	1.37817e-08	-1.52289e-10	-1.26289	3.22894e-06	-1.52289e-10	-1.12153
157305022	chr1:157305022:G:C	3.44262e-08	-1.52289e-10	-0.347415	6.65268e-06	-1.52289e-10	-0.39866
157305258	chr1:157305258:C:T	3.15693e-07	0.176293	1.69224	2.16577e-05	-0.545727	1.32741
157305362	chr1:157305362:T:C	9.08732e-09	-0.626501	-1.05285	1.98824e-06	-1.34707	-0.259354
157305467	chr1:157305467:T:C	4.38122e-08	-1.52289e-10	-0.106321	7.7797e-06	-1.52289e-10	-0.242161
157305504	chr1:157305504:C:T	3.93472e-09	-1.00501	-1.51139	7.0137e-07	-1.16179	-1.48661
157305569	chr1:157305569:C:A	1.12367e-08	-1.52289e-10	-1.46705	2.38549e-06	-1.52289e-10	-1.42428
157305594	chr1:157305594:T:C	4.02336e-09	-0.992771	-1.50134	7.20552e-07	-1.15103	-1.47039
157306094	chr1:157306094:A:G	1.13622e-08	-1.52289e-10	-1.45594	2.52414e-06	-1.52289e-10	-1.36778
157306342	chr1:157306342:A:T	3.77763e-09	-1.04975	-1.50739	6.77009e-07	-1.20642	-1.47733
157306441	chr1:157306441:C:T	4.63478e-08	-1.52289e-10	-0.0500599	7.77119e-06	-1.52289e-10	-0.243256
157306487	chr1:157306487:G:A	4.77468e-09	-1.64865	-0.674256	1.55104e-06	-1.71218	-0.142576
157306674	chr1:157306674:A:C	2.6359e-09	-1.6759	-1.24111	7.5044e-07	-1.71804	-0.862736
157306918	chr1:157306918:G:A	9.27627e-08	-1.52289e-10	0.643811	1.8984e-05	-1.52289e-10	0.649918
157307007	chr1:157307007:C:G	3.88137e-09	-1.01637	-1.51367	6.89986e-07	-1.17652	-1.48825
157307099	chr1:157307099:A:G	2.26284e-08	0.185832	-0.95286	2.8963e-06	-0.360893	-0.869351
157307289	chr1:157307289:A:G	2.10824e-08	0.13517	-0.972967	2.71846e-06	-0.404427	-0.889186
157307437	chr1:157307437:T:C	4.70979e-09	-1.63978	-0.696809	1.51031e-06	-1.70953	-0.171833
157307674	chr1:157307674:A:G	3.24192e-08	-1.52289e-10	-0.407482	5.84312e-06	-1.52289e-10	-0.528414
157308302	chr1:157308302:A:G	1.13597e-08	-1.52289e-10	-1.45616	2.26416e-06	-1.52289e-10	-1.47647
157308505	chr1:157308505:T:C	4.62854e-09	-1.64855	-0.705439	1.49154e-06	-1.71208	-0.181794
157308535	chr1:157308535:T:C	1.14358e-08	-1.52289e-10	-1.44948	2.27715e-06	-1.52289e-10	-1.47075
157308777	chr1:157308777:C:T	2.83855e-08	0.308676	-0.84903	3.02674e-06	-0.645195	-0.541
157308789	chr1:157308789:T:A	2.78851e-08	0.292457	-0.850596	2.98477e-06	-0.657006	-0.543152
157309143	chr1:157309143:T:TC	2.98359e-08	-0.490521	-5.03233e-10	3.92403e-06	-0.926561	-5.03233e-10
157309332	chr1:157309332:A:C	4.93236e-09	-0.857211	-1.43321	8.30242e-07	-1.46959	-1.01013
157309700	chr1:157309700:C:T	7.77176e-09	-1.00514	-0.830598	1.16641e-06	-1.17127	-0.968486
157309771	chr1:157309771:T:C	2.00392e-08	0.0694927	-0.958037	2.61658e-06	-0.458407	-0.873406
157309803	chr1:157309803:T:C	1.85322e-08	-1.52289e-10	-0.966724	3.95162e-06	-1.52289e-10	-0.919553
157309983	chr1:157309983:A:G	1.07998e-08	-1.52289e-10	-1.5067	2.20828e-06	-1.52289e-10	-1.50147
157310051	chr1:157310051:G:A	8.26301e-09	-0.613155	-1.16129	1.16383e-06	-0.959854	-1.18211
157310397	chr1:157310397:A:G	1.57255e-08	-1.52289e-10	-1.13095	3.32898e-06	-1.52289e-10	-1.09101
157310986	chr1:157310986:T:C	5.21356e-09	-0.840024	-1.39495	8.37438e-07	-1.0326	-1.43848
157310998	chr1:157310998:C:T	6.14366e-08	-1.52289e-10	0.231773	8.77249e-06	-1.52289e-10	-0.122059
157311132	chr1:157311132:C:T	1.81203e-08	0.0115186	-1.00072	2.37923e-06	-0.506747	-0.920158
157311161	chr1:157311161:G:T	2.00145e-09	-1.69005	-1.50232	3.90951e-07	-1.70964	-1.52321
157311225	chr1:157311225:G:A	1.55769e-08	-1.52289e-10	-1.14044	2.96493e-06	-1.52289e-10	-1.20683
157311330	chr1:157311330:A:C	5.10166e-09	-0.971652	-1.28502	8.04539e-07	-1.16472	-1.34644
157311334	chr1:157311334:T:C	5.11472e-09	-0.964671	-1.28944	8.06297e-07	-1.15877	-1.35021
157311336	chr1:157311336:C:T	4.94089e-09	-0.987743	-1.30095	7.82723e-07	-1.1786	-1.36006
157311524	chr1:157311524:G:A	2.00651e-08	0.0223002	-0.90955	2.63009e-06	-0.494381	-0.832282
157311738	chr1:157311738:T:A	1.36466e-08	-1.52289e-10	-1.27274	2.67727e-06	-1.52289e-10	-1.30888
157312111	chr1:157312111:A:G	1.71812e-08	-1.52289e-10	-1.04242	3.24927e-06	-1.52289e-10	-1.11525
157312218	chr1:157312218:G:A	1.72397e-08	-1.52289e-10	-1.03902	3.25979e-06	-1.52289e-10	-1.11202
157312295	chr1:157312295:G:A	3.73599e-09	-1.71755	-0.850671	6.43174e-07	-1.7133	-1.02172
157312814	chr1:157312814:T:A	2.13705e-09	-1.71546	-1.41135	4.14229e-07	-1.71798	-1.45704
157312977	chr1:157312977:G:C	1.43093e-08	0.0578936	-1.28322	1.83674e-06	-0.481121	-1.20456
157313488	chr1:157313488:G:A	1.22954e-08	-1.52289e-10	-1.37701	2.72021e-06	-1.52289e-10	-1.29297
157313689	chr1:157313689:G:A	3.72675e-09	-1.71678	-0.853913	6.40277e-07	-1.71494	-1.02459
157313697	chr1:157313697:CT:C	1.23257e-08	-1.52289e-10	-1.37455	2.53628e-06	-1.52289e-10	-1.36298
157313905	chr1:157313905:C:T	1.19597e-08	-1.52289e-10	-1.40469	2.36781e-06	-1.52289e-10	-1.43171
157314081	chr1:157314081:G:A	1.26801e-08	-0.842071	-0.504125	1.84394e-06	-1.04904	-0.632737
157314174	chr1:157314174:G:A	1.20831e-08	-1.52289e-10	-1.39442	2.3894e-06	-1.52289e-10	-1.42264
157314227	chr1:157314227:T:C	1.26586e-08	-0.792499	-0.555398	1.87281e-06	-1.01216	-0.654081
157314558	chr1:157314558:C:G	5.48912e-09	-0.952781	-1.23068	8.67002e-07	-1.16174	-1.27465
157314656	chr1:157314656:G:A	1.92076e-08	-0.00711598	-0.923813	2.5285e-06	-0.518757	-0.847297
157314822	chr1:157314822:G:A	1.95439e-08	-0.00182143	-0.911751	2.57308e-06	-0.514342	-0.834233
157314946	chr1:157314946:C:T	5.01294e-09	-1.71648	-0.55773	8.04384e-07	-1.71486	-0.796502
157315262	chr1:157315262:C:T	1.34124e-08	-1.29005	-5.03233e-10	2.67942e-06	-1.30808	-5.03233e-10
157315409	chr1:157315409:G:T	4.46698e-09	-1.19857	-1.19095	5.17874e-07	-1.52232	-1.42938
157315614	chr1:157315614:G:A	9.08539e-09	-1.67957	-5.03233e-10	1.95438e-06	-1.6236	-5.03233e-10
157315677	chr1:157315677:G:A	1.72397e-08	-1.52289e-10	-1.03902	3.25979e-06	-1.52289e-10	-1.11202
157315754	chr1:157315754:A:C	2.21732e-08	-0.695127	-0.092223	3.19078e-06	-0.884208	-0.249205
157315845	chr1:157315845:C:G	1.39753e-08	0.0588786	-1.30782	1.78501e-06	-0.480995	-1.23326
157315948	chr1:157315948:C:T	9.89375e-09	-0.824092	-0.770239	1.49247e-06	-1.03969	-0.853557
157316221	chr1:157316221:C:CA	1.20858e-08	-1.52289e-10	-1.3942	2.38963e-06	-1.52289e-10	-1.42254
157316227	chr1:157316227:G:GGA	1.20893e-08	-1.52289e-10	-1.39391	2.39017e-06	-1.52289e-10	-1.42232
157316248	chr1:157316248:A:G	1.81185e-08	-1.52289e-10	-0.989302	3.41304e-06	-1.52289e-10	-1.06608
157316418	chr1:157316418:G:C	4.18715e-08	-1.52289e-10	-0.151627	8.91091e-06	-1.52289e-10	-0.106404
157316578	chr1:157316578:T:A	1.20875e-08	-1.52289e-10	-1.39407	2.38988e-06	-1.52289e-10	-1.42244
157316689	chr1:157316689:T:C	1.22161e-08	-1.52289e-10	-1.38348	2.65373e-06	-1.52289e-10	-1.31771
157316770	chr1:157316770:G:A	1.01341e-07	0.732256	-5.03233e-10	1.56025e-05	0.453749	-5.03233e-10
157317054	chr1:157317054:A:C	9.73042e-09	-0.856242	-0.754734	1.47181e-06	-1.0677	-0.839483
157317842	chr1:157317842:A:T	1.15048e-08	-1.52289e-10	-1.44347	2.42348e-06	-1.52289e-10	-1.40848
157318405	chr1:157318405:G:T	1.23833e-08	-1.52289e-10	-1.36988	2.54354e-06	-1.52289e-10	-1.36012
157319117	chr1:157319117:G:A	1.65314e-08	-1.52289e-10	-1.08097	3.13637e-06	-1.52289e-10	-1.15061
157319167	chr1:157319167:A:G	1.36644e-08	0.0284271	-1.29986	1.75921e-06	-0.504816	-1.224
157319681	chr1:157319681:G:C	2.47547e-07	0.207687	1.41768	2.15796e-05	-0.538145	1.31621
157319727	chr1:157319727:T:C	1.05905e-08	-0.831476	-0.694798	1.5901e-06	-1.04646	-0.783426
157319744	chr1:157319744:C:T	1.20014e-08	-1.52289e-10	-1.40121	2.37488e-06	-1.52289e-10	-1.42873
157319981	chr1:157319981:T:A	3.23839e-09	-1.71577	-0.995386	5.65987e-07	-1.71795	-1.14492
157319985	chr1:157319985:C:T	1.16539e-08	-1.52289e-10	-1.43059	2.35299e-06	-1.52289e-10	-1.43799
157320319	chr1:157320319:C:T	1.73099e-08	-1.52289e-10	-1.03496	3.27403e-06	-1.52289e-10	-1.10766
157320469	chr1:157320469:AG:A	2.83034e-09	-1.58116	-1.26468	5.9517e-07	-1.54948	-1.26311
157320479	chr1:157320479:C:T	1.71996e-08	-1.52289e-10	-1.04135	3.25281e-06	-1.52289e-10	-1.11416
157320908	chr1:157320908:T:A	1.25508e-08	-1.52289e-10	-1.35645	2.61555e-06	-1.52289e-10	-1.33221
157321055	chr1:157321055:A:T	1.82993e-08	-1.52289e-10	-0.97937	4.62849e-06	-1.52289e-10	-0.761449
157321085	chr1:157321085:C:T	4.05935e-08	-1.52289e-10	-0.182625	5.76756e-06	-1.52289e-10	-0.541431
157321283	chr1:157321283:G:A	1.08293e-08	-0.813181	-0.690799	1.62323e-06	-1.03043	-0.778832
157321380	chr1:157321380:C:G	1.55185e-08	-1.52289e-10	-1.1442	3.02786e-06	-1.52289e-10	-1.18582
157321514	chr1:157321514:G:T	9.92909e-09	-0.8248	-0.765964	1.49672e-06	-1.04055	-0.84985
157321766	chr1:157321766:G:A	1.26631e-08	-1.52289e-10	-1.34754	2.51313e-06	-1.52289e-10	-1.37215
157321930	chr1:157321930:G:A	4.20954e-07	0.143116	2.01317	3.64843e-05	-0.58711	1.89031
157322058	chr1:157322058:G:A	1.69453e-08	-0.808233	-0.248007	2.43611e-06	-1.00596	-0.397321
157322195	chr1:157322195:C:T	7.14141e-08	-1.52289e-10	0.382261	1.32084e-05	-1.52289e-10	0.287173
157322246	chr1:157322246:C:T	1.93272e-08	-0.0231385	-0.901584	2.55442e-06	-0.532318	-0.823539
157322310	chr1:157322310:C:T	1.00465e-08	-0.836589	-0.74242	1.51423e-06	-1.05117	-0.827606
157322494	chr1:157322494:G:A	1.05331e-07	-1.52289e-10	0.770878	1.95078e-05	-1.52289e-10	0.677136
157322888	chr1:157322888:G:A	9.32359e-09	-1.65369	-5.03233e-10	2.16811e-06	-1.51982	-5.03233e-10
157323812	chr1:157323812:T:C	7.4333e-08	-1.52289e-10	0.422321	1.0473e-05	-1.52289e-10	0.0551251
157323820	chr1:157323820:C:T	3.3179e-09	-1.71663	-0.970269	5.8058e-07	-1.71524	-1.12217
157324279	chr1:157324279:A:G	9.30163e-09	-1.65604	-5.03233e-10	1.85781e-06	-1.67428	-5.03233e-10
157324304	chr1:157324304:G:A	9.38302e-09	-1.64733	-5.03233e-10	1.90689e-06	-1.6482	-5.03233e-10
157324642	chr1:157324642:C:T	9.98959e-09	-0.872351	-0.712339	1.51048e-06	-1.08144	-0.799816
157324672	chr1:157324672:T:C	1.20351e-08	-1.52289e-10	-1.3984	2.38085e-06	-1.52289e-10	-1.42622
157324677	chr1:157324677:T:C	7.97691e-08	-1.52289e-10	0.492903	1.47129e-05	-1.52289e-10	0.395045
157324719	chr1:157324719:G:A	4.77666e-09	-0.974938	-1.34755	6.96724e-07	-1.28511	-1.36993
157324722	chr1:157324722:T:C	1.89309e-08	-0.00598621	-0.93945	2.49143e-06	-0.517241	-0.863581
157324739	chr1:157324739:C:T	1.86898e-08	-0.00757482	-0.950679	2.45673e-06	-0.518532	-0.876317
157324824	chr1:157324824:C:T	1.23437e-08	-1.52289e-10	-1.37309	2.4348e-06	-1.52289e-10	-1.40381
157324880	chr1:157324880:T:C	1.20448e-08	-1.52289e-10	-1.3976	2.38244e-06	-1.52289e-10	-1.42556
157324969	chr1:157324969:G:T	1.10546e-08	-1.52289e-10	-1.48338	2.30989e-06	-1.52289e-10	-1.45648
157325065	chr1:157325065:C:G	6.36728e-08	-1.52289e-10	0.267523	1.18659e-05	-1.52289e-10	0.179991
157325561	chr1:157325561:T:G	1.80726e-08	-1.52289e-10	-0.991834	3.52253e-06	-1.52289e-10	-1.0345
157325629	chr1:157325629:A:G	5.932e-09	-0.605573	-1.5003	9.11166e-07	-0.878728	-1.50798
157325934	chr1:157325934:G:A	8.54586e-09	-0.305056	-1.43573	1.10347e-06	-0.795126	-1.40009
157326049	chr1:157326049:T:C	1.27045e-08	-1.52289e-10	-1.34428	2.82383e-06	-1.52289e-10	-1.25559
157326542	chr1:157326542:C:T	1.53957e-08	-0.166035	-0.986107	2.05245e-06	-0.662378	-0.912267
157327052	chr1:157327052:C:A	1.56261e-08	-0.176484	-0.960807	2.0901e-06	-0.670648	-0.885818
157327191	chr1:157327191:T:C	1.19314e-08	-1.52289e-10	-1.40706	2.36241e-06	-1.52289e-10	-1.434
157327294	chr1:157327294:C:T	5.09702e-08	0.0450073	-5.03233e-10	9.04152e-06	-0.0918521	-5.03233e-10
157327333	chr1:157327333:CT:C	7.57472e-09	-0.888963	-0.972454	1.16139e-06	-1.10569	-1.03837
157328141	chr1:157328141:C:T	7.01512e-09	-0.442237	-1.49593	8.53706e-07	-1.23549	-1.21636
157328517	chr1:157328517:T:C	4.20927e-08	-1.52289e-10	-0.146359	6.11007e-06	-1.52289e-10	-0.483742
157328817	chr1:157328817:G:A	2.30646e-08	-1.52289e-10	-0.747935	4.50766e-06	-1.52289e-10	-0.787901
157328982	chr1:157328982:A:G	1.37045e-08	-1.26851	-5.03233e-10	2.72662e-06	-1.29062	-5.03233e-10
157329255	chr1:157329255:CTA:C	1.15281e-08	-1.52289e-10	-1.44145	2.33137e-06	-1.52289e-10	-1.44722
157329878	chr1:157329878:A:T	8.32732e-09	-0.324712	-1.44198	1.07885e-06	-0.810138	-1.40764
157330193	chr1:157330193:T:C	6.57003e-07	0.754439	1.84702	4.82457e-05	-0.144719	1.72735
157330600	chr1:157330600:C:T	1.06289e-08	-1.52289e-10	-1.52266	2.15795e-06	-1.52289e-10	-1.52452
157330849	chr1:157330849:A:T	2.30083e-08	-1.52289e-10	-0.75038	4.4971e-06	-1.52289e-10	-0.790247
157330982	chr1:157330982:G:A	8.72239e-09	-0.27219	-1.44815	1.11675e-06	-0.768277	-1.41498
157330987	chr1:157330987:A:G	1.00197e-08	-1.58168	-5.03233e-10	2.23551e-06	-1.48921	-5.03233e-10
157331192	chr1:157331192:C:T	2.86847e-08	-1.52289e-10	-0.52987	4.30042e-06	-1.52289e-10	-0.834967
157331202	chr1:157331202:C:T	1.20377e-08	-1.39819	-5.03233e-10	2.70397e-06	-1.29896	-5.03233e-10
157331235	chr1:157331235:T:C	1.52671e-08	-1.16053	-5.03233e-10	3.8145e-06	-0.95487	-5.03233e-10
157331294	chr1:157331294:A:G	2.86335e-08	-1.52289e-10	-0.531655	4.29398e-06	-1.52289e-10	-0.836464
157331374	chr1:157331374:G:T	6.70497e-09	-0.953208	-1.03018	1.04231e-06	-1.16039	-1.09185
157331758	chr1:157331758:G:A	3.32102e-09	-1.26748	-1.41849	5.9744e-07	-1.64927	-1.15951
157331803	chr1:157331803:A:G	5.13504e-09	-0.962071	-1.28807	8.15216e-07	-1.19117	-1.30681
157332303	chr1:157332303:T:C	6.50936e-09	-0.957066	-1.05593	1.01482e-06	-1.16316	-1.11581
157332559	chr1:157332559:A:G	2.39904e-09	-1.71727	-1.29389	4.50198e-07	-1.71424	-1.37751
157332903	chr1:157332903:A:T	2.49375e-08	-1.52289e-10	-0.669861	4.85494e-06	-1.52289e-10	-0.713683
157333053	chr1:157333053:G:A	1.13849e-08	-0.868947	-0.585002	1.71033e-06	-1.07465	-0.682351
157333126	chr1:157333126:T:A	9.1122e-09	-1.67662	-5.03233e-10	1.97015e-06	-1.61557	-5.03233e-10
157333129	chr1:157333129:T:C	1.14123e-08	-1.52289e-10	-1.45154	2.29897e-06	-1.52289e-10	-1.46122
157333167	chr1:157333167:A:G	1.2072e-08	-1.52289e-10	-1.39535	2.38689e-06	-1.52289e-10	-1.42369
157333330	chr1:157333330:A:G	1.19073e-08	-1.52289e-10	-1.40908	2.35821e-06	-1.52289e-10	-1.43577
157333363	chr1:157333363:C:A	2.43702e-08	-1.52289e-10	-0.692873	5.23376e-06	-1.52289e-10	-0.63855
157333452	chr1:157333452:A:G	2.28203e-08	-1.52289e-10	-0.758582	4.46138e-06	-1.52289e-10	-0.79822
157334223	chr1:157334223:T:C	2.13167e-08	0.121812	-0.948553	2.71257e-06	-0.42075	-0.875033
157334278	chr1:157334278:C:T	1.65629e-08	-1.52289e-10	-1.07907	3.86187e-06	-1.52289e-10	-0.942529
157334415	chr1:157334415:A:G	6.38612e-09	-1.01429	-1.01781	9.9809e-07	-1.20057	-1.09502
157334737	chr1:157334737:G:C	1.20535e-07	0.905705	-5.03233e-10	2.26263e-05	0.825435	-5.03233e-10
157334875	chr1:157334875:T:C	1.27641e-08	-1.52289e-10	-1.3396	2.47878e-06	-1.52289e-10	-1.38591
157335002	chr1:157335002:T:G	1.23566e-08	-1.52289e-10	-1.37204	2.68869e-06	-1.52289e-10	-1.30463
157335069	chr1:157335069:T:C	4.00611e-09	-1.71677	-0.781646	5.98723e-07	-1.70455	-1.10209
157335735	chr1:157335735:G:C	2.97221e-08	-0.494344	-5.03233e-10	7.63515e-06	-0.260917	-5.03233e-10
157335743	chr1:157335743:T:G	3.03571e-08	-0.473202	-5.03233e-10	7.80898e-06	-0.238405	-5.03233e-10
157335803	chr1:157335803:G:A	1.59083e-08	-0.169589	-0.949807	2.12599e-06	-0.663172	-0.87627
157336115	chr1:157336115:A:G	2.10269e-07	-1.52289e-10	1.46216	3.66808e-05	-1.52289e-10	1.30857
157336257	chr1:157336257:G:C	4.60972e-08	-1.52289e-10	-0.0554821	6.79558e-06	-1.52289e-10	-0.377407
157336294	chr1:157336294:T:C	1.54204e-08	-1.15054	-5.03233e-10	4.15596e-06	-0.869137	-5.03233e-10
157336390	chr1:157336390:C:CAGTT	6.32786e-09	-0.941769	-1.0995	9.89331e-07	-1.13243	-1.17198
157336474	chr1:157336474:T:C	4.10354e-09	-1.00182	-1.47256	6.54043e-07	-1.23703	-1.48123
157337096	chr1:157337096:A:G	1.2681e-08	-1.52289e-10	-1.34613	2.47172e-06	-1.52289e-10	-1.38876
157337298	chr1:157337298:C:A	5.15752e-08	-1.52289e-10	0.0568084	7.5144e-06	-1.52289e-10	-0.276858
157337411	chr1:157337411:T:C	2.54804e-08	0.0924468	-0.740772	3.27639e-06	-0.447102	-0.659835
157338096	chr1:157338096:T:C	1.22785e-08	-1.52289e-10	-1.37838	2.63762e-06	-1.52289e-10	-1.3238
157338308	chr1:157338308:G:A	2.00961e-08	0.0655233	-0.951229	2.57156e-06	-0.471363	-0.877803
157338583	chr1:157338583:G:A	2.47575e-09	-1.54507	-1.43462	4.65482e-07	-1.64663	-1.41173
157338640	chr1:157338640:C:T	8.74396e-09	-1.71787	-5.03233e-10	1.81187e-06	-1.69932	-5.03233e-10
157338692	chr1:157338692:A:G	5.12066e-08	-1.52289e-10	0.0496342	7.45988e-06	-1.52289e-10	-0.284141
157338732	chr1:157338732:C:A	7.04882e-09	-0.447939	-1.48543	8.16295e-07	-1.13414	-1.36252
157339034	chr1:157339034:C:T	1.26114e-08	-1.52289e-10	-1.35163	2.80061e-06	-1.52289e-10	-1.26384
157339086	chr1:157339086:A:G	2.94109e-09	-1.31073	-1.49673	7.65676e-07	-1.0581	-1.50258
157339201	chr1:157339201:C:T	1.20767e-08	-1.52289e-10	-1.39495	2.43631e-06	-1.52289e-10	-1.4032
157339265	chr1:157339265:A:G	1.86049e-08	-0.0147031	-0.948105	2.41597e-06	-0.537094	-0.874485
157339389	chr1:157339389:T:C	1.08357e-06	0.489627	2.61216	7.94434e-05	-0.361764	2.44313
157339477	chr1:157339477:T:C	7.02562e-09	-0.436055	-1.50061	7.96488e-07	-1.12623	-1.395
157339557	chr1:157339557:T:C	3.88777e-09	-1.09499	-1.43341	6.31277e-07	-1.30563	-1.44806
157339577	chr1:157339577:C:T	2.45448e-06	0.570915	3.34852	0.000174081	-0.29847	3.16431
157340061	chr1:157340061:C:T	2.69839e-08	0.351572	-0.942566	2.34216e-06	-0.486594	-0.956011
157341100	chr1:157341100:T:C	1.08274e-08	-1.52289e-10	-1.50416	2.22506e-06	-1.52289e-10	-1.4939
157341116	chr1:157341116:A:G	2.50745e-09	-1.54444	-1.42253	4.72002e-07	-1.64652	-1.39793
157341222	chr1:157341222:T:C	2.08268e-08	0.101289	-0.951284	2.65022e-06	-0.441153	-0.877886
157341601	chr1:157341601:G:A	1.63623e-08	-1.52289e-10	-1.09125	3.31132e-06	-1.52289e-10	-1.09633
157341664	chr1:157341664:C:T	1.85972e-08	-0.0368958	-0.926324	2.41583e-06	-0.56041	-0.851227
157341918	chr1:157341918:C:T	2.47944e-08	0.378952	-1.05457	2.13758e-06	-0.469905	-1.0641
157342157	chr1:157342157:G:C	2.55087e-09	-1.51473	-1.43507	4.74462e-07	-1.62718	-1.41208
157342448	chr1:157342448:G:A	8.33034e-09	-0.312282	-1.45405	1.04831e-06	-1.15052	-1.09598
157342455	chr1:157342455:A:G	3.6353e-08	0.602052	-0.895007	2.83559e-06	-0.436965	-0.814464
157342459	chr1:157342459:C:T	3.75018e-09	-1.04223	-1.5222	6.28307e-07	-1.23391	-1.5245
157342460	chr1:157342460:G:A	1.20346e-07	-1.52289e-10	0.904137	2.12588e-05	-1.52289e-10	0.76309
157342649	chr1:157342649:T:G	1.25597e-08	-1.52289e-10	-1.35574	2.70654e-06	-1.52289e-10	-1.29801
157342799	chr1:157342799:G:T	2.48041e-09	-1.53948	-1.43833	4.65124e-07	-1.64338	-1.41575
157342823	chr1:157342823:A:T	1.93983e-08	-0.921048	-5.03233e-10	5.69295e-06	-0.55445	-5.03233e-10
157342876	chr1:157342876:C:T	2.45613e-09	-1.55505	-1.43259	4.6351e-07	-1.65333	-1.40927
157343058	chr1:157343058:G:C	2.01296e-08	0.055014	-0.939054	2.5817e-06	-0.479498	-0.865736
157343234	chr1:157343234:A:T	1.23094e-08	-1.52289e-10	-1.37587	2.64543e-06	-1.52289e-10	-1.32085
157343536	chr1:157343536:C:T	1.2722e-08	-1.52289e-10	-1.3429	2.74894e-06	-1.52289e-10	-1.28246
157343768	chr1:157343768:G:A	1.03946e-08	-1.54494	-5.03233e-10	2.10844e-06	-1.54773	-5.03233e-10
157343779	chr1:157343779:G:A	2.6877e-08	0.0791588	-0.674122	3.47245e-06	-0.457775	-0.591044
157343806	chr1:157343806:G:T	2.44171e-09	-1.52819	-1.46534	4.49739e-07	-1.62861	-1.46416
157344004	chr1:157344004:A:G	4.8355e-08	-1.52289e-10	-0.00766465	7.08969e-06	-1.52289e-10	-0.335037
157344734	chr1:157344734:T:G	6.83716e-08	0.338724	-5.03233e-10	1.98081e-05	0.692413	-5.03233e-10
157344792	chr1:157344792:G:A	5.16469e-08	-1.52289e-10	0.0581974	7.51681e-06	-1.52289e-10	-0.276538
157344869	chr1:157344869:T:C	1.07586e-08	-1.52289e-10	-1.51053	2.23809e-06	-1.52289e-10	-1.48806
157345043	chr1:157345043:A:G	4.05742e-08	-1.52289e-10	-0.183101	8.97155e-06	-1.52289e-10	-0.0996215
157345083	chr1:157345083:C:T	1.92653e-07	-1.52289e-10	1.37466	3.40669e-05	-1.52289e-10	1.23465
157345266	chr1:157345266:C:T	3.42205e-09	-1.60967	-1.04632	7.58954e-07	-1.56472	-1.00477
157345267	chr1:157345267:G:A	3.07159e-08	-1.52289e-10	-0.461453	6.68409e-06	-1.52289e-10	-0.39395
157345365	chr1:157345365:A:G	1.76705e-07	-1.52289e-10	1.28825	3.06882e-05	-1.52289e-10	1.1302
157345386	chr1:157345386:C:T	2.01673e-08	-0.882173	-5.03233e-10	3.41476e-06	-1.06557	-5.03233e-10
157345442	chr1:157345442:A:C	1.09842e-06	0.416422	2.69897	8.15943e-05	-0.41861	2.52669
157345878	chr1:157345878:C:T	2.41509e-09	-1.5637	-1.4408	4.568e-07	-1.65866	-1.41853
157346176	chr1:157346176:T:C	2.62181e-08	-1.52289e-10	-0.619785	4.15041e-06	-1.52289e-10	-0.870473
157346222	chr1:157346222:T:C	2.50575e-09	-1.5318	-1.43585	4.68755e-07	-1.63833	-1.41303
157346272	chr1:157346272:G:C	2.48447e-09	-1.5442	-1.43197	4.66984e-07	-1.64639	-1.40875
157346286	chr1:157346286:T:C	1.64752e-08	-1.52289e-10	-1.08438	3.67895e-06	-1.52289e-10	-0.991053
157347626	chr1:157347626:A:G	6.77602e-09	-0.55306	-1.41978	8.88387e-07	-1.22745	-1.18458
157347825	chr1:157347825:G:A	1.81037e-08	-1.52289e-10	-0.990118	4.18034e-06	-1.52289e-10	-0.863286
157347828	chr1:157347828:G:C	2.46949e-09	-1.56874	-1.41348	4.69625e-07	-1.66173	-1.38776
157347885	chr1:157347885:T:C	2.68471e-09	-1.60139	-1.29727	5.21689e-07	-1.67895	-1.26541
157347899	chr1:157347899:TA:T	2.52719e-09	-1.54007	-1.41906	4.75303e-07	-1.64365	-1.39384
157347901	chr1:157347901:A:G	1.28737e-08	-0.372088	-0.958961	1.66123e-06	-0.925412	-0.860711
157348000	chr1:157348000:C:T	1.30969e-08	-1.52289e-10	-1.31386	2.54346e-06	-1.52289e-10	-1.36015
157348036	chr1:157348036:C:T	3.446e-09	-1.12672	-1.5223	5.77213e-07	-1.31869	-1.52453
157348333	chr1:157348333:A:G	1.74905e-07	-1.52289e-10	1.27801	3.03912e-05	-1.52289e-10	1.12047
157348626	chr1:157348626:A:G	2.44415e-09	-1.56595	-1.42658	4.6311e-07	-1.66073	-1.40274
157348700	chr1:157348700:T:C	2.43582e-09	-1.564	-1.43195	4.60861e-07	-1.65972	-1.40862
157348735	chr1:157348735:G:A	6.96726e-09	-0.47042	-1.47459	8.20767e-07	-1.14851	-1.34269
157348832	chr1:157348832:C:T	3.69698e-08	-1.52289e-10	-0.276132	8.15052e-06	-1.52289e-10	-0.195598
157348881	chr1:157348881:T:C	6.64639e-09	-0.491451	-1.50071	7.67367e-07	-1.16328	-1.39519
157349072	chr1:157349072:T:C	9.16067e-09	-1.67131	-5.03233e-10	1.9727e-06	-1.61428	-5.03233e-10
157350119	chr1:157350119:T:C	1.52601e-08	-1.16099	-5.03233e-10	3.81566e-06	-0.954565	-5.03233e-10
157350433	chr1:157350433:T:C	1.20349e-08	-1.52289e-10	-1.39842	2.36207e-06	-1.52289e-10	-1.43414
157350692	chr1:157350692:G:T	4.0396e-09	-0.97155	-1.51854	6.68175e-07	-1.17363	-1.52326
157350841	chr1:157350841:T:A	2.50608e-08	0.0371121	-0.70204	3.24555e-06	-0.490697	-0.625699
157351085	chr1:157351085:G:C	5.42167e-08	-1.52289e-10	0.106755	7.852e-06	-1.52289e-10	-0.232912
157351220	chr1:157351220:A:G	1.24888e-08	-1.52289e-10	-1.3614	2.8008e-06	-1.52289e-10	-1.26378
157351251	chr1:157351251:G:A	1.71694e-07	-1.52289e-10	1.25948	2.99818e-05	-1.52289e-10	1.10691
157351619	chr1:157351619:G:A	2.98447e-09	-1.27289	-1.51992	4.72325e-07	-1.52311	-1.52066
157351632	chr1:157351632:C:T	9.87568e-09	-0.131621	-1.46454	1.13542e-06	-0.893312	-1.27336
157351660	chr1:157351660:AC:A	1.0586e-06	0.258946	2.81952	8.13594e-05	-0.53892	2.64412
157351675	chr1:157351675:G:A	2.31569e-09	-1.60183	-1.44469	4.44945e-07	-1.68102	-1.42246
157351796	chr1:157351796:T:C	1.25297e-08	0.0843657	-1.4425	1.46261e-06	-0.836811	-1.07664
157351983	chr1:157351983:G:C	2.18308e-09	-1.58941	-1.51608	4.63013e-07	-1.55318	-1.5105
157352165	chr1:157352165:G:A	1.40965e-07	-1.52289e-10	1.06228	2.48666e-05	-1.52289e-10	0.919846
157352214	chr1:157352214:G:A	3.92406e-08	-0.21652	-5.03233e-10	8.63982e-06	-0.137298	-5.03233e-10
157352337	chr1:157352337:T:A	8.61511e-08	2.08581	-1.51594	5.75339e-06	0.938299	-1.48219
157352494	chr1:157352494:A:G	2.63191e-08	0.301618	-0.917558	1.74745e-06	-0.573415	-1.16211
157352520	chr1:157352520:A:C	2.95449e-07	0.00555763	1.79671	2.43965e-05	-0.7621	1.66286
157352744	chr1:157352744:C:T	2.02069e-08	-1.52289e-10	-0.88021	3.84224e-06	-1.52289e-10	-0.947624
157353006	chr1:157353006:C:T	3.52285e-09	-1.6387	-0.988265	4.77726e-07	-1.71804	-1.31436
157353238	chr1:157353238:C:T	3.00996e-08	-1.52289e-10	-0.48172	4.71756e-06	-1.52289e-10	-0.742387
157353421	chr1:157353421:T:C	1.17698e-08	0.0936516	-1.51435	1.24381e-06	-0.786212	-1.28929
157353537	chr1:157353537:A:G	1.72969e-08	-1.52289e-10	-1.0357	3.43355e-06	-1.52289e-10	-1.06009
157353583	chr1:157353583:G:A	1.57987e-08	-1.52289e-10	-1.12631	3.14089e-06	-1.52289e-10	-1.14917
157353600	chr1:157353600:T:G	2.06362e-08	-1.52289e-10	-0.859185	3.72943e-06	-1.52289e-10	-0.977425
157354299	chr1:157354299:T:C	8.48051e-09	-1.68707	-0.0613971	1.67612e-06	-1.35331	-0.423886
157354332	chr1:157354332:A:G	2.12603e-07	-1.0199	2.4931	2.92204e-05	-1.41429	2.49548
157354554	chr1:157354554:G:A	1.06629e-08	-1.52289e-10	-1.51946	2.15847e-06	-1.52289e-10	-1.52428
157354893	chr1:157354893:G:A	3.54202e-08	0.888006	-1.20696	2.83412e-06	0.111583	-1.36353
157355060	chr1:157355060:T:A	3.94091e-08	-1.52289e-10	-0.212237	8.38468e-06	-1.52289e-10	-0.167273
157355175	chr1:157355175:T:C	2.52797e-08	-1.52289e-10	-0.656233	4.03877e-06	-1.52289e-10	-0.89774
157355368	chr1:157355368:G:A	2.04312e-09	-1.65903	-1.51272	4.02215e-07	-1.68152	-1.52293
157356000	chr1:157356000:A:G	4.98653e-08	0.0230915	-5.03233e-10	1.25872e-05	0.239005	-5.03233e-10
157356254	chr1:157356254:C:G	7.24783e-09	-0.607225	-1.29831	1.06247e-06	-0.790883	-1.4422
157356298	chr1:157356298:T:C	1.06544e-08	-1.52289e-10	-1.52026	2.19009e-06	-1.52289e-10	-1.50974
157356494	chr1:157356494:C:T	2.87195e-08	-1.52289e-10	-0.528657	4.50204e-06	-1.52289e-10	-0.789149
157357040	chr1:157357040:G:A	1.4407e-07	1.08406	-5.03233e-10	1.68846e-05	0.532724	-5.03233e-10
157357068	chr1:157357068:T:C	5.51657e-08	1.18261	-1.05851	7.87207e-06	0.780738	-1.0111
157357232	chr1:157357232:A:G	1.44661e-08	-1.52289e-10	-1.21442	3.00393e-06	-1.52289e-10	-1.19376
157357477	chr1:157357477:G:A	1.31383e-08	-1.52289e-10	-1.31071	2.55468e-06	-1.52289e-10	-1.35575
157357544	chr1:157357544:T:C	8.70728e-09	-0.984328	-0.737746	9.00672e-07	-1.23285	-1.16544
157357553	chr1:157357553:C:T	1.26334e-08	-1.52289e-10	-1.34989	2.42763e-06	-1.52289e-10	-1.40677
157357681	chr1:157357681:G:A	2.86558e-08	-1.52289e-10	-0.530879	4.49502e-06	-1.52289e-10	-0.79071
157357781	chr1:157357781:T:C	7.31423e-08	-1.02724	1.43341	9.49386e-06	-1.39105	1.34802
157357939	chr1:157357939:A:T	1.60418e-08	-1.52289e-10	-1.11104	3.57669e-06	-1.52289e-10	-1.01924
157358095	chr1:157358095:G:A	1.6073e-08	-1.52289e-10	-1.10909	3.58437e-06	-1.52289e-10	-1.0171
157358168	chr1:157358168:G:A	1.19204e-07	-1.06551	1.96012	1.48093e-05	-1.40376	1.80534
157358217	chr1:157358217:T:G	4.67212e-09	-0.887966	-1.45666	7.36862e-07	-1.07872	-1.52032
157358218	chr1:157358218:G:C	6.97107e-08	1.22871	-0.870586	9.95071e-06	0.824056	-0.820092
157358366	chr1:157358366:A:G	1.44017e-08	-1.52289e-10	-1.21889	2.54652e-06	-1.52289e-10	-1.35895
157359588	chr1:157359588:T:A	9.41862e-09	-1.64354	-5.03233e-10	1.81854e-06	-1.69565	-5.03233e-10
157359619	chr1:157359619:C:G	2.95406e-08	-1.52289e-10	-0.500467	4.61703e-06	-1.52289e-10	-0.763927
157359731	chr1:157359731:C:G	2.84333e-08	-1.52289e-10	-0.538673	4.46559e-06	-1.52289e-10	-0.797278
157359811	chr1:157359811:T:A	1.94323e-08	-1.52289e-10	-0.919297	3.86509e-06	-1.52289e-10	-0.941694
157359922	chr1:157359922:G:C	1.94323e-08	-1.52289e-10	-0.919297	3.86509e-06	-1.52289e-10	-0.941694
157360347	chr1:157360347:T:A	9.93728e-09	-1.58994	-5.03233e-10	1.89861e-06	-1.65256	-5.03233e-10
157360707	chr1:157360707:T:C	2.53999e-09	-1.59596	-1.35811	4.33178e-07	-1.70026	-1.43003
157360714	chr1:157360714:T:G	4.66278e-09	-1.20575	-1.14087	9.78436e-07	-1.14415	-1.17133
157360722	chr1:157360722:C:T	2.12478e-09	-1.60857	-1.524	4.22043e-07	-1.63183	-1.5245
157360862	chr1:157360862:C:T	2.65678e-08	-1.52289e-10	-0.606533	6.21508e-06	-1.52289e-10	-0.466701
157360907	chr1:157360907:G:A	1.76449e-08	-1.52289e-10	-1.01579	3.75529e-06	-1.52289e-10	-0.970514
157360944	chr1:157360944:C:T	8.91142e-09	-1.6989	-5.03233e-10	1.86391e-06	-1.671	-5.03233e-10
157361192	chr1:157361192:A:T	6.8034e-09	-1.58528	-0.383536	1.46992e-06	-1.60608	-0.302393
157361215	chr1:157361215:C:A	1.27531e-08	-1.34046	-5.03233e-10	2.53135e-06	-1.36493	-5.03233e-10
157361222	chr1:157361222:T:A	9.74086e-09	-1.6099	-5.03233e-10	1.92221e-06	-1.6402	-5.03233e-10
157361234	chr1:157361234:A:G	2.73569e-08	-1.52289e-10	-0.577263	5.28045e-06	-1.52289e-10	-0.629668
157361252	chr1:157361252:G:A	3.45144e-09	-1.12489	-1.52255	6.38895e-07	-1.2849	-1.45679
157361365	chr1:157361365:T:C	8.7145e-09	-0.31332	-1.40792	1.7285e-06	-0.259198	-1.48722
157361501	chr1:157361501:T:C	6.95998e-08	-1.52289e-10	0.356528	1.19081e-05	-1.52289e-10	0.183538
157361617	chr1:157361617:G:A	2.18398e-09	-1.64465	-1.46044	7.04882e-07	-1.46523	-1.17817
157361704	chr1:157361704:C:T	1.36321e-08	-1.52289e-10	-1.27381	2.65489e-06	-1.52289e-10	-1.31728
157361742	chr1:157361742:G:A	1.21126e-08	-1.52289e-10	-1.39199	2.6813e-06	-1.52289e-10	-1.30738
157361749	chr1:157361749:C:G	1.83682e-08	-0.726513	-0.249102	2.58984e-06	-1.24935	-0.0927337
157361809	chr1:157361809:T:C	3.11266e-09	-1.6101	-1.14066	5.70243e-07	-1.62405	-1.23132
157361958	chr1:157361958:G:A	2.02004e-09	-1.65865	-1.52447	5.38566e-07	-1.48919	-1.42333
157361967	chr1:157361967:A:G	5.68518e-08	-1.52289e-10	0.154215	1.56604e-05	-1.52289e-10	0.457457
157362352	chr1:157362352:T:C	1.23959e-08	-1.52289e-10	-1.36887	2.74072e-06	-1.52289e-10	-1.28546
157362722	chr1:157362722:T:C	1.15692e-08	-1.52289e-10	-1.43789	2.52437e-06	-1.52289e-10	-1.36769
157362816	chr1:157362816:C:T	1.24133e-08	-1.52289e-10	-1.36746	2.67041e-06	-1.52289e-10	-1.31145
157362923	chr1:157362923:A:C	1.25255e-08	-1.52289e-10	-1.35847	2.69957e-06	-1.52289e-10	-1.30059
157362926	chr1:157362926:G:A	1.25253e-08	-1.52289e-10	-1.35848	2.69952e-06	-1.52289e-10	-1.30061
157362990	chr1:157362990:T:C	2.00987e-09	-1.66841	-1.51975	5.05588e-07	-1.50918	-1.46654
157363031	chr1:157363031:G:A	1.23618e-08	-1.52289e-10	-1.37162	2.65853e-06	-1.52289e-10	-1.31591
157363070	chr1:157363070:A:G	1.23897e-08	-1.52289e-10	-1.36937	2.66554e-06	-1.52289e-10	-1.31327
157363101	chr1:157363101:C:G	1.25455e-08	-1.52289e-10	-1.35687	2.70457e-06	-1.52289e-10	-1.29874
157363129	chr1:157363129:C:A	1.23337e-08	-1.52289e-10	-1.3739	2.72467e-06	-1.52289e-10	-1.29133
157363208	chr1:157363208:T:C	2.72492e-08	-0.581208	-5.03233e-10	4.14454e-06	-0.871887	-5.03233e-10
157363251	chr1:157363251:C:T	1.32591e-08	-1.52289e-10	-1.30155	2.8821e-06	-1.52289e-10	-1.23516
157363275	chr1:157363275:G:A	1.29435e-08	-1.52289e-10	-1.32564	2.80432e-06	-1.52289e-10	-1.26252
157363283	chr1:157363283:A:C	1.24088e-08	-1.52289e-10	-1.36782	2.67034e-06	-1.52289e-10	-1.31147
157363284	chr1:157363284:G:A	1.24088e-08	-1.52289e-10	-1.36782	2.67034e-06	-1.52289e-10	-1.31147
157363285	chr1:157363285:G:C	1.24088e-08	-1.52289e-10	-1.36782	2.67034e-06	-1.52289e-10	-1.31147
157363291	chr1:157363291:T:C	1.22799e-08	-1.52289e-10	-1.37827	2.63792e-06	-1.52289e-10	-1.32369
157363294	chr1:157363294:C:A	1.22177e-08	-1.52289e-10	-1.38335	2.62226e-06	-1.52289e-10	-1.32964
157363306	chr1:157363306:A:G	1.25245e-08	-1.52289e-10	-1.35855	2.69974e-06	-1.52289e-10	-1.30052
157363310	chr1:157363310:C:T	1.25455e-08	-1.52289e-10	-1.35687	2.70457e-06	-1.52289e-10	-1.29874
157363313	chr1:157363313:T:C	1.24731e-08	-1.52289e-10	-1.36266	2.68664e-06	-1.52289e-10	-1.30539
157363373	chr1:157363373:C:A	1.4359e-08	-1.52289e-10	-1.22185	3.16703e-06	-1.52289e-10	-1.14089
157363393	chr1:157363393:T:C	1.25455e-08	-1.52289e-10	-1.35687	2.70457e-06	-1.52289e-10	-1.29874
157363454	chr1:157363454:G:A	2.16511e-09	-1.65844	-1.45532	4.78803e-07	-1.50596	-1.52418
157363475	chr1:157363475:A:C	1.25455e-08	-1.52289e-10	-1.35687	2.70457e-06	-1.52289e-10	-1.29874
157363598	chr1:157363598:T:C	1.25455e-08	-1.52289e-10	-1.35687	2.70457e-06	-1.52289e-10	-1.29874
157363744	chr1:157363744:A:G	1.20908e-08	-1.52289e-10	-1.39379	2.59151e-06	-1.52289e-10	-1.34144
157363827	chr1:157363827:T:C	1.97925e-09	-1.67945	-1.52407	5.05773e-07	-1.53401	-1.44134
157363846	chr1:157363846:A:G	1.25121e-08	-1.52289e-10	-1.35954	2.69637e-06	-1.52289e-10	-1.30177
157363931	chr1:157363931:T:C	2.13144e-09	-1.67259	-1.45685	4.65657e-07	-1.5337	-1.52429
157364098	chr1:157364098:T:C	1.22788e-08	-1.52289e-10	-1.37836	2.63774e-06	-1.52289e-10	-1.32376
157364123	chr1:157364123:C:T	1.62495e-08	-0.783081	-0.315093	2.22983e-06	-1.2529	-0.238851
157364293	chr1:157364293:C:A	1.27961e-08	-1.52289e-10	-1.33709	2.76715e-06	-1.52289e-10	-1.27586
157364346	chr1:157364346:A:G	1.2495e-08	-1.52289e-10	-1.36091	2.69351e-06	-1.52289e-10	-1.30284
157364587	chr1:157364587:T:C	1.2894e-08	-1.52289e-10	-1.32947	2.79149e-06	-1.52289e-10	-1.26711
157364638	chr1:157364638:A:G	2.13755e-09	-1.67243	-1.45414	4.66087e-07	-1.53297	-1.52409
157364934	chr1:157364934:A:G	2.36319e-09	-1.68409	-1.34213	4.70412e-07	-1.55761	-1.49021
157365111	chr1:157365111:G:A	4.07e-08	-0.901741	0.721735	5.75883e-06	-1.3192	0.77625
157365430	chr1:157365430:C:T	5.92097e-08	-1.52289e-10	0.194853	1.43062e-05	-1.52289e-10	0.36701
157365661	chr1:157365661:G:A	1.28844e-08	-1.52289e-10	-1.33021	2.79041e-06	-1.52289e-10	-1.26749
157365667	chr1:157365667:C:A	1.28347e-08	-1.52289e-10	-1.33408	2.5326e-06	-1.52289e-10	-1.36443
157365928	chr1:157365928:T:C	1.29079e-08	-1.52289e-10	-1.3284	2.79369e-06	-1.52289e-10	-1.26632
157366101	chr1:157366101:C:T	2.03648e-09	-1.6522	-1.52281	5.28489e-07	-1.47863	-1.45279
157366102	chr1:157366102:G:A	1.19472e-08	-1.52289e-10	-1.40573	2.37345e-06	-1.52289e-10	-1.42934
157366183	chr1:157366183:TA:T	1.25899e-08	-1.52289e-10	-1.35334	2.717e-06	-1.52289e-10	-1.29415
157366304	chr1:157366304:A:G	1.23558e-08	-1.52289e-10	-1.37211	2.73141e-06	-1.52289e-10	-1.28886
157366694	chr1:157366694:C:T	5.18138e-08	0.0614226	-5.03233e-10	1.22293e-05	0.210152	-5.03233e-10
157367087	chr1:157367087:G:C	1.14991e-08	-1.52289e-10	-1.44396	2.43872e-06	-1.52289e-10	-1.4022
157367099	chr1:157367099:A:G	1.23358e-08	-1.52289e-10	-1.37373	2.65671e-06	-1.52289e-10	-1.31659
157367146	chr1:157367146:A:G	3.92946e-08	-0.983206	0.768058	5.68011e-06	-1.374	0.817292
157367155	chr1:157367155:A:G	1.19868e-08	-1.52289e-10	-1.40243	2.56418e-06	-1.52289e-10	-1.35204
157367198	chr1:157367198:C:G	2.02083e-09	-1.66032	-1.5224	5.18911e-07	-1.49451	-1.45519
157367241	chr1:157367241:C:T	1.20793e-06	-1.03409	4.24452	0.000157954	-1.39185	4.16047
157367717	chr1:157367717:A:T	1.15794e-08	-1.52289e-10	-1.43701	2.46087e-06	-1.52289e-10	-1.39316
157367750	chr1:157367750:A:G	2.1308e-09	-1.65951	-1.47022	4.76619e-07	-1.51029	-1.52443
157367761	chr1:157367761:A:G	2.113e-09	-1.66102	-1.4771	4.75474e-07	-1.51322	-1.5239
157367800	chr1:157367800:C:G	7.27577e-09	-1.40795	-0.493733	1.47032e-06	-1.4405	-0.467696
157367842	chr1:157367842:A:C	2.63243e-08	-1.52289e-10	-0.615741	7.31866e-06	-1.52289e-10	-0.303253
157367873	chr1:157367873:T:C	2.11725e-09	-1.65131	-1.4848	4.8465e-07	-1.49538	-1.52263
157368240	chr1:157368240:T:G	2.08936e-09	-1.66396	-1.48542	4.73441e-07	-1.51892	-1.52249
157368337	chr1:157368337:C:T	1.57636e-08	-1.52289e-10	-1.12853	3.10328e-06	-1.52289e-10	-1.16122
157368350	chr1:157368350:C:T	1.15041e-08	-1.52289e-10	-1.44353	2.44078e-06	-1.52289e-10	-1.40136
157368534	chr1:157368534:G:A	1.12916e-08	-1.52289e-10	-1.46218	2.25503e-06	-1.52289e-10	-1.48052
157368664	chr1:157368664:G:C	1.29157e-08	-1.52289e-10	-1.32779	2.70075e-06	-1.52289e-10	-1.30015
157368855	chr1:157368855:T:C	1.22178e-08	-1.52289e-10	-1.38334	2.38241e-06	-1.52289e-10	-1.42557
157368875	chr1:157368875:C:T	1.5873e-08	-0.261865	-0.859752	1.95786e-06	-1.04182	-0.580011
157368945	chr1:157368945:A:G	1.98941e-09	-1.70247	-1.49593	3.96992e-07	-1.71276	-1.50475
157368978	chr1:157368978:A:G	1.23138e-08	-1.52289e-10	-1.37551	2.7522e-06	-1.52289e-10	-1.28128
157369057	chr1:157369057:T:G	2.13381e-09	-1.69122	-1.4371	5.47562e-07	-1.71653	-1.17943
157369098	chr1:157369098:A:G	2.5891e-08	-0.366962	-0.265377	4.86789e-06	-0.686146	-0.0248733
157369113	chr1:157369113:A:T	3.22109e-08	-1.52543	1.1115	7.49492e-06	-1.54037	1.26092
157369133	chr1:157369133:G:A	1.32047e-08	-1.52289e-10	-1.30566	2.57857e-06	-1.52289e-10	-1.34644
157369182	chr1:157369182:A:C	2.38191e-09	-1.55947	-1.45886	5.15251e-07	-1.46297	-1.49382
157369337	chr1:157369337:A:G	2.76478e-08	-1.52289e-10	-0.566688	7.21064e-06	-1.52289e-10	-0.318122
157369370	chr1:157369370:C:T	2.0571e-09	-1.68751	-1.47743	4.53845e-07	-1.70383	-1.37985
157369575	chr1:157369575:T:C	1.18543e-08	-1.52289e-10	-1.41354	2.30204e-06	-1.52289e-10	-1.45988
157369654	chr1:157369654:T:C	2.21346e-09	-1.71781	-1.37387	4.3926e-07	-1.7091	-1.40725
157370174	chr1:157370174:T:A	1.10293e-08	-1.52289e-10	-1.48568	2.2711e-06	-1.52289e-10	-1.47342
157370199	chr1:157370199:T:C	1.24785e-08	-1.52289e-10	-1.36222	2.46993e-06	-1.52289e-10	-1.38949
157370700	chr1:157370700:A:C	8.94043e-08	-1.52289e-10	0.606936	2.02976e-05	-1.52289e-10	0.716821
157370848	chr1:157370848:T:C	2.15692e-09	-1.65443	-1.46312	4.50358e-07	-1.60022	-1.49117
157370994	chr1:157370994:G:A	1.3538e-08	0.0925163	-1.37325	1.33081e-06	-0.800104	-1.20779
157371667	chr1:157371667:A:C	1.06427e-08	-1.52289e-10	-1.52136	2.23786e-06	-1.52289e-10	-1.48816
157371675	chr1:157371675:A:G	2.0678e-09	-1.67563	-1.48412	4.29961e-07	-1.63171	-1.50603
157371767	chr1:157371767:G:A	1.06883e-08	-1.52289e-10	-1.51709	2.19201e-06	-1.52289e-10	-1.50886
157371904	chr1:157371904:G:A	3.95634e-08	-1.52289e-10	-0.208329	8.71397e-06	-1.52289e-10	-0.128752
157372107	chr1:157372107:T:C	2.0549e-09	-1.67938	-1.48662	4.2675e-07	-1.63748	-1.50776
157372158	chr1:157372158:A:C	2.04381e-09	-1.68096	-1.49046	4.24602e-07	-1.64002	-1.51026
157372270	chr1:157372270:C:A	1.14019e-08	-1.52289e-10	-1.45245	2.26009e-06	-1.52289e-10	-1.47827
157372513	chr1:157372513:C:T	1.09062e-08	-1.52289e-10	-1.4969	2.29226e-06	-1.52289e-10	-1.46414
157372532	chr1:157372532:G:A	2.23213e-09	-1.64658	-1.43669	4.77428e-07	-1.66945	-1.36357
157372748	chr1:157372748:C:T	4.25481e-08	-1.52289e-10	-0.135597	1.07341e-05	-1.52289e-10	0.0797428
157372781	chr1:157372781:G:A	1.06452e-08	-1.52289e-10	-1.52112	2.17867e-06	-1.52289e-10	-1.51496
157372955	chr1:157372955:T:A	1.50284e-08	-1.52289e-10	-1.17629	3.34958e-06	-1.52289e-10	-1.08484
157373172	chr1:157373172:G:A	4.10207e-09	-0.950625	-1.52412	7.10807e-07	-1.17258	-1.46245
157373187	chr1:157373187:G:A	1.06125e-08	-1.52289e-10	-1.5242	2.18666e-06	-1.52289e-10	-1.5113
157373236	chr1:157373236:G:A	1.06123e-08	-1.52289e-10	-1.52422	2.15793e-06	-1.52289e-10	-1.52453
157373554	chr1:157373554:C:T	1.15428e-08	-1.52289e-10	-1.44017	2.34046e-06	-1.52289e-10	-1.44333
157374025	chr1:157374025:A:G	1.31924e-08	-1.52289e-10	-1.30659	2.58103e-06	-1.52289e-10	-1.34549
157374126	chr1:157374126:G:A	1.95347e-08	-1.52289e-10	-0.914044	3.84004e-06	-1.52289e-10	-0.948196
157374302	chr1:157374302:C:A	1.93842e-09	-1.71589	-1.50847	4.07549e-07	-1.71786	-1.47341
157374335	chr1:157374335:C:T	1.13994e-08	-1.52289e-10	-1.45268	2.25872e-06	-1.52289e-10	-1.47888
157374682	chr1:157374682:T:C	1.062e-08	-1.52289e-10	-1.52349	2.17638e-06	-1.52289e-10	-1.51602
157374936	chr1:157374936:A:T	1.18513e-08	-1.52289e-10	-1.4138	2.3278e-06	-1.52289e-10	-1.44875
157375105	chr1:157375105:G:A	9.40212e-09	-1.6453	-5.03233e-10	1.95228e-06	-1.62468	-5.03233e-10
157375294	chr1:157375294:C:T	1.07929e-08	-1.52289e-10	-1.50735	2.17404e-06	-1.52289e-10	-1.51709
157375331	chr1:157375331:G:C	2.64262e-09	-1.51703	-1.39744	4.82877e-07	-1.52552	-1.49615
157375401	chr1:157375401:A:G	4.83073e-08	-1.52289e-10	-0.00865048	9.75958e-06	-1.52289e-10	-0.0154302
157375458	chr1:157375458:T:G	3.26145e-09	-1.18031	-1.52375	5.93229e-07	-1.32158	-1.49427
157375474	chr1:157375474:G:T	1.22935e-08	-1.52289e-10	-1.37716	2.75618e-06	-1.52289e-10	-1.27983
157375481	chr1:157375481:G:C	1.24074e-08	-1.52289e-10	-1.36794	2.78971e-06	-1.52289e-10	-1.26774
157375482	chr1:157375482:G:A	1.24074e-08	-1.52289e-10	-1.36794	2.78971e-06	-1.52289e-10	-1.26774
157375555	chr1:157375555:T:C	2.1227e-09	-1.63714	-1.4964	4.44246e-07	-1.65384	-1.45122
157375580	chr1:157375580:T:G	7.55146e-09	-0.39865	-1.46584	1.03605e-06	-0.73504	-1.52323
157375706	chr1:157375706:T:C	1.07559e-08	-1.51078	-5.03233e-10	2.01001e-06	-1.59554	-5.03233e-10
157375714	chr1:157375714:G:T	2.04113e-09	-1.67886	-1.49387	4.41023e-07	-1.69697	-1.41537
157375746	chr1:157375746:A:T	2.19653e-08	-1.52289e-10	-0.796771	4.56203e-06	-1.52289e-10	-0.775912
157375762	chr1:157375762:T:C	1.36173e-06	-1.52289e-10	3.33028	0.000315752	-1.52289e-10	3.46128
157375951	chr1:157375951:T:C	2.6499e-08	-0.609126	-5.03233e-10	6.29623e-06	-0.453729	-5.03233e-10
157376012	chr1:157376012:G:C	8.34885e-09	-0.655371	-1.10874	1.2622e-06	-1.05038	-1.01045
157376022	chr1:157376022:T:A	1.08374e-08	-0.418453	-1.08478	1.4604e-06	-0.929492	-0.985478
157376087	chr1:157376087:A:G	1.07542e-08	-1.52289e-10	-1.51094	2.16895e-06	-1.52289e-10	-1.51944
157376139	chr1:157376139:G:A	9.44569e-09	-0.895121	-0.745554	2.00377e-06	-0.752454	-0.846193
157376297	chr1:157376297:A:G	8.73626e-09	-0.963681	-0.755071	1.84579e-06	-0.825538	-0.855236
157376317	chr1:157376317:T:C	3.13504e-09	-1.55896	-1.18463	7.79245e-07	-1.64269	-0.900418
157376447	chr1:157376447:C:T	3.71873e-09	-1.102	-1.47085	9.03076e-07	-0.920448	-1.47518
157376584	chr1:157376584:C:T	9.60639e-09	-1.6238	-5.03233e-10	1.9093e-06	-1.64694	-5.03233e-10
157376654	chr1:157376654:G:A	2.00012e-07	-1.52289e-10	1.41214	4.4894e-05	-1.52289e-10	1.51062
157377007	chr1:157377007:A:G	2.02599e-08	-1.52289e-10	-0.877588	3.57598e-06	-1.52289e-10	-1.01944
157377088	chr1:157377088:G:C	5.21979e-08	-1.52289e-10	0.0688093	1.16498e-05	-1.52289e-10	0.16161
157377283	chr1:157377283:C:T	2.51002e-08	-0.540933	-0.122426	4.5952e-06	-0.443666	-0.325002
157377467	chr1:157377467:C:T	2.66474e-09	-1.4639	-1.44223	6.01104e-07	-1.29612	-1.50655
157377622	chr1:157377622:G:C	1.26596e-08	-1.52289e-10	-1.34782	2.86623e-06	-1.52289e-10	-1.24068
157377730	chr1:157377730:G:A	1.12297e-08	-1.52289e-10	-1.46768	2.38948e-06	-1.52289e-10	-1.42261
157377815	chr1:157377815:A:G	2.14565e-08	-1.52289e-10	-0.820206	3.66816e-06	-1.52289e-10	-0.99399
157377816	chr1:157377816:G:T	2.14565e-08	-1.52289e-10	-0.820206	3.66816e-06	-1.52289e-10	-0.99399
157377840	chr1:157377840:C:T	8.92166e-09	-1.69775	-5.03233e-10	1.78052e-06	-1.71678	-5.03233e-10
157378576	chr1:157378576:C:T	1.0622e-08	0.0011442	-1.52445	3.29896e-06	0.400853	-1.50092
157378672	chr1:157378672:G:A	1.31939e-08	0.211801	-1.51828	4.20598e-06	0.616007	-1.47318
157378872	chr1:157378872:G:C	1.86477e-08	-0.960512	-5.03233e-10	2.54095e-06	-1.36114	-5.03233e-10
157378940	chr1:157378940:A:T	1.47834e-08	0.235902	-1.42863	2.20425e-06	-0.148303	-1.35499
157379063	chr1:157379063:A:T	1.9985e-08	-1.58436	0.693109	4.49122e-06	-1.69762	0.90606
157379195	chr1:157379195:T:A	1.06991e-08	-1.52289e-10	-1.51607	2.22387e-06	-1.52289e-10	-1.49443
157379380	chr1:157379380:T:C	1.93981e-09	-1.70921	-1.51443	4.25173e-07	-1.70857	-1.44037
157379436	chr1:157379436:A:G	2.108e-09	-1.69555	-1.44494	4.06989e-07	-1.71011	-1.48253
157379638	chr1:157379638:G:T	1.25273e-08	-1.52289e-10	-1.35832	2.57509e-06	-1.52289e-10	-1.34779
157379664	chr1:157379664:C:T	1.90937e-08	-0.936877	-5.03233e-10	3.38511e-06	-1.07429	-5.03233e-10
157379970	chr1:157379970:A:G	3.91287e-08	1.30407	-1.52344	3.77477e-06	0.555332	-1.52067
157380043	chr1:157380043:T:G	3.56026e-08	-1.52289e-10	-0.313815	6.51672e-06	-1.52289e-10	-0.419309
157380117	chr1:157380117:A:G	4.19869e-08	1.37443	-1.52331	4.01405e-06	0.617021	-1.5209
157380338	chr1:157380338:T:C	1.93379e-09	-1.70966	-1.51709	4.21923e-07	-1.70804	-1.44857
157380537	chr1:157380537:T:C	2.37296e-08	-1.52289e-10	-0.719511	5.29443e-06	-1.52289e-10	-0.627023
157380804	chr1:157380804:G:A	3.87884e-08	-1.52289e-10	-0.228112	7.12375e-06	-1.52289e-10	-0.330245
157380839	chr1:157380839:C:T	1.06191e-08	-1.53208	0.00850588	1.84901e-06	-1.65841	-0.0206212
157380845	chr1:157380845:A:G	1.9422e-09	-1.70797	-1.51444	4.24644e-07	-1.70979	-1.4404
157381036	chr1:157381036:G:A	1.42293e-08	-1.52289e-10	-1.23093	3.55581e-06	-1.52289e-10	-1.0251
157381143	chr1:157381143:G:A	1.92587e-09	-1.71258	-1.51827	4.21793e-07	-1.70426	-1.45266
157381438	chr1:157381438:A:G	8.42634e-09	-0.251622	-1.50325	1.99906e-06	-0.0779743	-1.52303
157381691	chr1:157381691:T:C	3.80761e-09	-1.16466	-1.38458	1.39775e-06	-0.655545	-1.30327
157381942	chr1:157381942:T:C	2.13704e-09	-1.69281	-1.434	4.10834e-07	-1.70848	-1.47477
157381994	chr1:157381994:G:A	1.12697e-08	-1.52289e-10	-1.46412	2.35863e-06	-1.52289e-10	-1.4356
157382049	chr1:157382049:TTTTTTTTTAA:T	1.34173e-08	-1.52289e-10	-1.28968	2.70898e-06	-1.52289e-10	-1.29711
157382261	chr1:157382261:T:G	4.97223e-08	0.691626	-0.671406	1.35153e-05	0.584249	-0.274105
157382815	chr1:157382815:G:A	4.47356e-08	1.28846	-1.37392	6.17059e-06	0.815896	-1.28978
157383339	chr1:157383339:G:A	2.20989e-08	0.689965	-1.48067	3.82396e-06	0.378431	-1.33082
157383382	chr1:157383382:G:C	1.36085e-08	-1.52289e-10	-1.27554	2.69779e-06	-1.52289e-10	-1.30125
157383785	chr1:157383785:G:A	1.49863e-08	-1.52289e-10	-1.1791	2.9317e-06	-1.52289e-10	-1.2181
157383938	chr1:157383938:G:A	2.04677e-09	-1.66289	-1.50708	4.20946e-07	-1.67943	-1.4795
157383985	chr1:157383985:T:TG	1.46701e-08	-1.52289e-10	-1.20042	3.69758e-06	-1.52289e-10	-0.986002
157384428	chr1:157384428:T:C	1.43408e-08	-1.44152	0.218395	2.35155e-06	-1.6053	0.166698
157384548	chr1:157384548:A:G	5.41262e-09	-1.25529	-0.942207	1.95986e-06	-0.804681	-0.816124
157384787	chr1:157384787:T:G	1.38347e-08	-1.52289e-10	-1.25906	2.8552e-06	-1.52289e-10	-1.24454
157384897	chr1:157384897:G:A	1.55339e-08	-1.52289e-10	-1.14321	2.91121e-06	-1.52289e-10	-1.22511
157385089	chr1:157385089:T:C	5.94895e-09	-1.2308	-0.872218	2.19172e-06	-0.769381	-0.739614
157385144	chr1:157385144:C:G	5.93502e-09	-1.26591	-0.839457	2.15627e-06	-0.81921	-0.706087
157385146	chr1:157385146:G:A	6.01116e-09	-1.27075	-0.821865	2.18298e-06	-0.826238	-0.686749
157385352	chr1:157385352:A:G	9.88486e-09	-1.59523	-5.03233e-10	1.95408e-06	-1.62376	-5.03233e-10
157385908	chr1:157385908:A:AT	2.09614e-09	-1.67761	-1.46852	4.6425e-07	-1.71598	-1.34504
157385923	chr1:157385923:A:T	2.12457e-09	-1.67894	-1.45372	4.76322e-07	-1.71627	-1.31907
157385960	chr1:157385960:A:G	2.3982e-09	-1.65033	-1.36119	5.53398e-07	-1.7053	-1.18006
157386054	chr1:157386054:A:G	2.1786e-09	-1.6566	-1.45095	4.84317e-07	-1.70839	-1.31031
157386499	chr1:157386499:A:G	1.03138e-07	2.25517	-1.50533	1.21216e-05	1.68822	-1.48691
157386615	chr1:157386615:G:A	2.17921e-09	-1.67421	-1.43306	4.91307e-07	-1.71372	-1.29064
157386690	chr1:157386690:C:G	3.03498e-08	0.970393	-1.44384	5.2331e-06	0.620299	-1.25898
157386719	chr1:157386719:T:C	2.15173e-09	-1.67107	-1.44889	4.79268e-07	-1.7127	-1.31648
157386768	chr1:157386768:T:C	1.53599e-08	-0.0344859	-1.11999	1.72147e-06	-0.784439	-0.966062
157387295	chr1:157387295:G:A	1.13446e-08	-1.52289e-10	-1.45749	2.336e-06	-1.52289e-10	-1.44524
157387642	chr1:157387642:T:C	1.02337e-08	-1.71635	0.1558	1.42574e-06	-1.71762	-0.221374
157388472	chr1:157388472:G:A	3.39221e-08	1.05516	-1.41732	6.57681e-06	0.779277	-1.18941
157388684	chr1:157388684:G:C	2.73145e-08	0.858031	-1.43685	5.30077e-06	0.59815	-1.22398
157388825	chr1:157388825:G:A	2.86086e-09	-1.39595	-1.43916	7.18427e-07	-1.29809	-1.32628
157388830	chr1:157388830:T:C	1.13806e-08	-1.52289e-10	-1.45432	2.35901e-06	-1.52289e-10	-1.43544
157389011	chr1:157389011:T:C	6.71741e-09	-1.16508	-0.816451	2.54912e-06	-0.678052	-0.67988
157389035	chr1:157389035:TCTTCAGACTG:T	2.12858e-09	-1.66262	-1.46816	4.65518e-07	-1.70949	-1.3488
157389178	chr1:157389178:C:G	2.31716e-08	-1.52289e-10	-0.743305	3.91454e-06	-1.52289e-10	-0.928981
157389425	chr1:157389425:A:G	1.09753e-08	-1.52289e-10	-1.49059	2.31643e-06	-1.52289e-10	-1.45365
157389701	chr1:157389701:A:G	2.82034e-08	0.947812	-1.4946	4.63377e-06	0.605386	-1.36569
157390051	chr1:157390051:C:T	2.21924e-09	-1.7144	-1.37467	4.55807e-07	-1.70458	-1.37479
157390548	chr1:157390548:T:C	2.13987e-09	-1.66526	-1.46023	4.71063e-07	-1.71057	-1.33587
157390832	chr1:157390832:A:T	8.52701e-09	-0.940143	-0.802851	1.39905e-06	-1.2577	-0.700185
157390997	chr1:157390997:G:A	1.10091e-08	-1.52289e-10	-1.48751	2.46554e-06	-1.52289e-10	-1.39127
157391244	chr1:157391244:G:A	2.69388e-09	-1.63046	-1.2648	4.2621e-07	-1.71216	-1.43434
157391255	chr1:157391255:C:G	1.66214e-08	-1.52289e-10	-1.07554	3.90173e-06	-1.52289e-10	-0.932259
157391486	chr1:157391486:C:T	1.0776e-08	-1.52289e-10	-1.50891	2.22073e-06	-1.52289e-10	-1.49584
157391787	chr1:157391787:T:C	8.44001e-09	-1.2435	-0.509754	3.47821e-06	-0.755229	-0.291934
157391900	chr1:157391900:T:C	1.3758e-08	-1.52289e-10	-1.26461	3.13072e-06	-1.52289e-10	-1.15242
157392110	chr1:157392110:C:G	1.7454e-08	-1.52289e-10	-1.02667	3.30271e-06	-1.52289e-10	-1.09894
157392131	chr1:157392131:G:T	3.51451e-09	-1.10486	-1.52448	7.7704e-07	-1.02241	-1.52353
157392210	chr1:157392210:T:C	4.79772e-09	-1.4635	-0.854591	1.69311e-06	-1.08323	-0.683876
157392275	chr1:157392275:C:A	1.50144e-08	-1.1319	-0.0453251	2.76338e-06	-1.41759	0.14037
157392700	chr1:157392700:C:T	5.98533e-09	-1.44824	-0.648685	8.06837e-07	-1.56603	-0.942278
157392806	chr1:157392806:T:C	2.63801e-09	-1.62922	-1.28699	5.41787e-07	-1.60181	-1.30475
157393593	chr1:157393593:T:C	1.06862e-08	-1.52289e-10	-1.51728	2.24174e-06	-1.52289e-10	-1.48643
157393785	chr1:157393785:C:T	1.85842e-08	-1.52289e-10	-0.963919	4.00149e-06	-1.52289e-10	-0.907014
157394229	chr1:157394229:A:G	1.67165e-08	-1.10902	0.0391838	3.0799e-06	-1.39736	0.228583
157394492	chr1:157394492:A:G	1.20225e-08	-1.52289e-10	-1.39945	2.26578e-06	-1.52289e-10	-1.47576
157394745	chr1:157394745:C:T	1.12993e-08	-1.52289e-10	-1.4615	2.36631e-06	-1.52289e-10	-1.43235
157394757	chr1:157394757:C:G	1.5781e-08	-1.45849	0.331061	2.29242e-06	-1.37619	-0.0878816
157394950	chr1:157394950:TGAG:T	1.78141e-08	-1.52289e-10	-1.00624	3.36813e-06	-1.52289e-10	-1.07932
157395189	chr1:157395189:G:T	6.1589e-09	-1.42157	-0.646767	8.24884e-07	-1.54555	-0.940641
157395198	chr1:157395198:A:G	4.42652e-09	-1.56276	-0.835862	1.3582e-06	-1.27278	-0.714741
157395588	chr1:157395588:C:T	1.34707e-08	0.00955002	-1.29526	1.30942e-06	-0.568073	-1.45602
157395851	chr1:157395851:T:C	1.7946e-08	-1.52289e-10	-0.998868	3.12704e-06	-1.52289e-10	-1.15359
157396054	chr1:157396054:C:T	4.58526e-09	-1.22621	-1.13717	8.1242e-07	-1.2593	-1.24211
157396537	chr1:157396537:A:G	2.03613e-08	-1.52289e-10	-0.8726	5.07294e-06	-1.52289e-10	-0.669759
157397013	chr1:157397013:C:A	1.90644e-08	-1.52289e-10	-0.938412	3.74068e-06	-1.52289e-10	-0.974412
157397206	chr1:157397206:T:C	5.45487e-09	-1.07991	-1.10981	1.00902e-06	-1.13213	-1.15256
157397389	chr1:157397389:C:T	4.17144e-08	0.0637888	-0.219177	6.77553e-06	0.191389	-0.571751
157397745	chr1:157397745:A:G	1.19034e-08	-1.52289e-10	-1.40941	2.3443e-06	-1.52289e-10	-1.44169
157397844	chr1:157397844:T:C	1.35571e-08	-1.52289e-10	-1.27932	2.61437e-06	-1.52289e-10	-1.33265
157398268	chr1:157398268:T:C	1.96405e-08	-1.52289e-10	-0.908638	4.21383e-06	-1.52289e-10	-0.855308
157398521	chr1:157398521:T:A	5.98076e-09	-1.41211	-0.685579	8.05349e-07	-1.53805	-0.972106
157398739	chr1:157398739:T:C	1.1752e-08	-1.52289e-10	-1.42221	2.4968e-06	-1.52289e-10	-1.37867
157398808	chr1:157398808:C:T	1.34546e-08	-1.52289e-10	-1.28691	2.59578e-06	-1.52289e-10	-1.33979
157398850	chr1:157398850:G:C	3.13996e-09	-1.6283	-1.11372	6.62506e-07	-1.59113	-1.11428
157398917	chr1:157398917:G:A	1.08705e-08	-1.50018	-5.03233e-10	2.01039e-06	-1.59535	-5.03233e-10
157399139	chr1:157399139:G:T	1.56356e-08	-1.52289e-10	-1.13668	3.04047e-06	-1.52289e-10	-1.18167
157399412	chr1:157399412:A:G	5.58033e-09	-1.37742	-0.789564	7.61957e-07	-1.51023	-1.05531
157399462	chr1:157399462:T:A	1.3457e-08	-1.52289e-10	-1.28673	2.59616e-06	-1.52289e-10	-1.33964
157399643	chr1:157399643:T:G	4.33723e-09	-1.15895	-1.26005	7.84698e-07	-1.19051	-1.34563
```
