## Supplementary material for "Characterization of shared and ancestry-specific signals driving complex traits using multi-ancestry fine-mapping": susiex_nc2.cs80.summary

```
# chr1:155642678-157399922
CS_ID	CS_LENGTH	CS_PURITY	MAX_PIP_SNP	BP	REF_ALLELE	ALT_ALLELE	REF_FRQ	BETA	SE	-LOG10P	MAX_PIP	POST-HOC_PROB_POP1	POST-HOC_PROB_POP2
1	5	0.0678198	chr1:156899255:G:T	156899255	T,T	G,G	1,1	-inf,-inf	inf,inf	7.25709,2.54703	0.370122	0.998811	0.908973
2	32	0.679447	chr1:156127023:ACCCTGTCCT:A	156127023	A,A	ACCCTGTCCT,ACCCTGTCCT	1,1	inf,inf	inf,inf	6.32108,0.11603	0.103329	0.954565	0.240345
```
