## Supplementary material for "Characterization of shared and ancestry-specific signals driving complex traits using multi-ancestry fine-mapping": susiex_nc3.cs80.cs

```
CS_ID	SNP	BP	REF_ALLELE	ALT_ALLELE	REF_FRQ	BETA	SE	-LOG10P	CS_PIP	OVRL_PIP
1	chr1:156494637:C:A	156494637	A,A	C,C	1,1	inf,inf	inf,inf	6.70035,2.76316	0.280314	0.280314
1	chr1:156496907:G:A	156496907	A,A	G,G	1,1	inf,inf	inf,inf	6.83853,2.16702	0.103451	0.103452
1	chr1:156489048:C:T	156489048	T,T	C,C	1,1	inf,inf	inf,inf	6.83006,2.13316	0.0947546	0.094755
1	chr1:156489743:C:T	156489743	T,T	C,C	1,1	inf,inf	inf,inf	6.78312,2.13518	0.0866231	0.0866235
1	chr1:156491915:A:T	156491915	T,T	A,A	1,1	inf,inf	inf,inf	6.75851,2.06471	0.072082	0.0720824
1	chr1:156477111:T:C	156477111	C,C	T,T	1,1	inf,inf	inf,inf	6.50117,2.17999	0.0544394	0.0544397
1	chr1:156476658:C:T	156476658	T,T	C,C	1,1	inf,inf	inf,inf	6.45018,2.176	0.048736	0.0487363
1	chr1:156485381:G:A	156485381	A,A	G,G	1,1	inf,inf	inf,inf	6.44076,2.16802	0.0472459	0.0472463
1	chr1:156483078:G:A	156483078	A,A	G,G	1,1	inf,inf	inf,inf	6.39625,2.15113	0.041665	0.0416654
2	chr1:156127023:ACCCTGTCCT:A	156127023	A,A	ACCCTGTCCT,ACCCTGTCCT	1,1	inf,inf	inf,inf	6.32108,0.11603	0.0896842	0.0896842
2	chr1:156133401:T:C	156133401	C,C	T,T	1,1	inf,inf	inf,inf	6.21634,0.139004	0.072208	0.072208
2	chr1:156127128:G:A	156127128	A,A	G,G	1,1	inf,inf	inf,inf	6.13002,0.127355	0.0601548	0.0601548
2	chr1:156130443:T:TG	156130443	TG,TG	T,T	1,1	inf,inf	inf,inf	6.08711,0.169384	0.0571356	0.0571357
2	chr1:156130348:T:C	156130348	C,C	T,T	1,1	inf,inf	inf,inf	6.11613,0.0375124	0.050925	0.0509251
2	chr1:156123040:G:A	156123040	A,A	G,G	1,1	inf,inf	inf,inf	5.70946,0.288114	0.0435162	0.0435162
2	chr1:156123615:C:T	156123615	T,T	C,C	1,1	inf,inf	inf,inf	5.47591,0.437803	0.0350187	0.0350188
2	chr1:156135237:T:C	156135237	C,C	T,T	1,1	inf,-inf	inf,inf	5.3169,0.275298	0.0331342	0.0331343
2	chr1:156140375:A:G	156140375	G,G	A,A	1,1	inf,inf	inf,inf	5.59051,0.2223	0.0327115	0.0327115
2	chr1:156135818:G:T	156135818	T,T	G,G	1,1	inf,-inf	inf,inf	5.25071,0.293576	0.0285771	0.0285772
2	chr1:156134029:CTTTTT:C	156134029	C,C	CTTTTT,CTTTTT	1,1	inf,inf	inf,inf	5.34557,0.0700842	0.020755	0.020755
2	chr1:156127082:T:C	156127082	C,C	T,T	1,1	inf,inf	inf,inf	5.37516,0.193299	0.0207172	0.0207173
2	chr1:156138228:C:T	156138228	T,T	C,C	1,1	inf,-inf	inf,inf	5.08928,0.414434	0.0199443	0.0199445
2	chr1:156127844:G:C	156127844	C,C	G,G	1,1	inf,inf	inf,inf	5.35641,0.186595	0.019694	0.019694
2	chr1:156126596:G:A	156126596	A,A	G,G	1,1	inf,inf	inf,inf	5.3243,0.165818	0.0178018	0.0178018
2	chr1:156132903:G:A	156132903	A,A	G,G	1,1	inf,inf	inf,inf	5.1606,0.217525	0.0150936	0.0150936
2	chr1:156123139:CAAG:C	156123139	C,C	CAAG,CAAG	1,1	inf,inf	inf,inf	5.20964,0.211605	0.0150065	0.0150065
2	chr1:156137072:C:T	156137072	T,T	C,C	1,1	inf,-inf	inf,inf	4.99504,0.253005	0.0146865	0.0146866
2	chr1:156126057:C:T	156126057	T,T	C,C	1,1	inf,inf	inf,inf	5.21939,0.172499	0.0145042	0.0145043
2	chr1:156125965:C:T	156125965	T,T	C,C	1,1	inf,inf	inf,inf	5.20019,0.188259	0.014266	0.0142661
2	chr1:156125622:G:A	156125622	A,A	G,G	1,1	inf,inf	inf,inf	5.14665,0.206109	0.0129918	0.0129918
2	chr1:156124576:T:C	156124576	C,C	T,T	1,1	inf,inf	inf,inf	5.1412,0.211677	0.0129454	0.0129454
2	chr1:156126018:C:A	156126018	A,A	C,C	1,1	inf,inf	inf,inf	5.15258,0.177992	0.0126265	0.0126266
2	chr1:156125857:T:C	156125857	C,C	T,T	1,1	inf,inf	inf,inf	5.12609,0.147957	0.0114073	0.0114073
2	chr1:156141499:G:A	156141499	A,A	G,G	1,1	inf,inf	inf,inf	5.12446,0.0675794	0.0113642	0.0113643
2	chr1:156124266:G:C	156124266	C,C	G,G	1,1	inf,inf	inf,inf	5.07866,0.19551	0.0110175	0.0110175
2	chr1:156124652:T:G	156124652	G,G	T,T	1,1	inf,inf	inf,inf	5.07529,0.183738	0.0107319	0.010732
2	chr1:156125403:AG:A	156125403	A,A	AG,AG	1,1	inf,inf	inf,inf	5.05833,0.194828	0.0105011	0.0105011
2	chr1:156129878:T:G	156129878	G,G	T,T	1,1	inf,-inf	inf,inf	4.76903,0.252102	0.00987341	0.0098735
2	chr1:156134206:A:C	156134206	C,C	A,A	1,1	inf,-inf	inf,inf	4.3618,0.227309	0.00935126	0.00935134
2	chr1:156133444:G:A	156133444	A,A	G,G	1,1	inf,-inf	inf,inf	5.229,0.00327159	0.00907315	0.00907321
2	chr1:156132647:C:T	156132647	T,T	C,C	1,1	inf,inf	inf,inf	4.95905,0.178521	0.00880629	0.00880634
3	chr1:156899922:G:A	156899922	A,A	G,G	1,1	-inf,-inf	inf,inf	7.37581,2.41466	0.572442	0.572442
3	chr1:156899255:G:T	156899255	T,T	G,G	1,1	-inf,-inf	inf,inf	7.25709,2.54703	0.382673	0.382674
```
