## Supplementary material for "Characterization of shared and ancestry-specific signals driving complex traits using multi-ancestry fine-mapping": susiex_nc3.cs80.snp

```
BP	SNP	PIP(CS1)	LogBF(CS1,Pop1)	LogBF(CS1,Pop2)	PIP(CS2)	LogBF(CS2,Pop1)	LogBF(CS2,Pop2)	PIP(CS3)	LogBF(CS3,Pop1)	LogBF(CS3,Pop2)
155643015	chr1:155643015:C:T	1.9765e-07	-1.52289e-10	-1.39141	2.31907e-06	-1.52289e-10	-1.35909	1.07128e-07	-1.52289e-10	-1.42794
155644029	chr1:155644029:T:C	4.13501e-07	-1.52289e-10	-0.653244	3.27366e-06	-1.52289e-10	-1.01435	2.54881e-07	-1.52289e-10	-0.561169
155644286	chr1:155644286:G:A	1.92328e-07	-1.52289e-10	-1.4187	2.05844e-06	-1.52289e-10	-1.47831	1.05396e-07	-1.52289e-10	-1.44424
155644708	chr1:155644708:C:T	6.96478e-08	-1.00847	-1.42599	9.48426e-07	-0.895955	-1.35725	4.5362e-08	-0.86174	-1.42555
155645024	chr1:155645024:A:C	6.8015e-08	-0.973026	-1.48515	9.42325e-07	-0.846799	-1.41286	4.45369e-08	-0.828763	-1.47689
155645066	chr1:155645066:C:T	1.7973e-07	-1.52289e-10	-1.48645	1.97442e-06	-1.52289e-10	-1.51998	9.81355e-08	-1.52289e-10	-1.51562
155646137	chr1:155646137:A:G	2.93638e-07	-1.52289e-10	-0.995556	2.54899e-06	-1.52289e-10	-1.26456	1.77549e-07	-1.52289e-10	-0.922722
155646323	chr1:155646323:C:T	1.3312e-07	-1.7166	-0.0700601	1.36601e-06	-1.19453	-0.693826	8.01432e-08	-1.68213	-0.0360248
155646690	chr1:155646690:A:T	1.92238e-07	-1.52289e-10	-1.41917	2.05782e-06	-1.52289e-10	-1.47861	1.05356e-07	-1.52289e-10	-1.44462
155646764	chr1:155646764:A:T	3.11467e-08	-1.7164	-1.52279	4.25135e-07	-1.59961	-1.45599	1.75622e-08	-1.7126	-1.52362
155647157	chr1:155647157:A:T	2.8204e-07	-1.52289e-10	-1.03585	2.48248e-06	-1.52289e-10	-1.291	1.7078e-07	-1.52289e-10	-0.96159
155647428	chr1:155647428:C:T	2.14894e-07	-1.52289e-10	-1.30776	2.22736e-06	-1.52289e-10	-1.39944	1.16134e-07	-1.52289e-10	-1.34723
155647688	chr1:155647688:A:G	1.73202e-07	-1.52289e-10	-1.52344	1.97083e-06	-1.52289e-10	-1.5218	9.7422e-08	-1.52289e-10	-1.52291
155648624	chr1:155648624:CT:C	2.87625e-07	-1.52289e-10	-1.01625	2.51533e-06	-1.52289e-10	-1.27785	1.74312e-07	-1.52289e-10	-0.941121
155648839	chr1:155648839:G:A	7.22245e-08	-1.05636	-1.34177	9.94916e-07	-0.947965	-1.25739	4.68795e-08	-0.911674	-1.34271
155649297	chr1:155649297:A:G	1.29152e-07	-1.71222	-0.104692	1.59173e-06	-1.01579	-0.719642	7.50162e-08	-1.71278	-0.0714786
155649563	chr1:155649563:T:C	2.62368e-07	-1.52289e-10	-1.10816	2.91923e-06	-1.52289e-10	-1.12894	1.29425e-07	-1.52289e-10	-1.23887
155650551	chr1:155650551:G:A	9.85024e-07	-1.52289e-10	0.214762	1.40271e-05	-1.52289e-10	0.440734	7.83317e-07	-1.52289e-10	0.561571
155651477	chr1:155651477:CT:C	1.82444e-07	-1.52289e-10	-1.47146	2.01643e-06	-1.52289e-10	-1.49893	1.0192e-07	-1.52289e-10	-1.47778
155653375	chr1:155653375:A:C	1.39673e-06	0.563988	-5.03233e-10	1.90989e-05	0.749375	-5.03233e-10	8.07372e-07	0.591819	-5.03233e-10
155654004	chr1:155654004:T:C	4.22941e-07	-1.52289e-10	-0.63067	3.3868e-06	-1.52289e-10	-0.980371	2.49982e-07	-1.52289e-10	-0.580576
155654726	chr1:155654726:C:T	2.15267e-07	-1.52289e-10	-1.30602	2.22889e-06	-1.52289e-10	-1.39875	1.16188e-07	-1.52289e-10	-1.34676
155655153	chr1:155655153:G:A	5.90148e-08	-1.13274	-1.46737	8.32979e-07	-0.998284	-1.38472	3.89327e-08	-0.983135	-1.457
155655450	chr1:155655450:G:A	1.43779e-07	-1.70962	-5.03233e-10	1.69245e-06	-1.67408	-5.03233e-10	8.09945e-08	-1.70759	-5.03233e-10
155655758	chr1:155655758:G:A	1.40144e-07	-1.71739	-0.017841	1.44493e-06	-1.17708	-0.655114	8.40242e-08	-1.68639	0.0155327
155655811	chr1:155655811:G:T	8.34183e-07	-1.07242	1.12097	3.94384e-06	-1.25642	0.428315	6.02934e-07	-0.866797	1.16664
155655939	chr1:155655939:AAAAC:A	2.29203e-07	-1.52289e-10	-1.2433	2.3305e-06	-1.52289e-10	-1.35417	1.22323e-07	-1.52289e-10	-1.2953
155657335	chr1:155657335:C:T	2.14742e-07	-1.52289e-10	-1.30847	2.2248e-06	-1.52289e-10	-1.40059	1.15931e-07	-1.52289e-10	-1.34897
155657740	chr1:155657740:C:T	2.18899e-07	-1.52289e-10	-1.28929	2.25755e-06	-1.52289e-10	-1.38598	1.17958e-07	-1.52289e-10	-1.33163
155658083	chr1:155658083:A:G	1.55907e-07	-1.71704	0.0883935	1.55218e-06	-1.18558	-0.575013	9.35987e-08	-1.68429	0.121343
155658173	chr1:155658173:G:C	1.41662e-07	-1.71755	-0.00691168	1.46236e-06	-1.17333	-0.646868	8.48208e-08	-1.68751	0.0260842
155658273	chr1:155658273:T:C	4.23002e-07	-1.52289e-10	-0.630528	3.3351e-06	-1.52289e-10	-0.995754	2.62339e-07	-1.52289e-10	-0.53233
155658428	chr1:155658428:G:A	1.40947e-07	-1.71529	-0.0142287	1.39445e-06	-1.21527	-0.652485	8.51789e-08	-1.67657	0.0193593
155658837	chr1:155658837:C:G	1.38417e-07	-1.71739	-0.0302417	1.43084e-06	-1.17713	-0.664867	8.2983e-08	-1.68638	0.00305336
155659251	chr1:155659251:C:T	2.68267e-07	-1.52289e-10	-1.08592	2.75163e-06	-1.52289e-10	-1.18806	1.40399e-07	-1.52289e-10	-1.15748
155659325	chr1:155659325:G:A	3.3513e-08	-1.69077	-1.4752	3.94901e-07	-1.71711	-1.41226	1.94268e-08	-1.64978	-1.48554
155659595	chr1:155659595:A:G	1.87156e-07	-1.52289e-10	-1.44596	2.04518e-06	-1.52289e-10	-1.48477	1.02777e-07	-1.52289e-10	-1.4694
155659692	chr1:155659692:C:G	1.78531e-07	-1.49314	-5.03233e-10	1.88986e-06	-1.56375	-5.03233e-10	1.0217e-07	-1.47532	-5.03233e-10
155660191	chr1:155660191:C:T	2.07254e-07	-1.52289e-10	-1.34396	2.22365e-06	-1.52289e-10	-1.40111	1.12016e-07	-1.52289e-10	-1.38332
155660505	chr1:155660505:G:C	1.84612e-07	-1.52289e-10	-1.45965	2.02596e-06	-1.52289e-10	-1.49421	1.0167e-07	-1.52289e-10	-1.48024
155660671	chr1:155660671:T:C	2.81182e-07	-1.52289e-10	-1.0389	2.47651e-06	-1.52289e-10	-1.2934	1.70282e-07	-1.52289e-10	-0.964508
155660752	chr1:155660752:C:T	2.13877e-07	-1.52289e-10	-1.3125	2.44677e-06	-1.52289e-10	-1.30549	1.23295e-07	-1.52289e-10	-1.28739
155660961	chr1:155660961:A:G	7.08985e-08	-0.985808	-1.43085	9.62647e-07	-0.874404	-1.36392	4.61584e-08	-0.839439	-1.43045
155661755	chr1:155661755:A:T	1.81851e-07	-1.52289e-10	-1.47472	2.01186e-06	-1.52289e-10	-1.50119	1.01611e-07	-1.52289e-10	-1.48082
155662164	chr1:155662164:AG:A	2.13189e-07	-1.52289e-10	-1.31573	2.21149e-06	-1.52289e-10	-1.40659	1.15211e-07	-1.52289e-10	-1.3552
155662187	chr1:155662187:A:T	1.79649e-07	-1.52289e-10	-1.4869	1.99567e-06	-1.52289e-10	-1.50928	9.98381e-08	-1.52289e-10	-1.49842
155662541	chr1:155662541:A:AC	8.24733e-07	-1.01268	1.04984	3.89771e-06	-1.20753	0.367662	5.98816e-07	-0.801445	1.09443
155662815	chr1:155662815:A:C	2.20646e-07	-1.52289e-10	-1.28134	2.65421e-06	-1.52289e-10	-1.22411	1.33003e-07	-1.52289e-10	-1.21159
155662952	chr1:155662952:C:G	1.84612e-07	-1.52289e-10	-1.45965	2.02596e-06	-1.52289e-10	-1.49421	1.0167e-07	-1.52289e-10	-1.48024
155663147	chr1:155663147:C:T	1.81122e-07	-1.52289e-10	-1.47873	2.00642e-06	-1.52289e-10	-1.50391	1.01255e-07	-1.52289e-10	-1.48432
155663455	chr1:155663455:C:T	2.18119e-07	-1.52289e-10	-1.29286	2.25039e-06	-1.52289e-10	-1.38915	1.1745e-07	-1.52289e-10	-1.33595
155663516	chr1:155663516:T:C	7.43459e-07	-0.98306	0.916469	3.50314e-06	-1.18432	0.237719	5.41628e-07	-0.761359	0.953973
155664870	chr1:155664870:C:T	1.85408e-07	-1.52289e-10	-1.45534	2.03152e-06	-1.52289e-10	-1.49147	1.021e-07	-1.52289e-10	-1.47602
155664995	chr1:155664995:T:C	3.10036e-07	-1.52289e-10	-0.941216	2.90136e-06	-1.52289e-10	-1.13508	2.00961e-07	-1.52289e-10	-0.798853
155665000	chr1:155665000:G:A	3.05697e-05	3.64986	-5.03233e-10	0.00084258	4.53621	-5.03233e-10	1.94886e-05	3.77562	-5.03233e-10
155665166	chr1:155665166:T:C	1.01058e-06	-1.02719	1.26757	4.66217e-06	-1.21685	0.556071	7.3681e-07	-0.81417	1.31453
155665235	chr1:155665235:A:C	3.38624e-07	-1.52289e-10	-0.853014	3.57308e-06	-1.52289e-10	-0.926829	1.81005e-07	-1.52289e-10	-0.903442
155665236	chr1:155665236:A:T	3.36213e-07	-1.52289e-10	-0.860158	3.54883e-06	-1.52289e-10	-0.933639	1.79777e-07	-1.52289e-10	-0.91025
155665287	chr1:155665287:A:T	2.5276e-07	-1.14546	-5.03233e-10	2.87052e-06	-1.14576	-5.03233e-10	1.29446e-07	-1.2387	-5.03233e-10
155665648	chr1:155665648:C:T	2.82399e-07	-1.52289e-10	-1.03458	2.48199e-06	-1.52289e-10	-1.29119	1.70876e-07	-1.52289e-10	-0.961029
155666182	chr1:155666182:C:T	8.96448e-07	-1.52289e-10	0.120537	1.26881e-05	-1.52289e-10	0.340412	7.05719e-07	-1.52289e-10	0.457251
155666255	chr1:155666255:G:A	1.73195e-07	-1.52289e-10	-1.52349	1.97096e-06	-1.52289e-10	-1.52173	9.74173e-08	-1.52289e-10	-1.52296
155666737	chr1:155666737:C:T	4.04475e-07	-1.52289e-10	-0.675314	3.22111e-06	-1.52289e-10	-1.03053	2.50179e-07	-1.52289e-10	-0.57979
155666828	chr1:155666828:T:C	3.95528e-07	-1.52289e-10	-0.697683	5.09284e-06	-1.52289e-10	-0.572421	2.34323e-07	-1.52289e-10	-0.645267
155666999	chr1:155666999:C:CA	1.87498e-07	-1.52289e-10	-1.44414	2.05615e-06	-1.52289e-10	-1.47942	1.04572e-07	-1.52289e-10	-1.45209
155667870	chr1:155667870:T:C	1.3122e-07	-1.71724	-0.083784	1.36693e-06	-1.18028	-0.707409	7.84571e-08	-1.68545	-0.0539615
155668108	chr1:155668108:C:T	1.9601e-07	-1.39974	-5.03233e-10	1.99025e-06	-1.512	-5.03233e-10	1.29841e-07	-1.23566	-5.03233e-10
155668361	chr1:155668361:A:G	1.80377e-07	-1.52289e-10	-1.48285	1.99599e-06	-1.52289e-10	-1.50912	1.00741e-07	-1.52289e-10	-1.48941
155669535	chr1:155669535:A:C	2.20317e-07	-1.52289e-10	-1.28284	2.24124e-06	-1.52289e-10	-1.39322	1.17348e-07	-1.52289e-10	-1.33682
155670324	chr1:155670324:C:T	1.58886e-07	-1.60972	-5.03233e-10	2.29905e-06	-1.36776	-5.03233e-10	8.63012e-08	-1.64412	-5.03233e-10
155670643	chr1:155670643:AG:A	2.95853e-07	-1.52289e-10	-0.988041	2.5631e-06	-1.52289e-10	-1.25904	1.79404e-07	-1.52289e-10	-0.912327
155670720	chr1:155670720:G:C	2.25831e-07	-1.52289e-10	-1.25812	2.30635e-06	-1.52289e-10	-1.36459	1.21081e-07	-1.52289e-10	-1.3055
155670909	chr1:155670909:C:G	1.36948e-07	-1.71754	-0.0407587	1.42564e-06	-1.17277	-0.672861	8.20446e-08	-1.68738	-0.00732124
155671961	chr1:155671961:A:G	1.63338e-07	-1.58208	-5.03233e-10	2.26122e-06	-1.38435	-5.03233e-10	8.82113e-08	-1.62223	-5.03233e-10
155672184	chr1:155672184:A:G	1.5289e-07	-1.71742	0.0692295	1.6809e-06	-1.07841	-0.602509	8.97961e-08	-1.70345	0.0990211
155672258	chr1:155672258:T:C	1.56791e-07	-1.7181	0.0951082	1.66145e-06	-1.10914	-0.583425	9.25087e-08	-1.69847	0.123811
155673356	chr1:155673356:A:G	2.90809e-07	-1.52289e-10	-1.00524	2.53408e-06	-1.52289e-10	-1.27042	1.76372e-07	-1.52289e-10	-0.929373
155673612	chr1:155673612:C:T	8.69307e-07	-0.990163	1.07996	3.98264e-06	-1.18984	0.371524	6.32975e-07	-0.768903	1.11737
155673913	chr1:155673913:G:A	2.8682e-07	-1.52289e-10	-1.01905	2.50915e-06	-1.52289e-10	-1.28031	1.73797e-07	-1.52289e-10	-0.944077
155673977	chr1:155673977:C:T	2.08768e-06	-1.52289e-10	0.965905	3.02632e-05	-1.52289e-10	1.20968	1.62982e-06	-1.52289e-10	1.29426
155675515	chr1:155675515:G:A	5.45787e-08	-1.17326	-1.505	5.75576e-07	-1.26159	-1.49105	2.4359e-08	-1.39925	-1.50981
155675867	chr1:155675867:C:T	4.80005e-07	-0.504107	-5.03233e-10	6.46337e-06	-0.334105	-5.03233e-10	2.4953e-07	-0.582386	-5.03233e-10
155675918	chr1:155675918:G:A	1.47535e-06	0.618745	-5.03233e-10	2.02701e-05	0.808891	-5.03233e-10	8.55011e-07	0.649148	-5.03233e-10
155676006	chr1:155676006:G:A	2.14522e-07	-1.52289e-10	-1.30949	2.22295e-06	-1.52289e-10	-1.40142	1.15819e-07	-1.52289e-10	-1.34994
155676269	chr1:155676269:T:C	1.81434e-07	-1.52289e-10	-1.47701	2.00873e-06	-1.52289e-10	-1.50275	1.01387e-07	-1.52289e-10	-1.48302
155677268	chr1:155677268:C:T	2.50609e-07	-1.52289e-10	-1.15401	3.04684e-06	-1.52289e-10	-1.08615	1.56906e-07	-1.52289e-10	-1.04632
155677631	chr1:155677631:G:A	4.19311e-07	-1.52289e-10	-0.639291	5.40213e-06	-1.52289e-10	-0.513463	2.47927e-07	-1.52289e-10	-0.588834
155677642	chr1:155677642:C:T	2.78496e-07	-1.52289e-10	-1.0485	2.45928e-06	-1.52289e-10	-1.30039	1.68369e-07	-1.52289e-10	-0.975805
155678072	chr1:155678072:C:T	2.18159e-07	-1.52289e-10	-1.29268	2.42462e-06	-1.52289e-10	-1.31458	1.22938e-07	-1.52289e-10	-1.29029
155678921	chr1:155678921:T:C	4.39266e-07	-1.52289e-10	-0.592799	3.39538e-06	-1.52289e-10	-0.97784	2.71734e-07	-1.52289e-10	-0.497143
155679893	chr1:155679893:A:G	1.73189e-07	-1.52289e-10	-1.52352	1.97107e-06	-1.52289e-10	-1.52168	9.74134e-08	-1.52289e-10	-1.523
155680034	chr1:155680034:G:A	3.42112e-06	1.45982	-5.03233e-10	7.26367e-05	2.08521	-5.03233e-10	2.30305e-06	1.64002	-5.03233e-10
155680036	chr1:155680036:G:C	6.66353e-08	-1.00685	-1.47182	9.42783e-07	-0.86859	-1.39059	4.36514e-08	-0.863407	-1.46232
155680200	chr1:155680200:C:T	1.76945e-07	-1.52289e-10	-1.50206	1.97779e-06	-1.52289e-10	-1.51828	9.90708e-08	-1.52289e-10	-1.50613
155680595	chr1:155680595:C:G	4.1336e-07	-1.52289e-10	-0.653584	3.27427e-06	-1.52289e-10	-1.01416	2.55994e-07	-1.52289e-10	-0.556813
155680718	chr1:155680718:T:C	1.92873e-07	-1.52289e-10	-1.41587	2.1082e-06	-1.52289e-10	-1.45442	1.09903e-07	-1.52289e-10	-1.40237
155680996	chr1:155680996:A:G	2.17897e-07	-1.52289e-10	-1.29388	2.2498e-06	-1.52289e-10	-1.38942	1.17487e-07	-1.52289e-10	-1.33564
155681700	chr1:155681700:C:T	2.49516e-07	-1.52289e-10	-1.15838	2.86147e-06	-1.52289e-10	-1.14892	1.48405e-07	-1.52289e-10	-1.10202
155682245	chr1:155682245:T:A	1.94089e-07	-1.40959	-5.03233e-10	2.31152e-06	-1.36235	-5.03233e-10	1.00255e-07	-1.49425	-5.03233e-10
155682607	chr1:155682607:T:C	9.17615e-07	-1.20636	1.35023	4.32003e-06	-1.36773	0.630732	6.54567e-07	-1.02012	1.40213
155682884	chr1:155682884:G:A	2.05377e-07	-1.52289e-10	-1.35306	2.14423e-06	-1.52289e-10	-1.43748	1.11362e-07	-1.52289e-10	-1.38918
155682994	chr1:155682994:G:A	2.17226e-07	-1.52289e-10	-1.29696	2.46609e-06	-1.52289e-10	-1.29762	1.21243e-07	-1.52289e-10	-1.30417
155683083	chr1:155683083:T:C	9.63546e-07	-1.52289e-10	0.192717	1.52839e-05	-1.52289e-10	0.526546	8.04545e-07	-1.52289e-10	0.588311
155683267	chr1:155683267:G:GT	1.42676e-07	-1.71733	-5.03233e-10	1.62447e-06	-1.71508	-5.03233e-10	8.10121e-08	-1.70737	-5.03233e-10
155683456	chr1:155683456:T:C	1.45224e-07	-1.71666	0.0170289	1.4568e-06	-1.19408	-0.629931	8.71769e-08	-1.68207	0.0480396
155683500	chr1:155683500:A:T	4.06197e-07	-1.52289e-10	-0.671064	3.23018e-06	-1.52289e-10	-1.02772	2.5131e-07	-1.52289e-10	-0.57528
155683762	chr1:155683762:T:TA	6.81907e-08	-1.01379	-1.44181	9.23633e-07	-0.901529	-1.37817	4.43905e-08	-0.867673	-1.44127
155683980	chr1:155683980:G:A	1.93418e-07	-1.52289e-10	-1.41305	2.11297e-06	-1.52289e-10	-1.45216	1.10243e-07	-1.52289e-10	-1.39928
155684210	chr1:155684210:T:C	1.79375e-07	-1.52289e-10	-1.48843	1.99373e-06	-1.52289e-10	-1.51025	1.00317e-07	-1.52289e-10	-1.49363
155684353	chr1:155684353:A:G	2.16098e-07	-1.52289e-10	-1.30217	2.23545e-06	-1.52289e-10	-1.39582	1.16593e-07	-1.52289e-10	-1.34328
155686568	chr1:155686568:G:GC	3.9144e-07	-1.52289e-10	-0.708072	3.21962e-06	-1.52289e-10	-1.03099	2.31892e-07	-1.52289e-10	-0.655694
155687002	chr1:155687002:C:T	6.42245e-08	-1.06282	-1.4527	9.09208e-07	-0.93439	-1.36105	4.19964e-08	-0.922956	-1.44143
155687016	chr1:155687016:G:A	2.19026e-07	-1.52289e-10	-1.28871	2.2398e-06	-1.52289e-10	-1.39387	1.17518e-07	-1.52289e-10	-1.33537
155687151	chr1:155687151:G:A	3.47313e-07	-1.52289e-10	-0.827678	3.63344e-06	-1.52289e-10	-0.910077	1.88947e-07	-1.52289e-10	-0.860498
155687897	chr1:155687897:G:A	2.50524e-07	-1.15435	-5.03233e-10	2.67872e-06	-1.21492	-5.03233e-10	1.0611e-07	-1.43749	-5.03233e-10
155687932	chr1:155687932:T:A	2.13508e-07	-1.52289e-10	-1.31423	2.37781e-06	-1.52289e-10	-1.33408	1.13542e-07	-1.52289e-10	-1.36979
155688145	chr1:155688145:C:T	1.68547e-07	-1.55069	-5.03233e-10	1.75444e-06	-1.6381	-5.03233e-10	8.18071e-08	-1.6976	-5.03233e-10
155688269	chr1:155688269:A:G	3.14119e-07	-1.52289e-10	-0.928131	3.33436e-06	-1.52289e-10	-0.995977	1.6891e-07	-1.52289e-10	-0.972598
155688294	chr1:155688294:T:C	6.44427e-07	-1.38885	1.1793	2.39706e-06	-1.56362	0.237607	3.73809e-07	-1.25499	1.07677
155688743	chr1:155688743:C:T	1.81125e-07	-1.52289e-10	-1.47872	2.00627e-06	-1.52289e-10	-1.50398	1.01197e-07	-1.52289e-10	-1.4849
155688881	chr1:155688881:G:A	3.76195e-07	-1.52289e-10	-0.747795	3.15369e-06	-1.52289e-10	-1.05168	2.23695e-07	-1.52289e-10	-0.691682
155689149	chr1:155689149:T:G	3.77867e-08	-1.71527	-1.33067	4.56445e-07	-1.71516	-1.26938	2.14236e-08	-1.70261	-1.33486
155689610	chr1:155689610:G:A	2.61663e-07	-1.52289e-10	-1.11085	2.91163e-06	-1.52289e-10	-1.13154	1.29133e-07	-1.52289e-10	-1.24112
155690058	chr1:155690058:C:T	4.92333e-07	-0.478748	-5.03233e-10	3.9537e-06	-0.825604	-5.03233e-10	2.77499e-07	-0.47615	-5.03233e-10
155691928	chr1:155691928:C:T	2.88347e-05	3.59143	-5.03233e-10	0.000850116	4.54512	-5.03233e-10	2.05573e-05	3.82901	-5.03233e-10
155693535	chr1:155693535:C:T	1.42982e-07	-1.71519	-5.03233e-10	1.61947e-06	-1.71815	-5.03233e-10	8.18166e-08	-1.69749	-5.03233e-10
155694454	chr1:155694454:G:A	1.74471e-07	-1.51615	-5.03233e-10	1.81592e-06	-1.60366	-5.03233e-10	1.0376e-07	-1.45988	-5.03233e-10
155694837	chr1:155694837:C:T	2.02404e-07	-1.52289e-10	-1.36764	2.42487e-06	-1.52289e-10	-1.31448	1.10063e-07	-1.52289e-10	-1.40092
155696508	chr1:155696508:G:A	1.09679e-07	-1.61335	-0.366999	2.11155e-06	-0.572832	-0.880004	5.8601e-08	-1.6876	-0.343617
155696890	chr1:155696890:C:G	2.11005e-07	-1.52289e-10	-1.32602	2.19476e-06	-1.52289e-10	-1.41418	1.14071e-07	-1.52289e-10	-1.36515
155696992	chr1:155696992:C:T	3.83646e-07	-1.52289e-10	-0.728184	3.21288e-06	-1.52289e-10	-1.03309	2.29651e-07	-1.52289e-10	-0.665405
155697170	chr1:155697170:T:C	5.46441e-07	-1.71589	1.34142	2.86153e-06	-1.69769	0.54879	3.25663e-07	-1.69126	1.37516
155697311	chr1:155697311:G:A	3.7704e-08	-1.71438	-1.33376	5.02744e-07	-1.71086	-1.17707	2.26627e-08	-1.70029	-1.28095
155697654	chr1:155697654:C:T	2.17105e-07	-1.52289e-10	-1.29752	2.4106e-06	-1.52289e-10	-1.32038	1.14945e-07	-1.52289e-10	-1.35751
155698202	chr1:155698202:C:T	2.57686e-07	-1.52289e-10	-1.12616	2.3295e-06	-1.52289e-10	-1.3546	1.52392e-07	-1.52289e-10	-1.07551
155698211	chr1:155698211:C:T	3.86511e-07	-1.52289e-10	-0.720744	3.23232e-06	-1.52289e-10	-1.02706	2.31446e-07	-1.52289e-10	-0.657621
155698224	chr1:155698224:TTAAAG:T	3.10025e-07	-1.52289e-10	-0.941251	2.90756e-06	-1.52289e-10	-1.13294	2.01434e-07	-1.52289e-10	-0.796502
155698271	chr1:155698271:G:A	4.01282e-07	-1.71588	1.03264	2.25778e-06	-1.69862	0.312748	2.40211e-07	-1.69204	1.07159
155698397	chr1:155698397:T:C	2.61688e-07	-1.52289e-10	-1.11075	2.35348e-06	-1.52289e-10	-1.34436	1.54838e-07	-1.52289e-10	-1.05958
155699055	chr1:155699055:A:G	7.30935e-07	-0.0835789	-5.03233e-10	7.18595e-06	-0.228129	-5.03233e-10	2.32578e-07	-0.652742	-5.03233e-10
155699521	chr1:155699521:C:T	1.8043e-07	-1.52289e-10	-1.48256	2.13567e-06	-1.52289e-10	-1.44147	1.03337e-07	-1.52289e-10	-1.46397
155699802	chr1:155699802:G:A	3.63985e-07	-1.52289e-10	-0.78079	2.96546e-06	-1.52289e-10	-1.11322	2.19112e-07	-1.52289e-10	-0.712382
155700081	chr1:155700081:C:T	1.73078e-07	-1.52289e-10	-1.52416	1.96645e-06	-1.52289e-10	-1.52402	9.75827e-08	-1.52289e-10	-1.52127
155700462	chr1:155700462:A:G	2.8231e-07	-1.52289e-10	-1.0349	2.47863e-06	-1.52289e-10	-1.29255	1.67855e-07	-1.52289e-10	-0.978869
155700777	chr1:155700777:C:T	1.85668e-07	-1.52289e-10	-1.45394	2.00224e-06	-1.52289e-10	-1.50599	9.99187e-08	-1.52289e-10	-1.49761
155701615	chr1:155701615:C:CACTATTGGAGGGGACCTTCCCTCCACATGGG	3.32495e-07	-1.52289e-10	-0.87128	3.51328e-06	-1.52289e-10	-0.943705	1.77998e-07	-1.52289e-10	-0.920196
155701887	chr1:155701887:T:G	4.10621e-07	-1.6924	1.03217	2.21517e-06	-1.71784	0.312915	2.55225e-07	-1.63409	1.07427
155702713	chr1:155702713:G:C	1.74637e-07	-1.52289e-10	-1.51519	1.98773e-06	-1.52289e-10	-1.51326	9.73427e-08	-1.52289e-10	-1.52373
155704123	chr1:155704123:G:A	1.42868e-07	-1.71598	-5.03233e-10	1.62004e-06	-1.71781	-5.03233e-10	8.0761e-08	-1.71047	-5.03233e-10
155704268	chr1:155704268:C:T	1.85962e-07	-1.52289e-10	-1.45236	2.26371e-06	-1.52289e-10	-1.38325	1.04895e-07	-1.52289e-10	-1.44901
155704804	chr1:155704804:AC:A	2.2633e-07	-1.52289e-10	-1.25591	2.91624e-06	-1.52289e-10	-1.12996	1.3339e-07	-1.52289e-10	-1.20869
155704848	chr1:155704848:G:A	3.31028e-07	-1.52289e-10	-0.875701	2.86216e-06	-1.52289e-10	-1.14868	1.97792e-07	-1.52289e-10	-0.81475
155705080	chr1:155705080:C:T	1.27841e-07	-0.315789	-1.51133	1.42696e-06	-0.320988	-1.52372	7.0313e-08	-0.326576	-1.52243
155705252	chr1:155705252:T:C	1.8965e-07	-0.570675	-0.862048	7.86624e-07	-1.1802	-1.26006	1.20557e-07	-0.432523	-0.877318
155705332	chr1:155705332:C:T	1.97399e-07	-1.52289e-10	-1.39268	2.1693e-06	-1.52289e-10	-1.42585	1.08285e-07	-1.52289e-10	-1.4172
155706500	chr1:155706500:G:A	1.92724e-07	-1.52289e-10	-1.41665	2.37619e-06	-1.52289e-10	-1.33476	1.08752e-07	-1.52289e-10	-1.4129
155706542	chr1:155706542:G:A	2.84819e-07	-1.52289e-10	-1.02605	3.48052e-06	-1.52289e-10	-0.953075	1.80308e-07	-1.52289e-10	-0.907299
155706957	chr1:155706957:G:T	2.05472e-07	-1.52289e-10	-1.3526	2.29466e-06	-1.52289e-10	-1.36967	1.09762e-07	-1.52289e-10	-1.40365
155706996	chr1:155706996:G:GAC	1.86435e-07	-0.596561	-0.85326	7.76869e-07	-1.19863	-1.25411	1.17243e-07	-0.467311	-0.87041
155707290	chr1:155707290:G:C	1.14202e-07	-0.437698	-1.50224	1.23639e-06	-0.472189	-1.51587	6.22196e-08	-0.468305	-1.50299
155707432	chr1:155707432:A:G	1.21113e-07	-0.366697	-1.51449	1.31754e-06	-0.401857	-1.52263	6.58795e-08	-0.399249	-1.51489
155707464	chr1:155707464:A:G	4.96539e-06	1.83234	-5.03233e-10	0.000122742	2.60983	-5.03233e-10	3.22421e-06	1.97648	-5.03233e-10
155708790	chr1:155708790:C:T	2.5087e-07	-1.15297	-5.03233e-10	2.87036e-06	-1.14582	-5.03233e-10	1.28002e-07	-1.24992	-5.03233e-10
155708947	chr1:155708947:C:T	2.61939e-07	-1.10979	-5.03233e-10	3.59139e-06	-0.921717	-5.03233e-10	1.53124e-07	-1.07072	-5.03233e-10
155709243	chr1:155709243:T:G	1.9002e-07	-1.52289e-10	-1.43077	2.3328e-06	-1.52289e-10	-1.35319	1.07255e-07	-1.52289e-10	-1.42675
155710276	chr1:155710276:C:T	2.98337e-07	-1.52289e-10	-0.97968	2.65238e-06	-1.52289e-10	-1.2248	1.78294e-07	-1.52289e-10	-0.918535
155710606	chr1:155710606:G:A	1.11343e-07	-0.459805	-1.50548	1.25441e-06	-0.482324	-1.49127	6.00526e-08	-0.499305	-1.50744
155710658	chr1:155710658:T:C	3.65734e-08	-1.71672	-1.36187	4.77438e-07	-1.70525	-1.23433	2.08709e-08	-1.7134	-1.35021
155710793	chr1:155710793:T:C	1.76024e-07	-1.52289e-10	-1.50728	1.96525e-06	-1.52289e-10	-1.52464	9.76172e-08	-1.52289e-10	-1.52091
155711179	chr1:155711179:A:G	2.84465e-07	-1.52289e-10	-1.0273	2.56101e-06	-1.52289e-10	-1.25986	1.691e-07	-1.52289e-10	-0.971479
155711544	chr1:155711544:A:AG	4.72243e-07	-1.52289e-10	-0.520409	4.48141e-06	-1.52289e-10	-0.700319	2.09821e-07	-1.52289e-10	-0.755711
155712542	chr1:155712542:A:G	1.17247e-07	-0.813516	-1.10011	6.57783e-07	-1.26868	-1.35046	7.3927e-08	-0.74435	-1.05454
155712756	chr1:155712756:C:G	1.79254e-07	-1.52289e-10	-1.4891	2.05523e-06	-1.52289e-10	-1.47987	9.97706e-08	-1.52289e-10	-1.49909
155712822	chr1:155712822:G:C	9.31271e-08	-1.63805	-0.505888	7.60683e-07	-1.66668	-0.807114	5.10105e-08	-1.63726	-0.532673
155713079	chr1:155713079:C:T	2.24713e-07	-1.33938	0.0762962	1.20435e-06	-1.45969	-0.554619	1.26455e-07	-1.26262	0.000544071
155714372	chr1:155714372:A:G	1.90151e-07	-1.52289e-10	-1.43009	2.3347e-06	-1.52289e-10	-1.35237	1.0733e-07	-1.52289e-10	-1.42605
155714581	chr1:155714581:A:G	2.72819e-07	-1.52289e-10	-1.06909	2.48396e-06	-1.52289e-10	-1.2904	1.61586e-07	-1.52289e-10	-1.01693
155714825	chr1:155714825:A:C	1.93605e-07	-1.52289e-10	-1.41209	2.16693e-06	-1.52289e-10	-1.42695	1.04519e-07	-1.52289e-10	-1.4526
155715686	chr1:155715686:A:G	1.14397e-07	-1.71808	-0.220152	9.4608e-07	-1.71776	-0.537926	7.58676e-08	-1.62376	-0.149215
155716287	chr1:155716287:C:T	1.82347e-07	-1.52289e-10	-1.47199	2.14219e-06	-1.52289e-10	-1.43843	1.03869e-07	-1.52289e-10	-1.45883
155716335	chr1:155716335:G:A	1.78022e-07	-1.52289e-10	-1.496	2.00146e-06	-1.52289e-10	-1.50638	9.86966e-08	-1.52289e-10	-1.50992
155716822	chr1:155716822:C:T	1.10156e-07	-0.461798	-1.51421	1.23691e-06	-0.484495	-1.50315	5.94424e-08	-0.501331	-1.51563
155717269	chr1:155717269:G:T	1.82297e-07	-1.52289e-10	-1.47227	2.14146e-06	-1.52289e-10	-1.43877	1.03834e-07	-1.52289e-10	-1.45917
155717270	chr1:155717270:A:T	1.82359e-07	-1.52289e-10	-1.47193	2.14234e-06	-1.52289e-10	-1.43836	1.03871e-07	-1.52289e-10	-1.45882
155717441	chr1:155717441:C:T	1.48937e-07	-0.625067	-1.04932	6.7695e-07	-1.21826	-1.37216	9.36504e-08	-0.500665	-1.06173
155717486	chr1:155717486:G:A	1.46183e-07	-0.643006	-1.05004	6.6913e-07	-1.22929	-1.37274	9.19227e-08	-0.518367	-1.06265
155717763	chr1:155717763:C:T	1.50095e-07	-1.66664	-5.03233e-10	1.6302e-06	-1.71155	-5.03233e-10	8.56812e-08	-1.65133	-5.03233e-10
155718342	chr1:155718342:C:T	3.5776e-07	-1.52289e-10	-0.798042	3.29296e-06	-1.52289e-10	-1.00847	2.41617e-07	-1.52289e-10	-0.614613
155718353	chr1:155718353:T:A	1.89966e-07	-1.52289e-10	-1.43106	2.33164e-06	-1.52289e-10	-1.35368	1.07221e-07	-1.52289e-10	-1.42707
155718789	chr1:155718789:C:A	6.92402e-08	-0.92123	-1.51909	7.3983e-07	-1.14229	-1.35931	4.93069e-08	-0.683444	-1.52046
155719179	chr1:155719179:C:T	2.89312e-07	-1.52289e-10	-1.0104	2.58878e-06	-1.52289e-10	-1.24907	1.71995e-07	-1.52289e-10	-0.954498
155720022	chr1:155720022:T:C	7.25962e-08	-1.55202	-0.840968	6.83729e-07	-1.50228	-1.07817	3.56165e-08	-1.68858	-0.840578
155720050	chr1:155720050:T:C	1.1699e-07	-0.702107	-1.21371	6.68636e-07	-1.18187	-1.4209	7.27618e-08	-0.634909	-1.17987
155720395	chr1:155720395:C:A	1.13261e-06	0.35438	-5.03233e-10	1.01952e-05	0.121661	-5.03233e-10	3.27228e-07	-0.311308	-5.03233e-10
155720985	chr1:155720985:C:T	2.86236e-07	-1.52289e-10	-1.02109	2.5706e-06	-1.52289e-10	-1.25612	1.70058e-07	-1.52289e-10	-0.965825
155721328	chr1:155721328:A:G	1.88152e-07	-1.52289e-10	-1.44066	2.30133e-06	-1.52289e-10	-1.36677	1.06172e-07	-1.52289e-10	-1.43691
155721644	chr1:155721644:G:A	3.14898e-07	-1.52289e-10	-0.925655	2.76413e-06	-1.52289e-10	-1.18353	1.88839e-07	-1.52289e-10	-0.861074
155723608	chr1:155723608:G:C	1.24535e-07	-0.739629	-1.11369	6.89729e-07	-1.21274	-1.35897	7.82512e-08	-0.670885	-1.07116
155725263	chr1:155725263:G:A	1.97178e-07	-1.52289e-10	-1.39379	2.16681e-06	-1.52289e-10	-1.427	1.08158e-07	-1.52289e-10	-1.41838
155725508	chr1:155725508:C:T	2.01096e-07	-1.52289e-10	-1.37412	2.41133e-06	-1.52289e-10	-1.32008	1.15572e-07	-1.52289e-10	-1.35207
155725594	chr1:155725594:A:C	1.46979e-07	-1.68761	-5.03233e-10	1.71691e-06	-1.65973	-5.03233e-10	8.16213e-08	-1.69988	-5.03233e-10
155725653	chr1:155725653:A:G	2.94958e-07	-1.52289e-10	-0.991072	2.62684e-06	-1.52289e-10	-1.23447	1.75599e-07	-1.52289e-10	-0.933762
155726790	chr1:155726790:A:T	6.39866e-07	-1.52289e-10	-0.216646	7.90949e-06	-1.52289e-10	-0.132193	4.05991e-07	-1.52289e-10	-0.0956359
155726923	chr1:155726923:C:T	2.01432e-07	-1.52289e-10	-1.37245	2.37066e-06	-1.52289e-10	-1.33709	1.20058e-07	-1.52289e-10	-1.31399
155727309	chr1:155727309:G:A	1.74264e-07	-1.52289e-10	-1.51733	2.02261e-06	-1.52289e-10	-1.49587	9.90678e-08	-1.52289e-10	-1.50616
155728019	chr1:155728019:A:G	2.90331e-07	-1.52289e-10	-1.00688	2.59994e-06	-1.52289e-10	-1.24477	1.7278e-07	-1.52289e-10	-0.949949
155728289	chr1:155728289:C:G	3.16275e-07	-1.52289e-10	-0.92129	3.22905e-06	-1.52289e-10	-1.02807	1.6439e-07	-1.52289e-10	-0.999722
155728634	chr1:155728634:C:T	1.17397e-07	-1.6396	-0.272737	1.01665e-06	-1.61244	-0.571301	6.25901e-08	-1.71592	-0.249437
155728751	chr1:155728751:T:C	2.30628e-07	-1.52289e-10	-1.2371	2.54503e-06	-1.52289e-10	-1.26611	1.24911e-07	-1.52289e-10	-1.27436
155729241	chr1:155729241:G:T	1.90329e-07	-1.52289e-10	-1.42915	2.33772e-06	-1.52289e-10	-1.35108	1.07437e-07	-1.52289e-10	-1.42506
155729327	chr1:155729327:T:C	1.02458e-07	-0.540185	-1.50827	1.15404e-06	-0.561657	-1.49533	5.53278e-08	-0.57829	-1.5104
155729396	chr1:155729396:T:G	1.78907e-07	-1.52289e-10	-1.49104	2.05039e-06	-1.52289e-10	-1.48223	9.96026e-08	-1.52289e-10	-1.50078
155729807	chr1:155729807:G:A	7.65907e-06	2.26574	-5.03233e-10	0.000199739	3.09676	-5.03233e-10	5.13342e-06	2.44156	-5.03233e-10
155729854	chr1:155729854:G:A	2.85122e-07	-1.52289e-10	-1.02499	3.11992e-06	-1.52289e-10	-1.06245	1.35292e-07	-1.52289e-10	-1.19453
155732210	chr1:155732210:C:T	1.78716e-07	-1.52289e-10	-1.4921	1.97503e-06	-1.52289e-10	-1.51967	9.88586e-08	-1.52289e-10	-1.50828
155732270	chr1:155732270:A:C	1.35855e-07	-0.643152	-1.12316	7.35953e-07	-1.14123	-1.36562	8.52418e-08	-0.57047	-1.086
155732475	chr1:155732475:C:T	1.80202e-07	-1.52289e-10	-1.48382	1.9819e-06	-1.52289e-10	-1.5162	9.94434e-08	-1.52289e-10	-1.50238
155732938	chr1:155732938:C:T	5.49894e-07	-1.52289e-10	-0.368179	5.33646e-06	-1.52289e-10	-0.525693	2.43136e-07	-1.52289e-10	-0.608344
155733612	chr1:155733612:G:A	1.87558e-07	-1.52289e-10	-1.44382	2.02564e-06	-1.52289e-10	-1.49437	1.02609e-07	-1.52289e-10	-1.47104
155733889	chr1:155733889:C:T	1.97929e-07	-1.52289e-10	-1.38999	2.17388e-06	-1.52289e-10	-1.42374	1.08549e-07	-1.52289e-10	-1.41476
155734456	chr1:155734456:C:T	1.9165e-07	-1.52289e-10	-1.42223	2.35795e-06	-1.52289e-10	-1.34247	1.08108e-07	-1.52289e-10	-1.41884
155734604	chr1:155734604:C:T	1.04579e-07	-0.516734	-1.51123	1.13582e-06	-0.551894	-1.52101	5.68546e-08	-0.549624	-1.51185
155734722	chr1:155734722:GTA:G	1.74969e-07	-1.52289e-10	-1.5133	1.96555e-06	-1.52289e-10	-1.52448	9.73929e-08	-1.52289e-10	-1.52321
155735135	chr1:155735135:T:A	1.44553e-07	-1.70426	-5.03233e-10	1.621e-06	-1.71721	-5.03233e-10	8.01709e-08	-1.71781	-5.03233e-10
155735203	chr1:155735203:C:T	1.03676e-07	-0.513824	-1.52281	1.13605e-06	-0.548213	-1.52449	5.63807e-08	-0.546867	-1.52297
155736533	chr1:155736533:C:T	1.64138e-07	-1.5772	-5.03233e-10	1.74866e-06	-1.64141	-5.03233e-10	1.01839e-07	-1.47857	-5.03233e-10
155737762	chr1:155737762:T:C	1.21307e-07	-0.631716	-1.24787	6.85061e-07	-1.14041	-1.43809	7.78769e-08	-0.534403	-1.21243
155738027	chr1:155738027:A:C	1.03874e-07	-0.515843	-1.51889	1.16864e-06	-0.534102	-1.51031	5.62734e-08	-0.55172	-1.52002
155738031	chr1:155738031:C:T	1.97092e-07	-1.52289e-10	-1.39423	2.29221e-06	-1.52289e-10	-1.37074	1.13475e-07	-1.52289e-10	-1.37038
155738553	chr1:155738553:G:A	1.75156e-07	-1.52289e-10	-1.51223	1.96564e-06	-1.52289e-10	-1.52444	9.74141e-08	-1.52289e-10	-1.523
155738930	chr1:155738930:C:G	7.91973e-08	-0.781479	-1.52448	8.48111e-07	-0.851955	-1.51305	4.36812e-08	-0.800679	-1.52437
155739603	chr1:155739603:ACG:A	3.36247e-07	-1.52289e-10	-0.860058	2.88043e-06	-1.52289e-10	-1.14232	2.0038e-07	-1.52289e-10	-0.801748
155739607	chr1:155739607:A:G	3.34159e-07	-1.52289e-10	-0.866286	2.87352e-06	-1.52289e-10	-1.14472	1.99624e-07	-1.52289e-10	-0.805532
155739663	chr1:155739663:AAT:A	1.81006e-07	-1.52289e-10	-1.47937	1.98002e-06	-1.52289e-10	-1.51715	9.93206e-08	-1.52289e-10	-1.50361
155740669	chr1:155740669:T:C	1.36636e-07	-1.42903	-0.331557	9.49132e-07	-1.51446	-0.738006	8.21039e-08	-1.36342	-0.330561
155741860	chr1:155741860:T:C	1.44813e-07	-1.70246	-5.03233e-10	1.63821e-06	-1.70665	-5.03233e-10	8.19937e-08	-1.69532	-5.03233e-10
155742085	chr1:155742085:C:T	1.88836e-07	-1.52289e-10	-1.43703	2.31283e-06	-1.52289e-10	-1.36178	1.06571e-07	-1.52289e-10	-1.43316
155742854	chr1:155742854:C:T	8.63948e-08	-0.704622	-1.51435	9.43424e-07	-0.773519	-1.48498	4.75699e-08	-0.726736	-1.51303
155743859	chr1:155743859:T:G	4.48836e-08	-1.65398	-1.21985	6.29768e-07	-1.60872	-1.05394	2.69479e-08	-1.61201	-1.19606
155744060	chr1:155744060:AC:A	1.88424e-07	-1.52289e-10	-1.43921	2.03161e-06	-1.52289e-10	-1.49143	1.02962e-07	-1.52289e-10	-1.4676
155744503	chr1:155744503:T:G	1.77163e-07	-1.52289e-10	-1.50083	2.10499e-06	-1.52289e-10	-1.45595	9.98815e-08	-1.52289e-10	-1.49798
155745673	chr1:155745673:G:C	3.4533e-07	-1.52289e-10	-0.833402	3.64383e-06	-1.52289e-10	-0.90722	1.84878e-07	-1.52289e-10	-0.882267
155745677	chr1:155745677:A:G	2.08323e-07	-1.52289e-10	-1.33881	2.23571e-06	-1.52289e-10	-1.3957	1.13017e-07	-1.52289e-10	-1.37442
155745738	chr1:155745738:T:A	1.35259e-07	-0.660303	-1.11041	7.19866e-07	-1.15778	-1.37117	8.43827e-08	-0.584893	-1.08171
155745850	chr1:155745850:G:A	3.81557e-08	-1.68214	-1.35408	4.72937e-07	-1.68022	-1.26883	2.14664e-08	-1.70067	-1.33481
155747816	chr1:155747816:G:A	2.52464e-07	-1.52289e-10	-1.14664	2.54272e-06	-1.52289e-10	-1.26702	1.34431e-07	-1.52289e-10	-1.20092
155748970	chr1:155748970:T:C	1.92025e-07	-1.52289e-10	-1.42028	2.36728e-06	-1.52289e-10	-1.33851	1.0842e-07	-1.52289e-10	-1.41595
155749320	chr1:155749320:A:C	5.28869e-08	-1.2449	-1.46485	4.68045e-07	-1.43498	-1.52446	2.3287e-08	-1.48073	-1.47334
155749676	chr1:155749676:G:T	1.73878e-07	-1.52289e-10	-1.51955	2.6229e-06	-1.52289e-10	-1.23598	9.78933e-08	-1.52289e-10	-1.51809
155750279	chr1:155750279:T:G	2.43843e-07	-1.52289e-10	-1.18138	2.29669e-06	-1.52289e-10	-1.36879	1.42886e-07	-1.52289e-10	-1.13992
155751126	chr1:155751126:CTT:C	1.73308e-07	-1.52289e-10	-1.52284	1.97673e-06	-1.52289e-10	-1.51881	9.73251e-08	-1.52289e-10	-1.52391
155751495	chr1:155751495:G:A	1.61064e-07	-1.5961	-5.03233e-10	2.2244e-06	-1.40077	-5.03233e-10	8.72756e-08	-1.6329	-5.03233e-10
155751496	chr1:155751496:C:A	1.60896e-07	-1.59714	-5.03233e-10	2.22078e-06	-1.4024	-5.03233e-10	8.71981e-08	-1.63378	-5.03233e-10
155751592	chr1:155751592:G:T	2.96446e-07	-1.52289e-10	-0.986038	2.63307e-06	-1.52289e-10	-1.23211	1.76004e-07	-1.52289e-10	-0.931457
155751711	chr1:155751711:G:C	2.19766e-07	-1.52289e-10	-1.28534	2.61094e-06	-1.52289e-10	-1.24055	1.33829e-07	-1.52289e-10	-1.2054
155751887	chr1:155751887:T:C	1.19389e-06	-1.52289e-10	0.407067	1.14579e-05	-1.52289e-10	0.238427	5.00826e-07	-1.52289e-10	0.114292
155752715	chr1:155752715:C:G	7.54092e-08	-1.21905	-1.13592	1.56228e-06	-1.21044	-0.543667	4.91573e-08	-1.10446	-1.10248
155752766	chr1:155752766:G:A	4.70003e-08	-1.64376	-1.18399	6.6857e-07	-1.59441	-1.00846	2.83403e-08	-1.59957	-1.15811
155752903	chr1:155752903:G:A	3.37103e-07	-0.857514	-5.03233e-10	5.96751e-06	-0.413926	-5.03233e-10	1.92362e-07	-0.842586	-5.03233e-10
155752932	chr1:155752932:A:G	2.80238e-07	-1.52289e-10	-1.04226	2.52741e-06	-1.52289e-10	-1.27306	1.6594e-07	-1.52289e-10	-0.99034
155753035	chr1:155753035:A:G	2.62998e-07	-1.52289e-10	-1.10576	3.14804e-06	-1.52289e-10	-1.05348	1.54605e-07	-1.52289e-10	-1.06109
155753497	chr1:155753497:T:A	1.9135e-07	-1.52289e-10	-1.4238	2.14295e-06	-1.52289e-10	-1.43807	1.03497e-07	-1.52289e-10	-1.46243
155753506	chr1:155753506:T:C	4.38947e-07	-1.08418	0.490658	2.07702e-06	-1.2368	-0.232523	2.72142e-07	-0.912048	0.416407
155753629	chr1:155753629:T:C	4.36664e-07	-1.09636	0.497618	2.07541e-06	-1.24315	-0.226949	2.70814e-07	-0.92377	0.423238
155753810	chr1:155753810:C:T	3.16434e-07	-1.52289e-10	-0.920788	3.7701e-06	-1.52289e-10	-0.873154	1.77925e-07	-1.52289e-10	-0.920606
155754988	chr1:155754988:C:T	3.32636e-07	-1.52289e-10	-0.870855	2.86072e-06	-1.52289e-10	-1.14918	1.99113e-07	-1.52289e-10	-0.808094
155755371	chr1:155755371:T:C	2.18316e-07	-1.52289e-10	-1.29196	2.62956e-06	-1.52289e-10	-1.23344	1.31655e-07	-1.52289e-10	-1.22178
155755740	chr1:155755740:A:C	1.205e-07	-0.717414	-1.16884	6.81517e-07	-1.18757	-1.39612	7.50456e-08	-0.649048	-1.13482
155755917	chr1:155755917:C:A	1.74184e-07	-1.52289e-10	-1.51779	2.02446e-06	-1.52289e-10	-1.49495	1.00908e-07	-1.52289e-10	-1.48775
155756499	chr1:155756499:C:T	1.11472e-07	-0.441498	-1.52264	1.23172e-06	-0.467351	-1.5245	6.05548e-08	-0.475522	-1.52289
155756513	chr1:155756513:A:C	1.91882e-07	-1.52289e-10	-1.42102	2.36496e-06	-1.52289e-10	-1.33949	1.0834e-07	-1.52289e-10	-1.41669
155757498	chr1:155757498:G:C	1.97165e-07	-1.52289e-10	-1.39386	2.16691e-06	-1.52289e-10	-1.42696	1.08217e-07	-1.52289e-10	-1.41783
155757610	chr1:155757610:C:G	3.19546e-07	-0.911001	-5.03233e-10	3.31638e-06	-1.00138	-5.03233e-10	1.74259e-07	-0.941425	-5.03233e-10
155758297	chr1:155758297:A:T	4.32188e-07	-1.09728	0.488241	2.05175e-06	-1.24742	-0.234139	2.67296e-07	-0.928264	0.414652
155758482	chr1:155758482:T:A	7.4292e-07	0.0380931	-0.105408	1.77564e-05	0.294995	0.381498	2.81037e-07	-0.387799	-0.0756788
155760329	chr1:155760329:T:C	1.08441e-07	-0.468966	-1.52273	1.21921e-06	-0.486196	-1.51586	5.87306e-08	-0.505919	-1.52309
155761297	chr1:155761297:C:A	3.21326e-07	-1.52289e-10	-0.905447	2.79371e-06	-1.52289e-10	-1.17289	1.92141e-07	-1.52289e-10	-0.843739
155761582	chr1:155761582:G:A	2.98057e-07	-1.52289e-10	-0.980618	2.64255e-06	-1.52289e-10	-1.22851	1.77085e-07	-1.52289e-10	-0.925335
155761686	chr1:155761686:G:T	2.23327e-07	-1.52289e-10	-1.26927	2.66334e-06	-1.52289e-10	-1.22068	1.34449e-07	-1.52289e-10	-1.20078
155762479	chr1:155762479:G:A	1.1063e-07	-0.651853	-1.31986	1.42872e-06	-0.545014	-1.29847	6.04243e-08	-0.717576	-1.283
155762665	chr1:155762665:T:G	1.92025e-07	-1.52289e-10	-1.42028	2.36728e-06	-1.52289e-10	-1.33851	1.0842e-07	-1.52289e-10	-1.41595
155762891	chr1:155762891:C:T	5.00064e-07	-0.463168	-5.03233e-10	6.78075e-06	-0.286168	-5.03233e-10	2.60157e-07	-0.540679	-5.03233e-10
155762900	chr1:155762900:G:A	1.9135e-07	-1.52289e-10	-1.4238	2.14295e-06	-1.52289e-10	-1.43807	1.03497e-07	-1.52289e-10	-1.46243
155763013	chr1:155763013:G:T	3.15183e-07	-1.52289e-10	-0.924751	3.78283e-06	-1.52289e-10	-0.869784	1.91397e-07	-1.52289e-10	-0.847619
155764022	chr1:155764022:AC:A	5.24384e-07	0.603048	-1.01873	2.47144e-06	0.0424437	-1.3379	3.90354e-07	0.884333	-1.01925
155764026	chr1:155764026:A:C	2.19202e-07	-1.52289e-10	-1.28791	2.37462e-06	-1.52289e-10	-1.33542	1.26462e-07	-1.52289e-10	-1.26202
155764270	chr1:155764270:C:T	1.98352e-07	-1.52289e-10	-1.38786	2.17832e-06	-1.52289e-10	-1.4217	1.08789e-07	-1.52289e-10	-1.41256
155765448	chr1:155765448:C:T	1.23096e-06	-1.52289e-10	0.437644	1.99702e-05	-1.52289e-10	0.793985	1.05324e-06	-1.52289e-10	0.857663
155765999	chr1:155765999:G:A	1.94758e-07	-1.52289e-10	-1.40615	2.323e-06	-1.52289e-10	-1.3574	1.11767e-07	-1.52289e-10	-1.38555
155766110	chr1:155766110:C:T	2.2458e-07	-1.52289e-10	-1.26367	2.48524e-06	-1.52289e-10	-1.28988	1.18629e-07	-1.52289e-10	-1.32597
155766116	chr1:155766116:G:A	1.74589e-07	-1.52289e-10	-1.51547	2.02507e-06	-1.52289e-10	-1.49465	9.89209e-08	-1.52289e-10	-1.50765
155767594	chr1:155767594:C:T	2.83037e-07	-1.52289e-10	-1.03233	2.54769e-06	-1.52289e-10	-1.26507	1.67833e-07	-1.52289e-10	-0.978995
155767704	chr1:155767704:T:C	1.13659e-07	-0.423779	-1.52092	1.28195e-06	-0.439845	-1.51203	6.15721e-08	-0.460464	-1.52129
155768224	chr1:155768224:A:C	1.42577e-07	-1.71802	-5.03233e-10	1.6654e-06	-1.69019	-5.03233e-10	8.03209e-08	-1.71594	-5.03233e-10
155768225	chr1:155768225:C:A	1.42959e-07	-1.71535	-5.03233e-10	1.69133e-06	-1.67474	-5.03233e-10	8.01455e-08	-1.71812	-5.03233e-10
155768253	chr1:155768253:A:G	5.17397e-08	-1.61524	-1.11644	7.53362e-07	-1.55867	-0.924798	3.13352e-08	-1.56901	-1.08821
155768262	chr1:155768262:A:G	8.71582e-07	-0.880729	0.973135	3.70247e-06	-1.05772	0.166468	5.45359e-07	-0.697173	0.89665
155768372	chr1:155768372:A:G	1.98207e-07	-1.52289e-10	-1.38859	2.17649e-06	-1.52289e-10	-1.42254	1.08646e-07	-1.52289e-10	-1.41387
155769038	chr1:155769038:G:A	1.98178e-07	-1.52289e-10	-1.38874	2.17737e-06	-1.52289e-10	-1.42214	1.08532e-07	-1.52289e-10	-1.41492
155769639	chr1:155769639:C:T	1.90993e-07	-1.42567	-5.03233e-10	2.84916e-06	-1.15323	-5.03233e-10	1.09108e-07	-1.40963	-5.03233e-10
155769803	chr1:155769803:T:C	1.87064e-07	-1.52289e-10	-1.44645	2.20587e-06	-1.52289e-10	-1.40913	1.06668e-07	-1.52289e-10	-1.43225
155770708	chr1:155770708:G:A	1.92542e-07	-1.52289e-10	-1.41759	2.37406e-06	-1.52289e-10	-1.33565	1.08706e-07	-1.52289e-10	-1.41332
155771514	chr1:155771514:C:T	2.88414e-06	1.28908	-5.03233e-10	6.64497e-05	1.99619	-5.03233e-10	1.91612e-06	1.45609	-5.03233e-10
155771582	chr1:155771582:C:T	2.5817e-07	-1.52289e-10	-1.12429	3.08653e-06	-1.52289e-10	-1.07321	1.51807e-07	-1.52289e-10	-1.07935
155772076	chr1:155772076:A:C	2.99843e-07	-1.52289e-10	-0.974645	2.65922e-06	-1.52289e-10	-1.22222	1.78316e-07	-1.52289e-10	-0.918407
155772078	chr1:155772078:C:T	8.59986e-07	0.163786	-0.0847732	2.0758e-05	0.428277	0.4044	3.20919e-07	-0.276885	-0.0538936
155773286	chr1:155773286:T:C	1.08281e-07	-0.468698	-1.52447	1.21005e-06	-0.48636	-1.52323	5.86929e-08	-0.505352	-1.5243
155773415	chr1:155773415:A:AGAG	2.13949e-07	-1.52289e-10	-1.31217	2.53716e-06	-1.52289e-10	-1.26921	1.24735e-07	-1.52289e-10	-1.27578
155773417	chr1:155773417:T:G	2.13998e-07	-1.52289e-10	-1.31194	2.53785e-06	-1.52289e-10	-1.26894	1.24764e-07	-1.52289e-10	-1.27554
155773519	chr1:155773519:A:C	4.3777e-07	-1.00164	0.405425	2.07852e-06	-1.16409	-0.304508	2.74465e-07	-0.820696	0.333552
155773937	chr1:155773937:T:C	1.9135e-07	-1.52289e-10	-1.4238	2.14295e-06	-1.52289e-10	-1.43807	1.03497e-07	-1.52289e-10	-1.46243
155774718	chr1:155774718:C:A	1.93323e-07	-1.52289e-10	-1.41354	2.07016e-06	-1.52289e-10	-1.47263	1.05512e-07	-1.52289e-10	-1.44314
155774820	chr1:155774820:T:C	1.89552e-07	-1.52289e-10	-1.43324	2.32631e-06	-1.52289e-10	-1.35597	1.06994e-07	-1.52289e-10	-1.42919
155775243	chr1:155775243:T:C	2.43029e-07	-1.18472	-5.03233e-10	2.78028e-06	-1.1777	-5.03233e-10	1.2438e-07	-1.27863	-5.03233e-10
155776019	chr1:155776019:A:G	2.94028e-07	-1.52289e-10	-0.994229	2.62065e-06	-1.52289e-10	-1.23683	1.74753e-07	-1.52289e-10	-0.938595
155776795	chr1:155776795:C:T	1.55554e-07	-0.50496	-1.12595	8.72305e-07	-0.993652	-1.34322	9.75911e-08	-0.442417	-1.07876
155777233	chr1:155777233:T:C	1.94749e-07	-1.52289e-10	-1.40619	2.14454e-06	-1.52289e-10	-1.43733	1.07019e-07	-1.52289e-10	-1.42896
155777487	chr1:155777487:G:A	1.01165e-06	0.241434	-5.03233e-10	1.02724e-05	0.129205	-5.03233e-10	6.31761e-07	0.346546	-5.03233e-10
155777860	chr1:155777860:G:A	1.98659e-07	-1.52289e-10	-1.38631	2.18146e-06	-1.52289e-10	-1.42026	1.08942e-07	-1.52289e-10	-1.41115
155778530	chr1:155778530:C:G	1.5975e-07	-0.571892	-1.0324	7.12402e-07	-1.17505	-1.36432	1.00487e-07	-0.444739	-1.0472
155778821	chr1:155778821:T:TA	2.31452e-07	-1.23353	-5.03233e-10	2.64709e-06	-1.2268	-5.03233e-10	1.19012e-07	-1.32274	-5.03233e-10
155778927	chr1:155778927:C:CTTAT	3.72998e-07	-1.52289e-10	-0.756331	4.47066e-06	-1.52289e-10	-0.70272	2.1003e-07	-1.52289e-10	-0.754716
155779041	chr1:155779041:C:T	4.38257e-07	-0.957807	0.362708	2.09219e-06	-1.12294	-0.339109	2.77356e-07	-0.766031	0.289367
155780079	chr1:155780079:G:A	5.04709e-07	-0.979551	0.525629	2.36957e-06	-1.14222	-0.19533	3.20155e-07	-0.790926	0.457765
155780574	chr1:155780574:T:C	3.96467e-07	-1.04534	0.350034	1.91866e-06	-1.20034	-0.348287	2.48975e-07	-0.864154	0.27954
155780945	chr1:155780945:T:C	1.20719e-07	-0.688249	-1.19619	6.8437e-07	-1.16705	-1.41246	7.52239e-08	-0.619892	-1.16161
155781008	chr1:155781008:G:A	2.98714e-07	-1.52289e-10	-0.978416	2.64618e-06	-1.52289e-10	-1.22714	1.76548e-07	-1.52289e-10	-0.928372
155781211	chr1:155781211:C:T	1.91518e-07	-1.52289e-10	-1.42292	2.35902e-06	-1.52289e-10	-1.34201	1.08133e-07	-1.52289e-10	-1.4186
155781529	chr1:155781529:C:A	1.98283e-07	-1.52289e-10	-1.38821	2.1779e-06	-1.52289e-10	-1.4219	1.08756e-07	-1.52289e-10	-1.41286
155781626	chr1:155781626:C:A	1.75486e-07	-1.52289e-10	-1.51034	1.97317e-06	-1.52289e-10	-1.52061	9.81731e-08	-1.52289e-10	-1.51523
155781632	chr1:155781632:T:A	1.09114e-07	-0.462191	-1.52332	1.22557e-06	-0.479779	-1.51708	5.90732e-08	-0.499474	-1.52371
155781741	chr1:155781741:G:A	1.40935e-07	-0.666893	-1.06271	6.54541e-07	-1.24064	-1.38344	8.79692e-08	-0.546628	-1.07835
155782753	chr1:155782753:G:A	1.14008e-07	-0.749186	-1.19245	6.56885e-07	-1.21052	-1.40998	7.07805e-08	-0.684838	-1.15755
155782809	chr1:155782809:G:A	1.75071e-07	-1.52289e-10	-1.51271	1.96581e-06	-1.52289e-10	-1.52435	9.73919e-08	-1.52289e-10	-1.52322
155783076	chr1:155783076:A:G	2.17369e-07	-1.52289e-10	-1.29631	2.32154e-06	-1.52289e-10	-1.35802	1.16755e-07	-1.52289e-10	-1.34188
155783279	chr1:155783279:G:A	1.74763e-07	-1.52289e-10	-1.51447	2.03464e-06	-1.52289e-10	-1.48994	9.95866e-08	-1.52289e-10	-1.50094
155783319	chr1:155783319:G:T	2.88942e-07	-1.52289e-10	-1.01168	2.58517e-06	-1.52289e-10	-1.25047	1.71602e-07	-1.52289e-10	-0.956786
155783498	chr1:155783498:T:C	7.81592e-08	-1.05408	-1.26508	8.26674e-07	-1.04094	-1.34966	4.81433e-08	-0.911394	-1.31639
155783885	chr1:155783885:A:G	1.51267e-07	-0.653118	-1.00574	6.80487e-07	-1.23317	-1.35203	9.4364e-08	-0.531764	-1.02304
155784326	chr1:155784326:G:A	1.18758e-07	-0.685682	-1.21513	7.20227e-07	-1.12766	-1.40078	7.33362e-08	-0.629627	-1.17728
155784657	chr1:155784657:C:T	4.76258e-08	-1.58787	-1.22666	6.76708e-07	-1.52449	-1.06628	2.90356e-08	-1.52832	-1.20512
155784666	chr1:155784666:G:A	1.77298e-07	-1.52289e-10	-1.50007	2.10763e-06	-1.52289e-10	-1.45469	9.99537e-08	-1.52289e-10	-1.49726
155785306	chr1:155785306:G:A	2.91152e-07	-1.52289e-10	-1.00406	2.60154e-06	-1.52289e-10	-1.24415	1.72929e-07	-1.52289e-10	-0.949088
155785407	chr1:155785407:T:G	1.83426e-07	-1.52289e-10	-1.46609	1.98725e-06	-1.52289e-10	-1.5135	9.9052e-08	-1.52289e-10	-1.50632
155785448	chr1:155785448:T:C	1.14988e-07	-0.758067	-1.17501	6.60387e-07	-1.21598	-1.3992	7.16569e-08	-0.691067	-1.13901
155785753	chr1:155785753:T:C	2.06763e-07	-1.52289e-10	-1.34633	2.38313e-06	-1.52289e-10	-1.33184	1.16683e-07	-1.52289e-10	-1.34251
155785879	chr1:155785879:A:G	2.8297e-07	-1.52289e-10	-1.03256	2.54772e-06	-1.52289e-10	-1.26506	1.68007e-07	-1.52289e-10	-0.977961
155786524	chr1:155786524:T:C	2.81384e-07	-1.52289e-10	-1.03819	2.53786e-06	-1.52289e-10	-1.26893	1.66883e-07	-1.52289e-10	-0.984673
155786665	chr1:155786665:T:C	1.92025e-07	-1.52289e-10	-1.42028	2.36728e-06	-1.52289e-10	-1.33851	1.0842e-07	-1.52289e-10	-1.41595
155786953	chr1:155786953:G:T	1.20411e-06	-1.52289e-10	0.415591	1.94525e-05	-1.52289e-10	0.767719	1.02748e-06	-1.52289e-10	0.832899
155787496	chr1:155787496:C:T	1.04618e-07	-0.503757	-1.52383	1.17372e-06	-0.521701	-1.51838	5.66699e-08	-0.540593	-1.52413
155787621	chr1:155787621:A:G	4.40281e-07	-1.52289e-10	-0.590491	4.62336e-06	-1.52289e-10	-0.669134	1.88946e-07	-1.52289e-10	-0.860503
155787788	chr1:155787788:A:G	1.73291e-07	-1.52289e-10	-1.52293	1.97698e-06	-1.52289e-10	-1.51868	9.73326e-08	-1.52289e-10	-1.52383
155787794	chr1:155787794:A:T	1.73155e-07	-1.52289e-10	-1.52371	1.96976e-06	-1.52289e-10	-1.52235	9.73324e-08	-1.52289e-10	-1.52383
155787920	chr1:155787920:A:G	2.87923e-07	-1.52289e-10	-1.01521	2.58043e-06	-1.52289e-10	-1.2523	1.71162e-07	-1.52289e-10	-0.959356
155788034	chr1:155788034:C:T	1.83421e-07	-1.52289e-10	-1.46612	1.98719e-06	-1.52289e-10	-1.51353	9.90498e-08	-1.52289e-10	-1.50634
155788047	chr1:155788047:G:A	1.55794e-07	-0.554524	-1.07485	8.62966e-07	-1.03669	-1.31094	9.75349e-08	-0.492553	-1.0292
155788630	chr1:155788630:A:G	2.21772e-07	-1.52289e-10	-1.27626	2.50661e-06	-1.52289e-10	-1.28133	1.23117e-07	-1.52289e-10	-1.28883
155788791	chr1:155788791:T:C	1.43401e-07	-1.71226	-5.03233e-10	1.63802e-06	-1.70677	-5.03233e-10	8.44524e-08	-1.66578	-5.03233e-10
155789014	chr1:155789014:T:C	2.97992e-07	-1.52289e-10	-0.980838	2.64247e-06	-1.52289e-10	-1.22854	1.76778e-07	-1.52289e-10	-0.927072
155789037	chr1:155789037:C:T	2.97441e-07	-0.982689	-5.03233e-10	2.72646e-06	-1.19725	-5.03233e-10	1.65088e-07	-0.995485	-5.03233e-10
155789198	chr1:155789198:AG:A	1.73082e-07	-1.52289e-10	-1.52414	1.96857e-06	-1.52289e-10	-1.52295	9.73162e-08	-1.52289e-10	-1.524
155789747	chr1:155789747:G:A	3.01938e-07	-1.52289e-10	-0.967683	2.67083e-06	-1.52289e-10	-1.21787	1.7973e-07	-1.52289e-10	-0.910512
155789995	chr1:155789995:G:A	9.02652e-08	-0.874637	-1.30051	5.68831e-07	-1.29821	-1.46622	5.58315e-08	-0.814986	-1.26464
155790202	chr1:155790202:C:T	1.4111e-07	-0.576057	-1.15231	8.13955e-07	-1.04591	-1.3602	8.76529e-08	-0.522	-1.10658
155790695	chr1:155790695:C:T	1.93089e-07	-1.52289e-10	-1.41475	2.38198e-06	-1.52289e-10	-1.33233	1.08891e-07	-1.52289e-10	-1.41161
155790930	chr1:155790930:G:A	9.27923e-08	-0.623942	-1.5236	1.02185e-06	-0.654521	-1.52413	5.02867e-08	-0.660966	-1.52326
155791696	chr1:155791696:C:T	1.73635e-07	-1.52289e-10	-1.52095	2.00297e-06	-1.52289e-10	-1.50562	9.81668e-08	-1.52289e-10	-1.5153
155791717	chr1:155791717:A:G	5.63104e-08	-1.46103	-1.18599	8.00789e-07	-1.39698	-1.02543	3.48126e-08	-1.38589	-1.1661
155791847	chr1:155791847:G:A	1.73534e-07	-1.52289e-10	-1.52153	2.00045e-06	-1.52289e-10	-1.50688	9.80691e-08	-1.52289e-10	-1.51629
155791855	chr1:155791855:C:T	1.0276e-07	-0.525332	-1.52017	1.15495e-06	-0.545261	-1.51094	5.57058e-08	-0.560959	-1.52092
155793241	chr1:155793241:G:A	2.88131e-07	-1.52289e-10	-1.01449	2.57796e-06	-1.52289e-10	-1.25326	1.70787e-07	-1.52289e-10	-0.96155
155793412	chr1:155793412:T:C	1.92025e-07	-1.52289e-10	-1.42028	2.36728e-06	-1.52289e-10	-1.33851	1.0842e-07	-1.52289e-10	-1.41595
155793542	chr1:155793542:CT:C	7.015e-07	-1.52289e-10	-0.124683	8.20706e-06	-1.52289e-10	-0.0952615	4.17592e-07	-1.52289e-10	-0.0674606
155793947	chr1:155793947:G:A	1.81581e-07	-1.52289e-10	-1.4762	2.06623e-06	-1.52289e-10	-1.47453	1.00921e-07	-1.52289e-10	-1.48763
155794099	chr1:155794099:C:T	2.85503e-07	-1.52289e-10	-1.02365	2.56175e-06	-1.52289e-10	-1.25957	1.69231e-07	-1.52289e-10	-0.970699
155794113	chr1:155794113:C:T	1.10065e-07	-0.460556	-1.51628	1.20851e-06	-0.487331	-1.52354	5.97892e-08	-0.4948	-1.51634
155794318	chr1:155794318:T:C	1.52096e-07	-1.65339	-5.03233e-10	1.6524e-06	-1.69803	-5.03233e-10	8.02372e-08	-1.71698	-5.03233e-10
155795017	chr1:155795017:C:G	2.97092e-07	-1.52289e-10	-0.983861	2.84937e-06	-1.52289e-10	-1.15316	1.63104e-07	-1.52289e-10	-1.00758
155796144	chr1:155796144:C:T	1.09631e-07	-0.666833	-1.31395	1.41704e-06	-0.56037	-1.29131	5.97967e-08	-0.731967	-1.27905
155796335	chr1:155796335:T:C	1.77864e-07	-1.52289e-10	-1.49688	2.04108e-06	-1.52289e-10	-1.48678	9.95778e-08	-1.52289e-10	-1.50103
155796984	chr1:155796984:T:C	2.31845e-07	-1.52289e-10	-1.23183	2.55776e-06	-1.52289e-10	-1.26113	1.25533e-07	-1.52289e-10	-1.2694
155797154	chr1:155797154:G:A	1.77789e-07	-1.52289e-10	-1.4973	2.03985e-06	-1.52289e-10	-1.48738	9.9516e-08	-1.52289e-10	-1.50165
155797184	chr1:155797184:A:G	2.89546e-07	-1.52289e-10	-1.00959	2.58787e-06	-1.52289e-10	-1.24942	1.71723e-07	-1.52289e-10	-0.956084
155797917	chr1:155797917:A:G	6.8248e-07	-0.756544	0.604374	2.92473e-06	-0.97522	-0.151834	4.41984e-07	-0.539637	0.528944
155798107	chr1:155798107:AATATAAATAT:A	1.20353e-07	-0.364833	-1.52264	1.32375e-06	-0.395294	-1.52449	6.52021e-08	-0.401952	-1.52252
155798686	chr1:155798686:A:T	2.92265e-07	-1.52289e-10	-1.00024	2.60785e-06	-1.52289e-10	-1.24173	1.7347e-07	-1.52289e-10	-0.945963
155799161	chr1:155799161:G:A	2.04567e-07	-1.52289e-10	-1.35701	2.28215e-06	-1.52289e-10	-1.37514	1.11812e-07	-1.52289e-10	-1.38515
155799614	chr1:155799614:C:G	1.73308e-07	-1.52289e-10	-1.52283	1.97659e-06	-1.52289e-10	-1.51888	9.73278e-08	-1.52289e-10	-1.52388
155800110	chr1:155800110:A:T	1.783e-07	-1.52289e-10	-1.49443	2.12753e-06	-1.52289e-10	-1.4453	1.0055e-07	-1.52289e-10	-1.49131
155800548	chr1:155800548:ACT:A	1.11778e-07	-0.45693	-1.50446	1.28085e-06	-0.464181	-1.48855	6.02678e-08	-0.496341	-1.50683
155800767	chr1:155800767:G:A	1.84188e-07	-1.52289e-10	-1.46195	2.23664e-06	-1.52289e-10	-1.39528	1.03929e-07	-1.52289e-10	-1.45826
155802548	chr1:155802548:G:A	1.88507e-07	-1.52289e-10	-1.43877	2.18139e-06	-1.52289e-10	-1.4203	1.07832e-07	-1.52289e-10	-1.42139
155802845	chr1:155802845:A:G	1.08601e-07	-0.792624	-1.1976	6.34859e-07	-1.24181	-1.4128	6.73565e-08	-0.729704	-1.16226
155803051	chr1:155803051:G:T	1.01954e-07	-0.545336	-1.50804	1.16035e-06	-0.557197	-1.49434	5.49252e-08	-0.585556	-1.51044
155803298	chr1:155803298:G:A	1.73298e-07	-1.52289e-10	-1.52289	1.96607e-06	-1.52289e-10	-1.52422	9.73937e-08	-1.52289e-10	-1.5232
155803306	chr1:155803306:G:A	1.94145e-07	-1.52289e-10	-1.4093	2.40299e-06	-1.52289e-10	-1.32354	1.09613e-07	-1.52289e-10	-1.40501
155803546	chr1:155803546:T:C	7.83871e-07	0.174325	-0.187985	1.77751e-05	0.395865	0.281675	2.78465e-07	-0.302114	-0.17056
155804218	chr1:155804218:A:T	1.29441e-07	-0.706375	-1.10831	7.52647e-07	-1.14977	-1.33465	8.05363e-08	-0.648249	-1.06501
155804792	chr1:155804792:A:G	5.60208e-07	-1.52289e-10	-0.349596	5.39991e-06	-1.52289e-10	-0.513873	2.46385e-07	-1.52289e-10	-0.595073
155804808	chr1:155804808:T:C	1.71257e-07	-0.459323	-1.07542	9.26115e-07	-0.963611	-1.3134	1.07538e-07	-0.392223	-1.0319
155805205	chr1:155805205:T:C	3.12534e-07	-1.52289e-10	-0.933192	3.19543e-06	-1.52289e-10	-1.03854	1.62562e-07	-1.52289e-10	-1.01091
155805430	chr1:155805430:TCA:T	1.15876e-07	-0.418807	-1.50658	1.31532e-06	-0.435176	-1.491	6.26389e-08	-0.456178	-1.5084
155806706	chr1:155806706:C:T	1.41711e-07	-0.682393	-1.04172	6.57424e-07	-1.24711	-1.37257	9.07806e-08	-0.534351	-1.05917
155806974	chr1:155806974:T:C	1.81568e-07	-1.52289e-10	-1.47628	1.98329e-06	-1.52289e-10	-1.5155	9.9503e-08	-1.52289e-10	-1.50178
155807480	chr1:155807480:G:C	1.08502e-07	-0.795772	-1.19537	6.34078e-07	-1.24418	-1.41166	6.73063e-08	-0.733187	-1.15952
155808113	chr1:155808113:T:C	1.42605e-07	-1.71783	-5.03233e-10	1.62711e-06	-1.71345	-5.03233e-10	8.12727e-08	-1.70416	-5.03233e-10
155808186	chr1:155808186:G:A	9.70223e-08	-0.579428	-1.52353	1.08587e-06	-0.601366	-1.51651	5.2872e-08	-0.610542	-1.52355
155808891	chr1:155808891:C:T	1.74906e-07	-1.52289e-10	-1.51366	1.96611e-06	-1.52289e-10	-1.5242	9.73603e-08	-1.52289e-10	-1.52355
155808933	chr1:155808933:A:T	2.90962e-07	-1.52289e-10	-1.00471	2.59762e-06	-1.52289e-10	-1.24566	1.72749e-07	-1.52289e-10	-0.950129
155809060	chr1:155809060:G:A	1.73565e-07	-1.52289e-10	-1.52135	1.97263e-06	-1.52289e-10	-1.52089	9.72691e-08	-1.52289e-10	-1.52448
155809353	chr1:155809353:A:AT	1.75708e-07	-1.52289e-10	-1.50908	1.97452e-06	-1.52289e-10	-1.51993	9.82766e-08	-1.52289e-10	-1.51418
155809961	chr1:155809961:A:G	1.78336e-07	-1.52289e-10	-1.49424	2.07525e-06	-1.52289e-10	-1.47018	1.01026e-07	-1.52289e-10	-1.48659
155810105	chr1:155810105:C:T	1.10776e-07	-0.73517	-1.23523	6.4843e-07	-1.19962	-1.43383	6.89145e-08	-0.66845	-1.20065
155810241	chr1:155810241:G:A	1.15905e-07	-0.427184	-1.49795	1.32089e-06	-0.442866	-1.47908	6.26877e-08	-0.463622	-1.50018
155810523	chr1:155810523:C:T	6.40372e-08	-1.47044	-1.048	8.14876e-07	-1.42991	-0.97507	3.853e-08	-1.3836	-1.06693
155810745	chr1:155810745:G:A	5.63015e-08	-1.50937	-1.13781	8.04583e-07	-1.44915	-0.96854	3.46512e-08	-1.43933	-1.1173
155811145	chr1:155811145:C:A	1.91376e-07	-1.52289e-10	-1.42366	2.14323e-06	-1.52289e-10	-1.43794	1.03509e-07	-1.52289e-10	-1.46231
155811174	chr1:155811174:T:C	2.96267e-07	-1.52289e-10	-0.986644	2.63508e-06	-1.52289e-10	-1.23134	1.76399e-07	-1.52289e-10	-0.929216
155812127	chr1:155812127:A:G	2.07167e-07	-1.52289e-10	-1.34438	2.70583e-06	-1.52289e-10	-1.20485	1.37358e-07	-1.52289e-10	-1.17938
155812536	chr1:155812536:TA:T	2.32008e-07	-1.52289e-10	-1.23113	2.55942e-06	-1.52289e-10	-1.26047	1.25611e-07	-1.52289e-10	-1.26878
155812575	chr1:155812575:G:A	3.17383e-07	-1.52289e-10	-0.917794	2.77367e-06	-1.52289e-10	-1.18009	1.89444e-07	-1.52289e-10	-0.857874
155812601	chr1:155812601:G:A	2.03051e-07	-1.52289e-10	-1.36445	2.34278e-06	-1.52289e-10	-1.34892	1.14717e-07	-1.52289e-10	-1.35949
155813038	chr1:155813038:T:C	1.86328e-06	0.85219	-5.03233e-10	4.54607e-05	1.61659	-5.03233e-10	1.1239e-06	0.92259	-5.03233e-10
155813307	chr1:155813307:T:C	1.73221e-07	-1.52289e-10	-1.52334	1.97858e-06	-1.52289e-10	-1.51787	9.73658e-08	-1.52289e-10	-1.52349
155813682	chr1:155813682:C:T	1.98569e-07	-1.52289e-10	-1.38677	2.17937e-06	-1.52289e-10	-1.42122	1.08827e-07	-1.52289e-10	-1.4122
155813972	chr1:155813972:C:T	1.36204e-07	-0.667082	-1.09667	6.44515e-07	-1.23982	-1.39969	8.52908e-08	-0.546507	-1.10939
155814039	chr1:155814039:A:G	1.55994e-07	-1.62809	-5.03233e-10	1.67053e-06	-1.68712	-5.03233e-10	9.14881e-08	-1.58576	-5.03233e-10
155814365	chr1:155814365:T:C	1.74721e-07	-1.52289e-10	-1.51471	2.03491e-06	-1.52289e-10	-1.4898	1.0014e-07	-1.52289e-10	-1.4954
155814382	chr1:155814382:C:T	1.9668e-07	-1.52289e-10	-1.39632	2.21991e-06	-1.52289e-10	-1.40279	1.06498e-07	-1.52289e-10	-1.43384
155814581	chr1:155814581:G:A	2.93703e-07	-1.52289e-10	-0.995335	2.61498e-06	-1.52289e-10	-1.239	1.74407e-07	-1.52289e-10	-0.940576
155815787	chr1:155815787:CAACT:C	1.07026e-07	-0.803209	-1.20163	6.28027e-07	-1.25016	-1.41527	6.63721e-08	-0.740139	-1.16655
155817479	chr1:155817479:C:T	1.06726e-07	-0.483208	-1.52443	1.19718e-06	-0.500005	-1.52028	5.78595e-08	-0.519376	-1.52457
155817562	chr1:155817562:T:A	9.08077e-08	-1.60066	-0.568505	7.44495e-07	-1.63695	-0.858358	4.99151e-08	-1.59828	-0.593364
155817738	chr1:155817738:A:G	1.95312e-07	-1.52289e-10	-1.40331	2.14855e-06	-1.52289e-10	-1.43546	1.0722e-07	-1.52289e-10	-1.42708
155818076	chr1:155818076:C:T	5.75249e-08	-1.4985	-1.12719	8.2593e-07	-1.43763	-0.953875	3.55047e-08	-1.42776	-1.10454
155818777	chr1:155818777:C:T	1.88357e-07	-1.52289e-10	-1.43956	2.22368e-06	-1.52289e-10	-1.40109	1.0742e-07	-1.52289e-10	-1.42522
155818856	chr1:155818856:C:T	1.92573e-07	-1.52289e-10	-1.41743	2.37655e-06	-1.52289e-10	-1.33461	1.08748e-07	-1.52289e-10	-1.41294
155818865	chr1:155818865:G:A	5.92751e-08	-1.48196	-1.11376	8.54429e-07	-1.41982	-0.937762	3.6604e-08	-1.41173	-1.09008
155818946	chr1:155818946:T:C	7.2264e-07	-0.754501	0.659508	3.06381e-06	-0.974192	-0.106407	4.65114e-07	-0.541342	0.581659
155819351	chr1:155819351:T:C	1.74497e-07	-1.52289e-10	-1.516	1.96683e-06	-1.52289e-10	-1.52383	9.76698e-08	-1.52289e-10	-1.52037
155819401	chr1:155819401:G:A	1.92008e-07	-1.52289e-10	-1.42036	2.36705e-06	-1.52289e-10	-1.33861	1.08411e-07	-1.52289e-10	-1.41604
155819432	chr1:155819432:T:C	1.83611e-07	-1.52289e-10	-1.46508	1.99146e-06	-1.52289e-10	-1.51139	1.00314e-07	-1.52289e-10	-1.49366
155820154	chr1:155820154:T:C	4.30747e-07	-1.52289e-10	-0.612382	4.51804e-06	-1.52289e-10	-0.692178	1.85133e-07	-1.52289e-10	-0.880894
155820587	chr1:155820587:A:C	1.13096e-06	-1.52289e-10	0.352922	1.08786e-05	-1.52289e-10	0.186545	4.76388e-07	-1.52289e-10	0.0642673
155821101	chr1:155821101:T:C	1.74985e-07	-1.52289e-10	-1.5132	1.96595e-06	-1.52289e-10	-1.52428	9.73746e-08	-1.52289e-10	-1.5234
155821198	chr1:155821198:G:A	3.5693e-07	-1.61609	0.81573	2.74432e-06	-1.56654	0.37582	1.88612e-07	-1.71154	0.849263
155821201	chr1:155821201:G:A	1.55734e-07	-1.62976	-5.03233e-10	1.66888e-06	-1.68811	-5.03233e-10	9.13019e-08	-1.58779	-5.03233e-10
155821284	chr1:155821284:T:A	1.58415e-07	-0.138425	-1.47426	1.7888e-06	-0.16781	-1.4509	8.5641e-08	-0.173081	-1.47872
155822157	chr1:155822157:T:C	1.81987e-07	-1.52289e-10	-1.47397	2.02682e-06	-1.52289e-10	-1.49379	1.04729e-07	-1.52289e-10	-1.45059
155822531	chr1:155822531:T:C	1.2535e-06	-1.52289e-10	0.455793	1.19894e-05	-1.52289e-10	0.283771	5.2226e-07	-1.52289e-10	0.156199
155823199	chr1:155823199:G:A	1.4725e-07	-1.68577	-5.03233e-10	1.72264e-06	-1.6564	-5.03233e-10	8.04803e-08	-1.71395	-5.03233e-10
155823527	chr1:155823527:C:T	3.47542e-07	-1.52289e-10	-0.827017	3.66702e-06	-1.52289e-10	-0.900877	1.85998e-07	-1.52289e-10	-0.87623
155824325	chr1:155824325:T:C	1.75689e-07	-1.52289e-10	-1.50919	1.96522e-06	-1.52289e-10	-1.52465	9.75193e-08	-1.52289e-10	-1.52192
155824492	chr1:155824492:C:A	4.34028e-07	-0.604794	-5.03233e-10	4.82946e-06	-0.625522	-5.03233e-10	2.34829e-07	-0.64311	-5.03233e-10
155824615	chr1:155824615:G:A	1.7355e-07	-1.52289e-10	-1.52144	1.97273e-06	-1.52289e-10	-1.52084	9.72713e-08	-1.52289e-10	-1.52446
155824687	chr1:155824687:T:C	7.74612e-08	-1.40436	-0.923764	1.07569e-06	-1.33683	-0.79047	4.70503e-08	-1.31913	-0.93162
155824738	chr1:155824738:T:C	1.83107e-07	-1.52289e-10	-1.46783	2.15126e-06	-1.52289e-10	-1.4342	1.04259e-07	-1.52289e-10	-1.45509
155824780	chr1:155824780:AG:A	1.74944e-07	-1.52289e-10	-1.51344	1.96587e-06	-1.52289e-10	-1.52432	9.72948e-08	-1.52289e-10	-1.52422
155824869	chr1:155824869:A:T	1.96112e-07	-1.52289e-10	-1.39922	2.43504e-06	-1.52289e-10	-1.31029	1.10768e-07	-1.52289e-10	-1.39453
155825099	chr1:155825099:A:G	3.05716e-07	-1.52289e-10	-0.955249	2.69505e-06	-1.52289e-10	-1.20884	1.82075e-07	-1.52289e-10	-0.897548
155825579	chr1:155825579:A:AC	6.60752e-08	-1.29965	-1.18746	6.81366e-07	-1.27302	-1.31089	2.89406e-08	-1.57111	-1.16561
155825605	chr1:155825605:G:A	1.81101e-07	-1.52289e-10	-1.47885	1.98009e-06	-1.52289e-10	-1.51712	9.9208e-08	-1.52289e-10	-1.50475
155825624	chr1:155825624:C:T	1.75631e-07	-1.52289e-10	-1.50952	1.97405e-06	-1.52289e-10	-1.52017	9.82407e-08	-1.52289e-10	-1.51455
155825742	chr1:155825742:T:A	1.91693e-07	-1.52289e-10	-1.42201	2.36323e-06	-1.52289e-10	-1.34023	1.08274e-07	-1.52289e-10	-1.4173
155825867	chr1:155825867:AC:A	5.86557e-07	-0.77172	0.468085	2.59118e-06	-0.989113	-0.259029	3.79073e-07	-0.557154	0.392918
155825941	chr1:155825941:G:A	1.70419e-07	-1.53964	-5.03233e-10	1.91216e-06	-1.55202	-5.03233e-10	1.03837e-07	-1.45914	-5.03233e-10
155826515	chr1:155826515:G:A	9.62606e-08	-0.599156	-1.51169	1.0929e-06	-0.61311	-1.49831	5.21257e-08	-0.634865	-1.51344
155826592	chr1:155826592:C:G	3.41092e-07	-1.60045	0.754693	2.64266e-06	-1.54787	0.319402	1.77432e-07	-1.70727	0.783895
155827667	chr1:155827667:C:T	1.84831e-07	-1.52289e-10	-1.45846	2.22626e-06	-1.52289e-10	-1.39993	1.03901e-07	-1.52289e-10	-1.45853
155827874	chr1:155827874:T:C	3.02369e-07	-1.52289e-10	-0.966256	2.89741e-06	-1.52289e-10	-1.13644	1.67161e-07	-1.52289e-10	-0.983008
155827996	chr1:155827996:T:C	1.74354e-07	-1.52289e-10	-1.51681	1.96805e-06	-1.52289e-10	-1.52321	9.72793e-08	-1.52289e-10	-1.52438
155828418	chr1:155828418:C:G	2.97991e-07	-1.52289e-10	-0.980842	2.64563e-06	-1.52289e-10	-1.22735	1.77361e-07	-1.52289e-10	-0.923782
155828635	chr1:155828635:C:T	1.74627e-07	-1.52289e-10	-1.51525	1.96612e-06	-1.52289e-10	-1.52419	9.73228e-08	-1.52289e-10	-1.52393
155829092	chr1:155829092:C:A	1.78869e-07	-1.49125	-5.03233e-10	2.18063e-06	-1.42064	-5.03233e-10	9.77948e-08	-1.5191	-5.03233e-10
155829223	chr1:155829223:CT:C	1.91775e-07	-1.52289e-10	-1.42158	2.36318e-06	-1.52289e-10	-1.34025	1.08276e-07	-1.52289e-10	-1.41728
155829346	chr1:155829346:C:G	1.92025e-07	-1.52289e-10	-1.42028	2.36728e-06	-1.52289e-10	-1.33851	1.0842e-07	-1.52289e-10	-1.41595
155829405	chr1:155829405:AGACCAT:A	2.36412e-07	-1.21233	-5.03233e-10	2.70656e-06	-1.20458	-5.03233e-10	1.21386e-07	-1.30299	-5.03233e-10
155829832	chr1:155829832:A:G	1.93205e-07	-1.52289e-10	-1.41415	2.12921e-06	-1.52289e-10	-1.44451	1.06249e-07	-1.52289e-10	-1.43618
155829982	chr1:155829982:G:A	1.73682e-07	-1.52289e-10	-1.52068	2.00425e-06	-1.52289e-10	-1.50499	9.82043e-08	-1.52289e-10	-1.51492
155830340	chr1:155830340:C:T	1.97378e-07	-1.52289e-10	-1.39279	2.16837e-06	-1.52289e-10	-1.42628	1.08283e-07	-1.52289e-10	-1.41722
155830431	chr1:155830431:C:T	2.60947e-07	-1.52289e-10	-1.11359	2.61184e-06	-1.52289e-10	-1.2402	1.3874e-07	-1.52289e-10	-1.16936
155830666	chr1:155830666:G:A	2.2791e-07	-1.52289e-10	-1.24895	2.64689e-06	-1.52289e-10	-1.22687	1.28998e-07	-1.52289e-10	-1.24217
155831074	chr1:155831074:A:G	7.88255e-07	-0.00808242	-5.03233e-10	9.4382e-06	0.0445095	-5.03233e-10	7.5661e-07	0.526882	-5.03233e-10
155831360	chr1:155831360:A:G	2.80197e-07	-1.52289e-10	-1.04241	2.52861e-06	-1.52289e-10	-1.27259	1.66134e-07	-1.52289e-10	-0.989169
155832074	chr1:155832074:A:C	5.64462e-07	-1.52289e-10	-0.342031	5.44036e-06	-1.52289e-10	-0.50641	2.4835e-07	-1.52289e-10	-0.587127
155832092	chr1:155832092:T:C	2.04606e-07	-1.52289e-10	-1.35682	2.36162e-06	-1.52289e-10	-1.34091	1.15602e-07	-1.52289e-10	-1.35181
155832563	chr1:155832563:T:C	2.82207e-07	-1.52289e-10	-1.03526	2.53936e-06	-1.52289e-10	-1.26835	1.67243e-07	-1.52289e-10	-0.982521
155832827	chr1:155832827:C:T	3.62831e-07	-1.52289e-10	-0.783967	3.81944e-06	-1.52289e-10	-0.860153	1.93884e-07	-1.52289e-10	-0.834708
155832955	chr1:155832955:T:C	1.73263e-07	-1.52289e-10	-1.52309	1.99615e-06	-1.52289e-10	-1.50903	9.80701e-08	-1.52289e-10	-1.51628
155833414	chr1:155833414:C:T	6.43717e-06	2.09194	-5.03233e-10	0.000165194	2.90686	-5.03233e-10	4.30681e-06	2.26599	-5.03233e-10
155833888	chr1:155833888:T:C	1.74832e-07	-1.52289e-10	-1.51408	1.96598e-06	-1.52289e-10	-1.52426	9.72525e-08	-1.52289e-10	-1.52466
155834771	chr1:155834771:C:G	1.91054e-07	-1.52289e-10	-1.42535	2.1399e-06	-1.52289e-10	-1.4395	1.03372e-07	-1.52289e-10	-1.46364
155834924	chr1:155834924:C:G	1.94533e-07	-1.52289e-10	-1.4073	2.4171e-06	-1.52289e-10	-1.31769	1.10068e-07	-1.52289e-10	-1.40087
155835329	chr1:155835329:G:A	2.23594e-07	-1.52289e-10	-1.26807	2.30454e-06	-1.52289e-10	-1.36538	1.25052e-07	-1.52289e-10	-1.27324
155835481	chr1:155835481:T:C	2.71077e-07	-1.52289e-10	-1.0755	2.46834e-06	-1.52289e-10	-1.29671	1.60501e-07	-1.52289e-10	-1.02366
155835658	chr1:155835658:G:A	3.62413e-07	-1.52289e-10	-0.785119	3.81534e-06	-1.52289e-10	-0.861225	1.93669e-07	-1.52289e-10	-0.835814
155835667	chr1:155835667:T:C	1.99558e-07	-1.52289e-10	-1.3818	2.2516e-06	-1.52289e-10	-1.38862	1.07815e-07	-1.52289e-10	-1.42155
155836158	chr1:155836158:T:C	1.91097e-07	-1.52289e-10	-1.42512	2.35207e-06	-1.52289e-10	-1.34496	1.07887e-07	-1.52289e-10	-1.42088
155836200	chr1:155836200:G:A	1.00838e-07	-0.835596	-1.2288	6.0486e-07	-1.27235	-1.43066	6.23639e-08	-0.77294	-1.19604
155836667	chr1:155836667:A:G	6.82403e-06	2.1503	-5.03233e-10	0.000176147	2.97106	-5.03233e-10	4.58527e-06	2.32864	-5.03233e-10
155837303	chr1:155837303:C:T	1.73986e-07	-1.52289e-10	-1.51893	2.01147e-06	-1.52289e-10	-1.50139	9.84343e-08	-1.52289e-10	-1.51258
155837815	chr1:155837815:TAC:T	2.48629e-07	-1.16194	-5.03233e-10	2.44741e-06	-1.30523	-5.03233e-10	1.72374e-07	-0.952302	-5.03233e-10
155838012	chr1:155838012:C:A	3.00196e-07	-1.52289e-10	-0.973468	2.65407e-06	-1.52289e-10	-1.22416	1.77735e-07	-1.52289e-10	-0.921671
155839289	chr1:155839289:A:G	1.72994e-07	-1.52289e-10	-1.52464	1.9657e-06	-1.52289e-10	-1.52441	9.72525e-08	-1.52289e-10	-1.52466
155839685	chr1:155839685:C:T	1.73236e-07	-1.52289e-10	-1.52325	1.99129e-06	-1.52289e-10	-1.51148	9.7768e-08	-1.52289e-10	-1.51937
155840502	chr1:155840502:T:C	1.49585e-07	-0.584429	-1.08561	6.85037e-07	-1.18407	-1.39446	9.42997e-08	-0.455802	-1.09969
155840632	chr1:155840632:T:G	1.92032e-07	-1.52289e-10	-1.42024	2.36736e-06	-1.52289e-10	-1.33848	1.08424e-07	-1.52289e-10	-1.41592
155840676	chr1:155840676:G:C	2.9118e-07	-1.52289e-10	-1.00396	2.60072e-06	-1.52289e-10	-1.24447	1.73e-07	-1.52289e-10	-0.948676
155840950	chr1:155840950:G:A	1.73263e-07	-1.52289e-10	-1.52309	1.97762e-06	-1.52289e-10	-1.51836	9.73454e-08	-1.52289e-10	-1.5237
155841242	chr1:155841242:T:C	1.73632e-07	-1.52289e-10	-1.52097	2.00737e-06	-1.52289e-10	-1.50343	9.84922e-08	-1.52289e-10	-1.51199
155841657	chr1:155841657:G:A	3.18463e-08	-1.70472	-1.51227	4.01963e-07	-1.69101	-1.42064	1.86376e-08	-1.66189	-1.5149
155841888	chr1:155841888:C:T	1.07506e-07	-0.789232	-1.21113	6.30545e-07	-1.24038	-1.42104	6.6661e-08	-0.72533	-1.17702
155842263	chr1:155842263:G:A	1.0364e-07	-0.82512	-1.21186	6.15262e-07	-1.26461	-1.42136	6.41889e-08	-0.762083	-1.17805
155842564	chr1:155842564:C:T	9.83916e-08	-0.9163	-1.17265	5.26446e-07	-1.4018	-1.44006	6.21717e-08	-0.784999	-1.18707
155843543	chr1:155843543:G:T	1.83394e-07	-1.52289e-10	-1.46627	2.08596e-06	-1.52289e-10	-1.46503	1.01766e-07	-1.52289e-10	-1.47929
155843563	chr1:155843563:T:C	1.83525e-07	-1.52289e-10	-1.46555	2.08749e-06	-1.52289e-10	-1.46429	1.01831e-07	-1.52289e-10	-1.47865
155843641	chr1:155843641:TG:T	8.30537e-07	0.243846	-0.199677	1.88178e-05	0.466357	0.268191	2.91782e-07	-0.243331	-0.182629
155843718	chr1:155843718:G:A	1.69225e-07	-1.54668	-5.03233e-10	2.04468e-06	-1.48502	-5.03233e-10	9.27384e-08	-1.57218	-5.03233e-10
155844177	chr1:155844177:A:G	3.52672e-07	-0.812366	-5.03233e-10	3.63369e-06	-0.910008	-5.03233e-10	1.92174e-07	-0.843565	-5.03233e-10
155844428	chr1:155844428:G:A	1.83093e-07	-1.52289e-10	-1.46791	2.08252e-06	-1.52289e-10	-1.46668	1.0162e-07	-1.52289e-10	-1.48073
155845781	chr1:155845781:A:G	1.01505e-07	-0.539707	-1.51809	1.14127e-06	-0.561746	-1.50637	5.53522e-08	-0.569246	-1.519
155845853	chr1:155845853:C:G	2.94997e-07	-1.52289e-10	-0.99094	2.62355e-06	-1.52289e-10	-1.23573	1.75221e-07	-1.52289e-10	-0.935921
155846383	chr1:155846383:T:C	1.73818e-07	-0.44314	-1.07675	9.44939e-07	-0.947252	-1.30964	1.09499e-07	-0.378713	-1.02734
155846465	chr1:155846465:G:A	1.04396e-07	-0.505552	-1.52416	1.17162e-06	-0.52263	-1.51924	5.66598e-08	-0.54054	-1.52436
155846749	chr1:155846749:C:T	1.77155e-07	-1.52289e-10	-1.50088	1.98415e-06	-1.52289e-10	-1.51506	9.89435e-08	-1.52289e-10	-1.50742
155846750	chr1:155846750:G:A	1.10611e-07	-0.461249	-1.51064	1.25819e-06	-0.47349	-1.49709	5.97579e-08	-0.499521	-1.51214
155847675	chr1:155847675:C:T	1.15106e-07	-0.738053	-1.194	6.60113e-07	-1.20388	-1.41173	7.16648e-08	-0.670012	-1.15995
155847829	chr1:155847829:G:A	4.84556e-07	-0.494671	-5.03233e-10	6.56437e-06	-0.318599	-5.03233e-10	2.52625e-07	-0.57006	-5.03233e-10
155847997	chr1:155847997:T:C	2.9412e-07	-1.52289e-10	-0.993916	2.61924e-06	-1.52289e-10	-1.23737	1.74792e-07	-1.52289e-10	-0.938371
155848305	chr1:155848305:TC:T	2.74462e-07	-1.06309	-5.03233e-10	2.55288e-06	-1.26303	-5.03233e-10	1.52611e-07	-1.07407	-5.03233e-10
155848475	chr1:155848475:C:T	3.62413e-07	-1.52289e-10	-0.785119	3.81534e-06	-1.52289e-10	-0.861225	1.93669e-07	-1.52289e-10	-0.835814
155848563	chr1:155848563:T:C	2.9515e-07	-1.52289e-10	-0.990422	2.62598e-06	-1.52289e-10	-1.2348	1.75435e-07	-1.52289e-10	-0.934699
155848946	chr1:155848946:G:A	1.11227e-07	-0.44202	-1.52432	1.24442e-06	-0.45811	-1.52347	6.04816e-08	-0.475494	-1.52413
155849068	chr1:155849068:A:C	1.59156e-07	-1.60802	-5.03233e-10	2.18518e-06	-1.41856	-5.03233e-10	8.64272e-08	-1.64266	-5.03233e-10
155849227	chr1:155849227:G:A	1.52734e-07	-1.64921	-5.03233e-10	2.14748e-06	-1.43596	-5.03233e-10	8.37626e-08	-1.67398	-5.03233e-10
155849866	chr1:155849866:C:T	2.36638e-07	-1.21137	-5.03233e-10	2.70836e-06	-1.20391	-5.03233e-10	1.2118e-07	-1.30469	-5.03233e-10
155850320	chr1:155850320:A:G	6.18109e-06	2.05135	-5.03233e-10	0.000156203	2.8509	-5.03233e-10	4.04015e-06	2.20207	-5.03233e-10
155850924	chr1:155850924:G:C	1.73061e-07	-1.52289e-10	-1.52426	1.96814e-06	-1.52289e-10	-1.52317	9.73004e-08	-1.52289e-10	-1.52416
155851286	chr1:155851286:A:G	2.95821e-07	-1.52289e-10	-0.98815	2.62137e-06	-1.52289e-10	-1.23656	1.73324e-07	-1.52289e-10	-0.946803
155851340	chr1:155851340:C:T	1.19577e-07	-0.594334	-1.29961	1.5524e-06	-0.484137	-1.27632	6.52362e-08	-0.660845	-1.26311
155851983	chr1:155851983:G:A	1.00336e-07	-0.837995	-1.23139	6.02381e-07	-1.27499	-1.43213	6.20292e-08	-0.774912	-1.19945
155852738	chr1:155852738:G:A	1.05134e-07	-0.503794	-1.51888	1.188e-06	-0.519551	-1.50843	5.71e-08	-0.537582	-1.51958
155852760	chr1:155852760:G:A	1.89271e-07	-1.52289e-10	-1.43472	2.32297e-06	-1.52289e-10	-1.35741	1.06909e-07	-1.52289e-10	-1.42999
155852838	chr1:155852838:C:A	1.05494e-07	-1.41192	-0.607326	1.49034e-06	-1.63935	-0.161899	6.24416e-08	-1.37123	-0.596507
155852930	chr1:155852930:T:C	1.69654e-07	-0.473303	-1.07084	9.18451e-07	-0.975453	-1.30987	1.06781e-07	-0.404374	-1.02681
155853180	chr1:155853180:C:T	6.4709e-07	-0.67672	0.471302	2.82376e-06	-0.903011	-0.259176	4.20853e-07	-0.452167	0.392484
155854077	chr1:155854077:TCTTA:T	1.21937e-06	-1.52289e-10	0.428187	1.98184e-05	-1.52289e-10	0.786355	1.04727e-06	-1.52289e-10	0.851975
155854205	chr1:155854205:A:G	3.46227e-07	-1.52289e-10	-0.830809	2.98544e-06	-1.52289e-10	-1.10651	2.07536e-07	-1.52289e-10	-0.766659
155854390	chr1:155854390:T:C	3.20016e-08	-1.71387	-1.49824	4.24488e-07	-1.67262	-1.38451	1.85129e-08	-1.68148	-1.50201
155855602	chr1:155855602:C:T	1.42946e-07	-1.71544	-5.03233e-10	1.62021e-06	-1.7177	-5.03233e-10	8.05704e-08	-1.71284	-5.03233e-10
155855787	chr1:155855787:C:G	1.08134e-07	-0.473628	-1.5209	1.21887e-06	-0.490348	-1.51198	5.85966e-08	-0.509838	-1.52145
155855904	chr1:155855904:C:G	1.87205e-07	-1.52289e-10	-1.4457	2.29907e-06	-1.52289e-10	-1.36775	1.05796e-07	-1.52289e-10	-1.44046
155855906	chr1:155855906:C:T	6.61886e-07	-0.835075	0.652264	2.81123e-06	-1.04125	-0.125381	4.14772e-07	-0.635953	0.561715
155856064	chr1:155856064:A:G	1.33775e-07	-0.630044	-1.1517	7.73807e-07	-1.09393	-1.36276	8.30882e-08	-0.567118	-1.11495
155856169	chr1:155856169:A:C	2.95737e-07	-1.52289e-10	-0.988435	2.62873e-06	-1.52289e-10	-1.23376	1.75659e-07	-1.52289e-10	-0.933421
155856312	chr1:155856312:C:T	1.73593e-07	-1.52289e-10	-1.52119	2.00142e-06	-1.52289e-10	-1.5064	9.80862e-08	-1.52289e-10	-1.51612
155856781	chr1:155856781:AG:A	1.9005e-07	-1.52289e-10	-1.43062	2.33638e-06	-1.52289e-10	-1.35165	1.07369e-07	-1.52289e-10	-1.4257
155857046	chr1:155857046:C:A	1.82235e-07	-1.52289e-10	-1.47261	2.06785e-06	-1.52289e-10	-1.47375	9.90036e-08	-1.52289e-10	-1.50681
155857667	chr1:155857667:G:T	3.02321e-07	-1.52289e-10	-0.966415	2.6727e-06	-1.52289e-10	-1.21717	1.79884e-07	-1.52289e-10	-0.909652
155857755	chr1:155857755:T:C	6.51713e-08	-1.41694	-1.08394	8.32328e-07	-1.3695	-1.01428	3.95344e-08	-1.32115	-1.10365
155857993	chr1:155857993:T:C	1.73887e-07	-1.52289e-10	-1.5195	1.97087e-06	-1.52289e-10	-1.52178	9.72525e-08	-1.52289e-10	-1.52466
155859120	chr1:155859120:T:C	3.06383e-07	-1.52289e-10	-0.953069	2.69953e-06	-1.52289e-10	-1.20718	1.82595e-07	-1.52289e-10	-0.894696
155859349	chr1:155859349:C:G	5.51468e-07	-1.52289e-10	-0.36532	4.57995e-06	-1.52289e-10	-0.678569	3.75063e-07	-1.52289e-10	-0.174873
155859687	chr1:155859687:C:G	1.82166e-07	-1.52289e-10	-1.47299	1.9815e-06	-1.52289e-10	-1.5164	9.86716e-08	-1.52289e-10	-1.51017
155859720	chr1:155859720:C:T	5.12545e-08	-1.41296	-1.32814	7.46384e-07	-1.32639	-1.16638	3.1984e-08	-1.33194	-1.30479
155861853	chr1:155861853:G:A	2.01274e-07	-1.52289e-10	-1.37324	2.32139e-06	-1.52289e-10	-1.35809	1.13857e-07	-1.52289e-10	-1.36702
155861950	chr1:155861950:G:A	2.95085e-07	-1.52289e-10	-0.990639	3.50644e-06	-1.52289e-10	-0.945656	1.65916e-07	-1.52289e-10	-0.990482
155862413	chr1:155862413:G:A	1.16703e-07	-0.418883	-1.49939	1.33103e-06	-0.432361	-1.48194	6.2845e-08	-0.460046	-1.50125
155862420	chr1:155862420:C:A	3.71276e-07	-0.760957	-5.03233e-10	4.22856e-06	-0.758395	-5.03233e-10	2.41277e-07	-0.616021	-5.03233e-10
155862831	chr1:155862831:C:T	4.91519e-07	-0.480404	-5.03233e-10	6.69118e-06	-0.299466	-5.03233e-10	2.55432e-07	-0.559011	-5.03233e-10
155862994	chr1:155862994:C:T	1.90095e-07	-1.52289e-10	-1.43038	2.33636e-06	-1.52289e-10	-1.35166	1.07378e-07	-1.52289e-10	-1.42562
155863214	chr1:155863214:A:G	1.02765e-07	-0.538517	-1.50694	1.17573e-06	-0.54657	-1.4918	5.538e-08	-0.579554	-1.50819
155863616	chr1:155863616:T:C	4.33848e-07	-0.60521	-5.03233e-10	4.48718e-06	-0.699032	-5.03233e-10	2.53775e-07	-0.565519	-5.03233e-10
155863791	chr1:155863791:T:C	3.57416e-07	-1.52289e-10	-0.799004	3.01467e-06	-1.52289e-10	-1.09677	2.12867e-07	-1.52289e-10	-0.7413
155863976	chr1:155863976:G:A	1.90247e-07	-1.52289e-10	-1.42958	2.33892e-06	-1.52289e-10	-1.35057	1.07467e-07	-1.52289e-10	-1.42478
155864468	chr1:155864468:C:G	1.04906e-07	-0.517073	-1.50777	1.19931e-06	-0.52527	-1.49324	5.64989e-08	-0.558638	-1.50911
155865035	chr1:155865035:G:A	1.27438e-06	0.472312	-5.03233e-10	1.13998e-05	0.233341	-5.03233e-10	6.8284e-07	0.424294	-5.03233e-10
155865983	chr1:155865983:A:C	1.80578e-07	-1.48174	-5.03233e-10	2.08417e-06	-1.46589	-5.03233e-10	8.46344e-08	-1.66363	-5.03233e-10
155866182	chr1:155866182:A:T	2.87414e-07	-1.52289e-10	-1.01698	2.57056e-06	-1.52289e-10	-1.25613	1.70171e-07	-1.52289e-10	-0.96516
155866206	chr1:155866206:G:A	1.74658e-07	-1.52289e-10	-1.51507	1.96598e-06	-1.52289e-10	-1.52426	9.73167e-08	-1.52289e-10	-1.524
155866314	chr1:155866314:G:A	1.78414e-07	-1.52289e-10	-1.4938	2.07243e-06	-1.52289e-10	-1.47153	1.01038e-07	-1.52289e-10	-1.48647
155867011	chr1:155867011:T:C	1.90008e-07	-1.52289e-10	-1.43084	2.33538e-06	-1.52289e-10	-1.35208	1.07331e-07	-1.52289e-10	-1.42605
155867080	chr1:155867080:C:T	1.875e-07	-1.52289e-10	-1.44412	2.29205e-06	-1.52289e-10	-1.37081	1.05838e-07	-1.52289e-10	-1.44005
155867153	chr1:155867153:G:A	1.74195e-07	-1.52289e-10	-1.51773	1.96775e-06	-1.52289e-10	-1.52337	9.72673e-08	-1.52289e-10	-1.5245
155867327	chr1:155867327:G:A	1.27396e-07	-0.770488	-1.06012	6.1682e-07	-1.30298	-1.38045	8.09114e-08	-0.631575	-1.07704
155867632	chr1:155867632:G:A	1.48565e-07	-1.67688	-5.03233e-10	1.62852e-06	-1.71259	-5.03233e-10	8.29428e-08	-1.68381	-5.03233e-10
155867846	chr1:155867846:T:C	1.77403e-07	-1.52289e-10	-1.49948	1.99156e-06	-1.52289e-10	-1.51134	9.9017e-08	-1.52289e-10	-1.50667
155868074	chr1:155868074:G:C	6.68709e-07	-1.52289e-10	-0.172555	5.58362e-06	-1.52289e-10	-0.480419	4.7456e-07	-1.52289e-10	0.0604209
155868476	chr1:155868476:T:C	2.75735e-07	-1.52289e-10	-1.05846	2.54424e-06	-1.52289e-10	-1.26643	1.66606e-07	-1.52289e-10	-0.986333
155869005	chr1:155869005:T:C	7.59871e-07	-1.52289e-10	-0.0447558	6.2533e-06	-1.52289e-10	-0.367147	5.46378e-07	-1.52289e-10	0.201344
155869973	chr1:155869973:G:C	3.37018e-07	-1.52289e-10	-0.857768	2.8653e-06	-1.52289e-10	-1.14758	2.01166e-07	-1.52289e-10	-0.797837
155870003	chr1:155870003:T:C	1.97939e-07	-1.52289e-10	-1.38995	2.14154e-06	-1.52289e-10	-1.43873	1.14298e-07	-1.52289e-10	-1.36316
155870140	chr1:155870140:G:A	8.97546e-07	-1.52289e-10	0.121761	9.6047e-06	-1.52289e-10	0.0619969	5.33611e-07	-1.52289e-10	0.177701
155870891	chr1:155870891:CAG:C	2.59824e-07	-0.927225	-0.190675	1.11317e-06	-1.34757	-0.745477	1.70934e-07	-0.837809	-0.12288
155870915	chr1:155870915:C:T	9.40494e-08	-0.844813	-1.28927	6.14457e-07	-1.21144	-1.47583	5.37297e-08	-0.831626	-1.28637
155871726	chr1:155871726:T:A	2.44254e-07	-1.52289e-10	-1.17969	2.28519e-06	-1.52289e-10	-1.37381	1.44687e-07	-1.52289e-10	-1.12739
155872067	chr1:155872067:T:A	1.85238e-07	-1.52289e-10	-1.45627	2.10306e-06	-1.52289e-10	-1.45686	1.03801e-07	-1.52289e-10	-1.45949
155872169	chr1:155872169:C:T	1.43815e-07	-1.70937	-5.03233e-10	1.61948e-06	-1.71815	-5.03233e-10	8.11015e-08	-1.70627	-5.03233e-10
155872353	chr1:155872353:G:A	3.99431e-07	-1.52289e-10	-0.687862	4.23528e-06	-1.52289e-10	-0.756806	2.33808e-07	-1.52289e-10	-0.647466
155872573	chr1:155872573:A:G	1.95972e-07	-1.52289e-10	-1.39993	2.1545e-06	-1.52289e-10	-1.4327	1.0652e-07	-1.52289e-10	-1.43363
155872777	chr1:155872777:T:C	1.9084e-07	-1.06069	-0.365776	1.26522e-06	-1.26169	-0.70332	1.10781e-07	-1.15968	-0.234731
155873137	chr1:155873137:T:C	3.36234e-07	-0.860098	-5.03233e-10	4.13399e-06	-0.781014	-5.03233e-10	1.40137e-07	-1.15935	-5.03233e-10
155873465	chr1:155873465:T:G	4.75622e-08	-1.36031	-1.45556	6.02676e-07	-1.23028	-1.47635	3.28096e-08	-1.15259	-1.45866
155873987	chr1:155873987:A:G	3.65069e-07	-1.52289e-10	-0.777817	3.09975e-06	-1.52289e-10	-1.06894	2.20762e-07	-1.52289e-10	-0.704882
155874144	chr1:155874144:C:G	2.11137e-07	-0.31465	-1.01075	1.53946e-06	-0.460749	-1.30808	1.77413e-07	0.0618787	-0.985364
155874274	chr1:155874274:G:A	2.91715e-07	-0.266212	-0.735913	1.9607e-06	-0.415117	-1.11184	2.47162e-07	0.107346	-0.699267
155874308	chr1:155874308:T:C	2.46426e-07	-1.52289e-10	-1.17084	2.67865e-06	-1.52289e-10	-1.21494	1.19682e-07	-1.52289e-10	-1.31712
155874326	chr1:155874326:AT:A	2.1866e-07	-0.35083	-0.939554	1.56278e-06	-0.493444	-1.26035	1.84241e-07	0.0237418	-0.909466
155874754	chr1:155874754:GT:G	2.21488e-07	-1.52289e-10	-1.27753	2.47194e-06	-1.52289e-10	-1.29525	1.16807e-07	-1.52289e-10	-1.34144
155875157	chr1:155875157:G:A	1.81045e-07	-1.52289e-10	-1.47916	2.15761e-06	-1.52289e-10	-1.43125	1.04787e-07	-1.52289e-10	-1.45003
155875395	chr1:155875395:T:C	1.90173e-07	-1.52289e-10	-1.42997	2.3062e-06	-1.52289e-10	-1.36466	1.11226e-07	-1.52289e-10	-1.39041
155875477	chr1:155875477:C:T	3.34285e-07	-1.52289e-10	-0.865911	3.7422e-06	-1.52289e-10	-0.880584	1.56028e-07	-1.52289e-10	-1.05193
155875877	chr1:155875877:A:G	1.84755e-07	-1.52289e-10	-1.45887	2.13252e-06	-1.52289e-10	-1.44295	1.04268e-07	-1.52289e-10	-1.455
155876737	chr1:155876737:C:T	2.55936e-07	-0.340315	-0.792662	1.73806e-06	-0.488616	-1.15887	2.14747e-07	0.02655	-0.759058
155877400	chr1:155877400:A:T	2.51865e-07	-1.52289e-10	-1.14901	2.63463e-06	-1.52289e-10	-1.23151	1.32584e-07	-1.52289e-10	-1.21475
155877636	chr1:155877636:C:T	1.33395e-06	0.517995	-5.03233e-10	1.90155e-05	0.745	-5.03233e-10	4.84914e-07	0.0820057	-5.03233e-10
155878140	chr1:155878140:T:C	2.11165e-07	-1.52289e-10	-1.32527	2.36144e-06	-1.52289e-10	-1.34099	1.11967e-07	-1.52289e-10	-1.38376
155878905	chr1:155878905:T:A	1.97659e-07	0.038732	-1.43009	3.08534e-06	0.423393	-1.49699	1.40679e-07	0.251608	-1.4071
155879030	chr1:155879030:A:G	1.81515e-07	-1.52289e-10	-1.47656	2.02752e-06	-1.52289e-10	-1.49344	1.00389e-07	-1.52289e-10	-1.49292
155879285	chr1:155879285:C:T	1.84168e-07	-1.52289e-10	-1.46205	2.20863e-06	-1.52289e-10	-1.40788	1.06978e-07	-1.52289e-10	-1.42934
155879404	chr1:155879404:C:T	2.8457e-07	-1.52289e-10	-1.02692	3.30854e-06	-1.52289e-10	-1.00375	1.48652e-07	-1.52289e-10	-1.10036
155879929	chr1:155879929:T:C	2.27697e-07	-0.391164	-0.858725	1.41872e-06	-0.757732	-1.09277	1.18817e-07	-0.572007	-0.752376
155880321	chr1:155880321:C:T	2.34375e-07	-1.52289e-10	-1.22098	2.61322e-06	-1.52289e-10	-1.23967	1.22396e-07	-1.52289e-10	-1.2947
155880393	chr1:155880393:A:C	2.95601e-07	-1.52289e-10	-0.988893	4.17441e-06	-1.52289e-10	-0.771282	1.88339e-07	-1.52289e-10	-0.863722
155881020	chr1:155881020:G:A	2.70098e-07	-0.324432	-0.754688	1.80589e-06	-0.473218	-1.13599	2.2439e-07	0.0392341	-0.727813
155882332	chr1:155882332:C:T	1.71236e-07	-0.448337	-1.08653	1.11731e-06	-0.637987	-1.45135	1.28033e-07	-0.0833507	-1.16632
155882428	chr1:155882428:C:T	1.86283e-07	-1.52289e-10	-1.45064	2.08315e-06	-1.52289e-10	-1.46637	1.02923e-07	-1.52289e-10	-1.46799
155882813	chr1:155882813:C:T	2.07388e-07	-1.34331	-5.03233e-10	2.03561e-06	-1.48946	-5.03233e-10	9.00727e-08	-1.60135	-5.03233e-10
155885416	chr1:155885416:T:C	2.30736e-07	-1.23663	-5.03233e-10	2.4452e-06	-1.30613	-5.03233e-10	1.53212e-07	-1.07015	-5.03233e-10
155885512	chr1:155885512:A:G	1.83927e-07	-1.52289e-10	-1.46337	2.02135e-06	-1.52289e-10	-1.49649	1.01844e-07	-1.52289e-10	-1.47852
155885835	chr1:155885835:T:C	2.04597e-07	-1.52289e-10	-1.35686	2.33099e-06	-1.52289e-10	-1.35396	1.15163e-07	-1.52289e-10	-1.35562
155887172	chr1:155887172:G:A	2.74625e-07	-1.52289e-10	-1.0625	3.61759e-06	-1.52289e-10	-0.914448	1.68021e-07	-1.52289e-10	-0.977879
155887312	chr1:155887312:C:T	2.80223e-07	-1.04232	-5.03233e-10	2.33924e-06	-1.35043	-5.03233e-10	1.59766e-07	-1.02826	-5.03233e-10
155887484	chr1:155887484:A:G	2.40425e-07	-1.08847	-0.107026	8.29846e-07	-1.70901	-0.677759	1.50008e-07	-1.02528	-0.0659962
155887639	chr1:155887639:C:CTGAG	1.74608e-07	-1.52289e-10	-1.51536	1.97123e-06	-1.52289e-10	-1.5216	9.76298e-08	-1.52289e-10	-1.52078
155887749	chr1:155887749:G:A	1.57645e-07	-0.716555	-0.901003	5.36437e-07	-1.45762	-1.36544	1.2106e-07	-0.317658	-0.98802
155887833	chr1:155887833:G:A	2.73358e-07	-1.06712	-5.03233e-10	2.90289e-06	-1.13455	-5.03233e-10	1.10735e-07	-1.39483	-5.03233e-10
155888198	chr1:155888198:G:A	2.79765e-07	-1.04395	-5.03233e-10	2.58935e-06	-1.24885	-5.03233e-10	1.5403e-07	-1.06482	-5.03233e-10
155888251	chr1:155888251:T:G	6.38924e-07	-0.218119	-5.03233e-10	7.56129e-06	-0.177214	-5.03233e-10	5.82872e-07	0.266001	-5.03233e-10
155890235	chr1:155890235:T:A	1.83535e-07	-1.52289e-10	-1.4655	2.04263e-06	-1.52289e-10	-1.48602	1.01272e-07	-1.52289e-10	-1.48416
155890300	chr1:155890300:G:A	1.3395e-07	-0.929857	-0.850582	4.97818e-07	-1.55844	-1.33934	9.88376e-08	-0.564182	-0.944306
155890407	chr1:155890407:C:T	1.437e-07	-1.71018	-5.03233e-10	1.69783e-06	-1.67091	-5.03233e-10	8.11758e-08	-1.70535	-5.03233e-10
155890819	chr1:155890819:TGTTTG:T	4.08805e-08	-1.45921	-1.50804	4.95471e-07	-1.41016	-1.49234	2.90891e-08	-1.25516	-1.47644
155891994	chr1:155891994:T:C	6.78856e-07	-1.52289e-10	-0.157495	6.10811e-06	-1.52289e-10	-0.390638	3.40018e-07	-1.52289e-10	-0.272967
155892019	chr1:155892019:C:T	4.29942e-08	-1.40041	-1.51643	5.22002e-07	-1.34586	-1.50448	3.09621e-08	-1.17721	-1.49199
155892189	chr1:155892189:A:G	4.07365e-08	-1.45421	-1.51657	4.91841e-07	-1.40514	-1.50472	2.88567e-08	-1.24757	-1.49206
155892433	chr1:155892433:G:C	1.54689e-07	-1.63649	-5.03233e-10	2.22411e-06	-1.4009	-5.03233e-10	8.51512e-08	-1.65754	-5.03233e-10
155892659	chr1:155892659:CATCT:C	3.46227e-07	-0.830809	-5.03233e-10	5.66737e-06	-0.465531	-5.03233e-10	2.01883e-07	-0.794276	-5.03233e-10
155893175	chr1:155893175:T:C	1.34656e-07	-0.78847	-0.986711	4.96332e-07	-1.49347	-1.40729	1.03229e-07	-0.394739	-1.07028
155893868	chr1:155893868:T:C	2.12068e-07	-1.52289e-10	-1.321	2.37757e-06	-1.52289e-10	-1.33418	1.12791e-07	-1.52289e-10	-1.37643
155893906	chr1:155893906:A:G	2.04739e-07	-1.52289e-10	-1.35617	2.05129e-06	-1.52289e-10	-1.48179	1.19014e-07	-1.52289e-10	-1.32273
155893929	chr1:155893929:T:C	3.1377e-07	-1.52289e-10	-0.929244	3.80547e-06	-1.52289e-10	-0.863816	2.15402e-07	-1.52289e-10	-0.72946
155895186	chr1:155895186:T:C	4.06274e-08	-1.454	-1.51946	4.91554e-07	-1.4007	-1.50974	2.86616e-08	-1.24762	-1.49879
155895242	chr1:155895242:A:G	3.76519e-07	-1.52289e-10	-0.746936	4.47805e-06	-1.52289e-10	-0.701068	1.95196e-07	-1.52289e-10	-0.827963
155895300	chr1:155895300:A:T	2.00959e-07	-1.06642	-0.308384	7.1132e-07	-1.71276	-0.828125	1.2867e-07	-0.97546	-0.269256
155895846	chr1:155895846:C:T	9.86487e-07	0.216246	-5.03233e-10	9.49556e-06	0.0505686	-5.03233e-10	5.514e-07	0.210494	-5.03233e-10
155896368	chr1:155896368:C:G	1.24249e-07	-0.960621	-0.894999	4.80596e-07	-1.57051	-1.36247	9.08496e-08	-0.60557	-0.987191
155896605	chr1:155896605:G:A	1.70344e-07	-1.54008	-5.03233e-10	2.25493e-06	-1.38714	-5.03233e-10	9.68792e-08	-1.5285	-5.03233e-10
155896744	chr1:155896744:G:A	6.08239e-07	-0.95595	0.688615	4.58086e-06	-1.6701	0.991728	2.69842e-07	-1.09903	0.594901
155897043	chr1:155897043:C:T	4.21649e-08	-1.41986	-1.51646	5.10395e-07	-1.36816	-1.50466	3.01639e-08	-1.20275	-1.49257
155897715	chr1:155897715:T:C	1.74219e-07	-1.52289e-10	-1.51759	1.98047e-06	-1.52289e-10	-1.51692	9.87509e-08	-1.52289e-10	-1.50937
155898208	chr1:155898208:G:A	1.1547e-06	-1.52289e-10	0.373693	1.30002e-05	-1.52289e-10	0.364705	7.06597e-07	-1.52289e-10	0.458494
155898834	chr1:155898834:G:A	4.94789e-08	-1.40434	-1.37202	6.17556e-07	-1.36097	-1.32127	3.71675e-08	-1.17684	-1.30969
155899193	chr1:155899193:T:C	8.56327e-08	-1.69733	-0.530512	1.05966e-06	-1.14518	-0.99713	5.19493e-08	-1.66216	-0.489534
155899447	chr1:155899447:G:A	1.87712e-07	-1.52289e-10	-1.44299	2.16832e-06	-1.52289e-10	-1.4263	1.09232e-07	-1.52289e-10	-1.40849
155900625	chr1:155900625:G:A	9.43064e-08	-1.69811	-0.43325	1.1427e-06	-1.14326	-0.923607	5.72284e-08	-1.66322	-0.391696
155901003	chr1:155901003:C:T	1.87042e-07	-1.52289e-10	-1.44657	2.07315e-06	-1.52289e-10	-1.47119	1.02886e-07	-1.52289e-10	-1.46834
155901015	chr1:155901015:A:G	1.14149e-06	0.362184	-5.03233e-10	1.11583e-05	0.211929	-5.03233e-10	6.3435e-07	0.350634	-5.03233e-10
155901050	chr1:155901050:G:A	1.83651e-07	-1.52289e-10	-1.46486	2.20123e-06	-1.52289e-10	-1.41124	1.06595e-07	-1.52289e-10	-1.43293
155902613	chr1:155902613:AG:A	3.4301e-07	-1.52289e-10	-0.840146	3.60295e-06	-1.52289e-10	-0.918502	1.52094e-07	-1.52289e-10	-1.07747
155903020	chr1:155903020:G:A	4.62152e-07	-1.52289e-10	-0.54201	4.25177e-06	-1.52289e-10	-0.752922	2.36015e-07	-1.52289e-10	-0.63807
155903523	chr1:155903523:T:C	6.55127e-08	-1.42891	-1.06675	3.83977e-07	-1.71471	-1.44272	4.5174e-08	-1.1518	-1.13964
155903921	chr1:155903921:G:A	1.77034e-07	-1.52289e-10	-1.50156	1.98722e-06	-1.52289e-10	-1.51352	9.84515e-08	-1.52289e-10	-1.5124
155904133	chr1:155904133:A:C	6.42426e-07	-1.52289e-10	-0.212652	6.86335e-06	-1.52289e-10	-0.27406	2.63812e-07	-1.52289e-10	-0.526728
155904169	chr1:155904169:A:G	1.76477e-07	-1.71597	0.211253	2.64724e-06	-1.06189	-0.164846	1.34807e-07	-1.70969	0.511568
155906127	chr1:155906127:TCTAA:T	1.80591e-07	-1.52289e-10	-1.48167	2.15067e-06	-1.52289e-10	-1.43448	1.04449e-07	-1.52289e-10	-1.45327
155906822	chr1:155906822:G:A	7.82375e-08	-0.916298	-1.40186	7.63881e-07	-1.56716	-0.902435	5.71244e-08	-0.67269	-1.38405
155906927	chr1:155906927:G:A	1.93915e-07	-1.52289e-10	-1.41049	2.22507e-06	-1.52289e-10	-1.40047	1.11896e-07	-1.52289e-10	-1.3844
155907180	chr1:155907180:CTACACA:C	4.28354e-08	-1.40213	-1.51841	5.18948e-07	-1.3483	-1.50791	3.07467e-08	-1.17965	-1.49653
155907238	chr1:155907238:T:C	4.32991e-08	-1.39232	-1.51745	5.25474e-07	-1.33746	-1.50625	3.13874e-08	-1.16121	-1.49435
155907790	chr1:155907790:T:A	2.69577e-07	-1.52289e-10	-1.08105	3.51421e-06	-1.52289e-10	-0.943441	1.63506e-07	-1.52289e-10	-1.00512
155907878	chr1:155907878:C:G	2.45937e-07	-1.24565	0.0728247	3.62522e-06	-1.50618	0.593841	1.43673e-07	-1.26926	0.13483
155907978	chr1:155907978:T:C	7.6576e-08	-1.34993	-0.989694	4.02545e-07	-1.70144	-1.40877	5.41503e-08	-1.03986	-1.07034
155908099	chr1:155908099:AAC:A	1.78921e-07	-1.52289e-10	-1.49096	2.10555e-06	-1.52289e-10	-1.45568	1.03207e-07	-1.52289e-10	-1.46523
155908315	chr1:155908315:C:T	4.27344e-08	-1.41891	-1.50399	5.20767e-07	-1.36637	-1.48633	3.08756e-08	-1.20171	-1.47029
155908369	chr1:155908369:G:A	1.82201e-07	-1.52289e-10	-1.47279	2.17798e-06	-1.52289e-10	-1.42186	1.0558e-07	-1.52289e-10	-1.4425
155908941	chr1:155908941:A:G	4.84735e-08	-1.41034	-1.38654	3.58787e-07	-1.71382	-1.51146	3.74646e-08	-1.08827	-1.39029
155909192	chr1:155909192:G:A	2.41888e-07	-1.52289e-10	-1.18943	2.88666e-06	-1.52289e-10	-1.14016	1.39923e-07	-1.52289e-10	-1.16087
155909465	chr1:155909465:G:A	1.02569e-07	-1.68828	-0.359079	1.15402e-06	-1.18992	-0.867085	6.27667e-08	-1.64795	-0.314591
155910217	chr1:155910217:G:C	4.17916e-08	-1.42264	-1.52257	5.06373e-07	-1.36527	-1.51547	2.97339e-08	-1.20328	-1.5064
155910368	chr1:155910368:T:C	5.05282e-08	-1.45336	-1.30201	6.36668e-07	-1.4111	-1.24067	3.76949e-08	-1.2439	-1.22855
155910600	chr1:155910600:T:C	4.14298e-08	-1.4335	-1.5204	5.01683e-07	-1.37857	-1.51147	2.93597e-08	-1.22133	-1.50101
155910782	chr1:155910782:C:G	9.86312e-08	-1.68895	-0.397565	1.12374e-06	-1.18704	-0.896557	6.02793e-08	-1.64865	-0.354325
155911161	chr1:155911161:G:A	4.917e-08	-1.44091	-1.34171	3.54444e-07	-1.71632	-1.52114	3.74639e-08	-1.13246	-1.34613
155912044	chr1:155912044:C:T	2.2684e-07	-1.25366	-5.03233e-10	2.42188e-06	-1.31571	-5.03233e-10	1.49447e-07	-1.09503	-5.03233e-10
155912046	chr1:155912046:C:G	1.4309e-07	-1.71443	-5.03233e-10	1.62113e-06	-1.71713	-5.03233e-10	8.22263e-08	-1.69249	-5.03233e-10
155912605	chr1:155912605:A:G	9.38727e-08	-1.6994	-0.436561	1.11091e-06	-1.17105	-0.924027	5.71326e-08	-1.66383	-0.392762
155912626	chr1:155912626:G:A	3.2997e-07	-0.878901	-5.03233e-10	2.9704e-06	-1.11156	-5.03233e-10	1.81093e-07	-0.902953	-5.03233e-10
155912771	chr1:155912771:C:T	1.63833e-07	-1.67968	0.100631	2.83023e-06	-1.52904	0.369143	8.63329e-08	-1.6893	0.0455415
155912969	chr1:155912969:T:C	1.73003e-07	-1.52289e-10	-1.5246	1.96862e-06	-1.52289e-10	-1.52292	9.72662e-08	-1.52289e-10	-1.52451
155914638	chr1:155914638:TAAAAG:T	1.76664e-07	-1.52289e-10	-1.50366	2.07835e-06	-1.52289e-10	-1.46868	1.03683e-07	-1.52289e-10	-1.46063
155916162	chr1:155916162:C:T	2.11855e-07	-1.52289e-10	-1.322	2.3753e-06	-1.52289e-10	-1.33513	1.12695e-07	-1.52289e-10	-1.37728
155916511	chr1:155916511:T:C	2.49121e-07	-1.67745	0.517488	4.24055e-06	-1.53558	0.780017	1.31088e-07	-1.68331	0.457219
155917001	chr1:155917001:C:A	2.33888e-07	-1.52289e-10	-1.22306	2.33263e-06	-1.52289e-10	-1.35326	1.19623e-07	-1.52289e-10	-1.31763
155917981	chr1:155917981:T:C	5.56731e-07	-1.68544	1.32962	5.65759e-06	-1.31079	0.843532	4.12868e-07	-1.66675	1.58791
155918689	chr1:155918689:T:C	1.73229e-07	-1.52289e-10	-1.52329	1.96527e-06	-1.52289e-10	-1.52462	9.72538e-08	-1.52289e-10	-1.52464
155918875	chr1:155918875:A:G	4.30609e-08	-1.40239	-1.5129	5.17969e-07	-1.35901	-1.49909	3.09825e-08	-1.18298	-1.48556
155919536	chr1:155919536:C:T	5.30958e-08	-1.43451	-1.2713	6.45614e-07	-1.36905	-1.26876	4.03164e-08	-1.23089	-1.17431
155919834	chr1:155919834:AAAAT:A	2.22894e-07	-1.27121	-5.03233e-10	2.3259e-06	-1.35615	-5.03233e-10	1.18114e-07	-1.33032	-5.03233e-10
155920251	chr1:155920251:A:AAC	9.48509e-08	-1.70426	-0.421333	1.15682e-06	-1.14287	-0.911707	5.7538e-08	-1.67231	-0.377213
155920910	chr1:155920910:T:C	1.8369e-07	-1.52289e-10	-1.46466	2.01968e-06	-1.52289e-10	-1.49732	1.01715e-07	-1.52289e-10	-1.47979
155921254	chr1:155921254:A:C	6.58995e-08	-1.41917	-1.0706	3.83589e-07	-1.71348	-1.44496	4.57296e-08	-1.13439	-1.14483
155922335	chr1:155922335:G:A	3.24749e-07	-1.52289e-10	-0.89485	3.44454e-06	-1.52289e-10	-0.963464	1.465e-07	-1.52289e-10	-1.11494
155922345	chr1:155922345:C:T	1.96044e-07	-1.52289e-10	-1.39957	2.54608e-06	-1.52289e-10	-1.2657	1.21611e-07	-1.52289e-10	-1.30114
155922706	chr1:155922706:A:G	3.2069e-07	-1.52289e-10	-0.90743	3.38376e-06	-1.52289e-10	-0.981269	1.44143e-07	-1.52289e-10	-1.13116
155922921	chr1:155922921:C:T	1.90309e-07	-1.52289e-10	-1.42925	2.07156e-06	-1.52289e-10	-1.47195	1.04978e-07	-1.52289e-10	-1.44821
155923073	chr1:155923073:C:T	1.80452e-07	-1.52289e-10	-1.48244	2.14712e-06	-1.52289e-10	-1.43613	1.04212e-07	-1.52289e-10	-1.45554
155923132	chr1:155923132:G:A	1.74004e-07	-1.52289e-10	-1.51883	1.97544e-06	-1.52289e-10	-1.51947	9.74156e-08	-1.52289e-10	-1.52298
155923959	chr1:155923959:C:T	9.41598e-08	-1.70813	-0.424781	1.18479e-06	-1.11498	-0.915711	5.6765e-08	-1.68014	-0.38291
155923997	chr1:155923997:C:T	5.87588e-07	-1.53204	1.23016	4.52668e-06	-1.45591	0.765641	2.93747e-07	-1.65338	1.23413
155924369	chr1:155924369:T:C	1.69217e-07	-1.54672	-5.03233e-10	2.42065e-06	-1.31622	-5.03233e-10	9.64982e-08	-1.53244	-5.03233e-10
155925364	chr1:155925364:T:C	9.19688e-08	-1.70294	-0.453514	1.11823e-06	-1.15167	-0.936845	5.58438e-08	-1.6697	-0.409704
155925365	chr1:155925365:G:A	1.88581e-07	-1.52289e-10	-1.43838	2.01999e-06	-1.52289e-10	-1.49716	9.99961e-08	-1.52289e-10	-1.49683
155926327	chr1:155926327:T:G	1.99549e-07	-1.52289e-10	-1.38184	2.44711e-06	-1.52289e-10	-1.30535	1.1603e-07	-1.52289e-10	-1.34812
155927003	chr1:155927003:G:C	1.86174e-07	-1.52289e-10	-1.45122	2.1394e-06	-1.52289e-10	-1.43973	1.04819e-07	-1.52289e-10	-1.44973
155927998	chr1:155927998:T:C	9.23653e-08	-1.71059	-0.441559	1.19404e-06	-1.09489	-0.928026	5.55983e-08	-1.68492	-0.398895
155928608	chr1:155928608:A:T	6.80626e-07	-1.52289e-10	-0.154891	6.11797e-06	-1.52289e-10	-0.389026	3.41503e-07	-1.52289e-10	-0.268611
155929229	chr1:155929229:A:T	6.61528e-08	-1.41587	-1.07006	3.84416e-07	-1.71232	-1.44397	4.59775e-08	-1.13018	-1.14363
155929334	chr1:155929334:C:T	4.22613e-07	-1.52289e-10	-0.631447	5.02346e-06	-1.52289e-10	-0.586137	2.16609e-07	-1.52289e-10	-0.723871
155930032	chr1:155930032:C:T	2.11868e-07	-1.32194	-5.03233e-10	2.6233e-06	-1.23582	-5.03233e-10	1.14142e-07	-1.36452	-5.03233e-10
155930344	chr1:155930344:T:C	9.59263e-08	-1.69203	-0.422298	1.08266e-06	-1.2075	-0.913335	5.86263e-08	-1.65178	-0.379003
155931516	chr1:155931516:T:C	4.89536e-07	-1.70629	1.22184	5.64293e-06	-1.21538	0.745531	3.5968e-07	-1.69466	1.47791
155932019	chr1:155932019:A:G	8.0479e-07	-1.52289e-10	0.0126776	9.31122e-06	-1.52289e-10	0.030964	3.92935e-07	-1.52289e-10	-0.128322
155932595	chr1:155932595:C:T	3.87343e-07	-1.52289e-10	-0.718594	3.24801e-06	-1.52289e-10	-1.02221	2.36068e-07	-1.52289e-10	-0.637848
155932607	chr1:155932607:C:A	1.4305e-07	-1.71471	-5.03233e-10	1.62238e-06	-1.71636	-5.03233e-10	8.08632e-08	-1.70921	-5.03233e-10
155932774	chr1:155932774:A:C	7.33513e-07	-1.52289e-10	-0.0800583	9.20844e-06	-1.52289e-10	0.0198639	4.45659e-07	-1.52289e-10	-0.00241181
155933519	chr1:155933519:T:C	2.07835e-07	-1.52289e-10	-1.34116	2.06764e-06	-1.52289e-10	-1.47385	1.20919e-07	-1.52289e-10	-1.30684
155934183	chr1:155934183:G:A	1.8341e-07	-1.52289e-10	-1.46618	2.1967e-06	-1.52289e-10	-1.4133	1.06418e-07	-1.52289e-10	-1.43459
155934386	chr1:155934386:T:C	9.29182e-08	-1.69482	-0.451364	1.07378e-06	-1.19312	-0.935954	5.65946e-08	-1.65636	-0.409691
155934601	chr1:155934601:G:A	9.30169e-08	-1.69497	-0.450151	1.07625e-06	-1.19211	-0.934658	5.66805e-08	-1.65664	-0.407894
155936219	chr1:155936219:T:A	9.84685e-08	-1.58896	-0.499207	8.14432e-07	-1.4351	-0.970421	6.2628e-08	-1.51004	-0.45471
155936954	chr1:155936954:A:G	1.8363e-07	-1.52289e-10	-1.46498	2.20605e-06	-1.52289e-10	-1.40905	1.06763e-07	-1.52289e-10	-1.43136
155937445	chr1:155937445:C:T	1.73177e-07	-1.52289e-10	-1.52359	1.96537e-06	-1.52289e-10	-1.52457	9.72525e-08	-1.52289e-10	-1.52466
155938032	chr1:155938032:T:A	4.46237e-08	-1.43006	-1.44958	3.6967e-07	-1.71571	-1.47969	3.43947e-08	-1.11186	-1.45221
155938866	chr1:155938866:C:G	1.57087e-06	0.681483	-5.03233e-10	3.6474e-05	1.39634	-5.03233e-10	1.0746e-06	0.877734	-5.03233e-10
155939119	chr1:155939119:T:C	7.61372e-08	-1.39233	-0.953034	4.0623e-07	-1.70953	-1.39156	5.30032e-08	-1.09834	-1.03327
155939139	chr1:155939139:G:A	6.62544e-08	-1.32233	-1.16207	3.78406e-07	-1.69267	-1.47937	4.80496e-08	-1.00361	-1.22612
155939555	chr1:155939555:C:T	9.63292e-08	-1.61866	-0.491471	8.59834e-07	-1.38686	-0.964408	6.08175e-08	-1.549	-0.445093
155940113	chr1:155940113:G:A	1.81218e-07	-1.52289e-10	-1.47821	2.18101e-06	-1.52289e-10	-1.42047	1.0732e-07	-1.52289e-10	-1.42615
155940278	chr1:155940278:T:C	1.99263e-07	-1.52289e-10	-1.38328	2.32731e-06	-1.52289e-10	-1.35554	1.2463e-07	-1.52289e-10	-1.27661
155940688	chr1:155940688:C:T	1.58868e-07	-1.60983	-5.03233e-10	1.69099e-06	-1.67494	-5.03233e-10	9.31967e-08	-1.56725	-5.03233e-10
155940732	chr1:155940732:C:T	4.20068e-07	-1.52289e-10	-0.637488	5.01081e-06	-1.52289e-10	-0.588658	2.15331e-07	-1.52289e-10	-0.729789
155941039	chr1:155941039:G:A	8.75474e-08	-1.63851	-0.567215	8.43251e-07	-1.35169	-1.01906	5.47867e-08	-1.57614	-0.522375
155941452	chr1:155941452:G:A	1.83252e-07	-1.52289e-10	-1.46704	2.19309e-06	-1.52289e-10	-1.41495	1.06321e-07	-1.52289e-10	-1.4355
155942654	chr1:155942654:G:A	1.78221e-07	-1.52289e-10	-1.49488	1.99649e-06	-1.52289e-10	-1.50886	9.8952e-08	-1.52289e-10	-1.50733
155942690	chr1:155942690:G:T	4.16509e-07	-1.52289e-10	-0.645996	4.95795e-06	-1.52289e-10	-0.599263	2.13267e-07	-1.52289e-10	-0.739422
155943579	chr1:155943579:G:C	2.24431e-07	-1.52289e-10	-1.26434	2.37414e-06	-1.52289e-10	-1.33562	1.22626e-07	-1.52289e-10	-1.29283
155943809	chr1:155943809:T:C	1.80536e-07	-1.52289e-10	-1.48197	2.14853e-06	-1.52289e-10	-1.43547	1.04309e-07	-1.52289e-10	-1.45461
155944118	chr1:155944118:G:A	3.00582e-07	-1.52289e-10	-0.972185	3.99102e-06	-1.52289e-10	-0.81621	1.84434e-07	-1.52289e-10	-0.884676
155947801	chr1:155947801:T:A	9.0263e-06	2.42999	-5.03233e-10	0.000196429	3.08005	-5.03233e-10	5.03558e-06	2.42232	-5.03233e-10
155948089	chr1:155948089:T:A	5.12599e-08	-1.61346	-1.12754	5.54981e-07	-1.38756	-1.40152	3.26016e-08	-1.53789	-1.07972
155948563	chr1:155948563:G:A	5.1378e-08	-1.60463	-1.13407	5.442e-07	-1.40331	-1.40538	3.27567e-08	-1.5257	-1.08716
155948793	chr1:155948793:G:C	1.80744e-07	-1.52289e-10	-1.48082	2.15155e-06	-1.52289e-10	-1.43407	1.04459e-07	-1.52289e-10	-1.45317
155948828	chr1:155948828:G:A	2.00898e-07	-1.52289e-10	-1.37511	2.48379e-06	-1.52289e-10	-1.29047	1.18209e-07	-1.52289e-10	-1.32951
155948908	chr1:155948908:C:T	1.78018e-07	-1.52289e-10	-1.49602	2.10233e-06	-1.52289e-10	-1.45721	1.0228e-07	-1.52289e-10	-1.47426
155949543	chr1:155949543:G:A	2.14018e-06	0.990743	-5.03233e-10	5.4162e-05	1.79172	-5.03233e-10	1.3083e-06	1.07451	-5.03233e-10
155950723	chr1:155950723:T:C	2.19945e-07	-1.52289e-10	-1.28453	2.4609e-06	-1.52289e-10	-1.29973	1.16151e-07	-1.52289e-10	-1.34707
155952377	chr1:155952377:G:A	1.78586e-07	-1.52289e-10	-1.49283	1.99943e-06	-1.52289e-10	-1.50739	9.91306e-08	-1.52289e-10	-1.50553
155952404	chr1:155952404:C:T	3.11296e-07	-0.226965	-0.710193	4.27029e-06	-0.178892	-0.569682	1.12212e-07	-0.667315	-0.714263
155953160	chr1:155953160:G:A	2.19749e-07	-1.52289e-10	-1.28542	2.45867e-06	-1.52289e-10	-1.30064	1.16055e-07	-1.52289e-10	-1.3479
155954016	chr1:155954016:C:A	2.53395e-07	-1.52289e-10	-1.14295	2.63215e-06	-1.52289e-10	-1.23245	1.2585e-07	-1.52289e-10	-1.26687
155954085	chr1:155954085:C:T	7.95905e-08	-1.59666	-0.704347	7.04999e-07	-1.42764	-1.12217	5.03469e-08	-1.51861	-0.664421
155954285	chr1:155954285:T:C	1.73376e-07	-1.52289e-10	-1.52244	1.97096e-06	-1.52289e-10	-1.52174	9.72673e-08	-1.52289e-10	-1.5245
155954446	chr1:155954446:A:G	9.39457e-08	-1.62305	-0.512136	8.49087e-07	-1.38377	-0.980079	5.91488e-08	-1.5544	-0.467506
155954519	chr1:155954519:A:G	1.78475e-07	-1.52289e-10	-1.49346	2.11229e-06	-1.52289e-10	-1.45248	1.02769e-07	-1.52289e-10	-1.46948
155954631	chr1:155954631:A:T	8.83897e-08	-1.61461	-0.581537	7.95796e-07	-1.39852	-1.03015	5.57583e-08	-1.54263	-0.538307
155954714	chr1:155954714:A:G	5.07269e-08	-1.63327	-1.11817	5.79364e-07	-1.34984	-1.39624	3.20612e-08	-1.56387	-1.07045
155954852	chr1:155954852:T:C	2.2442e-07	-1.52289e-10	-1.26438	2.41066e-06	-1.52289e-10	-1.32036	1.21175e-07	-1.52289e-10	-1.30473
155955150	chr1:155955150:C:T	4.87714e-07	-1.52289e-10	-0.488174	4.42994e-06	-1.52289e-10	-0.71187	2.45537e-07	-1.52289e-10	-0.59852
155955465	chr1:155955465:T:C	1.82031e-07	-1.52289e-10	-1.47373	2.17444e-06	-1.52289e-10	-1.42349	1.05436e-07	-1.52289e-10	-1.44386
155955908	chr1:155955908:G:A	9.1898e-08	-1.62079	-0.536437	8.30078e-07	-1.38802	-0.99847	5.78704e-08	-1.5508	-0.492958
155955913	chr1:155955913:G:A	7.98552e-07	-1.52289e-10	0.00489598	9.2477e-06	-1.52289e-10	0.0241185	3.89919e-07	-1.52289e-10	-0.136028
155956260	chr1:155956260:G:A	3.9034e-08	-1.58497	-1.4285	4.45622e-07	-1.61732	-1.39122	2.4006e-08	-1.59308	-1.33059
155956609	chr1:155956609:A:G	8.45355e-08	-1.61112	-0.629609	7.65373e-07	-1.40395	-1.0637	5.34583e-08	-1.53766	-0.585402
155957402	chr1:155957402:C:G	9.24089e-08	-1.60824	-0.543444	8.09753e-07	-1.40893	-1.00235	5.85434e-08	-1.53409	-0.498113
155957421	chr1:155957421:T:C	3.72913e-08	-1.63039	-1.42875	4.49109e-07	-1.57581	-1.42494	2.13576e-08	-1.6419	-1.39866
155957459	chr1:155957459:C:T	2.66571e-07	-1.52289e-10	-1.09226	2.7815e-06	-1.52289e-10	-1.17726	1.44508e-07	-1.52289e-10	-1.12863
155957899	chr1:155957899:A:G	1.81297e-07	-1.52289e-10	-1.47777	2.16143e-06	-1.52289e-10	-1.42949	1.04869e-07	-1.52289e-10	-1.44925
155957961	chr1:155957961:G:A	3.12536e-08	-1.7167	-1.51907	3.52604e-07	-1.71801	-1.52465	1.82729e-08	-1.67206	-1.52449
155958096	chr1:155958096:C:G	3.51196e-07	-1.52289e-10	-0.81656	3.67174e-06	-1.52289e-10	-0.89959	1.54559e-07	-1.52289e-10	-1.06139
155958451	chr1:155958451:C:T	1.00658e-07	-1.5725	-0.493684	7.95924e-07	-1.46277	-0.965743	6.44311e-08	-1.48859	-0.447783
155958662	chr1:155958662:G:A	3.9313e-07	-1.52289e-10	-0.703763	4.67316e-06	-1.52289e-10	-0.658421	2.0215e-07	-1.52289e-10	-0.792956
155959041	chr1:155959041:T:G	3.14495e-07	-1.52289e-10	-0.926934	3.81229e-06	-1.52289e-10	-0.862025	2.16042e-07	-1.52289e-10	-0.726493
155959701	chr1:155959701:T:C	8.44805e-08	-1.6078	-0.63358	7.57494e-07	-1.41151	-1.06648	5.30964e-08	-1.53562	-0.594235
155959705	chr1:155959705:T:C	4.91417e-07	-1.6845	1.20389	4.97749e-06	-1.3329	0.737568	3.7179e-07	-1.64585	1.46222
155959771	chr1:155959771:C:T	3.18509e-08	-1.7178	-1.49904	3.55539e-07	-1.71725	-1.51713	1.85448e-08	-1.6628	-1.51897
155959882	chr1:155959882:C:A	3.11101e-08	-1.71688	-1.52349	3.53227e-07	-1.71798	-1.52292	1.83501e-08	-1.67055	-1.52178
155959910	chr1:155959910:G:A	3.16315e-08	-1.7181	-1.50565	3.54723e-07	-1.71633	-1.52034	1.85777e-08	-1.65782	-1.52219
155960068	chr1:155960068:T:C	5.77321e-08	-1.67198	-0.950106	6.75091e-07	-1.27466	-1.3185	3.27607e-08	-1.62516	-0.987576
155960766	chr1:155960766:C:T	1.73371e-07	-1.52289e-10	-1.52247	2.00384e-06	-1.52289e-10	-1.50519	9.82809e-08	-1.52289e-10	-1.51414
155961162	chr1:155961162:T:C	1.75269e-07	-1.52289e-10	-1.51158	2.05196e-06	-1.52289e-10	-1.48146	1.00153e-07	-1.52289e-10	-1.49527
155961475	chr1:155961475:T:C	4.15058e-07	-1.61809	0.968605	3.90535e-06	-1.43622	0.598309	3.18958e-07	-1.58521	1.2483
155961839	chr1:155961839:G:A	1.42793e-06	-1.52289e-10	0.58608	1.95252e-05	-1.52289e-10	0.771449	9.20579e-07	-1.52289e-10	0.723036
155963211	chr1:155963211:T:C	2.19608e-07	-1.44119	0.155125	2.53704e-06	-1.69604	0.426783	1.15463e-07	-1.45987	0.106856
155963261	chr1:155963261:A:G	1.75218e-06	-1.52289e-10	0.790715	2.41745e-05	-1.52289e-10	0.985042	1.13622e-06	-1.52289e-10	0.933499
155963595	chr1:155963595:C:T	2.57807e-07	-1.52289e-10	-1.12569	2.69733e-06	-1.52289e-10	-1.20799	1.35566e-07	-1.52289e-10	-1.19251
155964018	chr1:155964018:G:A	1.65191e-07	-1.5708	-5.03233e-10	1.71995e-06	-1.65796	-5.03233e-10	9.75488e-08	-1.52161	-5.03233e-10
155964748	chr1:155964748:C:T	1.79074e-06	-1.52289e-10	0.81248	2.47327e-05	-1.52289e-10	1.00787	1.162e-06	-1.52289e-10	0.955935
155965450	chr1:155965450:G:A	1.81821e-06	-1.52289e-10	0.827703	2.51099e-05	-1.52289e-10	1.023	1.18114e-06	-1.52289e-10	0.972267
155965453	chr1:155965453:C:A	3.65236e-08	-1.68349	-1.39645	4.36607e-07	-1.64392	-1.38506	2.19146e-08	-1.59422	-1.42059
155966236	chr1:155966236:C:G	2.56775e-07	-1.52289e-10	-1.12971	2.68771e-06	-1.52289e-10	-1.21157	1.35077e-07	-1.52289e-10	-1.19612
155967371	chr1:155967371:A:G	1.96197e-07	-1.52289e-10	-1.39879	2.51107e-06	-1.52289e-10	-1.27955	1.15079e-07	-1.52289e-10	-1.35635
155967599	chr1:155967599:C:T	2.04578e-07	-1.35695	-5.03233e-10	1.89849e-06	-1.55919	-5.03233e-10	1.03123e-07	-1.46604	-5.03233e-10
155970486	chr1:155970486:G:A	4.71927e-07	-1.52289e-10	-0.52108	6.22281e-06	-1.52289e-10	-0.372034	3.05508e-07	-1.52289e-10	-0.379991
155972080	chr1:155972080:T:C	2.79424e-07	-1.52289e-10	-1.04517	2.7669e-06	-1.52289e-10	-1.18253	1.30999e-07	-1.52289e-10	-1.22678
155974398	chr1:155974398:T:G	4.64244e-08	-1.54155	-1.29853	3.90451e-07	-1.63013	-1.51058	3.0718e-08	-1.32792	-1.3492
155975210	chr1:155975210:C:T	2.49063e-07	-1.52289e-10	-1.1602	3.03066e-06	-1.52289e-10	-1.09148	1.49545e-07	-1.52289e-10	-1.09437
155976224	chr1:155976224:C:G	1.44086e-07	-1.7075	-5.03233e-10	1.62655e-06	-1.7138	-5.03233e-10	8.0786e-08	-1.71016	-5.03233e-10
155977984	chr1:155977984:G:T	1.87886e-07	-1.52289e-10	-1.44207	2.30107e-06	-1.52289e-10	-1.36688	1.1316e-07	-1.52289e-10	-1.37316
155978139	chr1:155978139:C:T	4.61175e-08	-1.63461	-1.2121	5.6482e-07	-1.58582	-1.18568	3.27062e-08	-1.49989	-1.11451
155978854	chr1:155978854:G:C	3.57842e-08	-1.67104	-1.42936	3.57564e-07	-1.7059	-1.52279	2.21292e-08	-1.54429	-1.46077
155979112	chr1:155979112:G:A	2.60327e-07	-1.52289e-10	-1.11597	3.26609e-06	-1.52289e-10	-1.01666	1.42718e-07	-1.52289e-10	-1.1411
155979602	chr1:155979602:G:A	1.84064e-07	-1.52289e-10	-1.46262	2.08299e-06	-1.52289e-10	-1.46645	1.00586e-07	-1.52289e-10	-1.49096
155979950	chr1:155979950:C:T	3.70175e-07	-1.52289e-10	-0.763929	3.47219e-06	-1.52289e-10	-0.955472	1.81955e-07	-1.52289e-10	-0.898205
155981176	chr1:155981176:G:A	5.62386e-07	-0.345715	-5.03233e-10	8.97603e-06	-0.00569881	-5.03233e-10	3.49653e-07	-0.245025	-5.03233e-10
155981541	chr1:155981541:T:C	1.43353e-07	-1.71259	-5.03233e-10	1.62094e-06	-1.71725	-5.03233e-10	8.17229e-08	-1.69863	-5.03233e-10
155981670	chr1:155981670:G:A	1.78676e-07	-1.52289e-10	-1.49233	2.05875e-06	-1.52289e-10	-1.47816	1.06727e-07	-1.52289e-10	-1.43169
155981711	chr1:155981711:A:G	3.34125e-08	-1.64822	-1.52075	4.00566e-07	-1.59446	-1.52067	2.16448e-08	-1.52342	-1.50378
155983930	chr1:155983930:C:CT	1.86512e-07	-1.52289e-10	-1.44941	2.2546e-06	-1.52289e-10	-1.38728	1.08839e-07	-1.52289e-10	-1.4121
155984293	chr1:155984293:C:G	1.58735e-07	-1.61066	-5.03233e-10	2.35598e-06	-1.3433	-5.03233e-10	8.74239e-08	-1.6312	-5.03233e-10
155984828	chr1:155984828:C:G	1.88695e-07	-1.52289e-10	-1.43777	2.05185e-06	-1.52289e-10	-1.48151	1.02818e-07	-1.52289e-10	-1.46901
155985054	chr1:155985054:C:T	4.99314e-07	-1.52289e-10	-0.464669	4.48975e-06	-1.52289e-10	-0.69846	2.39717e-07	-1.52289e-10	-0.622507
155986066	chr1:155986066:T:G	1.79964e-07	-1.52289e-10	-1.48515	2.03616e-06	-1.52289e-10	-1.48919	9.88911e-08	-1.52289e-10	-1.50795
155986095	chr1:155986095:G:T	3.85719e-07	-1.52289e-10	-0.722795	4.96293e-06	-1.52289e-10	-0.598261	2.06402e-07	-1.52289e-10	-0.772139
155986419	chr1:155986419:C:T	3.99117e-07	-1.52289e-10	-0.688649	5.16031e-06	-1.52289e-10	-0.55926	2.13752e-07	-1.52289e-10	-0.737152
155986492	chr1:155986492:T:A	1.85769e-07	-1.52289e-10	-1.4534	1.97498e-06	-1.52289e-10	-1.5197	1.06862e-07	-1.52289e-10	-1.43043
155987559	chr1:155987559:G:A	1.77659e-07	-1.49804	-5.03233e-10	2.18429e-06	-1.41897	-5.03233e-10	9.17258e-08	-1.58316	-5.03233e-10
155987692	chr1:155987692:T:C	3.43972e-07	-1.52289e-10	-0.837344	4.3916e-06	-1.52289e-10	-0.720563	1.8536e-07	-1.52289e-10	-0.879667
155988613	chr1:155988613:A:G	3.47654e-08	-1.69879	-1.43049	3.53589e-07	-1.71738	-1.52249	2.08667e-08	-1.60141	-1.4624
155988961	chr1:155988961:G:A	1.90961e-07	-1.52289e-10	-1.42583	2.2565e-06	-1.52289e-10	-1.38644	1.14674e-07	-1.52289e-10	-1.35987
155989512	chr1:155989512:G:A	3.30104e-08	-1.67636	-1.50473	3.90689e-07	-1.63653	-1.50357	2.0271e-08	-1.57222	-1.52056
155989845	chr1:155989845:C:A	5.03903e-07	-1.52289e-10	-0.455521	4.53327e-06	-1.52289e-10	-0.688812	2.42097e-07	-1.52289e-10	-0.612627
155990394	chr1:155990394:A:G	3.71772e-08	-1.70266	-1.35955	3.53586e-07	-1.71798	-1.5219	2.18648e-08	-1.61193	-1.40516
155990489	chr1:155990489:C:T	3.63341e-07	-1.52289e-10	-0.782563	3.85871e-06	-1.52289e-10	-0.849924	1.97349e-07	-1.52289e-10	-0.816995
155990525	chr1:155990525:T:G	2.79329e-07	-1.52289e-10	-1.04551	3.91224e-06	-1.52289e-10	-0.836145	1.61147e-07	-1.52289e-10	-1.01965
155990575	chr1:155990575:T:C	9.12109e-07	0.137855	-5.03233e-10	8.85341e-06	-0.0194536	-5.03233e-10	5.17374e-07	0.146799	-5.03233e-10
155990722	chr1:155990722:G:A	1.72832e-07	-1.50943	-0.0161465	2.10716e-06	-1.65761	0.202694	1.01303e-07	-1.50797	0.0241148
155991407	chr1:155991407:T:C	2.29057e-07	-1.52289e-10	-1.24393	2.81308e-06	-1.52289e-10	-1.16598	1.24987e-07	-1.52289e-10	-1.27375
155991760	chr1:155991760:G:A	2.38793e-07	-1.52289e-10	-1.20231	2.94925e-06	-1.52289e-10	-1.1187	1.30075e-07	-1.52289e-10	-1.23385
155991980	chr1:155991980:C:T	3.84602e-07	-1.52289e-10	-0.725695	5.60717e-06	-1.52289e-10	-0.476209	2.38278e-07	-1.52289e-10	-0.628529
155992528	chr1:155992528:G:A	1.01169e-06	-1.52289e-10	0.241475	1.02526e-05	-1.52289e-10	0.127271	5.59669e-07	-1.52289e-10	0.225379
155992714	chr1:155992714:G:A	2.08854e-07	-1.52289e-10	-1.33627	2.45005e-06	-1.52289e-10	-1.30415	1.1814e-07	-1.52289e-10	-1.33009
155993399	chr1:155993399:C:T	6.05463e-07	-1.52289e-10	-0.27191	5.31495e-06	-1.52289e-10	-0.529733	2.81206e-07	-1.52289e-10	-0.46288
155993450	chr1:155993450:T:C	1.70952e-07	-1.39026	-0.146264	2.51714e-06	-1.55525	0.278116	9.76817e-08	-1.41605	-0.104198
155994370	chr1:155994370:G:T	6.48439e-07	-1.52289e-10	-0.203336	6.32352e-06	-1.52289e-10	-0.35598	3.17417e-07	-1.52289e-10	-0.34175
155994660	chr1:155994660:C:T	2.86989e-07	-1.52289e-10	-1.01846	2.80994e-06	-1.52289e-10	-1.16709	1.60548e-07	-1.52289e-10	-1.02337
155994743	chr1:155994743:T:G	1.78275e-07	-1.52289e-10	-1.49458	2.10606e-06	-1.52289e-10	-1.45544	1.00324e-07	-1.52289e-10	-1.49356
155994907	chr1:155994907:A:G	3.20584e-08	-1.71172	-1.49863	6.04964e-07	-1.21198	-1.49086	1.80215e-08	-1.70593	-1.50447
155995069	chr1:155995069:T:C	1.7808e-07	-1.52289e-10	-1.49567	2.02617e-06	-1.52289e-10	-1.49411	1.01413e-07	-1.52289e-10	-1.48276
155995289	chr1:155995289:T:TTTTG	2.23275e-07	-1.52289e-10	-1.2695	2.8324e-06	-1.52289e-10	-1.15913	1.42411e-07	-1.52289e-10	-1.14325
155995536	chr1:155995536:C:T	1.79818e-07	-1.52289e-10	-1.48596	2.04571e-06	-1.52289e-10	-1.48451	1.02572e-07	-1.52289e-10	-1.4714
155995662	chr1:155995662:G:A	1.69455e-07	-1.54532	-5.03233e-10	1.85451e-06	-1.58264	-5.03233e-10	1.0125e-07	-1.48437	-5.03233e-10
155996812	chr1:155996812:G:A	9.33724e-07	-1.52289e-10	0.161277	1.15625e-05	-1.52289e-10	0.247512	5.89495e-07	-1.52289e-10	0.2773
155997042	chr1:155997042:G:C	1.42599e-07	-1.71787	-5.03233e-10	2.41897e-06	-1.31692	-5.03233e-10	8.02355e-08	-1.717	-5.03233e-10
155997490	chr1:155997490:GAA:G	2.53187e-07	-1.11445	-0.0293288	2.39193e-06	-1.29599	-0.0321628	1.40673e-07	-1.35561	0.200081
155997531	chr1:155997531:G:A	1.27788e-07	-1.30328	-0.524248	7.51686e-07	-1.47454	-1.01116	8.6497e-08	-1.24421	-0.397645
155998378	chr1:155998378:G:A	4.43178e-07	-1.17752	0.593592	5.30398e-06	-1.65077	1.11897	2.53714e-07	-1.21566	0.649896
155998504	chr1:155998504:G:A	1.11599e-06	-1.52289e-10	0.339592	1.64034e-05	-1.52289e-10	0.59723	7.92828e-07	-1.52289e-10	0.57364
155998937	chr1:155998937:C:A	2.84352e-07	-1.52289e-10	-1.02769	2.76098e-06	-1.52289e-10	-1.18467	1.57789e-07	-1.52289e-10	-1.04071
155999070	chr1:155999070:T:C	3.37102e-07	-1.52289e-10	-0.857519	3.60882e-06	-1.52289e-10	-0.916875	1.81148e-07	-1.52289e-10	-0.902653
155999201	chr1:155999201:T:C	1.91524e-07	-1.30512	-0.117771	1.0534e-06	-1.48594	-0.662303	1.32574e-07	-1.24797	0.0331482
155999378	chr1:155999378:A:T	1.51905e-07	-1.34833	-0.306319	9.07461e-07	-1.43719	-0.860166	1.03827e-07	-1.29114	-0.168099
155999379	chr1:155999379:C:T	1.58566e-07	-1.32531	-0.286421	9.03718e-07	-1.45613	-0.845365	1.08758e-07	-1.26627	-0.14657
155999381	chr1:155999381:C:T	1.58474e-07	-1.32949	-0.282829	9.09244e-07	-1.4527	-0.842693	1.08685e-07	-1.27085	-0.142663
155999505	chr1:155999505:A:C	1.45479e-07	-1.69787	-5.03233e-10	1.62049e-06	-1.71753	-5.03233e-10	8.16434e-08	-1.6996	-5.03233e-10
155999596	chr1:155999596:G:T	1.68627e-07	-1.43685	-0.113361	1.13547e-06	-1.36324	-0.709964	1.15776e-07	-1.38304	0.0327322
155999849	chr1:155999849:G:A	1.93166e-07	-1.52289e-10	-1.41436	2.24065e-06	-1.52289e-10	-1.39349	1.07462e-07	-1.52289e-10	-1.42483
156000217	chr1:156000217:T:C	1.44311e-07	-1.70593	-5.03233e-10	1.61955e-06	-1.71811	-5.03233e-10	8.10108e-08	-1.70738	-5.03233e-10
156000278	chr1:156000278:GTGTGTGTA:G	2.93002e-07	-1.52289e-10	-0.997726	3.16304e-06	-1.52289e-10	-1.04872	1.35979e-07	-1.52289e-10	-1.18946
156000354	chr1:156000354:A:G	1.54023e-07	-1.6408	-5.03233e-10	1.70268e-06	-1.66805	-5.03233e-10	8.98418e-08	-1.60392	-5.03233e-10
156000384	chr1:156000384:T:A	8.32482e-07	-0.217933	0.26444	1.58498e-05	0.487632	0.0752672	4.07725e-07	-0.463723	0.37235
156000794	chr1:156000794:C:A	4.36645e-07	-1.52289e-10	-0.598782	4.22539e-06	-1.52289e-10	-0.759145	2.14123e-07	-1.52289e-10	-0.735416
156001093	chr1:156001093:C:T	1.73904e-07	-1.52289e-10	-1.5194	1.97752e-06	-1.52289e-10	-1.51841	9.83515e-08	-1.52289e-10	-1.51342
156001514	chr1:156001514:A:G	1.85485e-07	-1.52289e-10	-1.45493	2.07593e-06	-1.52289e-10	-1.46985	1.05002e-07	-1.52289e-10	-1.44798
156001581	chr1:156001581:A:T	3.04531e-07	-0.959129	-5.03233e-10	3.33046e-06	-0.997146	-5.03233e-10	2.33099e-07	-0.650505	-5.03233e-10
156001969	chr1:156001969:C:A	1.74963e-07	-1.52289e-10	-1.51333	2.0487e-06	-1.52289e-10	-1.48305	9.98368e-08	-1.52289e-10	-1.49843
156002096	chr1:156002096:T:C	1.43255e-07	-1.71328	-5.03233e-10	1.623e-06	-1.71598	-5.03233e-10	8.05091e-08	-1.7136	-5.03233e-10
156002689	chr1:156002689:G:A	2.59894e-07	-1.52289e-10	-1.11763	2.67369e-06	-1.52289e-10	-1.2168	1.2585e-07	-1.52289e-10	-1.26687
156003258	chr1:156003258:T:G	2.45297e-07	-1.52289e-10	-1.17543	2.77347e-06	-1.52289e-10	-1.18016	1.27052e-07	-1.52289e-10	-1.25737
156003855	chr1:156003855:CAT:C	1.81616e-07	-0.902843	-0.573169	1.10426e-06	-1.70578	-0.395303	1.09455e-07	-0.887067	-0.519382
156004180	chr1:156004180:G:A	3.16375e-08	-1.718	-1.50556	5.64359e-07	-1.29252	-1.4798	1.81025e-08	-1.68734	-1.51857
156004332	chr1:156004332:TA:T	1.4787e-07	-1.68157	-5.03233e-10	1.71247e-06	-1.66232	-5.03233e-10	9.1604e-08	-1.58449	-5.03233e-10
156004442	chr1:156004442:T:A	2.33472e-06	-1.52289e-10	1.07774	2.03254e-05	-1.52289e-10	0.811614	1.06493e-06	-1.52289e-10	0.868702
156004737	chr1:156004737:G:A	1.45029e-07	-1.70097	-5.03233e-10	2.04355e-06	-1.48557	-5.03233e-10	8.66669e-08	-1.63989	-5.03233e-10
156005327	chr1:156005327:G:A	1.80434e-07	-1.52289e-10	-1.48254	2.15244e-06	-1.52289e-10	-1.43365	1.04036e-07	-1.52289e-10	-1.45723
156005411	chr1:156005411:C:T	1.46001e-07	-1.69429	-5.03233e-10	1.25658e-05	0.330724	-5.03233e-10	8.11159e-08	-1.70609	-5.03233e-10
156005702	chr1:156005702:C:T	1.10921e-07	-1.42248	-0.546614	1.16537e-06	-1.54406	-0.503159	6.4107e-08	-1.56812	-0.373293
156006093	chr1:156006093:A:G	1.86218e-07	-1.52289e-10	-1.45099	2.14224e-06	-1.52289e-10	-1.4384	9.98481e-08	-1.52289e-10	-1.49832
156006597	chr1:156006597:A:G	4.53871e-08	-1.71787	-1.1448	5.84541e-07	-1.36839	-1.36879	2.46307e-08	-1.68294	-1.21503
156007105	chr1:156007105:C:T	2.06495e-07	-1.52289e-10	-1.34763	2.24386e-06	-1.52289e-10	-1.39206	1.03524e-07	-1.52289e-10	-1.46216
156007573	chr1:156007573:G:A	1.85154e-07	-1.52289e-10	-1.45672	2.23314e-06	-1.52289e-10	-1.39685	1.07424e-07	-1.52289e-10	-1.42518
156008089	chr1:156008089:C:T	3.86429e-07	-1.52289e-10	-0.720955	3.59153e-06	-1.52289e-10	-0.921679	1.67778e-07	-1.52289e-10	-0.979323
156008097	chr1:156008097:G:A	4.59029e-07	-1.52289e-10	-0.54879	4.17158e-06	-1.52289e-10	-0.771962	1.93749e-07	-1.52289e-10	-0.835401
156008135	chr1:156008135:AAAAG:A	3.62301e-07	-1.52289e-10	-0.785427	3.3853e-06	-1.52289e-10	-0.980813	1.58406e-07	-1.52289e-10	-1.0368
156008466	chr1:156008466:C:T	2.61451e-07	-1.52289e-10	-1.11166	2.70236e-06	-1.52289e-10	-1.20613	1.2744e-07	-1.52289e-10	-1.25432
156008503	chr1:156008503:TC:T	2.3611e-07	-1.52289e-10	-1.21361	2.69947e-06	-1.52289e-10	-1.2072	1.30821e-07	-1.52289e-10	-1.22813
156008668	chr1:156008668:C:T	1.44122e-07	-1.70725	-5.03233e-10	1.61952e-06	-1.71813	-5.03233e-10	8.09656e-08	-1.70794	-5.03233e-10
156008753	chr1:156008753:C:G	6.21852e-08	-1.71483	-0.83296	7.90259e-07	-1.2794	-1.15625	3.23466e-08	-1.70379	-0.92167
156009190	chr1:156009190:G:A	1.95394e-07	-1.52289e-10	-1.40289	2.28547e-06	-1.52289e-10	-1.37368	1.10274e-07	-1.52289e-10	-1.399
156009242	chr1:156009242:C:T	4.78594e-08	-1.70817	-1.10146	5.43227e-07	-1.69495	-1.11554	2.79959e-08	-1.7078	-1.06211
156010040	chr1:156010040:G:A	1.84558e-07	-1.52289e-10	-1.45994	2.22277e-06	-1.52289e-10	-1.4015	1.07004e-07	-1.52289e-10	-1.4291
156010131	chr1:156010131:G:A	1.73045e-07	-1.52289e-10	-1.52435	1.98285e-06	-1.52289e-10	-1.51572	9.72535e-08	-1.52289e-10	-1.52465
156010375	chr1:156010375:A:G	1.42773e-07	-1.71665	-5.03233e-10	1.63862e-06	-1.7064	-5.03233e-10	8.03892e-08	-1.71509	-5.03233e-10
156010529	chr1:156010529:T:G	4.1701e-06	1.65779	-5.03233e-10	9.34719e-05	2.3374	-5.03233e-10	2.68182e-06	1.79228	-5.03233e-10
156010643	chr1:156010643:A:C	2.70215e-07	-1.07869	-5.03233e-10	2.74873e-06	-1.18912	-5.03233e-10	1.7278e-07	-0.949947	-5.03233e-10
156010954	chr1:156010954:C:G	1.76374e-07	-1.52289e-10	-1.50529	2.01808e-06	-1.52289e-10	-1.49811	9.73551e-08	-1.52289e-10	-1.5236
156012299	chr1:156012299:C:A	1.78883e-07	-1.52289e-10	-1.49117	2.05101e-06	-1.52289e-10	-1.48192	9.78196e-08	-1.52289e-10	-1.51884
156012957	chr1:156012957:A:C	7.40994e-08	-1.70507	-0.667427	7.31899e-07	-1.4757	-1.03667	4.42259e-08	-1.71477	-0.597891
156013236	chr1:156013236:G:C	3.23298e-07	-1.52289e-10	-0.899329	3.57422e-06	-1.52289e-10	-0.926508	1.60208e-07	-1.52289e-10	-1.02549
156013425	chr1:156013425:CAAAAAGAAA:C	1.68279e-07	-1.21657	-0.335713	2.84335e-06	-1.01041	-0.144863	7.77183e-08	-1.40826	-0.340611
156013507	chr1:156013507:A:G	4.67669e-08	-1.71322	-1.11951	6.37082e-07	-1.22371	-1.4274	2.51625e-08	-1.7051	-1.17151
156013622	chr1:156013622:G:A	5.7122e-07	-1.52289e-10	-0.330129	6.02725e-06	-1.52289e-10	-0.403966	3.06756e-07	-1.52289e-10	-0.375914
156013628	chr1:156013628:G:A	1.85109e-07	-1.52289e-10	-1.45696	2.1274e-06	-1.52289e-10	-1.44536	9.95044e-08	-1.52289e-10	-1.50176
156013857	chr1:156013857:G:A	4.73144e-08	-1.71655	-1.10454	6.16426e-07	-1.26416	-1.41991	2.57143e-08	-1.69732	-1.1576
156013919	chr1:156013919:A:G	5.17871e-08	-1.71764	-1.01313	6.61355e-07	-1.32379	-1.28993	2.74154e-08	-1.69377	-1.09709
156014078	chr1:156014078:T:C	1.3217e-07	-0.910107	-0.883708	7.38212e-07	-1.70298	-0.8008	8.00625e-08	-0.859392	-0.859767
156014162	chr1:156014162:C:T	1.78868e-07	-1.52289e-10	-1.49126	2.03245e-06	-1.52289e-10	-1.49101	1.0158e-07	-1.52289e-10	-1.48112
156014716	chr1:156014716:A:G	1.95555e-07	-1.40206	-5.03233e-10	2.11415e-06	-1.4516	-5.03233e-10	1.12235e-07	-1.38137	-5.03233e-10
156014794	chr1:156014794:G:A	8.30336e-07	-1.52289e-10	0.043926	1.17663e-05	-1.52289e-10	0.264979	5.71621e-07	-1.52289e-10	0.246511
156015280	chr1:156015280:T:C	1.73929e-07	-1.52289e-10	-1.51926	1.99607e-06	-1.52289e-10	-1.50908	9.72685e-08	-1.52289e-10	-1.52449
156016019	chr1:156016019:C:T	4.41928e-08	-1.71735	-1.17199	5.8666e-07	-1.281	-1.45256	2.42376e-08	-1.69397	-1.22009
156016066	chr1:156016066:G:A	9.65969e-08	-1.26776	-0.839595	9.60389e-07	-1.4238	-0.816869	5.21418e-08	-1.45085	-0.697146
156016084	chr1:156016084:G:C	1.42564e-07	-1.71812	-5.03233e-10	1.65245e-06	-1.69799	-5.03233e-10	8.16267e-08	-1.69981	-5.03233e-10
156016108	chr1:156016108:A:G	8.24005e-08	-1.10509	-1.16122	7.34281e-07	-1.32231	-1.18681	4.23476e-08	-1.31845	-1.0376
156016245	chr1:156016245:T:G	1.75029e-07	-1.52289e-10	-1.51295	2.00133e-06	-1.52289e-10	-1.50644	9.72565e-08	-1.52289e-10	-1.52461
156017882	chr1:156017882:C:A	1.76145e-07	-1.52289e-10	-1.5066	2.01572e-06	-1.52289e-10	-1.49928	9.73256e-08	-1.52289e-10	-1.5239
156018317	chr1:156018317:A:G	1.1238e-06	-1.52289e-10	0.346564	1.65504e-05	-1.52289e-10	0.606153	8.0613e-07	-1.52289e-10	0.590279
156018600	chr1:156018600:C:T	4.09364e-07	-1.57531	0.91201	2.73322e-06	-1.66409	0.469316	2.58834e-07	-1.45005	0.904274
156018601	chr1:156018601:G:A	1.73976e-07	-1.52289e-10	-1.51899	1.98592e-06	-1.52289e-10	-1.51417	9.73194e-08	-1.52289e-10	-1.52397
156018651	chr1:156018651:G:A	1.74952e-07	-1.52289e-10	-1.51339	2.00079e-06	-1.52289e-10	-1.50671	9.7254e-08	-1.52289e-10	-1.52464
156018844	chr1:156018844:G:A	1.75411e-07	-1.52289e-10	-1.51077	2.00672e-06	-1.52289e-10	-1.50375	9.72776e-08	-1.52289e-10	-1.5244
156019180	chr1:156019180:A:G	1.78143e-07	-1.52289e-10	-1.49532	2.02642e-06	-1.52289e-10	-1.49398	1.0121e-07	-1.52289e-10	-1.48477
156019311	chr1:156019311:A:T	2.48026e-07	-1.52289e-10	-1.16437	2.46662e-06	-1.52289e-10	-1.29741	1.22636e-07	-1.52289e-10	-1.29275
156019649	chr1:156019649:T:G	5.03975e-07	-0.455378	-5.03233e-10	4.65668e-06	-0.661954	-5.03233e-10	1.56133e-07	-1.05126	-5.03233e-10
156020827	chr1:156020827:T:C	1.89076e-07	-1.52289e-10	-1.43576	2.29645e-06	-1.52289e-10	-1.36889	1.1001e-07	-1.52289e-10	-1.40139
156021170	chr1:156021170:C:G	1.7456e-07	-1.52289e-10	-1.51563	1.99477e-06	-1.52289e-10	-1.50973	9.72565e-08	-1.52289e-10	-1.52461
156021428	chr1:156021428:T:A	1.74154e-07	-1.52289e-10	-1.51796	1.99959e-06	-1.52289e-10	-1.50731	9.72538e-08	-1.52289e-10	-1.52464
156021607	chr1:156021607:G:A	6.91745e-08	-1.10594	-1.33533	4.71847e-07	-1.66199	-1.28937	4.11596e-08	-1.06578	-1.31872
156021755	chr1:156021755:T:C	1.74555e-07	-1.52289e-10	-1.51566	1.99467e-06	-1.52289e-10	-1.50978	9.72568e-08	-1.52289e-10	-1.52461
156021787	chr1:156021787:A:G	1.47456e-07	-1.68437	-5.03233e-10	1.62287e-06	-1.71606	-5.03233e-10	8.81817e-08	-1.62257	-5.03233e-10
156022351	chr1:156022351:G:A	1.05881e-06	-1.52289e-10	0.286999	9.79895e-06	-1.52289e-10	0.0820191	5.10809e-07	-1.52289e-10	0.134029
156022561	chr1:156022561:A:ATT	1.7456e-07	-1.52289e-10	-1.51563	1.99477e-06	-1.52289e-10	-1.50973	9.72565e-08	-1.52289e-10	-1.52461
156023157	chr1:156023157:C:A	1.79871e-07	-1.52289e-10	-1.48566	2.05231e-06	-1.52289e-10	-1.48129	1.00796e-07	-1.52289e-10	-1.48886
156023498	chr1:156023498:T:C	2.02209e-07	-1.52289e-10	-1.3686	2.37628e-06	-1.52289e-10	-1.33472	1.13941e-07	-1.52289e-10	-1.36629
156023665	chr1:156023665:G:T	5.10531e-08	-1.40731	-1.33773	4.98246e-07	-1.40816	-1.48876	2.31428e-08	-1.56865	-1.39163
156023849	chr1:156023849:C:T	1.74448e-07	-1.52289e-10	-1.51628	1.96563e-06	-1.52289e-10	-1.52444	9.83275e-08	-1.52289e-10	-1.51366
156023887	chr1:156023887:A:G	6.79643e-08	-1.07393	-1.38499	1.26292e-06	-0.775513	-1.19131	3.06087e-08	-1.30689	-1.37379
156023918	chr1:156023918:GT:G	4.98623e-08	-1.71477	-1.05387	6.52672e-07	-1.23801	-1.38893	2.70238e-08	-1.70261	-1.10264
156024479	chr1:156024479:A:G	1.90193e-07	-1.52289e-10	-1.42986	2.31609e-06	-1.52289e-10	-1.36037	1.10906e-07	-1.52289e-10	-1.39328
156024533	chr1:156024533:C:T	1.142e-06	-1.52289e-10	0.362635	1.68429e-05	-1.52289e-10	0.623674	8.18947e-07	-1.52289e-10	0.606053
156024538	chr1:156024538:A:G	1.81155e-07	-1.52289e-10	-1.47855	2.08163e-06	-1.52289e-10	-1.46711	9.84212e-08	-1.52289e-10	-1.51271
156024567	chr1:156024567:C:T	2.76618e-07	-1.52289e-10	-1.05527	3.36382e-06	-1.52289e-10	-0.987179	1.66001e-07	-1.52289e-10	-0.989973
156024618	chr1:156024618:G:A	8.73493e-07	-1.52289e-10	0.0945968	8.14616e-06	-1.52289e-10	-0.10271	4.19518e-07	-1.52289e-10	-0.0628593
156024655	chr1:156024655:T:A	1.7377e-07	-1.52289e-10	-1.52017	1.98275e-06	-1.52289e-10	-1.51577	9.74275e-08	-1.52289e-10	-1.52286
156025044	chr1:156025044:T:G	1.81939e-07	-1.47423	-5.03233e-10	2.43773e-06	-1.30919	-5.03233e-10	1.0112e-07	-1.48566	-5.03233e-10
156025115	chr1:156025115:G:A	1.90511e-07	-1.52289e-10	-1.42819	2.31979e-06	-1.52289e-10	-1.35878	1.11093e-07	-1.52289e-10	-1.3916
156025211	chr1:156025211:T:C	1.81001e-07	-1.52289e-10	-1.4794	2.07966e-06	-1.52289e-10	-1.46805	9.83796e-08	-1.52289e-10	-1.51313
156025929	chr1:156025929:C:G	2.0033e-07	-1.52289e-10	-1.37794	2.28529e-06	-1.52289e-10	-1.37376	1.15368e-07	-1.52289e-10	-1.35384
156026470	chr1:156026470:T:C	5.25055e-08	-1.40147	-1.31552	5.33152e-07	-1.58712	-1.24209	3.02849e-08	-1.4019	-1.28942
156026561	chr1:156026561:G:T	1.51539e-07	-1.65706	-5.03233e-10	1.61947e-06	-1.71816	-5.03233e-10	8.57625e-08	-1.65038	-5.03233e-10
156026699	chr1:156026699:C:T	1.85341e-07	-1.52289e-10	-1.45571	2.23662e-06	-1.52289e-10	-1.39529	1.07535e-07	-1.52289e-10	-1.42415
156027178	chr1:156027178:T:A	1.81059e-07	-1.52289e-10	-1.47908	2.06034e-06	-1.52289e-10	-1.47738	1.03117e-07	-1.52289e-10	-1.4661
156027319	chr1:156027319:C:T	5.08929e-08	-1.71669	-1.03149	6.4792e-07	-1.29253	-1.34171	2.71252e-08	-1.69778	-1.10373
156027382	chr1:156027382:T:C	5.21156e-08	-1.71251	-1.01193	7.17362e-07	-1.25955	-1.27289	2.73654e-08	-1.7076	-1.08508
156027572	chr1:156027572:G:A	9.1712e-08	-1.40084	-0.75841	9.44501e-07	-1.52361	-0.733745	5.14652e-08	-1.5545	-0.60656
156027766	chr1:156027766:C:G	1.77766e-07	-1.49744	-5.03233e-10	1.72232e-06	-1.65659	-5.03233e-10	9.99261e-08	-1.49754	-5.03233e-10
156027804	chr1:156027804:C:A	2.21331e-07	-1.52289e-10	-1.27824	2.40833e-06	-1.52289e-10	-1.32132	1.09067e-07	-1.52289e-10	-1.41
156027903	chr1:156027903:C:T	1.73688e-07	-1.52289e-10	-1.52064	2.01464e-06	-1.52289e-10	-1.49982	9.95112e-08	-1.52289e-10	-1.5017
156027963	chr1:156027963:C:T	2.53001e-07	-1.52289e-10	-1.14451	3.06168e-06	-1.52289e-10	-1.08129	1.47663e-07	-1.52289e-10	-1.10703
156028852	chr1:156028852:T:A	1.79992e-07	-1.52289e-10	-1.48499	2.06068e-06	-1.52289e-10	-1.47722	9.91121e-08	-1.52289e-10	-1.50571
156028936	chr1:156028936:G:C	1.57986e-07	-1.6154	-5.03233e-10	1.62833e-06	-1.7127	-5.03233e-10	8.95328e-08	-1.60736	-5.03233e-10
156029316	chr1:156029316:A:C	1.74259e-07	-1.52289e-10	-1.51736	1.98712e-06	-1.52289e-10	-1.51357	9.73052e-08	-1.52289e-10	-1.52411
156029566	chr1:156029566:G:A	5.3151e-08	-1.71766	-0.987103	5.90676e-07	-1.71277	-1.01397	3.08955e-08	-1.71733	-0.954024
156029780	chr1:156029780:A:G	7.07601e-08	-1.66483	-0.753774	5.00156e-07	-1.67384	-1.21925	3.73404e-08	-1.63233	-0.84956
156030118	chr1:156030118:G:A	1.9427e-07	-1.52289e-10	-1.40866	2.15982e-06	-1.52289e-10	-1.43023	1.04688e-07	-1.52289e-10	-1.45098
156030300	chr1:156030300:A:C	1.75249e-07	-1.5117	-5.03233e-10	1.92366e-06	-1.54603	-5.03233e-10	9.45714e-08	-1.55261	-5.03233e-10
156031293	chr1:156031293:T:C	2.61732e-07	-1.52289e-10	-1.11058	2.80935e-06	-1.52289e-10	-1.1673	1.2324e-07	-1.52289e-10	-1.28784
156031377	chr1:156031377:C:T	2.23096e-07	-1.2703	-5.03233e-10	2.97728e-06	-1.10925	-5.03233e-10	1.05433e-07	-1.44389	-5.03233e-10
156031555	chr1:156031555:G:A	7.61084e-08	-1.55653	-0.789219	1.0448e-06	-1.41644	-0.739999	4.23155e-08	-1.54231	-0.814501
156031629	chr1:156031629:T:A	7.20433e-08	-1.71458	-0.686055	6.02501e-07	-1.60664	-1.10028	4.1328e-08	-1.70354	-0.676882
156032766	chr1:156032766:T:C	1.90112e-07	-1.52289e-10	-1.43029	2.291e-06	-1.52289e-10	-1.37127	1.09592e-07	-1.52289e-10	-1.40521
156033376	chr1:156033376:T:A	1.91616e-07	-1.52289e-10	-1.42241	2.17202e-06	-1.52289e-10	-1.4246	1.09825e-07	-1.52289e-10	-1.40308
156033609	chr1:156033609:G:A	1.90407e-07	-1.52289e-10	-1.42874	2.29535e-06	-1.52289e-10	-1.36937	1.09775e-07	-1.52289e-10	-1.40353
156034108	chr1:156034108:T:A	1.73053e-07	-1.52289e-10	-1.52431	1.96812e-06	-1.52289e-10	-1.52318	9.80434e-08	-1.52289e-10	-1.51656
156034201	chr1:156034201:A:G	5.71798e-08	-1.71182	-0.919883	6.94104e-07	-1.23353	-1.33186	2.8715e-08	-1.7087	-1.03585
156034351	chr1:156034351:T:C	1.93424e-07	-1.52289e-10	-1.41302	2.33968e-06	-1.52289e-10	-1.35024	1.11641e-07	-1.52289e-10	-1.38668
156034927	chr1:156034927:G:A	2.1016e-07	-1.52289e-10	-1.33004	2.58907e-06	-1.52289e-10	-1.24896	1.22455e-07	-1.52289e-10	-1.29422
156036095	chr1:156036095:G:A	1.92087e-07	-1.52289e-10	-1.41995	2.32146e-06	-1.52289e-10	-1.35806	1.10867e-07	-1.52289e-10	-1.39363
156036222	chr1:156036222:T:C	4.50254e-08	-1.55662	-1.31406	4.56903e-07	-1.65454	-1.329	2.55723e-08	-1.65694	-1.20352
156037279	chr1:156037279:G:A	3.13405e-06	-1.52289e-10	1.37218	4.59409e-05	-1.52289e-10	1.6271	2.26149e-06	-1.52289e-10	1.62181
156037386	chr1:156037386:A:G	4.389e-08	-1.71816	-1.17806	5.55473e-07	-1.36891	-1.41928	2.19473e-08	-1.69072	-1.3226
156037446	chr1:156037446:T:A	3.40875e-08	-1.62461	-1.52436	3.67639e-07	-1.67684	-1.52407	1.76592e-08	-1.70618	-1.52452
156037916	chr1:156037916:A:G	2.07826e-07	-1.52289e-10	-1.3412	2.36433e-06	-1.52289e-10	-1.33976	1.19125e-07	-1.52289e-10	-1.32179
156038197	chr1:156038197:G:A	5.34607e-07	-0.396372	-5.03233e-10	9.17972e-06	0.01674	-5.03233e-10	2.9773e-07	-0.405778	-5.03233e-10
156039336	chr1:156039336:T:C	3.25997e-08	-1.67907	-1.51453	3.6294e-07	-1.70156	-1.51222	1.83104e-08	-1.7148	-1.4797
156039944	chr1:156039944:A:C	1.81037e-07	-1.52289e-10	-1.4792	2.01827e-06	-1.52289e-10	-1.49801	1.05857e-07	-1.52289e-10	-1.43988
156040694	chr1:156040694:C:T	3.03068e-07	-1.52289e-10	-0.963947	3.32117e-06	-1.52289e-10	-0.999938	1.5037e-07	-1.52289e-10	-1.08887
156040741	chr1:156040741:C:T	1.76159e-07	-1.52289e-10	-1.50652	2.10614e-06	-1.52289e-10	-1.4554	1.01339e-07	-1.52289e-10	-1.48349
156040996	chr1:156040996:C:T	6.33033e-08	-1.5298	-1.00017	8.33875e-07	-1.41481	-0.967116	3.46832e-08	-1.52377	-1.03194
156041636	chr1:156041636:G:T	2.23448e-07	-1.52289e-10	-1.26873	2.6858e-06	-1.52289e-10	-1.21228	1.41241e-07	-1.52289e-10	-1.1515
156041653	chr1:156041653:T:C	4.35942e-08	-1.71799	-1.18499	5.62381e-07	-1.35316	-1.42268	2.17579e-08	-1.69478	-1.3272
156043559	chr1:156043559:T:A	1.43261e-06	-1.52289e-10	0.589352	2.12051e-05	-1.52289e-10	0.853985	1.03818e-06	-1.52289e-10	0.843261
156043885	chr1:156043885:C:T	6.62518e-08	-1.06884	-1.4156	4.38606e-07	-1.69948	-1.32493	3.09406e-08	-1.26498	-1.40492
156043927	chr1:156043927:A:AC	1.81711e-07	-1.47549	-5.03233e-10	2.23333e-06	-1.39676	-5.03233e-10	8.68424e-08	-1.63787	-5.03233e-10
156044425	chr1:156044425:T:C	1.46887e-07	-1.68824	-5.03233e-10	1.79796e-06	-1.6136	-5.03233e-10	8.22906e-08	-1.69171	-5.03233e-10
156045334	chr1:156045334:C:G	1.94684e-07	-1.52289e-10	-1.40653	2.36228e-06	-1.52289e-10	-1.34063	1.12505e-07	-1.52289e-10	-1.37897
156045844	chr1:156045844:T:C	1.68321e-07	-1.55203	-5.03233e-10	2.296e-06	-1.36909	-5.03233e-10	9.76687e-08	-1.52039	-5.03233e-10
156046121	chr1:156046121:T:C	6.08314e-08	-1.21543	-1.35437	4.7137e-07	-1.71689	-1.23548	2.91149e-08	-1.38779	-1.34293
156046196	chr1:156046196:G:C	6.87358e-08	-1.70532	-0.742316	5.89952e-07	-1.66355	-1.06442	4.27458e-08	-1.69365	-0.653048
156046215	chr1:156046215:C:T	6.24066e-08	-1.254	-1.29023	5.11855e-07	-1.71814	-1.15183	3.00995e-08	-1.42003	-1.27743
156046244	chr1:156046244:T:C	5.84889e-08	-1.553	-1.05607	4.37876e-07	-1.71254	-1.31354	3.10431e-08	-1.53893	-1.12766
156046565	chr1:156046565:A:G	5.48005e-08	-1.41027	-1.26394	5.23738e-07	-1.56548	-1.28154	2.97183e-08	-1.56497	-1.14524
156046788	chr1:156046788:G:A	1.73746e-07	-1.52289e-10	-1.52031	2.04207e-06	-1.52289e-10	-1.48629	9.90587e-08	-1.52289e-10	-1.50625
156046797	chr1:156046797:G:A	1.76415e-07	-1.52289e-10	-1.50506	1.9987e-06	-1.52289e-10	-1.50776	9.98228e-08	-1.52289e-10	-1.49857
156047077	chr1:156047077:C:G	7.28923e-08	-1.5526	-0.836322	9.89503e-07	-1.65061	-0.560202	4.42866e-08	-1.4825	-0.828785
156047093	chr1:156047093:G:A	8.40476e-08	-1.70636	-0.540163	6.93234e-07	-1.64744	-0.919204	5.28372e-08	-1.69135	-0.443398
156047535	chr1:156047535:G:A	1.73404e-07	-1.52289e-10	-1.52228	1.98329e-06	-1.52289e-10	-1.5155	9.76275e-08	-1.52289e-10	-1.52081
156047576	chr1:156047576:T:G	1.51722e-06	-1.52289e-10	0.646733	2.29873e-05	-1.52289e-10	0.934686	1.10713e-06	-1.52289e-10	0.907558
156048206	chr1:156048206:G:A	1.96262e-07	-1.52289e-10	-1.39845	2.40327e-06	-1.52289e-10	-1.32343	1.14176e-07	-1.52289e-10	-1.36422
156048246	chr1:156048246:T:G	1.33001e-06	-1.52289e-10	0.515039	2.00147e-05	-1.52289e-10	0.796212	9.57906e-07	-1.52289e-10	0.762783
156048844	chr1:156048844:C:T	3.34129e-07	-1.52289e-10	-0.866376	2.97822e-06	-1.52289e-10	-1.10893	1.7066e-07	-1.52289e-10	-0.962291
156049284	chr1:156049284:G:T	7.48547e-08	-1.15526	-1.2071	8.32586e-07	-1.4773	-0.906171	4.85375e-08	-1.03937	-1.18026
156050920	chr1:156050920:T:TC	6.74429e-08	-1.7163	-0.750324	7.5277e-07	-1.70884	-0.775416	3.94135e-08	-1.71611	-0.711742
156051288	chr1:156051288:G:A	1.44383e-07	-1.70544	-5.03233e-10	1.62662e-06	-1.71375	-5.03233e-10	8.82992e-08	-1.62124	-5.03233e-10
156052100	chr1:156052100:C:T	5.27411e-08	-1.71758	-0.994927	5.11934e-07	-1.60921	-1.26061	3.12818e-08	-1.71231	-0.946621
156053066	chr1:156053066:T:G	2.80739e-07	-1.52289e-10	-1.04048	3.29084e-06	-1.52289e-10	-1.00911	1.55771e-07	-1.52289e-10	-1.05358
156053234	chr1:156053234:T:C	1.80083e-07	-1.52289e-10	-1.48449	1.97501e-06	-1.52289e-10	-1.51968	9.83563e-08	-1.52289e-10	-1.51337
156054093	chr1:156054093:G:A	1.42567e-07	-1.71809	-5.03233e-10	1.62839e-06	-1.71267	-5.03233e-10	8.03349e-08	-1.71576	-5.03233e-10
156054582	chr1:156054582:A:G	7.37616e-08	-0.887406	-1.48966	4.97084e-07	-1.62928	-1.26997	4.4796e-08	-0.809907	-1.48994
156055222	chr1:156055222:C:T	1.45601e-07	-1.69703	-5.03233e-10	1.62945e-06	-1.71202	-5.03233e-10	8.27412e-08	-1.68625	-5.03233e-10
156055305	chr1:156055305:C:T	6.55776e-08	-1.13399	-1.36068	3.87259e-07	-1.7108	-1.43811	3.33343e-08	-1.27273	-1.32265
156055861	chr1:156055861:G:C	1.88807e-07	-1.52289e-10	-1.43718	2.28655e-06	-1.52289e-10	-1.37321	1.09416e-07	-1.52289e-10	-1.40681
156056281	chr1:156056281:C:T	1.56608e-07	-1.62416	-5.03233e-10	1.70904e-06	-1.66432	-5.03233e-10	8.06795e-08	-1.71148	-5.03233e-10
156056856	chr1:156056856:A:T	1.55559e-07	-1.63088	-5.03233e-10	1.70044e-06	-1.66937	-5.03233e-10	8.05433e-08	-1.71317	-5.03233e-10
156057412	chr1:156057412:C:T	1.56428e-05	2.97986	-5.03233e-10	0.000491471	3.99715	-5.03233e-10	1.08696e-05	3.19176	-5.03233e-10
156057501	chr1:156057501:CCTT:C	4.16948e-08	-1.54629	-1.40124	5.5009e-07	-1.41333	-1.3846	2.82218e-08	-1.34393	-1.41795
156057759	chr1:156057759:C:T	4.98911e-08	-1.47161	-1.29645	4.16827e-07	-1.65994	-1.4154	2.53025e-08	-1.62778	-1.24328
156060033	chr1:156060033:T:G	2.92419e-07	-1.52289e-10	-0.999717	2.86843e-06	-1.52289e-10	-1.14649	1.52542e-07	-1.52289e-10	-1.07452
156060772	chr1:156060772:A:G	1.75099e-06	-1.52289e-10	0.790036	2.66772e-05	-1.52289e-10	1.08355	1.26224e-06	-1.52289e-10	1.03868
156060848	chr1:156060848:C:G	2.49253e-07	-1.52289e-10	-1.15943	2.6935e-06	-1.52289e-10	-1.20941	1.1908e-07	-1.52289e-10	-1.32217
156060859	chr1:156060859:G:T	1.97155e-07	-1.52289e-10	-1.39391	2.24368e-06	-1.52289e-10	-1.39214	1.13094e-07	-1.52289e-10	-1.37374
156063096	chr1:156063096:G:A	9.32403e-08	-0.928009	-1.21471	4.62907e-07	-1.65456	-1.31593	5.80407e-08	-0.872111	-1.16871
156063113	chr1:156063113:G:A	2.11939e-07	-1.52289e-10	-1.3216	2.35815e-06	-1.52289e-10	-1.34238	1.0706e-07	-1.52289e-10	-1.42858
156064563	chr1:156064563:T:C	2.50953e-07	-1.52289e-10	-1.15264	2.48556e-06	-1.52289e-10	-1.28976	1.3287e-07	-1.52289e-10	-1.21259
156065656	chr1:156065656:T:C	1.78382e-07	-1.52289e-10	-1.49398	2.01317e-06	-1.52289e-10	-1.50054	9.99111e-08	-1.52289e-10	-1.49769
156067566	chr1:156067566:C:T	1.56803e-07	-1.62291	-5.03233e-10	2.13529e-06	-1.44166	-5.03233e-10	8.94592e-08	-1.60818	-5.03233e-10
156068108	chr1:156068108:C:A	3.53373e-07	-1.52289e-10	-0.81038	3.2973e-06	-1.52289e-10	-1.00715	1.8262e-07	-1.52289e-10	-0.894557
156068196	chr1:156068196:T:C	2.03369e-07	-1.52289e-10	-1.36288	2.14485e-06	-1.52289e-10	-1.43719	1.10089e-07	-1.52289e-10	-1.40068
156068267	chr1:156068267:C:A	1.44941e-07	-1.70158	-5.03233e-10	1.63688e-06	-1.70747	-5.03233e-10	8.08853e-08	-1.70893	-5.03233e-10
156068837	chr1:156068837:C:T	3.07484e-07	-1.52289e-10	-0.949479	2.93084e-06	-1.52289e-10	-1.12497	1.60306e-07	-1.52289e-10	-1.02488
156069527	chr1:156069527:T:G	3.42478e-07	-1.52289e-10	-0.841697	3.21264e-06	-1.52289e-10	-1.03316	1.8142e-07	-1.52289e-10	-0.90115
156071742	chr1:156071742:G:A	2.35243e-07	-1.52289e-10	-1.21729	2.37635e-06	-1.52289e-10	-1.33469	1.30786e-07	-1.52289e-10	-1.2284
156071758	chr1:156071758:G:A	8.35466e-08	-1.16874	-1.08376	8.77137e-07	-1.18919	-1.14215	4.61744e-08	-1.13004	-1.1395
156071977	chr1:156071977:G:A	2.43093e-07	-1.52289e-10	-1.18446	2.83714e-06	-1.52289e-10	-1.15746	1.35429e-07	-1.52289e-10	-1.19352
156073039	chr1:156073039:C:G	1.87577e-07	-1.52289e-10	-1.44372	2.13155e-06	-1.52289e-10	-1.44341	1.06981e-07	-1.52289e-10	-1.42931
156073124	chr1:156073124:G:A	1.15351e-07	-0.436214	-1.49371	4.44643e-07	-1.50636	-1.50438	7.26948e-08	-0.328585	-1.48711
156073621	chr1:156073621:C:T	1.00989e-07	-1.08854	-0.974353	1.11176e-06	-1.01189	-1.08242	5.02573e-08	-1.13131	-1.0535
156073891	chr1:156073891:T:G	1.44262e-07	-1.70627	-5.03233e-10	1.64972e-06	-1.69965	-5.03233e-10	8.02062e-08	-1.71736	-5.03233e-10
156074462	chr1:156074462:C:T	2.34682e-07	-1.52289e-10	-1.21967	2.99746e-06	-1.52289e-10	-1.10249	1.62794e-07	-1.52289e-10	-1.00948
156074463	chr1:156074463:G:A	1.72992e-07	-1.52289e-10	-1.52466	1.98909e-06	-1.52289e-10	-1.51258	9.72525e-08	-1.52289e-10	-1.52466
156075211	chr1:156075211:G:T	1.92959e-07	-1.41542	-5.03233e-10	2.40288e-06	-1.32359	-5.03233e-10	1.19283e-07	-1.32047	-5.03233e-10
156075392	chr1:156075392:T:A	5.71678e-08	-1.17464	-1.45727	1.07813e-06	-0.60041	-1.52462	2.39025e-08	-1.48235	-1.44563
156075794	chr1:156075794:G:A	1.80701e-07	-1.52289e-10	-1.48106	2.24138e-06	-1.52289e-10	-1.39316	1.07496e-07	-1.52289e-10	-1.42451
156075871	chr1:156075871:A:G	8.21363e-08	-1.131	-1.13852	1.1331e-06	-0.800814	-1.27449	4.00074e-08	-1.20403	-1.20887
156076182	chr1:156076182:C:T	9.66975e-08	-1.17123	-0.935088	1.42342e-06	-0.646112	-1.20108	3.86509e-08	-1.47361	-0.973788
156076550	chr1:156076550:C:T	2.60606e-07	-1.11489	-5.03233e-10	2.48483e-06	-1.29005	-5.03233e-10	1.06845e-07	-1.43059	-5.03233e-10
156077126	chr1:156077126:G:A	1.77782e-07	-1.52289e-10	-1.49735	2.17359e-06	-1.52289e-10	-1.42388	1.0481e-07	-1.52289e-10	-1.44981
156078175	chr1:156078175:T:C	1.76086e-07	-1.52289e-10	-1.50693	2.13108e-06	-1.52289e-10	-1.44363	1.0302e-07	-1.52289e-10	-1.46704
156078425	chr1:156078425:T:C	2.10812e-07	-1.52289e-10	-1.32694	2.27367e-06	-1.52289e-10	-1.37886	1.16427e-07	-1.52289e-10	-1.3447
156079040	chr1:156079040:C:T	5.71356e-08	-1.19623	-1.43624	7.12318e-07	-1.06348	-1.47601	3.31187e-08	-1.11483	-1.48704
156079922	chr1:156079922:G:A	1.77826e-07	-1.52289e-10	-1.4971	2.17524e-06	-1.52289e-10	-1.42312	1.04889e-07	-1.52289e-10	-1.44906
156080086	chr1:156080086:C:T	9.68345e-08	-1.47346	-0.631436	1.45949e-06	-1.70452	-0.117646	6.06758e-08	-1.44707	-0.54935
156083236	chr1:156083236:G:A	2.65677e-07	-1.52289e-10	-1.09562	3.11117e-06	-1.52289e-10	-1.06526	1.60272e-07	-1.52289e-10	-1.02509
156083339	chr1:156083339:G:A	2.51256e-07	-1.52289e-10	-1.15143	2.50279e-06	-1.52289e-10	-1.28285	1.39753e-07	-1.52289e-10	-1.16209
156084188	chr1:156084188:A:T	4.81038e-06	1.80063	-5.03233e-10	0.000143548	2.76642	-5.03233e-10	3.04177e-06	1.91823	-5.03233e-10
156085279	chr1:156085279:G:A	2.58169e-07	-1.52289e-10	-1.12429	2.55835e-06	-1.52289e-10	-1.26089	1.43542e-07	-1.52289e-10	-1.13534
156085308	chr1:156085308:C:G	3.24928e-08	-1.68522	-1.51166	3.83661e-07	-1.65087	-1.50738	2.02727e-08	-1.58539	-1.5073
156085394	chr1:156085394:T:C	6.57234e-08	-1.61071	-0.881735	6.98354e-07	-1.59757	-0.961716	4.70855e-08	-1.44509	-0.804915
156085553	chr1:156085553:C:T	1.59689e-07	-1.21195	-0.392728	2.13969e-06	-0.721923	-0.717674	6.32388e-08	-1.50228	-0.452767
156085591	chr1:156085591:C:T	1.57551e-07	-1.18906	-0.429091	2.14368e-06	-0.689767	-0.747968	6.20073e-08	-1.48732	-0.487397
156086744	chr1:156086744:A:G	2.25514e-06	1.04306	-5.03233e-10	1.98906e-05	0.789991	-5.03233e-10	1.16677e-06	0.960031	-5.03233e-10
156086851	chr1:156086851:C:G	3.74499e-07	-1.52289e-10	-0.752316	4.81543e-06	-1.52289e-10	-0.62843	2.25009e-07	-1.52289e-10	-0.685825
156087177	chr1:156087177:A:G	1.04847e-07	-1.40386	-0.621544	1.04264e-06	-1.20282	-0.955681	4.78291e-08	-1.65756	-0.576775
156087313	chr1:156087313:G:A	2.22457e-07	-1.52289e-10	-1.27317	2.8065e-06	-1.52289e-10	-1.16832	1.3165e-07	-1.52289e-10	-1.22182
156087536	chr1:156087536:C:T	6.3159e-08	-1.62417	-0.908077	7.03717e-07	-1.61007	-0.941565	4.52613e-08	-1.47909	-0.810419
156087626	chr1:156087626:T:C	8.46551e-08	-1.1035	-1.13582	1.02716e-06	-0.897268	-1.27619	4.51022e-08	-1.02595	-1.26709
156088226	chr1:156088226:C:T	1.72993e-07	-1.52289e-10	-1.52465	1.98414e-06	-1.52289e-10	-1.51507	9.93022e-08	-1.52289e-10	-1.5038
156089063	chr1:156089063:G:A	2.51506e-07	-1.15044	-5.03233e-10	2.41986e-06	-1.31655	-5.03233e-10	1.40871e-07	-1.15412	-5.03233e-10
156089485	chr1:156089485:G:A	1.05797e-07	-1.06812	-0.948266	1.77998e-06	-0.467681	-1.15597	4.58381e-08	-1.41289	-0.863957
156089553	chr1:156089553:A:G	2.27412e-07	-1.52289e-10	-1.25114	2.31362e-06	-1.52289e-10	-1.36144	1.21541e-07	-1.52289e-10	-1.30171
156089691	chr1:156089691:G:T	4.42698e-06	1.71757	-5.03233e-10	4.63799e-05	1.63661	-5.03233e-10	2.85651e-06	1.85539	-5.03233e-10
156089984	chr1:156089984:G:A	8.30111e-06	2.34624	-5.03233e-10	0.000267913	3.39041	-5.03233e-10	5.34225e-06	2.48144	-5.03233e-10
156090359	chr1:156090359:G:C	3.18871e-08	-1.71812	-1.49759	3.73426e-07	-1.70804	-1.47725	1.87505e-08	-1.68664	-1.48411
156090866	chr1:156090866:A:G	6.672e-08	-1.69826	-0.779139	6.84443e-07	-1.69987	-0.879531	3.73839e-08	-1.7172	-0.763529
156091495	chr1:156091495:A:G	7.34133e-08	-1.69511	-0.686693	7.8263e-07	-1.69835	-0.747004	4.19804e-08	-1.71775	-0.647013
156091520	chr1:156091520:T:C	1.75503e-07	-1.52289e-10	-1.51025	2.06174e-06	-1.52289e-10	-1.4767	1.04168e-07	-1.52289e-10	-1.45596
156092003	chr1:156092003:C:T	1.74203e-07	-1.52289e-10	-1.51768	2.07711e-06	-1.52289e-10	-1.46928	1.01176e-07	-1.52289e-10	-1.48511
156092741	chr1:156092741:G:A	5.64541e-08	-1.71816	-0.926317	5.69358e-07	-1.71805	-1.04545	3.26526e-08	-1.68908	-0.92696
156093092	chr1:156093092:G:A	2.1699e-07	-1.52289e-10	-1.29805	2.62383e-06	-1.52289e-10	-1.23562	1.25961e-07	-1.52289e-10	-1.26599
156093346	chr1:156093346:A:G	2.58142e-07	-1.52289e-10	-1.12439	3.03756e-06	-1.52289e-10	-1.0892	1.44842e-07	-1.52289e-10	-1.12632
156093498	chr1:156093498:G:T	2.4852e-06	-1.52289e-10	1.1402	3.23221e-05	-1.52289e-10	1.27549	1.61551e-06	-1.52289e-10	1.28544
156094089	chr1:156094089:C:A	6.92831e-08	-1.04866	-1.39104	8.96303e-07	-1.03927	-1.27047	4.31391e-08	-0.886468	-1.45107
156094846	chr1:156094846:G:A	1.55713e-07	-1.62989	-5.03233e-10	1.67899e-06	-1.68206	-5.03233e-10	8.67334e-08	-1.63913	-5.03233e-10
156095082	chr1:156095082:C:T	1.96054e-07	-1.52289e-10	-1.39951	2.39196e-06	-1.52289e-10	-1.32814	1.14305e-07	-1.52289e-10	-1.3631
156095554	chr1:156095554:A:G	8.36119e-08	-1.71566	-0.536055	7.91917e-07	-1.71376	-0.719797	4.68507e-08	-1.70267	-0.552326
156095651	chr1:156095651:C:G	2.05458e-07	-1.52289e-10	-1.35266	2.46517e-06	-1.52289e-10	-1.298	1.18709e-07	-1.52289e-10	-1.32529
156096515	chr1:156096515:C:T	2.40172e-07	-1.52289e-10	-1.19655	2.79265e-06	-1.52289e-10	-1.17326	1.42905e-07	-1.52289e-10	-1.13979
156096762	chr1:156096762:G:T	3.93271e-07	-1.52289e-10	-0.703404	4.37982e-06	-1.52289e-10	-0.723249	2.30131e-07	-1.52289e-10	-0.663315
156098563	chr1:156098563:A:G	2.43673e-07	-1.52289e-10	-1.18208	2.75048e-06	-1.52289e-10	-1.18848	1.32573e-07	-1.52289e-10	-1.21483
156099117	chr1:156099117:C:T	2.37385e-07	-1.52289e-10	-1.20822	2.761e-06	-1.52289e-10	-1.18466	1.32867e-07	-1.52289e-10	-1.21262
156099623	chr1:156099623:C:T	2.43566e-07	-1.52289e-10	-1.18252	2.84906e-06	-1.52289e-10	-1.15327	1.36775e-07	-1.52289e-10	-1.18363
156099746	chr1:156099746:C:T	1.5621e-07	-1.6267	-5.03233e-10	1.8178e-06	-1.60263	-5.03233e-10	8.12104e-08	-1.70492	-5.03233e-10
156100108	chr1:156100108:C:T	2.21698e-07	-1.52289e-10	-1.27659	2.27075e-06	-1.52289e-10	-1.38015	1.12222e-07	-1.52289e-10	-1.38149
156100453	chr1:156100453:G:A	2.55124e-07	-1.52289e-10	-1.13615	3.03816e-06	-1.52289e-10	-1.08901	1.67653e-07	-1.52289e-10	-0.980071
156100746	chr1:156100746:C:T	1.30759e-06	-1.52289e-10	0.498035	1.81761e-05	-1.52289e-10	0.699852	8.77312e-07	-1.52289e-10	0.674896
156101280	chr1:156101280:C:T	3.39511e-08	-1.71526	-1.43772	4.18343e-07	-1.71144	-1.36027	1.99804e-08	-1.70659	-1.40062
156102015	chr1:156102015:G:A	1.17445e-07	-1.0231	-0.888834	1.99632e-06	-0.44083	-1.06812	4.58508e-08	-1.34997	-0.926601
156102203	chr1:156102203:G:A	3.17404e-08	-1.69581	-1.52451	3.71587e-07	-1.66558	-1.52465	1.94072e-08	-1.61167	-1.52465
156102623	chr1:156102623:T:A	4.58955e-07	-1.52289e-10	-0.548951	6.02226e-06	-1.52289e-10	-0.404793	2.80259e-07	-1.52289e-10	-0.466254
156102793	chr1:156102793:T:A	1.90124e-07	-1.52289e-10	-1.43023	2.1834e-06	-1.52289e-10	-1.41937	1.09244e-07	-1.52289e-10	-1.40838
156103027	chr1:156103027:G:A	2.06414e-07	-1.52289e-10	-1.34802	2.46116e-06	-1.52289e-10	-1.29963	1.25108e-07	-1.52289e-10	-1.27279
156103383	chr1:156103383:G:A	1.6241e-07	-1.58778	-5.03233e-10	2.02626e-06	-1.49407	-5.03233e-10	1.15716e-07	-1.35082	-5.03233e-10
156104753	chr1:156104753:T:C	5.43075e-07	-1.52289e-10	-0.380657	7.23407e-06	-1.52289e-10	-0.221454	3.35848e-07	-1.52289e-10	-0.285308
156105054	chr1:156105054:T:C	7.00828e-08	-1.18395	-1.24428	9.63288e-07	-0.846747	-1.39091	3.57862e-08	-1.21726	-1.30714
156105142	chr1:156105142:G:T	5.00004e-07	-1.52289e-10	-0.463288	6.59987e-06	-1.52289e-10	-0.313206	3.06368e-07	-1.52289e-10	-0.377179
156105403	chr1:156105403:C:CCT	5.65874e-08	-1.30661	-1.33551	7.61459e-07	-1.02396	-1.44881	2.91641e-08	-1.33432	-1.39471
156105475	chr1:156105475:TCTC:T	2.11178e-07	-1.52289e-10	-1.3252	2.70156e-06	-1.52289e-10	-1.20643	1.25146e-07	-1.52289e-10	-1.27248
156106080	chr1:156106080:A:G	1.35816e-07	-1.2139	-0.552706	1.84299e-06	-0.852723	-0.736143	6.34688e-08	-1.26221	-0.689211
156107447	chr1:156107447:C:G	1.69316e-07	-1.54614	-5.03233e-10	2.00139e-06	-1.50641	-5.03233e-10	1.12718e-07	-1.37708	-5.03233e-10
156107888	chr1:156107888:C:T	1.42629e-07	-1.71765	-5.03233e-10	1.64199e-06	-1.70435	-5.03233e-10	8.07156e-08	-1.71103	-5.03233e-10
156108458	chr1:156108458:A:G	6.42767e-08	-1.32876	-1.18595	9.45105e-07	-0.989198	-1.26752	3.36034e-08	-1.35308	-1.23426
156108476	chr1:156108476:T:C	4.75496e-07	-1.21657	0.703025	5.70515e-06	-0.832857	0.37397	1.99409e-07	-1.27204	0.465426
156108585	chr1:156108585:C:T	8.60008e-07	0.0790381	-5.03233e-10	1.99392e-05	0.792432	-5.03233e-10	5.96964e-07	0.289891	-5.03233e-10
156108759	chr1:156108759:C:T	1.99375e-07	-1.52289e-10	-1.38272	2.4729e-06	-1.52289e-10	-1.29486	1.17211e-07	-1.52289e-10	-1.33799
156108823	chr1:156108823:A:G	2.87344e-07	-1.01722	-5.03233e-10	2.31366e-06	-1.36142	-5.03233e-10	1.54227e-07	-1.06354	-5.03233e-10
156109251	chr1:156109251:C:T	1.47266e-07	-1.68566	-5.03233e-10	1.64446e-06	-1.70284	-5.03233e-10	8.55643e-08	-1.6527	-5.03233e-10
156109292	chr1:156109292:C:T	6.68014e-08	-1.26506	-1.21112	1.01082e-06	-0.901307	-1.28819	3.51442e-08	-1.28521	-1.2573
156109515	chr1:156109515:C:T	5.91902e-08	-1.25792	-1.33923	1.09155e-06	-0.702844	-1.40981	2.73202e-08	-1.51301	-1.28133
156109837	chr1:156109837:C:T	8.88624e-08	-0.711755	-1.47906	1.88573e-06	-0.112684	-1.45326	4.79876e-08	-0.750512	-1.48051
156109839	chr1:156109839:C:T	8.27531e-08	-0.893711	-1.36833	1.76552e-06	-0.261766	-1.37004	4.37691e-08	-0.945655	-1.37738
156110118	chr1:156110118:G:A	1.81316e-07	-1.52289e-10	-1.47766	2.09988e-06	-1.52289e-10	-1.45838	1.02577e-07	-1.52289e-10	-1.47135
156110650	chr1:156110650:A:AC	1.00141e-07	-1.41197	-0.659352	1.15659e-06	-1.1458	-0.908983	3.59388e-08	-1.58616	-0.933984
156110653	chr1:156110653:T:A	1.01568e-07	-1.41125	-0.645921	1.17076e-06	-1.14529	-0.897316	3.63691e-08	-1.58621	-0.922035
156111662	chr1:156111662:T:C	3.53898e-07	-1.52289e-10	-0.808896	4.20345e-06	-1.52289e-10	-0.764351	2.11054e-07	-1.52289e-10	-0.749854
156111681	chr1:156111681:T:C	2.07449e-07	-0.808742	-0.534279	7.72931e-07	-1.57173	-0.886089	9.36191e-08	-1.01669	-0.546041
156111726	chr1:156111726:G:A	1.49807e-07	-1.66856	-5.03233e-10	1.66841e-06	-1.68839	-5.03233e-10	8.01483e-08	-1.71809	-5.03233e-10
156112234	chr1:156112234:G:A	3.16638e-07	-1.52289e-10	-0.920145	3.27317e-06	-1.52289e-10	-1.0145	1.66755e-07	-1.52289e-10	-0.985443
156113260	chr1:156113260:T:A	6.31666e-08	-1.46086	-1.07127	9.13895e-07	-0.985938	-1.30436	3.00011e-08	-1.62914	-1.0716
156113677	chr1:156113677:T:C	3.45117e-08	-1.68734	-1.44926	1.5223e-06	-0.55491	-1.22512	1.86586e-08	-1.71595	-1.45971
156113705	chr1:156113705:T:C	3.42998e-08	-1.67177	-1.47099	0.00289667	6.94987	-1.17881	1.84353e-08	-1.69973	-1.48797
156113836	chr1:156113836:A:G	1.78944e-07	-1.52289e-10	-1.49083	1.99461e-06	-1.52289e-10	-1.50981	9.72525e-08	-1.52289e-10	-1.52466
156113988	chr1:156113988:T:C	2.08376e-07	-1.52289e-10	-1.33856	2.25802e-06	-1.52289e-10	-1.38577	1.13185e-07	-1.52289e-10	-1.37294
156114131	chr1:156114131:C:A	6.33967e-07	-1.52289e-10	-0.225907	8.75133e-06	-1.52289e-10	-0.0310499	4.26898e-07	-1.52289e-10	-0.0454211
156114831	chr1:156114831:G:T	1.98284e-07	-1.52289e-10	-1.3882	2.54571e-06	-1.52289e-10	-1.26585	1.21008e-07	-1.52289e-10	-1.30611
156114969	chr1:156114969:C:T	5.20176e-07	-0.423737	-5.03233e-10	7.12004e-06	-0.237343	-5.03233e-10	3.01955e-07	-0.391687	-5.03233e-10
156115584	chr1:156115584:T:C	4.81472e-08	-1.5552	-1.24844	0.00132013	6.4857	-1.50046	2.60957e-08	-1.61717	-1.22302
156117415	chr1:156117415:A:G	3.95664e-08	-1.63655	-1.36337	0.00251304	7.13636	-1.50736	2.27675e-08	-1.67008	-1.30655
156117718	chr1:156117718:G:C	1.75225e-07	-1.52289e-10	-1.51183	1.96698e-06	-1.52289e-10	-1.52376	9.82907e-08	-1.52289e-10	-1.51404
156117781	chr1:156117781:A:G	3.24285e-07	-1.52289e-10	-0.89628	3.64527e-06	-1.52289e-10	-0.906827	1.86575e-07	-1.52289e-10	-0.873131
156117962	chr1:156117962:T:C	6.22573e-08	-1.31226	-1.23437	1.04337e-06	-0.932763	-1.22504	3.48188e-08	-1.33658	-1.21523
156118465	chr1:156118465:C:G	3.69194e-08	-1.667	-1.40216	0.00380077	7.02383	-0.981128	2.01211e-08	-1.70072	-1.39948
156118735	chr1:156118735:C:T	3.52399e-08	-1.62314	-1.49258	0.00526824	7.59453	-1.22533	1.87066e-08	-1.66723	-1.50586
156119359	chr1:156119359:G:A	2.08001e-07	-1.52289e-10	-1.34036	2.38673e-06	-1.52289e-10	-1.33033	1.1076e-07	-1.52289e-10	-1.3946
156119818	chr1:156119818:T:C	3.7265e-08	-1.70748	-1.35237	0.00246388	6.42744	-0.818201	2.12389e-08	-1.71806	-1.32807
156120082	chr1:156120082:C:T	3.84015e-08	-1.69079	-1.33902	0.00351755	6.76291	-0.797647	2.15354e-08	-1.71265	-1.31962
156120129	chr1:156120129:C:T	3.51099e-08	-1.59527	-1.52415	0.00586498	7.82093	-1.34443	1.88708e-08	-1.64062	-1.52373
156120504	chr1:156120504:G:A	4.07222e-07	-1.52289e-10	-0.668545	5.76744e-06	-1.52289e-10	-0.448028	2.89839e-07	-1.52289e-10	-0.432641
156120554	chr1:156120554:C:T	1.83825e-07	-1.52289e-10	-1.46392	2.1391e-06	-1.52289e-10	-1.43987	1.08499e-07	-1.52289e-10	-1.41523
156120652	chr1:156120652:A:G	1.45633e-07	-1.69682	-5.03233e-10	1.89329e-06	-1.56194	-5.03233e-10	8.27627e-08	-1.68599	-5.03233e-10
156120721	chr1:156120721:AAAAAC:A	2.21759e-07	-1.52289e-10	-1.27631	2.54451e-06	-1.52289e-10	-1.26632	1.16739e-07	-1.52289e-10	-1.34203
156121209	chr1:156121209:C:T	2.1883e-07	-1.52289e-10	-1.28961	2.41792e-06	-1.52289e-10	-1.31735	1.22793e-07	-1.52289e-10	-1.29147
156121362	chr1:156121362:AAAG:A	1.88433e-07	-1.52289e-10	-1.43916	2.25851e-06	-1.52289e-10	-1.38555	1.15161e-07	-1.52289e-10	-1.35564
156121642	chr1:156121642:C:A	1.77012e-07	-1.50169	-5.03233e-10	2.33489e-06	-1.35229	-5.03233e-10	1.05796e-07	-1.44046	-5.03233e-10
156122099	chr1:156122099:C:T	2.10619e-07	-1.52289e-10	-1.32785	2.32834e-06	-1.52289e-10	-1.3551	1.17288e-07	-1.52289e-10	-1.33734
156122146	chr1:156122146:G:A	1.77224e-07	-1.52289e-10	-1.50049	2.17362e-06	-1.52289e-10	-1.42386	1.00417e-07	-1.52289e-10	-1.49264
156122492	chr1:156122492:C:A	2.06404e-07	-1.34807	-5.03233e-10	2.40104e-06	-1.32435	-5.03233e-10	9.44875e-08	-1.5535	-5.03233e-10
156122788	chr1:156122788:G:A	1.92218e-07	-1.52289e-10	-1.41927	2.2837e-06	-1.52289e-10	-1.37446	1.11843e-07	-1.52289e-10	-1.38487
156122848	chr1:156122848:C:T	3.13584e-08	-1.70794	-1.52448	0.00167962	6.59209	-1.36603	1.74522e-08	-1.71793	-1.52457
156123040	chr1:156123040:G:A	4.62306e-08	-1.39047	-1.4538	0.0435162	9.63292	-1.15229	2.32156e-08	-1.47051	-1.48663
156123139	chr1:156123139:CAAG:C	3.80201e-08	-1.54466	-1.49513	0.0150065	8.65419	-1.23821	1.98367e-08	-1.60211	-1.51232
156123200	chr1:156123200:T:C	4.18456e-08	-1.61221	-1.3317	6.16197e-07	-1.28609	-1.39836	2.21583e-08	-1.64166	-1.3621
156123615	chr1:156123615:C:T	4.85736e-08	-1.46891	-1.32591	0.0350187	9.1523	-0.888921	2.40148e-08	-1.53951	-1.38379
156123629	chr1:156123629:T:C	2.11469e-07	-1.52289e-10	-1.32383	2.33831e-06	-1.52289e-10	-1.35083	1.18496e-07	-1.52289e-10	-1.32708
156124266	chr1:156124266:G:C	3.64476e-08	-1.57963	-1.50239	0.0110175	8.36771	-1.26073	1.92005e-08	-1.63033	-1.5167
156124512	chr1:156124512:C:T	2.20099e-07	-1.52289e-10	-1.28383	2.52178e-06	-1.52289e-10	-1.27529	1.16164e-07	-1.52289e-10	-1.34696
156124576	chr1:156124576:T:C	3.73226e-08	-1.56341	-1.4949	0.0129454	8.50538	-1.23714	1.95438e-08	-1.61717	-1.51213
156124652	chr1:156124652:T:G	3.62263e-08	-1.58096	-1.50716	0.0107319	8.35891	-1.27819	1.9132e-08	-1.63114	-1.51946
156124745	chr1:156124745:A:G	1.74505e-07	-1.52289e-10	-1.51595	2.42974e-06	-1.52289e-10	-1.31247	9.73462e-08	-1.52289e-10	-1.52369
156124787	chr1:156124787:A:G	1.78958e-07	-1.52289e-10	-1.49075	2.04967e-06	-1.52289e-10	-1.48258	1.0135e-07	-1.52289e-10	-1.48339
156124820	chr1:156124820:C:T	2.81592e-07	-1.52289e-10	-1.03744	3.47561e-06	-1.52289e-10	-0.954485	1.71359e-07	-1.52289e-10	-0.958203
156125403	chr1:156125403:AG:A	3.62034e-08	-1.58574	-1.50301	0.0105011	8.32185	-1.26288	1.91045e-08	-1.63511	-1.51693
156125573	chr1:156125573:C:T	1.9465e-07	-1.4067	-5.03233e-10	2.2593e-06	-1.3852	-5.03233e-10	9.10833e-08	-1.59019	-5.03233e-10
156125622	chr1:156125622:G:A	3.72496e-08	-1.56256	-1.4977	0.0129918	8.51711	-1.2453	1.95211e-08	-1.61663	-1.51384
156125645	chr1:156125645:C:T	2.61647e-07	-1.52289e-10	-1.11091	2.8853e-06	-1.52289e-10	-1.14063	1.31891e-07	-1.52289e-10	-1.21999
156125857	chr1:156125857:T:C	3.62844e-08	-1.56817	-1.51834	0.0114073	8.47037	-1.32862	1.92247e-08	-1.62144	-1.52433
156125921	chr1:156125921:T:C	4.87868e-08	-1.37088	-1.41956	0.00517257	7.86961	-1.51874	2.5178e-08	-1.46914	-1.40686
156125965	chr1:156125965:C:T	3.75075e-08	-1.54851	-1.50485	0.014266	8.63167	-1.26629	1.96569e-08	-1.60554	-1.518
156126018	chr1:156126018:C:A	3.68629e-08	-1.56146	-1.50924	0.0126265	8.52826	-1.28496	1.9405e-08	-1.61599	-1.52044
156126057	chr1:156126057:C:T	3.74806e-08	-1.54294	-1.51114	0.0145042	8.67423	-1.29229	1.96805e-08	-1.60096	-1.52138
156126585	chr1:156126585:G:A	1.01493e-07	-1.02722	-1.03069	1.9057e-06	-0.5903	-0.965107	5.95932e-08	-1.05998	-0.954442
156126596	chr1:156126596:G:A	3.85147e-08	-1.51252	-1.51434	0.0178018	8.89528	-1.30848	2.01588e-08	-1.57572	-1.52261
156126626	chr1:156126626:T:G	5.25189e-08	-1.29537	-1.42136	0.00762068	8.25673	-1.51837	2.68104e-08	-1.40405	-1.40912
156126900	chr1:156126900:A:G	3.0974e-07	-1.52289e-10	-0.94217	3.20851e-06	-1.52289e-10	-1.03445	1.62741e-07	-1.52289e-10	-1.00981
156127023	chr1:156127023:ACCCTGTCCT:A	5.25166e-08	-1.19261	-1.52416	0.0896842	10.5719	-1.36808	2.68294e-08	-1.28808	-1.52439
156127082	chr1:156127082:T:C	3.94944e-08	-1.49794	-1.5038	0.0207172	9.00381	-1.26535	2.05046e-08	-1.56396	-1.51735
156127128	chr1:156127128:G:A	4.84275e-08	-1.27478	-1.52306	0.0601548	10.1584	-1.35398	2.49149e-08	-1.36185	-1.52465
156127186	chr1:156127186:G:A	2.20204e-07	-1.52289e-10	-1.28335	2.52451e-06	-1.52289e-10	-1.27421	1.1628e-07	-1.52289e-10	-1.34596
156127773	chr1:156127773:G:A	1.87408e-07	-1.52289e-10	-1.44462	2.01448e-06	-1.52289e-10	-1.49989	1.0106e-07	-1.52289e-10	-1.48625
156127844	chr1:156127844:G:C	3.91707e-08	-1.50342	-1.50655	0.019694	8.96331	-1.2755	2.03682e-08	-1.56906	-1.51893
156128166	chr1:156128166:A:T	1.86032e-07	-1.52289e-10	-1.45198	2.00667e-06	-1.52289e-10	-1.50378	1.00561e-07	-1.52289e-10	-1.49121
156128251	chr1:156128251:G:A	3.44367e-07	-1.52289e-10	-0.836196	3.8496e-06	-1.52289e-10	-0.852287	1.92696e-07	-1.52289e-10	-0.840855
156128348	chr1:156128348:A:G	1.01701e-07	-1.02596	-1.02991	1.8951e-06	-0.593523	-0.967464	5.93967e-08	-1.05975	-0.957982
156128541	chr1:156128541:G:A	2.39733e-07	-1.19838	-5.03233e-10	3.01651e-06	-1.09616	-5.03233e-10	1.89258e-07	-0.858854	-5.03233e-10
156128829	chr1:156128829:A:G	5.1824e-08	-1.31955	-1.4105	0.00667127	8.12602	-1.52071	2.65058e-08	-1.42629	-1.39831
156128982	chr1:156128982:G:A	1.96038e-07	-1.52289e-10	-1.3996	2.48157e-06	-1.52289e-10	-1.29136	1.19716e-07	-1.52289e-10	-1.31685
156129039	chr1:156129039:G:A	2.32132e-07	-1.52289e-10	-1.2306	3.00542e-06	-1.52289e-10	-1.09984	1.35949e-07	-1.52289e-10	-1.18969
156129121	chr1:156129121:G:A	1.74647e-07	-1.52289e-10	-1.51514	1.97333e-06	-1.52289e-10	-1.52053	9.80894e-08	-1.52289e-10	-1.51609
156129603	chr1:156129603:C:T	1.80952e-07	-1.52289e-10	-1.47967	2.17716e-06	-1.52289e-10	-1.42223	1.0339e-07	-1.52289e-10	-1.46345
156129839	chr1:156129839:C:G	3.25056e-08	-1.67623	-1.52026	0.00328592	7.209	-1.31186	1.77334e-08	-1.70342	-1.5231
156129878	chr1:156129878:T:G	5.8203e-08	-1.23399	-1.37998	0.00987341	8.51762	-1.52027	3.13609e-08	-1.34533	-1.31108
156130039	chr1:156130039:A:G	3.19277e-08	-1.69269	-1.52174	0.00245527	6.90902	-1.30328	1.76032e-08	-1.71322	-1.52066
156130258	chr1:156130258:C:A	3.52223e-08	-1.61085	-1.50538	0.00820215	8.07895	-1.26706	1.86843e-08	-1.65622	-1.51806
156130348	chr1:156130348:T:C	4.86981e-08	-1.28024	-1.51202	0.050925	10.0968	-1.4589	2.5348e-08	-1.36687	-1.50239
156130443	chr1:156130443:T:TG	4.79912e-08	-1.29313	-1.51376	0.0571356	10.0492	-1.29625	2.46355e-08	-1.37746	-1.52032
156130698	chr1:156130698:C:T	3.57285e-07	-1.52289e-10	-0.799371	4.00215e-06	-1.52289e-10	-0.813425	2.00346e-07	-1.52289e-10	-0.801921
156130948	chr1:156130948:T:C	4.61107e-08	-1.41269	-1.43417	0.00403567	7.61667	-1.514	2.39127e-08	-1.50366	-1.4239
156131197	chr1:156131197:C:T	1.79962e-07	-1.52289e-10	-1.48516	2.10938e-06	-1.52289e-10	-1.45386	1.02702e-07	-1.52289e-10	-1.47013
156131278	chr1:156131278:T:A	4.30928e-08	-1.49227	-1.42227	0.00176779	6.79526	-1.51803	2.25109e-08	-1.57857	-1.4094
156131281	chr1:156131281:T:A	3.5017e-08	-1.63324	-1.48883	0.00468215	7.74243	-1.49118	1.93226e-08	-1.67188	-1.46881
156131372	chr1:156131372:G:T	2.14142e-07	-1.52289e-10	-1.31126	2.45409e-06	-1.52289e-10	-1.3025	1.13465e-07	-1.52289e-10	-1.37047
156131431	chr1:156131431:T:C	2.52953e-07	-1.52289e-10	-1.1447	2.57112e-06	-1.52289e-10	-1.25591	1.34402e-07	-1.52289e-10	-1.20113
156131758	chr1:156131758:T:C	3.51676e-08	-1.62016	-1.49762	0.00769114	7.98792	-1.24036	1.8655e-08	-1.6626	-1.51325
156131833	chr1:156131833:G:T	3.57914e-07	-1.52289e-10	-0.797611	4.00921e-06	-1.52289e-10	-0.811662	2.00707e-07	-1.52289e-10	-0.800119
156131861	chr1:156131861:A:G	2.97263e-07	-1.52289e-10	-0.983287	3.089e-06	-1.52289e-10	-1.07241	1.56566e-07	-1.52289e-10	-1.04849
156132042	chr1:156132042:A:G	3.55803e-08	-1.60697	-1.49914	0.00869554	8.11508	-1.24477	1.88246e-08	-1.65255	-1.51426
156132309	chr1:156132309:C:A	3.353e-08	-1.65153	-1.51393	0.00515114	7.64835	-1.30163	1.80641e-08	-1.68548	-1.52256
156132647	chr1:156132647:C:T	3.55226e-08	-1.60382	-1.50391	0.00880629	8.14468	-1.26171	1.88172e-08	-1.65	-1.51719
156132813	chr1:156132813:C:A	3.53121e-08	-1.60622	-1.50745	0.00852554	8.12524	-1.27467	1.87415e-08	-1.65196	-1.51927
156132903	chr1:156132903:G:A	3.81219e-08	-1.55316	-1.48395	0.0150936	8.62347	-1.2017	1.9759e-08	-1.6139	-1.50446
156132965	chr1:156132965:G:A	3.35889e-08	-1.6408	-1.52291	0.00529029	7.79036	-1.41699	1.83568e-08	-1.6771	-1.51486
156133401	chr1:156133401:T:C	5.04301e-08	-1.23611	-1.52121	0.072208	10.3245	-1.3374	2.58273e-08	-1.32632	-1.52422
156133444	chr1:156133444:G:A	3.7092e-08	-1.56383	-1.50067	0.00907315	8.38116	-1.46834	1.9998e-08	-1.61368	-1.49266
156133463	chr1:156133463:C:T	1.80042e-07	-1.52289e-10	-1.48472	2.11891e-06	-1.52289e-10	-1.44936	1.01033e-07	-1.52289e-10	-1.48652
156134029	chr1:156134029:CTTTTT:C	4.01923e-08	-1.46161	-1.52262	0.020755	9.07355	-1.33327	2.09921e-08	-1.53489	-1.52293
156134206	chr1:156134206:A:C	5.12214e-08	-1.26107	-1.48068	0.00935126	8.41018	-1.46716	2.55143e-08	-1.38128	-1.48144
156134292	chr1:156134292:C:T	1.7415e-07	-1.52289e-10	-1.51799	1.9746e-06	-1.52289e-10	-1.51989	9.91495e-08	-1.52289e-10	-1.50534
156134601	chr1:156134601:C:T	7.00918e-08	-1.1218	-1.3063	1.24546e-06	-0.653071	-1.32768	3.76549e-08	-1.15996	-1.31354
156134663	chr1:156134663:G:T	3.0145e-07	-1.52289e-10	-0.9693	3.12916e-06	-1.52289e-10	-1.05949	1.5864e-07	-1.52289e-10	-1.03533
156135237	chr1:156135237:T:C	7.88592e-08	-0.917978	-1.39226	0.0331342	9.73265	-1.52458	3.85252e-08	-1.05595	-1.3947
156135626	chr1:156135626:A:G	3.98282e-08	-1.71814	-1.27519	4.31359e-07	-1.63353	-1.40754	2.16569e-08	-1.71812	-1.30852
156135818	chr1:156135818:G:T	7.71227e-08	-0.957479	-1.37503	0.0285771	9.58454	-1.52444	3.78366e-08	-1.09156	-1.37714
156136171	chr1:156136171:A:G	1.98508e-07	-1.52289e-10	-1.38707	2.27428e-06	-1.52289e-10	-1.37859	1.06234e-07	-1.52289e-10	-1.43632
156136578	chr1:156136578:G:A	4.40874e-08	-1.4712	-1.42053	0.00225651	7.039	-1.51768	2.27957e-08	-1.5529	-1.4225
156137072	chr1:156137072:C:T	6.60175e-08	-1.07114	-1.41684	0.0146865	8.91905	-1.52462	3.28753e-08	-1.19136	-1.41788
156137384	chr1:156137384:A:G	2.28637e-07	-1.52289e-10	-1.24577	2.60242e-06	-1.52289e-10	-1.24381	1.18711e-07	-1.52289e-10	-1.32528
156137546	chr1:156137546:G:A	3.21462e-07	-1.52289e-10	-0.905023	4.05103e-06	-1.52289e-10	-0.801285	1.70748e-07	-1.52289e-10	-0.961779
156137743	chr1:156137743:C:T	7.29555e-08	-1.42343	-0.964626	2.03941e-06	-0.899082	-0.588514	4.01491e-08	-1.47397	-0.935397
156138228	chr1:156138228:C:T	8.25715e-08	-1.0013	-1.26294	0.0199443	9.19311	-1.49267	4.03993e-08	-1.12932	-1.27384
156138257	chr1:156138257:T:C	4.40332e-08	-1.43793	-1.45503	0.00308552	7.33744	-1.50322	2.24975e-08	-1.52997	-1.45859
156138355	chr1:156138355:C:T	1.88304e-07	-1.52289e-10	-1.43985	2.40955e-06	-1.52289e-10	-1.32082	1.10473e-07	-1.52289e-10	-1.3972
156138783	chr1:156138783:A:G	1.72993e-07	-1.52289e-10	-1.52465	1.98414e-06	-1.52289e-10	-1.51507	9.74943e-08	-1.52289e-10	-1.52217
156139471	chr1:156139471:C:T	1.22331e-07	-1.25141	-0.619762	2.20322e-06	-0.852866	-0.55747	7.38081e-08	-1.27083	-0.529671
156139499	chr1:156139499:T:C	1.73161e-07	-1.52289e-10	-1.52368	1.9977e-06	-1.52289e-10	-1.50826	9.78773e-08	-1.52289e-10	-1.51825
156139555	chr1:156139555:C:T	1.92984e-07	-1.52289e-10	-1.4153	2.14865e-06	-1.52289e-10	-1.43542	1.06864e-07	-1.52289e-10	-1.43041
156139745	chr1:156139745:G:A	1.98488e-07	-1.38717	-5.03233e-10	2.74544e-06	-1.19032	-5.03233e-10	1.10811e-07	-1.39414	-5.03233e-10
156140128	chr1:156140128:C:T	2.55663e-07	-1.52289e-10	-1.13404	2.32506e-06	-1.52289e-10	-1.35651	1.53699e-07	-1.52289e-10	-1.06697
156140375	chr1:156140375:A:G	4.69143e-08	-1.37283	-1.45675	0.0327115	9.36309	-1.16786	2.4051e-08	-1.45709	-1.46469
156140376	chr1:156140376:C:T	4.12218e-08	-1.50162	-1.45732	0.00209793	6.95115	-1.50271	2.13538e-08	-1.58113	-1.4596
156140522	chr1:156140522:G:A	1.37979e-07	-1.60525	-0.145552	1.26561e-06	-1.34513	-0.619578	7.36282e-08	-1.71227	-0.090665
156141496	chr1:156141496:A:G	6.60964e-08	-1.49227	-0.994522	2.09669e-06	-0.877223	-0.582671	4.06525e-08	-1.47766	-0.919249
156141499	chr1:156141499:G:A	5.83837e-08	-1.08686	-1.52401	0.0113642	8.55687	-1.41891	3.40956e-08	-1.04861	-1.52418
156141551	chr1:156141551:TG:T	4.81554e-07	-1.52289e-10	-0.500886	6.64885e-06	-1.52289e-10	-0.305812	3.36599e-07	-1.52289e-10	-0.283073
156141787	chr1:156141787:C:T	9.31837e-08	-0.670519	-1.47281	3.78534e-06	0.654334	-1.52346	4.50806e-08	-0.801562	-1.49195
156142446	chr1:156142446:C:T	5.93392e-08	-1.43466	-1.15997	9.54962e-07	-0.978079	-1.26826	3.16446e-08	-1.46172	-1.18568
156142545	chr1:156142545:A:T	4.60882e-08	-1.48334	-1.36401	8.90552e-07	-0.822949	-1.49322	2.46617e-08	-1.52192	-1.3748
156142573	chr1:156142573:T:A	5.95427e-07	-1.52289e-10	-0.288625	6.1631e-06	-1.52289e-10	-0.381676	2.68511e-07	-1.52289e-10	-0.509073
156142679	chr1:156142679:G:A	3.42646e-08	-1.69561	-1.44818	8.18268e-06	1.40512	-1.50336	2.04514e-08	-1.61922	-1.4647
156143270	chr1:156143270:G:A	5.05766e-08	-1.68019	-1.07423	6.42835e-07	-1.46951	-1.17261	2.73884e-08	-1.68378	-1.10806
156143278	chr1:156143278:T:C	2.37078e-07	-1.52289e-10	-1.20951	3.11596e-06	-1.52289e-10	-1.06372	1.49807e-07	-1.52289e-10	-1.09262
156143517	chr1:156143517:G:T	1.74968e-07	-1.52289e-10	-1.5133	1.96664e-06	-1.52289e-10	-1.52393	9.80478e-08	-1.52289e-10	-1.51651
156144456	chr1:156144456:A:G	2.48006e-07	-1.52289e-10	-1.16445	2.76622e-06	-1.52289e-10	-1.18277	1.25679e-07	-1.52289e-10	-1.26823
156144787	chr1:156144787:T:C	1.76133e-07	-1.52289e-10	-1.50667	1.96543e-06	-1.52289e-10	-1.52455	9.73451e-08	-1.52289e-10	-1.5237
156144804	chr1:156144804:A:G	1.76715e-07	-1.52289e-10	-1.50337	1.96537e-06	-1.52289e-10	-1.52458	9.73821e-08	-1.52289e-10	-1.52332
156145534	chr1:156145534:G:A	1.89146e-07	-1.52289e-10	-1.43538	2.13391e-06	-1.52289e-10	-1.4423	1.05984e-07	-1.52289e-10	-1.43868
156145866	chr1:156145866:T:G	8.97621e-07	-1.52289e-10	0.121844	1.18224e-05	-1.52289e-10	0.269737	5.58893e-07	-1.52289e-10	0.223991
156146015	chr1:156146015:C:T	4.39263e-08	-1.66305	-1.23234	6.10732e-07	-1.29705	-1.39631	2.35166e-08	-1.67316	-1.2711
156146697	chr1:156146697:T:G	4.82089e-08	-1.6062	-1.19616	3.91978e-07	-1.68201	-1.45479	2.70364e-08	-1.62318	-1.18161
156146729	chr1:156146729:AT:A	1.79973e-07	-1.52289e-10	-1.4851	1.96879e-06	-1.52289e-10	-1.52284	9.94826e-08	-1.52289e-10	-1.50198
156147070	chr1:156147070:C:T	4.08061e-08	-1.70282	-1.26626	6.07895e-07	-1.66042	-1.03759	2.38857e-08	-1.65172	-1.27697
156147793	chr1:156147793:G:T	6.32076e-08	-1.60926	-0.922215	2.41455e-06	-0.660446	-0.658298	4.02621e-08	-1.62135	-0.785205
156148164	chr1:156148164:A:G	1.80284e-07	-1.52289e-10	-1.48337	2.22301e-06	-1.52289e-10	-1.40139	1.02793e-07	-1.52289e-10	-1.46925
156148319	chr1:156148319:G:GA	1.90829e-07	-1.52289e-10	-1.42653	2.40714e-06	-1.52289e-10	-1.32182	1.14533e-07	-1.52289e-10	-1.3611
156148491	chr1:156148491:G:A	3.21983e-08	-1.68636	-1.51963	4.10563e-07	-1.65484	-1.43564	1.88652e-08	-1.66498	-1.49967
156148675	chr1:156148675:A:T	3.30372e-07	-0.877684	-5.03233e-10	2.68048e-06	-1.21426	-5.03233e-10	1.73968e-07	-0.943092	-5.03233e-10
156149405	chr1:156149405:C:T	1.98054e-07	-1.52289e-10	-1.38936	2.0951e-06	-1.52289e-10	-1.46066	1.11755e-07	-1.52289e-10	-1.38566
156149886	chr1:156149886:G:A	2.15334e-07	-1.52289e-10	-1.30571	2.56237e-06	-1.52289e-10	-1.25932	1.28234e-07	-1.52289e-10	-1.24811
156150523	chr1:156150523:T:C	1.73289e-07	-1.52289e-10	-1.52294	1.97842e-06	-1.52289e-10	-1.51796	9.74005e-08	-1.52289e-10	-1.52313
156150590	chr1:156150590:G:A	2.01758e-07	-1.52289e-10	-1.37083	2.29653e-06	-1.52289e-10	-1.36886	1.14137e-07	-1.52289e-10	-1.36456
156150675	chr1:156150675:G:A	8.28704e-07	-1.52289e-10	0.0419586	1.08605e-05	-1.52289e-10	0.184875	5.35014e-07	-1.52289e-10	0.180326
156150697	chr1:156150697:C:G	5.44171e-08	-1.66706	-1.01417	1.6806e-06	-0.898527	-0.782576	3.26508e-08	-1.66886	-0.947236
156150711	chr1:156150711:G:A	2.40679e-07	-1.52289e-10	-1.19444	3.03685e-06	-1.52289e-10	-1.08943	1.40113e-07	-1.52289e-10	-1.15951
156150951	chr1:156150951:C:T	1.98793e-07	-1.38564	-5.03233e-10	2.31031e-06	-1.36287	-5.03233e-10	1.0153e-07	-1.48161	-5.03233e-10
156150991	chr1:156150991:C:T	4.04855e-07	-1.52289e-10	-0.674374	5.09574e-06	-1.52289e-10	-0.57185	2.51682e-07	-1.52289e-10	-0.573801
156151056	chr1:156151056:C:T	1.90667e-07	-1.52289e-10	-1.42737	2.06026e-06	-1.52289e-10	-1.47742	9.83846e-08	-1.52289e-10	-1.51308
156151299	chr1:156151299:C:T	3.18656e-08	-1.69617	-1.52021	7.03572e-07	-1.06213	-1.48972	1.7926e-08	-1.69469	-1.52103
156151395	chr1:156151395:G:A	2.01632e-07	-1.52289e-10	-1.37146	2.17453e-06	-1.52289e-10	-1.42344	1.10079e-07	-1.52289e-10	-1.40077
156151554	chr1:156151554:T:C	6.64917e-07	-1.52289e-10	-0.178242	8.64967e-06	-1.52289e-10	-0.0427353	4.25889e-07	-1.52289e-10	-0.0477874
156151607	chr1:156151607:C:T	2.1785e-07	-1.2941	-5.03233e-10	3.33668e-06	-0.995281	-5.03233e-10	1.2658e-07	-1.26109	-5.03233e-10
156152282	chr1:156152282:A:G	3.12707e-08	-1.71087	-1.52435	4.49665e-07	-1.48507	-1.51444	1.74665e-08	-1.71782	-1.52386
156152310	chr1:156152310:G:C	3.14587e-08	-1.70475	-1.52447	4.63141e-07	-1.45457	-1.51541	1.75073e-08	-1.71576	-1.52358
156152349	chr1:156152349:T:C	3.5108e-08	-1.63343	-1.48605	5.40733e-07	-1.31893	-1.49616	1.97151e-08	-1.66024	-1.46034
156152533	chr1:156152533:A:C	2.51508e-07	-1.52289e-10	-1.15043	2.8515e-06	-1.52289e-10	-1.15241	1.40989e-07	-1.52289e-10	-1.15328
156152984	chr1:156152984:C:A	1.73573e-07	-1.52289e-10	-1.52131	1.97302e-06	-1.52289e-10	-1.52069	9.74306e-08	-1.52289e-10	-1.52283
156155184	chr1:156155184:TGGCTG:T	5.72172e-07	-1.52289e-10	-0.328464	6.42154e-06	-1.52289e-10	-0.340598	3.12181e-07	-1.52289e-10	-0.358385
156155897	chr1:156155897:T:C	2.00719e-07	-1.52289e-10	-1.376	2.62001e-06	-1.52289e-10	-1.23708	1.238e-07	-1.52289e-10	-1.28329
156156806	chr1:156156806:C:T	2.03181e-07	-1.52289e-10	-1.36381	2.47739e-06	-1.52289e-10	-1.29305	1.14613e-07	-1.52289e-10	-1.3604
156156826	chr1:156156826:C:T	4.79051e-08	-1.28423	-1.52446	8.60596e-07	-0.829601	-1.52079	2.20657e-08	-1.51582	-1.49212
156157124	chr1:156157124:A:G	1.89678e-07	-1.52289e-10	-1.43258	2.01521e-06	-1.52289e-10	-1.49953	1.006e-07	-1.52289e-10	-1.49082
156157411	chr1:156157411:C:T	1.8757e-07	-1.52289e-10	-1.44375	2.00403e-06	-1.52289e-10	-1.5051	9.99602e-08	-1.52289e-10	-1.49719
156157577	chr1:156157577:T:C	3.57267e-08	-1.61977	-1.48224	3.8141e-07	-1.64114	-1.523	2.04962e-08	-1.61509	-1.46664
156158348	chr1:156158348:G:A	1.91805e-07	-1.52289e-10	-1.42142	2.02864e-06	-1.52289e-10	-1.49289	1.013e-07	-1.52289e-10	-1.48388
156158546	chr1:156158546:G:A	7.70599e-08	-0.821538	-1.51178	1.395e-06	-0.403629	-1.46374	3.33336e-08	-1.16859	-1.42681
156159188	chr1:156159188:T:G	1.88143e-07	-1.52289e-10	-1.4407	2.00776e-06	-1.52289e-10	-1.50324	1.00084e-07	-1.52289e-10	-1.49595
156159543	chr1:156159543:C:T	3.34379e-08	-1.65666	-1.51155	3.83116e-07	-1.63857	-1.52111	1.92115e-08	-1.64384	-1.50262
156159935	chr1:156159935:A:G	4.93224e-07	-0.476941	-5.03233e-10	5.44576e-06	-0.505419	-5.03233e-10	1.57652e-07	-1.04158	-5.03233e-10
156159957	chr1:156159957:A:C	3.73178e-08	-1.55215	-1.50628	3.61204e-07	-1.71612	-1.50245	1.99623e-08	-1.60024	-1.50788
156160005	chr1:156160005:C:T	8.59969e-08	-1.71524	-0.508357	7.13457e-07	-1.68025	-0.857635	5.47972e-08	-1.64412	-0.45421
156160016	chr1:156160016:T:C	1.83342e-07	-1.52289e-10	-1.46655	2.31018e-06	-1.52289e-10	-1.36293	1.1005e-07	-1.52289e-10	-1.40103
156160148	chr1:156160148:A:T	1.76118e-07	-1.52289e-10	-1.50675	2.09958e-06	-1.52289e-10	-1.45852	1.02873e-07	-1.52289e-10	-1.46847
156160177	chr1:156160177:A:G	4.70202e-08	-1.52291	-1.30442	7.44008e-07	-1.23455	-1.26141	2.26864e-08	-1.66678	-1.31342
156160863	chr1:156160863:G:C	1.73233e-07	-1.52289e-10	-1.52327	1.98145e-06	-1.52289e-10	-1.51643	9.78015e-08	-1.52289e-10	-1.51903
156161088	chr1:156161088:G:A	2.08088e-07	-1.52289e-10	-1.33994	2.57946e-06	-1.52289e-10	-1.25268	1.24699e-07	-1.52289e-10	-1.27607
156161826	chr1:156161826:A:G	5.15932e-08	-1.70943	-1.02509	1.03822e-06	-1.28807	-0.874673	2.76956e-08	-1.71813	-1.06256
156162029	chr1:156162029:G:C	4.44499e-08	-1.60852	-1.27502	4.54208e-07	-1.7173	-1.27215	2.26982e-08	-1.66033	-1.31935
156162205	chr1:156162205:G:A	3.74965e-08	-1.53068	-1.52297	3.54736e-07	-1.71405	-1.52259	1.9816e-08	-1.59082	-1.52466
156162556	chr1:156162556:G:A	1.76964e-07	-1.52289e-10	-1.50196	2.05336e-06	-1.52289e-10	-1.48078	9.78815e-08	-1.52289e-10	-1.51821
156163118	chr1:156163118:GCA:G	3.90889e-08	-1.62995	-1.38212	5.64121e-07	-1.4205	-1.35224	1.97397e-08	-1.70887	-1.41046
156163247	chr1:156163247:T:C	3.70614e-08	-1.6434	-1.42193	4.1119e-07	-1.71287	-1.37609	2.00659e-08	-1.68586	-1.41708
156164589	chr1:156164589:A:T	1.74089e-07	-1.52289e-10	-1.51834	1.96984e-06	-1.52289e-10	-1.5223	9.73626e-08	-1.52289e-10	-1.52352
156165236	chr1:156165236:C:T	2.15004e-07	-1.52289e-10	-1.30724	2.87565e-06	-1.52289e-10	-1.14398	1.34818e-07	-1.52289e-10	-1.19804
156165450	chr1:156165450:G:C	3.5645e-08	-1.59342	-1.51088	3.69335e-07	-1.68141	-1.51489	2.02578e-08	-1.59242	-1.50101
156165529	chr1:156165529:C:T	4.37908e-07	-1.52289e-10	-0.595894	5.96735e-06	-1.52289e-10	-0.413954	2.9976e-07	-1.52289e-10	-0.398984
156165777	chr1:156165777:C:T	1.74429e-07	-1.52289e-10	-1.51638	1.96805e-06	-1.52289e-10	-1.52322	9.73013e-08	-1.52289e-10	-1.52415
156166798	chr1:156166798:A:G	5.59225e-08	-1.68915	-0.964786	8.65255e-07	-1.54269	-0.802294	3.17827e-08	-1.64716	-0.99588
156166854	chr1:156166854:A:G	1.74581e-07	-1.52289e-10	-1.51551	1.96738e-06	-1.52289e-10	-1.52355	9.72839e-08	-1.52289e-10	-1.52433
156166960	chr1:156166960:A:G	5.9067e-07	-1.52289e-10	-0.296647	6.66234e-06	-1.52289e-10	-0.303785	3.22671e-07	-1.52289e-10	-0.325334
156167003	chr1:156167003:T:C	4.156e-08	-1.6095	-1.34126	4.26824e-07	-1.71299	-1.33865	2.14735e-08	-1.65592	-1.37923
156167004	chr1:156167004:G:A	9.76843e-08	-0.756812	-1.33935	1.8417e-06	-0.362316	-1.22725	4.47609e-08	-1.11008	-1.19055
156168070	chr1:156168070:G:A	4.45329e-08	-1.59154	-1.29013	6.67831e-07	-1.3467	-1.25727	2.169e-08	-1.69788	-1.32724
156168346	chr1:156168346:T:C	3.96548e-08	-1.63807	-1.35962	4.4427e-07	-1.70722	-1.30436	2.1548e-08	-1.67803	-1.35366
156168424	chr1:156168424:G:A	6.87985e-07	-1.52289e-10	-0.144137	7.2876e-06	-1.52289e-10	-0.214082	3.58622e-07	-1.52289e-10	-0.219698
156168475	chr1:156168475:C:T	2.17969e-07	-1.52289e-10	-1.29355	2.92797e-06	-1.52289e-10	-1.12595	1.37116e-07	-1.52289e-10	-1.18114
156168685	chr1:156168685:T:A	1.73954e-07	-1.52289e-10	-1.51911	1.96578e-06	-1.52289e-10	-1.52437	9.73669e-08	-1.52289e-10	-1.52348
156168770	chr1:156168770:G:A	1.7582e-07	-1.52289e-10	-1.50844	1.96522e-06	-1.52289e-10	-1.52465	9.72704e-08	-1.52289e-10	-1.52447
156169560	chr1:156169560:C:T	3.12231e-07	-1.52289e-10	-0.934161	3.30004e-06	-1.52289e-10	-1.00632	1.50878e-07	-1.52289e-10	-1.08549
156170050	chr1:156170050:C:T	4.30014e-08	-1.60602	-1.31065	4.39884e-07	-1.71397	-1.30753	2.21644e-08	-1.65248	-1.35099
156170052	chr1:156170052:A:G	4.22423e-08	-1.63705	-1.29743	4.75844e-07	-1.70794	-1.23498	2.29321e-08	-1.67663	-1.2928
156170623	chr1:156170623:G:A	1.75671e-07	-1.52289e-10	-1.50929	1.96525e-06	-1.52289e-10	-1.52463	9.72644e-08	-1.52289e-10	-1.52453
156170700	chr1:156170700:A:G	1.74975e-07	-1.52289e-10	-1.51326	1.96629e-06	-1.52289e-10	-1.52411	9.72583e-08	-1.52289e-10	-1.5246
156170934	chr1:156170934:A:T	1.6789e-07	-0.0371727	-1.51742	1.64031e-06	-0.198975	-1.50639	7.34708e-08	-0.283549	-1.52153
156171141	chr1:156171141:G:T	7.71239e-08	-0.839738	-1.49275	6.14808e-07	-1.17365	-1.51305	3.20804e-08	-1.16029	-1.47344
156172059	chr1:156172059:C:T	2.12859e-07	-1.31727	-5.03233e-10	3.06433e-06	-1.08043	-5.03233e-10	1.09287e-07	-1.40799	-5.03233e-10
156172691	chr1:156172691:G:A	5.15999e-07	-1.52289e-10	-0.431799	5.39422e-06	-1.52289e-10	-0.514929	2.67771e-07	-1.52289e-10	-0.511833
156173466	chr1:156173466:G:A	1.80814e-07	-1.48043	-5.03233e-10	1.69536e-06	-1.67236	-5.03233e-10	9.64398e-08	-1.53305	-5.03233e-10
156173751	chr1:156173751:G:A	2.05527e-07	-1.52289e-10	-1.35233	2.57275e-06	-1.52289e-10	-1.25528	1.20539e-07	-1.52289e-10	-1.30999
156174608	chr1:156174608:G:C	2.36139e-07	-1.52289e-10	-1.21348	3.60185e-06	-1.52289e-10	-0.918808	1.66965e-07	-1.52289e-10	-0.984181
156175777	chr1:156175777:C:T	1.86607e-07	-1.52289e-10	-1.4489	2.02642e-06	-1.52289e-10	-1.49398	9.77294e-08	-1.52289e-10	-1.51976
156175778	chr1:156175778:G:A	1.78584e-07	-1.52289e-10	-1.49284	1.96589e-06	-1.52289e-10	-1.52431	9.73107e-08	-1.52289e-10	-1.52406
156176427	chr1:156176427:C:T	4.84874e-08	-1.69021	-1.10639	1.07829e-06	-1.00538	-1.1195	2.4868e-08	-1.71803	-1.17035
156176738	chr1:156176738:C:T	2.88392e-07	-1.52289e-10	-1.01358	3.06171e-06	-1.52289e-10	-1.08128	1.40727e-07	-1.52289e-10	-1.15514
156176755	chr1:156176755:C:T	1.31865e-06	0.506456	-5.03233e-10	3.30722e-05	1.29844	-5.03233e-10	9.16818e-07	0.718943	-5.03233e-10
156176849	chr1:156176849:G:A	1.59582e-07	-1.60535	-5.03233e-10	0.000813454	4.50103	-5.03233e-10	8.76562e-08	-1.62854	-5.03233e-10
156176898	chr1:156176898:G:A	1.88259e-07	-1.44009	-5.03233e-10	1.75136e-06	-1.63986	-5.03233e-10	9.95406e-08	-1.5014	-5.03233e-10
156177034	chr1:156177034:T:C	1.4645e-07	-1.63133	-0.0598911	2.62574e-06	-1.4932	0.258302	1.06404e-07	-1.70889	0.274164
156177535	chr1:156177535:T:C	1.9104e-07	-1.02626	-0.399161	5.74976e-06	-0.275341	-0.175757	6.81093e-08	-1.37186	-0.508994
156177767	chr1:156177767:C:T	5.21196e-08	-1.20856	-1.5158	9.11382e-07	-0.824234	-1.46882	2.39659e-08	-1.40177	-1.52357
156178005	chr1:156178005:C:A	2.24092e-07	-1.1829	-0.0829503	3.4109e-06	-0.170623	-0.802658	9.30846e-08	-1.49951	-0.0689448
156178374	chr1:156178374:T:C	6.8841e-08	-1.25521	-1.19089	1.31234e-06	-0.897077	-1.03136	2.96643e-08	-1.43378	-1.27824
156178510	chr1:156178510:A:G	2.07616e-07	-1.52289e-10	-1.34221	3.03342e-06	-1.52289e-10	-1.09057	1.40344e-07	-1.52289e-10	-1.15787
156178972	chr1:156178972:G:A	1.75879e-07	-1.52289e-10	-1.50811	1.99238e-06	-1.52289e-10	-1.51093	9.95238e-08	-1.52289e-10	-1.50157
156180084	chr1:156180084:CTTCT:C	6.25048e-07	-1.52289e-10	-0.240075	7.03431e-06	-1.52289e-10	-0.249456	3.68361e-07	-1.52289e-10	-0.192903
156180261	chr1:156180261:G:A	3.93856e-08	-1.49762	-1.50688	6.16693e-07	-1.18382	-1.49982	2.1245e-08	-1.61582	-1.43003
156180397	chr1:156180397:C:G	4.38897e-08	-1.42918	-1.46704	7.45396e-07	-1.13729	-1.3568	2.11158e-08	-1.56443	-1.48751
156180567	chr1:156180567:T:C	6.79892e-08	-1.36387	-1.09468	1.31345e-06	-1.05611	-0.871489	3.02497e-08	-1.51098	-1.1815
156181259	chr1:156181259:A:C	2.17712e-07	-1.52289e-10	-1.29473	2.59679e-06	-1.52289e-10	-1.24598	1.35233e-07	-1.52289e-10	-1.19496
156181844	chr1:156181844:G:A	1.73881e-07	-1.52289e-10	-1.51953	1.99586e-06	-1.52289e-10	-1.50918	9.82895e-08	-1.52289e-10	-1.51405
156182722	chr1:156182722:C:G	3.57353e-07	-1.483	0.683824	8.22721e-06	-1.24447	1.15166	2.77283e-07	-1.65043	1.17351
156182768	chr1:156182768:T:C	7.04066e-07	-0.121032	-5.03233e-10	1.35831e-05	0.408573	-5.03233e-10	4.35007e-07	-0.0266043	-5.03233e-10
156182924	chr1:156182924:G:A	3.9032e-08	-1.51727	-1.49625	6.15912e-07	-1.1972	-1.4877	2.14046e-08	-1.62754	-1.41082
156183026	chr1:156183026:TA:T	1.75393e-06	0.791709	-5.03233e-10	3.8975e-05	1.46266	-5.03233e-10	1.00308e-06	0.808863	-5.03233e-10
156183028	chr1:156183028:CTATGTT:C	1.74713e-06	0.787828	-5.03233e-10	3.88205e-05	1.45869	-5.03233e-10	9.99293e-07	0.805082	-5.03233e-10
156183061	chr1:156183061:C:T	1.98945e-07	-1.52289e-10	-1.38487	2.47998e-06	-1.52289e-10	-1.29201	1.16758e-07	-1.52289e-10	-1.34186
156183226	chr1:156183226:C:G	1.97771e-07	-1.52289e-10	-1.39079	2.27579e-06	-1.52289e-10	-1.37793	1.11332e-07	-1.52289e-10	-1.38945
156183252	chr1:156183252:A:G	7.91475e-08	-1.30364	-1.00295	1.58851e-06	-0.968178	-0.76928	3.39536e-08	-1.4787	-1.09827
156183253	chr1:156183253:C:T	2.03592e-07	-1.52289e-10	-1.36178	2.55318e-06	-1.52289e-10	-1.26292	1.19919e-07	-1.52289e-10	-1.31515
156183673	chr1:156183673:C:T	7.06281e-08	-1.08679	-1.33368	1.93056e-06	-0.163959	-1.37848	2.80125e-08	-1.41306	-1.35626
156184537	chr1:156184537:T:G	3.49686e-07	-0.820868	-5.03233e-10	4.92057e-06	-0.606832	-5.03233e-10	1.96364e-07	-0.821994	-5.03233e-10
156184859	chr1:156184859:C:T	1.80982e-07	-1.52289e-10	-1.47951	2.05774e-06	-1.52289e-10	-1.47865	1.00493e-07	-1.52289e-10	-1.49188
156185156	chr1:156185156:A:G	2.10851e-07	-1.52289e-10	-1.32675	2.18597e-06	-1.52289e-10	-1.4182	1.06241e-07	-1.52289e-10	-1.43626
156185492	chr1:156185492:T:C	1.87488e-07	-1.52289e-10	-1.44419	2.03983e-06	-1.52289e-10	-1.48739	1.00444e-07	-1.52289e-10	-1.49237
156186303	chr1:156186303:G:A	4.48131e-08	-1.41533	-1.46007	3.64422e-07	-1.69911	-1.51058	2.95476e-08	-1.23807	-1.4779
156186428	chr1:156186428:T:C	5.52506e-08	-1.38845	-1.27758	6.14767e-07	-1.69677	-0.989993	4.04709e-08	-1.1696	-1.23178
156186909	chr1:156186909:G:C	5.58822e-07	-0.352073	-5.03233e-10	8.12397e-06	-0.105438	-5.03233e-10	3.26504e-07	-0.313523	-5.03233e-10
156186998	chr1:156186998:A:G	3.40866e-08	-1.62758	-1.52142	3.57275e-07	-1.71808	-1.51142	1.89175e-08	-1.63988	-1.522
156187160	chr1:156187160:G:C	3.49051e-08	-1.61937	-1.5059	3.63539e-07	-1.71816	-1.49396	1.8995e-08	-1.63323	-1.52456
156187467	chr1:156187467:C:T	3.20711e-08	-1.70761	-1.50234	3.52654e-07	-1.71803	-1.5245	2.18371e-08	-1.55527	-1.46309
156187565	chr1:156187565:C:T	2.35275e-07	-1.52289e-10	-1.21715	2.71284e-06	-1.52289e-10	-1.20226	1.31293e-07	-1.52289e-10	-1.22454
156187610	chr1:156187610:G:A	4.45498e-08	-1.39269	-1.4886	5.14148e-07	-1.39032	-1.47519	2.6833e-08	-1.33456	-1.47777
156187712	chr1:156187712:A:T	1.91402e-07	-1.52289e-10	-1.42353	2.24678e-06	-1.52289e-10	-1.39076	1.05545e-07	-1.52289e-10	-1.44282
156187806	chr1:156187806:A:G	1.73025e-07	-1.52289e-10	-1.52447	1.98791e-06	-1.52289e-10	-1.51317	9.85611e-08	-1.52289e-10	-1.51129
156188293	chr1:156188293:T:C	1.55158e-07	-1.63346	-5.03233e-10	1.67298e-06	-1.68565	-5.03233e-10	8.52838e-08	-1.65598	-5.03233e-10
156188370	chr1:156188370:T:C	1.95875e-07	-1.52289e-10	-1.40043	2.54182e-06	-1.52289e-10	-1.26738	1.19086e-07	-1.52289e-10	-1.32212
156188413	chr1:156188413:G:A	3.87427e-07	-1.52289e-10	-0.718378	4.15139e-06	-1.52289e-10	-0.776813	2.3546e-07	-1.52289e-10	-0.640424
156188425	chr1:156188425:A:G	2.09676e-07	-1.52289e-10	-1.33234	2.77503e-06	-1.52289e-10	-1.17959	1.29333e-07	-1.52289e-10	-1.23957
156188576	chr1:156188576:T:C	3.73303e-08	-1.56978	-1.48831	3.60015e-07	-1.71079	-1.51107	2.14241e-08	-1.59936	-1.43809
156188986	chr1:156188986:G:A	3.6773e-08	-1.55684	-1.5163	5.11399e-07	-1.43191	-1.43895	1.75748e-08	-1.71504	-1.52046
156189190	chr1:156189190:C:T	2.33416e-07	-1.52289e-10	-1.22508	2.43457e-06	-1.52289e-10	-1.31049	1.25296e-07	-1.52289e-10	-1.27128
156189273	chr1:156189273:C:A	4.85469e-08	-1.36819	-1.42718	3.77495e-07	-1.68157	-1.49288	3.31713e-08	-1.15354	-1.44674
156189741	chr1:156189741:G:A	3.93992e-08	-1.49422	-1.50994	3.64598e-07	-1.68957	-1.51964	2.23365e-08	-1.53201	-1.46374
156189930	chr1:156189930:G:A	3.5485e-08	-1.7141	-1.39469	3.6988e-07	-1.71679	-1.47805	2.46412e-08	-1.58174	-1.3158
156189999	chr1:156189999:T:C	1.92904e-07	-1.52289e-10	-1.41571	2.42422e-06	-1.52289e-10	-1.31475	1.00821e-07	-1.52289e-10	-1.48862
156190022	chr1:156190022:G:A	1.73656e-07	-1.52289e-10	-1.52083	1.97614e-06	-1.52289e-10	-1.51911	9.80302e-08	-1.52289e-10	-1.51669
156190230	chr1:156190230:T:G	1.73076e-07	-1.52289e-10	-1.52417	1.99011e-06	-1.52289e-10	-1.51207	9.86398e-08	-1.52289e-10	-1.51049
156190567	chr1:156190567:T:C	4.00212e-08	-1.47835	-1.51015	3.66703e-07	-1.68353	-1.51993	2.26446e-08	-1.51783	-1.46421
156190902	chr1:156190902:A:G	3.38557e-08	-1.71756	-1.43824	3.62824e-07	-1.71225	-1.50185	2.27135e-08	-1.60768	-1.37132
156190905	chr1:156190905:A:G	3.78949e-08	-1.54127	-1.50182	3.6086e-07	-1.70457	-1.51496	2.17224e-08	-1.57466	-1.44896
156191068	chr1:156191068:G:A	1.99173e-07	-1.52289e-10	-1.38373	2.27231e-06	-1.52289e-10	-1.37946	1.07567e-07	-1.52289e-10	-1.42386
156191101	chr1:156191101:T:C	4.06587e-08	-1.46038	-1.51231	3.6886e-07	-1.67649	-1.52111	2.29216e-08	-1.50092	-1.46896
156191140	chr1:156191140:G:A	4.7728e-08	-1.70227	-1.11011	2.12797e-06	-0.114051	-1.33104	2.45368e-08	-1.71386	-1.18793
156191294	chr1:156191294:A:G	1.86047e-07	-1.4519	-5.03233e-10	1.84645e-06	-1.58699	-5.03233e-10	1.01948e-07	-1.4775	-5.03233e-10
156191364	chr1:156191364:TC:T	1.97478e-07	-1.52289e-10	-1.39228	2.56898e-06	-1.52289e-10	-1.25675	1.20158e-07	-1.52289e-10	-1.31316
156191365	chr1:156191365:C:A	3.62032e-07	-1.52289e-10	-0.786171	3.79372e-06	-1.52289e-10	-0.86691	2.16799e-07	-1.52289e-10	-0.722995
156191383	chr1:156191383:C:T	2.33313e-07	-1.52289e-10	-1.22552	2.43376e-06	-1.52289e-10	-1.31082	1.25253e-07	-1.52289e-10	-1.27163
156191411	chr1:156191411:G:A	1.2679e-07	-1.11628	-0.719096	7.76504e-07	-1.48153	-0.971681	7.11013e-08	-1.09781	-0.740048
156191860	chr1:156191860:C:T	2.15441e-07	-1.52289e-10	-1.30522	2.82706e-06	-1.52289e-10	-1.16102	1.09623e-07	-1.52289e-10	-1.40492
156191891	chr1:156191891:C:T	4.87077e-08	-1.37417	-1.41789	3.78875e-07	-1.68368	-1.48712	3.32073e-08	-1.16125	-1.43795
156192003	chr1:156192003:T:C	9.23444e-08	-1.68717	-0.465204	1.20334e-06	-1.71098	-0.304175	6.11987e-08	-1.70094	-0.286901
156192241	chr1:156192241:G:T	4.83116e-08	-1.69696	-1.10328	2.24347e-06	-0.0667998	-1.32543	2.46562e-08	-1.71588	-1.18105
156192661	chr1:156192661:G:A	9.17734e-07	-1.52289e-10	0.144004	9.12601e-06	-1.52289e-10	0.0108727	4.45803e-07	-1.52289e-10	-0.002089
156192768	chr1:156192768:A:G	3.88777e-08	-1.50154	-1.51594	3.62524e-07	-1.69202	-1.5229	2.19053e-08	-1.53824	-1.477
156192842	chr1:156192842:C:T	4.89891e-08	-1.37089	-1.41542	3.79675e-07	-1.68261	-1.48608	3.34087e-08	-1.15689	-1.43626
156193904	chr1:156193904:G:T	3.98118e-08	-1.70888	-1.28486	3.91868e-07	-1.71793	-1.41916	2.85609e-08	-1.55662	-1.1933
156194115	chr1:156194115:C:T	5.48344e-08	-1.43011	-1.24348	4.08874e-07	-1.70171	-1.39289	3.58084e-08	-1.23112	-1.29266
156194934	chr1:156194934:G:C	2.03553e-07	-1.52289e-10	-1.36198	2.53052e-06	-1.52289e-10	-1.27183	1.17491e-07	-1.52289e-10	-1.3356
156195051	chr1:156195051:G:C	1.93619e-07	-1.52289e-10	-1.41201	2.59021e-06	-1.52289e-10	-1.24852	1.23998e-07	-1.52289e-10	-1.2817
156195319	chr1:156195319:G:C	2.38414e-07	-1.52289e-10	-1.2039	3.19479e-06	-1.52289e-10	-1.03873	1.20697e-07	-1.52289e-10	-1.30868
156195478	chr1:156195478:C:T	2.38995e-07	-1.52289e-10	-1.20146	2.26326e-06	-1.52289e-10	-1.38345	1.31997e-07	-1.52289e-10	-1.21919
156195499	chr1:156195499:T:G	3.57644e-08	-1.58737	-1.51358	3.55262e-07	-1.71376	-1.5214	2.05221e-08	-1.60963	-1.47084
156195526	chr1:156195526:G:C	3.91048e-08	-1.50481	-1.50685	3.64031e-07	-1.69289	-1.51788	2.22562e-08	-1.54146	-1.45789
156195527	chr1:156195527:C:T	1.82401e-07	-1.52289e-10	-1.47169	2.0773e-06	-1.52289e-10	-1.46919	1.03692e-07	-1.52289e-10	-1.46055
156195831	chr1:156195831:G:A	1.83082e-07	-1.52289e-10	-1.46797	2.02875e-06	-1.52289e-10	-1.49284	1.00571e-07	-1.52289e-10	-1.4911
156196201	chr1:156196201:G:A	5.61931e-07	-1.52289e-10	-0.346525	6.39381e-06	-1.52289e-10	-0.344925	3.33592e-07	-1.52289e-10	-0.292047
156196371	chr1:156196371:C:T	1.792e-07	-1.52289e-10	-1.4894	2.04488e-06	-1.52289e-10	-1.48492	1.01586e-07	-1.52289e-10	-1.48107
156197055	chr1:156197055:CTG:C	2.21118e-07	-1.52289e-10	-1.27921	2.60827e-06	-1.52289e-10	-1.24157	1.26976e-07	-1.52289e-10	-1.25797
156197061	chr1:156197061:A:G	2.66173e-07	-1.52289e-10	-1.09376	3.35098e-06	-1.52289e-10	-0.991004	1.65621e-07	-1.52289e-10	-0.992262
156198945	chr1:156198945:T:C	4.32427e-08	-1.39821	-1.51286	3.79881e-07	-1.65082	-1.51733	2.4222e-08	-1.45599	-1.45871
156199819	chr1:156199819:A:G	3.50509e-08	-1.5989	-1.5222	3.53038e-07	-1.71678	-1.52465	1.98987e-08	-1.61682	-1.49449
156200527	chr1:156200527:G:A	2.27631e-07	-1.52289e-10	-1.25018	3.01678e-06	-1.52289e-10	-1.09606	1.16242e-07	-1.52289e-10	-1.34629
156201443	chr1:156201443:C:T	2.06531e-07	-1.34745	-5.03233e-10	2.03747e-06	-1.48855	-5.03233e-10	1.22389e-07	-1.29476	-5.03233e-10
156201505	chr1:156201505:C:G	3.71927e-08	-1.55003	-1.51176	3.57993e-07	-1.70681	-1.52069	2.11692e-08	-1.58178	-1.46764
156201588	chr1:156201588:TTTC:T	1.99275e-07	-1.52289e-10	-1.38322	2.3629e-06	-1.52289e-10	-1.34037	1.14928e-07	-1.52289e-10	-1.35766
156201689	chr1:156201689:TTTC:T	2.3202e-07	-1.52289e-10	-1.23108	2.9569e-06	-1.52289e-10	-1.11611	1.13029e-07	-1.52289e-10	-1.37432
156202696	chr1:156202696:T:C	3.92288e-08	-1.71386	-1.29463	3.90056e-07	-1.71601	-1.42571	2.75894e-08	-1.57967	-1.20487
156202708	chr1:156202708:T:C	1.46589e-07	-1.69027	-5.03233e-10	1.63027e-06	-1.71151	-5.03233e-10	8.06466e-08	-1.71189	-5.03233e-10
156203291	chr1:156203291:C:T	5.57578e-08	-1.42617	-1.23072	4.11771e-07	-1.70071	-1.38684	3.63303e-08	-1.22544	-1.28388
156203600	chr1:156203600:A:G	1.94376e-07	-1.52289e-10	-1.40811	2.51765e-06	-1.52289e-10	-1.27693	1.18011e-07	-1.52289e-10	-1.33119
156203894	chr1:156203894:T:C	3.82029e-08	-1.51385	-1.52115	3.60454e-07	-1.69608	-1.52456	2.13654e-08	-1.54972	-1.49047
156203995	chr1:156203995:C:T	1.85928e-07	-1.52289e-10	-1.45254	1.98559e-06	-1.52289e-10	-1.51434	9.88425e-08	-1.52289e-10	-1.50844
156204684	chr1:156204684:T:C	3.97053e-08	-1.49993	-1.49649	3.67259e-07	-1.69153	-1.51041	2.28029e-08	-1.53669	-1.43839
156204999	chr1:156204999:A:G	1.74509e-07	-1.52289e-10	-1.51593	1.98584e-06	-1.52289e-10	-1.51421	9.84469e-08	-1.52289e-10	-1.51245
156205139	chr1:156205139:G:T	5.76097e-08	-1.35591	-1.26831	6.28859e-07	-1.68739	-0.976719	4.2658e-08	-1.12675	-1.222
156207375	chr1:156207375:T:A	1.04212e-07	-1.71216	-0.319321	1.37142e-06	-1.71816	-0.166249	7.92966e-08	-1.66614	-0.0626283
156207378	chr1:156207378:A:C	4.58083e-08	-1.35652	-1.49691	5.17115e-07	-1.36388	-1.49587	2.67748e-08	-1.31005	-1.50445
156207494	chr1:156207494:A:T	4.311e-08	-1.54238	-1.37177	3.63289e-07	-1.71816	-1.49465	2.76589e-08	-1.36629	-1.41573
156207998	chr1:156207998:A:C	1.74182e-07	-1.52289e-10	-1.5178	1.98178e-06	-1.52289e-10	-1.51626	9.82356e-08	-1.52289e-10	-1.5146
156208261	chr1:156208261:G:A	2.18734e-07	-1.52289e-10	-1.29005	2.55041e-06	-1.52289e-10	-1.264	1.26801e-07	-1.52289e-10	-1.25934
156208476	chr1:156208476:T:A	2.00296e-07	-1.52289e-10	-1.37811	2.30302e-06	-1.52289e-10	-1.36603	1.28401e-07	-1.52289e-10	-1.24681
156209222	chr1:156209222:G:A	1.93493e-07	-1.52289e-10	-1.41266	2.20907e-06	-1.52289e-10	-1.40768	1.04988e-07	-1.52289e-10	-1.44812
156210558	chr1:156210558:T:A	9.02505e-08	-1.69567	-0.479641	1.19191e-06	-1.71416	-0.31054	6.45803e-08	-1.69339	-0.240663
156210665	chr1:156210665:C:T	2.1698e-07	-1.52289e-10	-1.2981	2.86226e-06	-1.52289e-10	-1.14864	1.09736e-07	-1.52289e-10	-1.40389
156211593	chr1:156211593:G:A	1.46704e-07	-1.68949	-5.03233e-10	1.74339e-06	-1.64442	-5.03233e-10	9.30878e-08	-1.56842	-5.03233e-10
156211739	chr1:156211739:A:G	6.17082e-08	-1.6194	-0.936085	6.22291e-07	-1.62883	-1.04578	4.52477e-08	-1.35236	-0.937454
156211824	chr1:156211824:AC:A	5.2071e-08	-1.55033	-1.17497	4.1854e-07	-1.71816	-1.35308	3.28942e-08	-1.37545	-1.23322
156212042	chr1:156212042:T:G	1.33907e-07	-0.266917	-1.51384	1.7274e-06	-0.128983	-1.52465	6.35129e-08	-0.426178	-1.52455
156212968	chr1:156212968:G:A	2.33313e-07	-1.52289e-10	-1.22552	2.43376e-06	-1.52289e-10	-1.31082	1.25253e-07	-1.52289e-10	-1.27163
156213347	chr1:156213347:G:T	2.27082e-07	-1.25259	-5.03233e-10	2.23097e-06	-1.39782	-5.03233e-10	9.8271e-08	-1.51424	-5.03233e-10
156213512	chr1:156213512:C:A	2.19738e-07	-1.52289e-10	-1.28547	2.75352e-06	-1.52289e-10	-1.18738	1.26338e-07	-1.52289e-10	-1.263
156213623	chr1:156213623:C:G	8.38776e-07	-1.52289e-10	0.0540394	8.39166e-06	-1.52289e-10	-0.0730172	4.10694e-07	-1.52289e-10	-0.0841174
156214477	chr1:156214477:T:C	4.37402e-08	-1.53616	-1.36348	5.13157e-07	-1.71807	-1.14936	2.79828e-08	-1.53	-1.24037
156214667	chr1:156214667:T:C	3.39758e-08	-1.62897	-1.52329	3.52602e-07	-1.71808	-1.52459	1.92952e-08	-1.64385	-1.49826
156214807	chr1:156214807:G:A	4.76247e-08	-1.47581	-1.33874	5.34376e-07	-1.71479	-1.11212	3.07392e-08	-1.46864	-1.20779
156214868	chr1:156214868:T:G	7.64441e-08	-0.851101	-1.49024	6.64777e-07	-1.08481	-1.52375	4.72794e-08	-0.731469	-1.51442
156214883	chr1:156214883:TA:T	1.93017e-07	-1.52289e-10	-1.41513	2.29669e-06	-1.52289e-10	-1.36879	1.05267e-07	-1.52289e-10	-1.44546
156214956	chr1:156214956:T:C	3.38321e-08	-1.63569	-1.5208	3.5279e-07	-1.71779	-1.52435	1.9349e-08	-1.64994	-1.48939
156215040	chr1:156215040:G:A	4.70263e-08	-1.44536	-1.38184	5.02379e-07	-1.71038	-1.17828	2.99081e-08	-1.43802	-1.26582
156215101	chr1:156215101:A:ACTC	3.48706e-08	-1.60607	-1.52019	3.52997e-07	-1.71739	-1.52416	1.99156e-08	-1.623	-1.48747
156216813	chr1:156216813:A:G	3.33725e-08	-1.6498	-1.52038	3.53514e-07	-1.71592	-1.52417	1.91194e-08	-1.66322	-1.48805
156216824	chr1:156216824:A:G	3.31585e-08	-1.65369	-1.52291	3.53578e-07	-1.71525	-1.52465	1.88996e-08	-1.66637	-1.49645
156217169	chr1:156217169:C:T	1.78859e-07	-1.52289e-10	-1.4913	2.04077e-06	-1.52289e-10	-1.48693	1.01397e-07	-1.52289e-10	-1.48292
156217474	chr1:156217474:C:A	3.56626e-08	-1.69569	-1.40811	4.33513e-07	-1.71316	-1.32293	2.24885e-08	-1.69032	-1.29865
156217580	chr1:156217580:A:T	2.62637e-07	-1.52289e-10	-1.10713	3.68772e-06	-1.52289e-10	-0.895249	1.32099e-07	-1.52289e-10	-1.21841
156217685	chr1:156217685:G:A	2.4966e-07	-1.52289e-10	-1.1578	3.46187e-06	-1.52289e-10	-0.958447	1.26091e-07	-1.52289e-10	-1.26496
156218423	chr1:156218423:A:G	3.51004e-08	-1.59631	-1.52338	3.53158e-07	-1.71652	-1.52458	1.98663e-08	-1.61454	-1.4984
156218738	chr1:156218738:C:T	1.91182e-07	-1.52289e-10	-1.42468	2.05551e-06	-1.52289e-10	-1.47973	1.04936e-07	-1.52289e-10	-1.44861
156218765	chr1:156218765:G:A	1.75503e-07	-1.52289e-10	-1.51025	1.97775e-06	-1.52289e-10	-1.51829	9.81556e-08	-1.52289e-10	-1.51541
156219762	chr1:156219762:C:T	8.73122e-08	-0.78284	-1.42557	8.04399e-07	-0.947181	-1.47073	5.33957e-08	-0.673296	-1.45094
156219835	chr1:156219835:C:T	5.51829e-08	-1.34405	-1.3232	5.59174e-07	-1.68592	-1.09563	3.517e-08	-1.35429	-1.18749
156219989	chr1:156219989:A:G	2.23034e-07	-1.52289e-10	-1.27058	2.99864e-06	-1.52289e-10	-1.1021	1.13803e-07	-1.52289e-10	-1.36749
156220002	chr1:156220002:T:C	3.45479e-08	-1.61145	-1.52411	3.54325e-07	-1.71784	-1.51996	1.92749e-08	-1.62884	-1.51433
156220112	chr1:156220112:C:T	2.45099e-07	-1.52289e-10	-1.17624	2.77026e-06	-1.52289e-10	-1.18131	1.33956e-07	-1.52289e-10	-1.20446
156220572	chr1:156220572:G:A	4.20195e-07	-0.637184	-5.03233e-10	6.08102e-06	-0.395084	-5.03233e-10	2.14564e-07	-0.733357	-5.03233e-10
156221067	chr1:156221067:C:T	1.56031e-07	-1.62785	-5.03233e-10	1.99274e-06	-1.51074	-5.03233e-10	1.13127e-07	-1.37345	-5.03233e-10
156221358	chr1:156221358:T:C	5.15457e-08	-1.2617	-1.47373	4.09292e-07	-1.61313	-1.48045	2.73874e-08	-1.27386	-1.51803
156221747	chr1:156221747:C:T	1.74482e-07	-1.52289e-10	-1.51608	1.96684e-06	-1.52289e-10	-1.52383	9.72546e-08	-1.52289e-10	-1.52463
156222237	chr1:156222237:C:T	3.85084e-08	-1.5113	-1.51572	3.72436e-07	-1.71799	-1.46995	2.63658e-08	-1.31036	-1.51954
156222266	chr1:156222266:C:G	1.82252e-07	-1.52289e-10	-1.47251	1.99696e-06	-1.52289e-10	-1.50863	1.00739e-07	-1.52289e-10	-1.48943
156222560	chr1:156222560:G:T	1.05474e-07	-1.14926	-0.870186	7.69832e-07	-1.54607	-0.91577	6.1765e-08	-0.904509	-1.07412
156222846	chr1:156222846:T:C	1.43735e-07	-1.70993	-5.03233e-10	1.6203e-06	-1.71765	-5.03233e-10	8.25077e-08	-1.68907	-5.03233e-10
156222888	chr1:156222888:G:A	2.08192e-07	-1.52289e-10	-1.33945	2.44359e-06	-1.52289e-10	-1.30679	1.19122e-07	-1.52289e-10	-1.32182
156223365	chr1:156223365:G:A	2.66406e-07	-1.52289e-10	-1.09288	3.26257e-06	-1.52289e-10	-1.01774	1.68368e-07	-1.52289e-10	-0.975816
156223791	chr1:156223791:G:A	3.01366e-07	-1.52289e-10	-0.969577	2.74618e-06	-1.52289e-10	-1.19005	1.39771e-07	-1.52289e-10	-1.16196
156224548	chr1:156224548:G:A	4.51805e-08	-1.4136	-1.45364	4.5672e-07	-1.70775	-1.27619	2.80912e-08	-1.40599	-1.36052
156224572	chr1:156224572:C:T	7.49957e-08	-1.2545	-1.10597	8.22086e-07	-1.66249	-0.733674	5.10909e-08	-1.26725	-0.901109
156224960	chr1:156224960:C:T	2.20532e-07	-1.52289e-10	-1.28186	2.61329e-06	-1.52289e-10	-1.23965	1.33052e-07	-1.52289e-10	-1.21123
156225414	chr1:156225414:C:T	4.29529e-08	-1.55949	-1.35831	5.26061e-07	-1.71594	-1.12666	2.80647e-08	-1.55401	-1.21345
156225542	chr1:156225542:T:C	1.76643e-07	-1.52289e-10	-1.50377	2.25119e-06	-1.52289e-10	-1.3888	9.73467e-08	-1.52289e-10	-1.52369
156225632	chr1:156225632:C:T	1.75873e-07	-1.52289e-10	-1.50814	1.96748e-06	-1.52289e-10	-1.5235	9.74769e-08	-1.52289e-10	-1.52235
156225891	chr1:156225891:G:A	3.86326e-08	-1.52453	-1.49928	3.9789e-07	-1.71792	-1.40392	2.64691e-08	-1.33602	-1.48997
156226180	chr1:156226180:T:A	4.17533e-08	-1.52016	-1.42597	4.6232e-07	-1.71811	-1.25365	2.59017e-08	-1.51685	-1.33081
156226225	chr1:156226225:T:C	5.41365e-08	-1.27511	-1.41128	4.12216e-07	-1.63051	-1.45596	2.75729e-08	-1.2871	-1.49803
156226616	chr1:156226616:T:G	7.15358e-08	-1.28505	-1.12265	5.8936e-07	-1.62279	-1.10618	4.6432e-08	-1.04516	-1.21881
156227132	chr1:156227132:G:A	2.06516e-07	-1.52289e-10	-1.34752	2.38168e-06	-1.52289e-10	-1.33245	1.19724e-07	-1.52289e-10	-1.31677
156227502	chr1:156227502:T:TA	8.58162e-08	-0.910285	-1.31541	7.02126e-07	-1.48254	-1.07135	5.37669e-08	-0.927257	-1.19005
156227589	chr1:156227589:C:T	6.81572e-08	-1.13092	-1.32517	6.17361e-07	-1.59074	-1.09182	4.37314e-08	-1.1286	-1.1953
156228148	chr1:156228148:T:C	2.35912e-07	-1.52289e-10	-1.21445	2.92084e-06	-1.52289e-10	-1.12838	1.48386e-07	-1.52289e-10	-1.10215
156228245	chr1:156228245:C:T	1.97961e-07	-1.52289e-10	-1.38983	2.18335e-06	-1.52289e-10	-1.4194	1.10281e-07	-1.52289e-10	-1.39893
156228411	chr1:156228411:A:T	4.00148e-07	-0.68607	-5.03233e-10	5.63204e-06	-0.471785	-5.03233e-10	2.33592e-07	-0.648391	-5.03233e-10
156228441	chr1:156228441:T:G	1.09527e-07	-1.60845	-0.373284	1.42477e-06	-1.6634	-0.182842	7.15885e-08	-1.71745	-0.113581
156228575	chr1:156228575:G:A	8.56092e-08	-0.749959	-1.47815	3.34971e-06	0.503889	-1.49527	3.23951e-08	-1.15752	-1.46644
156228995	chr1:156228995:G:A	1.72994e-07	-1.52289e-10	-1.52465	1.96597e-06	-1.52289e-10	-1.52427	9.90546e-08	-1.52289e-10	-1.5063
156229070	chr1:156229070:A:G	1.73143e-07	-1.52289e-10	-1.52379	2.04273e-06	-1.52289e-10	-1.48597	9.8864e-08	-1.52289e-10	-1.50822
156229115	chr1:156229115:A:G	1.73134e-07	-1.52289e-10	-1.52384	1.9653e-06	-1.52289e-10	-1.52461	9.98349e-08	-1.52289e-10	-1.49845
156229203	chr1:156229203:T:C	6.88108e-08	-0.945655	-1.50089	4.69094e-07	-1.43822	-1.51899	3.59329e-08	-0.996027	-1.52429
156229590	chr1:156229590:G:C	3.35247e-08	-1.64239	-1.52323	3.72892e-07	-1.67197	-1.51475	1.77515e-08	-1.71702	-1.50847
156229700	chr1:156229700:A:T	1.77888e-07	-1.52289e-10	-1.49675	2.18502e-06	-1.52289e-10	-1.41863	1.04304e-07	-1.52289e-10	-1.45466
156230063	chr1:156230063:C:T	1.89287e-07	-1.43464	-5.03233e-10	1.78844e-06	-1.61891	-5.03233e-10	1.02036e-07	-1.47664	-5.03233e-10
156230191	chr1:156230191:TCA:T	2.64418e-07	-1.52289e-10	-1.10037	3.69078e-06	-1.52289e-10	-0.894417	1.32093e-07	-1.52289e-10	-1.21846
156230361	chr1:156230361:C:G	2.16955e-07	-1.52289e-10	-1.29822	2.55104e-06	-1.52289e-10	-1.26376	1.24057e-07	-1.52289e-10	-1.28123
156230563	chr1:156230563:T:TGA	6.54757e-08	-1.00192	-1.49431	4.5558e-07	-1.47094	-1.5155	3.42067e-08	-1.04489	-1.52466
156230575	chr1:156230575:G:A	1.88745e-07	-1.52289e-10	-1.43751	2.3294e-06	-1.52289e-10	-1.35464	1.15966e-07	-1.52289e-10	-1.34867
156230654	chr1:156230654:G:C	6.70194e-08	-0.990502	-1.48242	4.62076e-07	-1.4637	-1.50858	3.46831e-08	-1.03211	-1.5236
156230880	chr1:156230880:T:C	9.12954e-08	-0.813896	-1.34991	6.4257e-07	-1.33198	-1.31056	4.59054e-08	-0.871829	-1.40355
156232129	chr1:156232129:G:A	3.4167e-08	-1.66713	-1.47952	3.96559e-07	-1.69819	-1.427	1.97808e-08	-1.71037	-1.40689
156232163	chr1:156232163:C:T	2.04655e-07	-1.52289e-10	-1.35658	2.69707e-06	-1.52289e-10	-1.20809	1.25239e-07	-1.52289e-10	-1.27174
156232753	chr1:156232753:C:T	2.87912e-07	-1.52289e-10	-1.01525	4.13029e-06	-1.52289e-10	-0.78191	1.42693e-07	-1.52289e-10	-1.14127
156232849	chr1:156232849:C:T	5.8087e-08	-1.14375	-1.47221	4.5374e-07	-1.59978	-1.39071	3.26388e-08	-1.16757	-1.4489
156232884	chr1:156232884:C:T	2.86874e-07	-1.52289e-10	-1.01886	4.11027e-06	-1.52289e-10	-0.786767	1.42047e-07	-1.52289e-10	-1.14581
156232968	chr1:156232968:G:A	6.11805e-08	-1.12373	-1.44035	4.80752e-07	-1.59047	-1.34219	3.45456e-08	-1.14825	-1.41143
156233018	chr1:156233018:G:C	4.15056e-08	-1.59918	-1.3529	4.34444e-07	-1.71798	-1.31596	2.3302e-08	-1.62138	-1.33204
156233069	chr1:156233069:A:T	5.58882e-08	-1.19022	-1.46433	4.49904e-07	-1.62058	-1.3784	3.15064e-08	-1.21275	-1.43902
156233077	chr1:156233077:G:A	5.51833e-08	-1.19714	-1.4701	4.44539e-07	-1.62337	-1.3876	3.10598e-08	-1.22	-1.44605
156233148	chr1:156233148:T:G	3.03185e-07	-1.52289e-10	-0.96356	4.39441e-06	-1.52289e-10	-0.719924	1.49234e-07	-1.52289e-10	-1.09645
156233492	chr1:156233492:G:A	2.58456e-07	-1.52289e-10	-1.12318	2.65991e-06	-1.52289e-10	-1.22196	1.37783e-07	-1.52289e-10	-1.17629
156234862	chr1:156234862:C:T	4.50283e-08	-1.35839	-1.51222	4.01354e-07	-1.62034	-1.49283	2.40199e-08	-1.39864	-1.52444
156235031	chr1:156235031:G:A	2.54412e-07	-1.52289e-10	-1.13895	2.6239e-06	-1.52289e-10	-1.23559	1.35774e-07	-1.52289e-10	-1.19097
156235234	chr1:156235234:C:T	1.73203e-07	-1.52289e-10	-1.52344	1.96539e-06	-1.52289e-10	-1.52456	9.72561e-08	-1.52289e-10	-1.52462
156235310	chr1:156235310:G:A	1.43413e-07	-1.71217	-5.03233e-10	1.61958e-06	-1.71809	-5.03233e-10	8.21388e-08	-1.69356	-5.03233e-10
156235510	chr1:156235510:T:C	7.1825e-08	-1.03965	-1.36402	5.50983e-07	-1.48779	-1.30852	3.79613e-08	-1.05956	-1.40584
156235592	chr1:156235592:A:C	7.75828e-08	-0.901449	-1.42511	5.7926e-07	-1.36521	-1.38105	4.09604e-08	-0.933723	-1.45564
156235663	chr1:156235663:G:A	2.27196e-07	-1.25209	-5.03233e-10	2.84398e-06	-1.15505	-5.03233e-10	1.08172e-07	-1.41824	-5.03233e-10
156236330	chr1:156236330:G:A	3.83825e-08	-1.54209	-1.48822	3.62035e-07	-1.70456	-1.51171	2.71451e-08	-1.34126	-1.45951
156236367	chr1:156236367:C:T	5.05387e-07	-0.452579	-5.03233e-10	7.28685e-06	-0.214185	-5.03233e-10	2.99109e-07	-0.401157	-5.03233e-10
156236775	chr1:156236775:C:T	2.16494e-07	-1.52289e-10	-1.30034	2.48965e-06	-1.52289e-10	-1.28811	1.42651e-07	-1.52289e-10	-1.14156
156236865	chr1:156236865:G:A	2.04749e-07	-1.52289e-10	-1.35612	2.25879e-06	-1.52289e-10	-1.38543	1.1233e-07	-1.52289e-10	-1.38053
156236904	chr1:156236904:G:A	1.78766e-07	-1.49183	-5.03233e-10	2.66072e-06	-1.22166	-5.03233e-10	1.04943e-07	-1.44855	-5.03233e-10
156236927	chr1:156236927:T:G	1.44331e-07	-1.7058	-5.03233e-10	1.87923e-06	-1.56939	-5.03233e-10	8.24075e-08	-1.69029	-5.03233e-10
156236942	chr1:156236942:T:C	1.7658e-07	-1.52289e-10	-1.50413	1.96705e-06	-1.52289e-10	-1.52372	9.79099e-08	-1.52289e-10	-1.51792
156237157	chr1:156237157:A:G	2.99109e-07	-1.52289e-10	-0.977096	3.04454e-06	-1.52289e-10	-1.08691	1.45625e-07	-1.52289e-10	-1.12093
156237502	chr1:156237502:A:G	5.73832e-07	-1.52289e-10	-0.325568	5.95267e-06	-1.52289e-10	-0.416416	3.88412e-07	-1.52289e-10	-0.139898
156237899	chr1:156237899:G:C	1.45717e-07	-1.69624	-5.03233e-10	1.64333e-06	-1.70353	-5.03233e-10	8.07411e-08	-1.71072	-5.03233e-10
156237922	chr1:156237922:T:C	1.79997e-07	-1.52289e-10	-1.48496	2.05968e-06	-1.52289e-10	-1.4777	1.00269e-07	-1.52289e-10	-1.49411
156237962	chr1:156237962:T:G	1.73027e-07	-1.52289e-10	-1.52446	1.97643e-06	-1.52289e-10	-1.51897	9.73794e-08	-1.52289e-10	-1.52335
156238047	chr1:156238047:CTGTT:C	1.74274e-07	-1.52289e-10	-1.51727	1.96528e-06	-1.52289e-10	-1.52462	9.74951e-08	-1.52289e-10	-1.52216
156238071	chr1:156238071:G:A	3.79087e-07	-1.52289e-10	-0.740138	3.5599e-06	-1.52289e-10	-0.930523	2.04916e-07	-1.52289e-10	-0.779366
156238425	chr1:156238425:T:C	3.71699e-08	-1.62293	-1.43947	3.85432e-07	-1.67484	-1.4788	2.46487e-08	-1.50743	-1.38981
156238426	chr1:156238426:G:A	1.48926e-07	-1.67445	-5.03233e-10	1.62874e-06	-1.71245	-5.03233e-10	8.01525e-08	-1.71804	-5.03233e-10
156238439	chr1:156238439:A:G	2.36654e-06	1.91465	-0.823367	0.000121857	3.26411	-0.661517	1.34493e-06	1.87432	-0.772188
156239030	chr1:156239030:C:G	2.03563e-07	-1.52289e-10	-1.36193	2.17345e-06	-1.52289e-10	-1.42394	1.11858e-07	-1.52289e-10	-1.38474
156239703	chr1:156239703:G:GC	1.73325e-07	-1.52289e-10	-1.52274	1.96934e-06	-1.52289e-10	-1.52256	9.76838e-08	-1.52289e-10	-1.52023
156239888	chr1:156239888:C:T	3.50096e-07	-0.819697	-5.03233e-10	5.72861e-06	-0.454783	-5.03233e-10	2.14605e-07	-0.733166	-5.03233e-10
156239975	chr1:156239975:G:A	2.24392e-07	-1.52289e-10	-1.26451	2.84138e-06	-1.52289e-10	-1.15597	1.81999e-07	-1.52289e-10	-0.897966
156240066	chr1:156240066:C:T	3.85933e-07	-0.779215	0.056974	6.18621e-06	-0.911019	0.533086	2.58449e-07	-1.06416	0.516892
156240108	chr1:156240108:G:A	6.26781e-07	-1.52289e-10	-0.237307	9.72272e-06	-1.52289e-10	0.074209	5.18537e-07	-1.52289e-10	0.149046
156240325	chr1:156240325:C:T	3.65381e-07	-1.52289e-10	-0.776965	5.48996e-06	-1.52289e-10	-0.497336	2.3779e-07	-1.52289e-10	-0.630576
156240631	chr1:156240631:G:A	1.44588e-06	1.16573	-0.567159	5.13061e-05	2.20021	-0.462659	7.42669e-07	1.06304	-0.554759
156240766	chr1:156240766:C:T	3.67111e-07	-0.92982	0.15758	5.20852e-06	-1.06809	0.518132	2.43077e-07	-1.18498	0.57639
156241061	chr1:156241061:G:A	3.49857e-07	-1.52289e-10	-0.820379	5.22377e-06	-1.52289e-10	-0.547037	2.2731e-07	-1.52289e-10	-0.675653
156241685	chr1:156241685:G:A	3.61413e-07	-1.52289e-10	-0.787883	5.42893e-06	-1.52289e-10	-0.508514	2.35446e-07	-1.52289e-10	-0.640484
156241793	chr1:156241793:G:A	2.38432e-07	-1.52289e-10	-1.20382	3.03681e-06	-1.52289e-10	-1.08945	1.99327e-07	-1.52289e-10	-0.807021
156241840	chr1:156241840:A:G	2.81902e-07	-1.52289e-10	-1.03634	2.9107e-06	-1.52289e-10	-1.13186	1.45992e-07	-1.52289e-10	-1.11841
156242009	chr1:156242009:C:T	1.78161e-07	-1.52289e-10	-1.49522	1.96522e-06	-1.52289e-10	-1.52465	9.73484e-08	-1.52289e-10	-1.52367
156242034	chr1:156242034:T:C	4.95829e-08	-1.39516	-1.37909	1.78146e-06	-0.250381	-1.37244	2.79774e-08	-1.428	-1.34257
156242101	chr1:156242101:C:T	1.78053e-07	-1.52289e-10	-1.49582	1.96523e-06	-1.52289e-10	-1.52465	9.73388e-08	-1.52289e-10	-1.52377
156243103	chr1:156243103:G:A	7.68721e-07	-1.52289e-10	-0.0331762	7.4147e-06	-1.52289e-10	-0.196791	4.53506e-07	-1.52289e-10	0.0150431
156243135	chr1:156243135:C:G	2.06128e-07	-1.52289e-10	-1.34941	2.09019e-06	-1.52289e-10	-1.463	1.05261e-07	-1.52289e-10	-1.44553
156243466	chr1:156243466:G:A	2.28419e-07	-0.0659299	-1.18079	1.07641e-06	-0.922896	-1.20373	1.3382e-07	-0.129349	-1.07612
156243692	chr1:156243692:G:A	1.96153e-07	-1.52289e-10	-1.39901	2.47713e-06	-1.52289e-10	-1.29316	1.22386e-07	-1.52289e-10	-1.29479
156244130	chr1:156244130:C:T	2.1698e-07	-1.49095	0.192851	3.8653e-06	-1.5302	0.681986	1.92543e-07	-1.52583	0.684187
156244942	chr1:156244942:G:A	2.63018e-07	-1.10568	-5.03233e-10	2.1462e-06	-1.43656	-5.03233e-10	1.28081e-07	-1.24931	-5.03233e-10
156245296	chr1:156245296:G:C	1.73157e-07	-1.52289e-10	-1.52371	1.99721e-06	-1.52289e-10	-1.50851	9.96364e-08	-1.52289e-10	-1.50044
156245771	chr1:156245771:G:A	7.49753e-08	-0.929789	-1.43096	2.28421e-06	0.00272174	-1.37696	5.08862e-08	-0.708452	-1.46392
156247462	chr1:156247462:G:C	9.12848e-08	-1.702	-0.461922	1.64001e-06	-1.70395	-0.00160424	5.61783e-08	-1.68492	-0.388521
156247610	chr1:156247610:C:T	4.39615e-08	-1.37045	-1.52414	4.31738e-07	-1.52415	-1.51605	2.10295e-08	-1.5354	-1.52064
156247799	chr1:156247799:G:T	1.74049e-07	-1.52289e-10	-1.51856	1.97856e-06	-1.52289e-10	-1.51789	9.74858e-08	-1.52289e-10	-1.52226
156248765	chr1:156248765:T:C	1.77599e-07	-1.49838	-5.03233e-10	1.68742e-06	-1.67705	-5.03233e-10	9.43134e-08	-1.55534	-5.03233e-10
156248851	chr1:156248851:A:G	3.10321e-07	0.584082	-1.52438	9.18839e-06	1.54071	-1.52303	1.32129e-07	0.303639	-1.52183
156248884	chr1:156248884:G:A	2.57231e-07	-1.12793	-5.03233e-10	2.85464e-06	-1.15131	-5.03233e-10	1.06203e-07	-1.43661	-5.03233e-10
156249119	chr1:156249119:C:G	7.03455e-08	-0.930238	-1.49425	2.35669e-06	0.0642587	-1.40726	4.90284e-08	-0.70676	-1.50281
156249419	chr1:156249419:TC:T	1.98651e-07	-1.52289e-10	-1.38635	2.12893e-06	-1.52289e-10	-1.44464	1.09265e-07	-1.52289e-10	-1.40819
156249659	chr1:156249659:A:G	1.87018e-06	0.626002	0.229884	7.43448e-05	1.63807	0.470392	1.12192e-06	0.546404	0.374423
156250265	chr1:156250265:T:C	2.1064e-06	0.709613	0.26522	0.000125827	1.84219	0.792465	1.33774e-06	0.611824	0.484948
156251917	chr1:156251917:G:A	5.47606e-07	-1.52289e-10	-0.372348	8.10971e-06	-1.52289e-10	-0.107194	3.55608e-07	-1.52289e-10	-0.228138
156252574	chr1:156252574:G:A	2.00221e-07	-1.52289e-10	-1.37848	2.44361e-06	-1.52289e-10	-1.30678	1.33386e-07	-1.52289e-10	-1.20872
156252787	chr1:156252787:C:T	2.09347e-07	-1.52289e-10	-1.33391	2.30599e-06	-1.52289e-10	-1.36475	1.15656e-07	-1.52289e-10	-1.35135
156252788	chr1:156252788:G:A	1.73484e-07	-1.52289e-10	-1.52182	2.02332e-06	-1.52289e-10	-1.49552	9.95353e-08	-1.52289e-10	-1.50145
156252929	chr1:156252929:G:A	1.93463e-07	-1.52289e-10	-1.41282	2.03055e-06	-1.52289e-10	-1.49195	1.0187e-07	-1.52289e-10	-1.47827
156253119	chr1:156253119:C:G	1.77332e-07	-1.52289e-10	-1.49988	1.97546e-06	-1.52289e-10	-1.51945	9.78697e-08	-1.52289e-10	-1.51833
156253265	chr1:156253265:G:A	6.7456e-08	-1.65785	-0.808575	6.73216e-07	-1.67135	-0.924593	4.09032e-08	-1.71787	-0.672886
156253769	chr1:156253769:G:A	1.80043e-07	-1.52289e-10	-1.48471	1.9909e-06	-1.52289e-10	-1.51167	9.86609e-08	-1.52289e-10	-1.51028
156254032	chr1:156254032:T:C	6.36535e-08	-1.15613	-1.36832	2.3119e-06	0.00790384	-1.37009	3.54048e-08	-1.20166	-1.33345
156254100	chr1:156254100:AG:A	2.38307e-07	-1.52289e-10	-1.20435	3.03318e-06	-1.52289e-10	-1.09065	1.98907e-07	-1.52289e-10	-0.809131
156254513	chr1:156254513:T:C	1.72854e-06	0.850127	-0.0729994	6.93535e-05	1.89129	0.147672	1.02632e-06	0.772343	0.0594247
156254737	chr1:156254737:G:A	1.78419e-07	-1.52289e-10	-1.49377	1.96786e-06	-1.52289e-10	-1.52331	9.8019e-08	-1.52289e-10	-1.5168
156254895	chr1:156254895:G:A	2.15693e-06	0.998538	-5.03233e-10	1.96753e-05	0.779108	-5.03233e-10	7.99552e-07	0.582086	-5.03233e-10
156254935	chr1:156254935:A:C	1.26987e-06	0.32395	0.14482	4.74919e-05	1.27687	0.383433	7.65328e-07	0.250821	0.287517
156255004	chr1:156255004:C:T	1.87456e-06	0.874665	-0.0164408	7.57213e-05	1.91883	0.207975	1.11421e-06	0.795858	0.118074
156255160	chr1:156255160:G:A	6.91816e-08	-0.949566	-1.4916	2.33735e-06	0.0509159	-1.40215	4.85468e-08	-0.7187	-1.50074
156255187	chr1:156255187:C:T	5.57857e-07	-0.353802	-5.03233e-10	1.30441e-05	0.368077	-5.03233e-10	3.59042e-07	-0.218527	-5.03233e-10
156255787	chr1:156255787:T:C	2.13662e-07	-1.52289e-10	-1.31351	2.34941e-06	-1.52289e-10	-1.34609	1.17896e-07	-1.52289e-10	-1.33216
156255989	chr1:156255989:T:C	2.00601e-07	-1.52289e-10	-1.37658	2.47357e-06	-1.52289e-10	-1.2946	1.25785e-07	-1.52289e-10	-1.26739
156256592	chr1:156256592:T:G	2.62155e-07	-1.52289e-10	-1.10897	2.47276e-06	-1.52289e-10	-1.29492	1.37696e-07	-1.52289e-10	-1.17692
156256751	chr1:156256751:C:T	8.01983e-07	-1.52289e-10	0.00918389	1.06486e-05	-1.52289e-10	0.165171	5.78269e-07	-1.52289e-10	0.258072
156256890	chr1:156256890:A:C	1.74339e-07	-1.52289e-10	-1.5169	2.16823e-06	-1.52289e-10	-1.42634	1.03178e-07	-1.52289e-10	-1.46551
156257009	chr1:156257009:A:C	1.2355e-07	-0.493983	-1.36727	5.55835e-07	-1.27816	-1.50938	6.69843e-08	-0.512742	-1.38477
156257159	chr1:156257159:T:A	3.37955e-07	-0.886295	0.0313031	3.9357e-06	-1.0529	0.222734	1.87129e-07	-1.14995	0.279779
156258269	chr1:156258269:T:C	5.75258e-08	-1.26897	-1.3567	2.53599e-06	0.0741553	-1.34383	3.33875e-08	-1.27922	-1.31456
156258317	chr1:156258317:C:T	3.41708e-07	-0.859975	0.0160276	3.96603e-06	-1.02895	0.206456	1.88071e-07	-1.12807	0.262916
156258430	chr1:156258430:T:C	6.31306e-07	-1.52289e-10	-0.230114	6.16054e-06	-1.52289e-10	-0.382092	3.7119e-07	-1.52289e-10	-0.185253
156258500	chr1:156258500:C:T	1.73037e-07	-1.52289e-10	-1.5244	1.99299e-06	-1.52289e-10	-1.51062	9.77612e-08	-1.52289e-10	-1.51944
156258727	chr1:156258727:C:T	1.81872e-07	-1.52289e-10	-1.4746	2.08601e-06	-1.52289e-10	-1.465	1.02899e-07	-1.52289e-10	-1.46821
156258859	chr1:156258859:C:T	2.62605e-07	-1.10725	-5.03233e-10	2.34603e-06	-1.34753	-5.03233e-10	1.34573e-07	-1.19986	-5.03233e-10
156259411	chr1:156259411:T:C	2.74999e-06	-1.52289e-10	1.24145	3.28997e-05	-1.52289e-10	1.29321	1.32293e-06	-1.52289e-10	1.08564
156259544	chr1:156259544:T:C	1.7815e-07	-1.52289e-10	-1.49528	2.05828e-06	-1.52289e-10	-1.47838	1.01666e-07	-1.52289e-10	-1.48028
156259767	chr1:156259767:C:T	6.13938e-07	-1.52289e-10	-0.258009	8.10041e-06	-1.52289e-10	-0.108342	4.41717e-07	-1.52289e-10	-0.0112964
156259775	chr1:156259775:C:G	2.33859e-07	-1.52289e-10	-1.22319	2.46518e-06	-1.52289e-10	-1.29799	1.23525e-07	-1.52289e-10	-1.28552
156260211	chr1:156260211:G:A	3.22314e-07	-0.858386	-0.0439918	5.12587e-06	-0.987326	0.42137	2.13797e-07	-1.12969	0.392748
156260638	chr1:156260638:A:G	7.32455e-08	-0.877959	-1.50613	2.52195e-06	0.157138	-1.43236	5.1913e-08	-0.639663	-1.51273
156260814	chr1:156260814:C:G	3.37853e-07	-0.856944	0.00165036	5.41547e-06	-0.984255	0.473258	2.25159e-07	-1.12896	0.443804
156261145	chr1:156261145:A:G	1.84482e-06	0.874075	-0.0318422	7.4128e-05	1.91605	0.189488	1.09283e-06	0.793465	0.101096
156261475	chr1:156261475:G:C	3.20406e-07	-0.876742	-0.0315727	3.71768e-06	-1.04343	0.156278	1.76575e-07	-1.14155	0.21333
156261556	chr1:156261556:C:T	1.89334e-07	-1.52289e-10	-1.43439	2.25855e-06	-1.52289e-10	-1.38553	1.08955e-07	-1.52289e-10	-1.41103
156261693	chr1:156261693:G:A	3.14639e-07	-0.911571	-0.0149063	3.667e-06	-1.07496	0.174079	1.74706e-07	-1.17055	0.23169
156261766	chr1:156261766:T:G	2.4431e-07	-1.52289e-10	-1.17947	3.11998e-06	-1.52289e-10	-1.06243	2.06335e-07	-1.52289e-10	-0.772467
156262304	chr1:156262304:C:T	1.82087e-07	-1.52289e-10	-1.47342	1.97552e-06	-1.52289e-10	-1.51942	9.83864e-08	-1.52289e-10	-1.51306
156262340	chr1:156262340:T:C	1.47065e-07	-0.371991	-1.31504	6.09271e-07	-1.20372	-1.49202	7.96021e-08	-0.388252	-1.33667
156262407	chr1:156262407:C:T	2.18544e-07	-1.35365	0.0627378	2.76138e-06	-1.45667	0.27214	1.40188e-07	-1.51446	0.355478
156262567	chr1:156262567:T:C	3.48259e-07	-0.215224	-0.609735	1.7364e-06	-1.01917	-0.62927	2.15706e-07	-0.2765	-0.451548
156262946	chr1:156262946:A:T	3.14885e-07	-0.818896	-0.106799	4.95148e-06	-0.948624	0.348055	2.05095e-07	-1.09809	0.319595
156263688	chr1:156263688:T:C	2.63815e-07	-0.98356	-0.119098	4.258e-06	-1.09165	0.340197	1.77307e-07	-1.23386	0.309775
156263996	chr1:156263996:G:A	7.88618e-08	-0.788457	-1.52175	2.98244e-06	0.292609	-1.40012	3.85398e-08	-0.929109	-1.52117
156264757	chr1:156264757:G:A	1.99746e-07	-1.52289e-10	-1.38086	2.03518e-06	-1.52289e-10	-1.48967	1.05759e-07	-1.52289e-10	-1.4408
156264994	chr1:156264994:C:G	2.18881e-07	-1.52289e-10	-1.28937	2.75341e-06	-1.52289e-10	-1.18742	1.41895e-07	-1.52289e-10	-1.14688
156265244	chr1:156265244:GGAAGTAAAA:G	5.89513e-07	-0.743755	0.445147	9.20131e-06	-0.877082	0.896172	3.68095e-07	-1.03836	0.844733
156265329	chr1:156265329:T:C	1.3732e-06	0.663517	-0.116519	5.4028e-05	1.68676	0.102488	8.11274e-07	0.583649	0.0129905
156265430	chr1:156265430:G:A	7.59655e-08	-0.837722	-1.5099	2.65778e-06	0.218148	-1.44091	5.41882e-08	-0.593835	-1.51567
156266821	chr1:156266821:T:G	1.67377e-06	-1.52289e-10	0.744928	1.75707e-05	-1.52289e-10	0.665976	7.88137e-07	-1.52289e-10	0.567705
156266883	chr1:156266883:T:C	2.94145e-07	-0.304003	-0.689827	1.50667e-06	-1.08058	-0.709773	1.80524e-07	-0.363489	-0.542614
156267059	chr1:156267059:C:T	2.02867e-07	-1.52289e-10	-1.36536	2.46137e-06	-1.52289e-10	-1.29954	1.21507e-07	-1.52289e-10	-1.30199
156267618	chr1:156267618:G:A	1.86563e-07	-1.52289e-10	-1.44913	1.99964e-06	-1.52289e-10	-1.50729	1.00772e-07	-1.52289e-10	-1.48911
156267918	chr1:156267918:T:C	4.5284e-07	-0.562365	-5.03233e-10	3.45546e-06	-0.9603	-5.03233e-10	2.1172e-07	-0.746701	-5.03233e-10
156268642	chr1:156268642:T:G	1.8513e-07	-1.52289e-10	-1.45684	1.98761e-06	-1.52289e-10	-1.51333	9.92094e-08	-1.52289e-10	-1.50473
156268656	chr1:156268656:T:C	2.32841e-07	-1.52289e-10	-1.22755	2.95122e-06	-1.52289e-10	-1.11804	1.91979e-07	-1.52289e-10	-0.844582
156268688	chr1:156268688:C:T	4.4037e-07	-0.818392	0.228103	7.01735e-06	-0.949925	0.698054	2.90135e-07	-1.09606	0.664441
156268802	chr1:156268802:T:C	1.87433e-07	-1.52289e-10	-1.44448	2.02028e-06	-1.52289e-10	-1.49702	1.03812e-07	-1.52289e-10	-1.45939
156268944	chr1:156268944:C:T	1.42737e-07	-1.7169	-5.03233e-10	1.69218e-06	-1.67424	-5.03233e-10	8.01621e-08	-1.71792	-5.03233e-10
156269128	chr1:156269128:G:A	1.89171e-07	-1.52289e-10	-1.43525	2.00747e-06	-1.52289e-10	-1.50338	1.00464e-07	-1.52289e-10	-1.49217
156269671	chr1:156269671:C:T	1.15889e-06	-1.52289e-10	0.377317	2.75422e-05	-1.52289e-10	1.11546	9.59416e-07	-1.52289e-10	0.764359
156269761	chr1:156269761:G:C	1.79877e-07	-1.52289e-10	-1.48563	1.97111e-06	-1.52289e-10	-1.52166	9.84591e-08	-1.52289e-10	-1.51232
156270070	chr1:156270070:C:CTT	7.85498e-08	-0.803386	-1.51079	2.78864e-06	0.268268	-1.44297	5.63546e-08	-0.554043	-1.51626
156270163	chr1:156270163:G:A	1.85247e-07	-1.52289e-10	-1.45621	1.99305e-06	-1.52289e-10	-1.51059	1.00289e-07	-1.52289e-10	-1.49391
156270535	chr1:156270535:C:T	9.57868e-07	-1.52289e-10	0.186806	8.54735e-06	-1.52289e-10	-0.0546352	5.27097e-07	-1.52289e-10	0.165418
156270879	chr1:156270879:T:C	1.8085e-07	-1.52289e-10	-1.48023	1.99937e-06	-1.52289e-10	-1.50742	9.89839e-08	-1.52289e-10	-1.50701
156271044	chr1:156271044:A:C	6.64626e-08	-1.41548	-1.06578	6.67686e-07	-1.50285	-1.10135	3.39882e-08	-1.55024	-1.02572
156271085	chr1:156271085:A:C	2.26037e-07	-1.52289e-10	-1.25721	2.26275e-06	-1.52289e-10	-1.38368	1.15232e-07	-1.52289e-10	-1.35502
156271557	chr1:156271557:C:T	8.20246e-08	-0.765932	-1.50495	2.7647e-06	0.337382	-1.52071	5.98051e-08	-0.512164	-1.49871
156271574	chr1:156271574:T:G	2.68666e-07	-1.52289e-10	-1.08443	2.57403e-06	-1.52289e-10	-1.25479	1.31408e-07	-1.52289e-10	-1.22366
156271910	chr1:156271910:T:C	5.67464e-08	-1.67986	-0.959451	1.63404e-06	-0.999425	-0.709774	3.98558e-08	-1.66598	-0.750717
156271937	chr1:156271937:G:A	6.25992e-08	-1.02344	-1.51771	1.97235e-06	-0.0592971	-1.46173	4.38304e-08	-0.800195	-1.52144
156273026	chr1:156273026:T:C	2.50821e-07	-1.52289e-10	-1.15316	2.45148e-06	-1.52289e-10	-1.30356	1.23231e-07	-1.52289e-10	-1.2879
156273239	chr1:156273239:G:A	2.03035e-07	-1.52289e-10	-1.36453	2.4662e-06	-1.52289e-10	-1.29758	1.21711e-07	-1.52289e-10	-1.30032
156273662	chr1:156273662:A:C	5.66031e-07	-1.52289e-10	-0.339255	7.46733e-06	-1.52289e-10	-0.189719	4.05446e-07	-1.52289e-10	-0.0969791
156274030	chr1:156274030:C:T	3.37683e-07	0.0903666	-0.946163	1.40818e-05	1.16896	-0.724332	1.94517e-07	0.0707848	-0.902234
156274267	chr1:156274267:A:T	8.05091e-08	-0.839241	-1.45029	2.62072e-06	0.1842	-1.42101	5.54171e-08	-0.595499	-1.49158
156274288	chr1:156274288:A:G	2.08926e-07	-1.52289e-10	-1.33593	2.3898e-06	-1.52289e-10	-1.32905	1.14108e-07	-1.52289e-10	-1.36482
156274552	chr1:156274552:G:A	2.21478e-07	-1.52289e-10	-1.27758	2.21675e-06	-1.52289e-10	-1.40421	1.12234e-07	-1.52289e-10	-1.38138
156275065	chr1:156275065:G:A	5.33413e-08	-1.18501	-1.51618	1.57002e-06	-0.295884	-1.45329	3.60078e-08	-0.997931	-1.5203
156275183	chr1:156275183:AG:A	1.73639e-07	-1.52289e-10	-1.52092	2.0252e-06	-1.52289e-10	-1.49459	9.87821e-08	-1.52289e-10	-1.50905
156275201	chr1:156275201:G:C	7.69601e-08	-0.872617	-1.462	2.47985e-06	0.143408	-1.43547	5.314e-08	-0.629501	-1.49953
156275454	chr1:156275454:T:C	3.53598e-07	0.118251	-0.927993	1.4952e-05	1.20089	-0.696308	2.07001e-07	0.0992709	-0.868514
156275464	chr1:156275464:AC:A	2.49455e-07	-1.52289e-10	-1.15863	3.20351e-06	-1.52289e-10	-1.03601	2.14547e-07	-1.52289e-10	-0.73344
156276325	chr1:156276325:C:T	1.73217e-07	-1.52289e-10	-1.52336	1.97079e-06	-1.52289e-10	-1.52182	9.72558e-08	-1.52289e-10	-1.52462
156276682	chr1:156276682:G:C	3.23182e-07	0.0697874	-0.969475	1.33601e-05	1.14404	-0.752026	1.86164e-07	0.0507139	-0.92605
156276937	chr1:156276937:T:G	7.18564e-08	-1.40838	-0.994854	9.40495e-07	-1.46055	-0.801052	4.20718e-08	-1.53993	-0.82266
156276951	chr1:156276951:A:G	7.7959e-08	-0.861434	-1.46029	2.50578e-06	0.151217	-1.43287	5.37048e-08	-0.620316	-1.49815
156277001	chr1:156277001:C:T	7.88134e-08	-0.849852	-1.46097	2.54766e-06	0.168531	-1.43361	5.43885e-08	-0.60728	-1.49853
156277088	chr1:156277088:T:C	1.73062e-07	-1.52289e-10	-1.52425	1.9828e-06	-1.52289e-10	-1.51575	9.77796e-08	-1.52289e-10	-1.51925
156277690	chr1:156277690:C:T	7.60754e-08	-0.853911	-1.49227	2.41841e-06	0.158057	-1.4752	5.30108e-08	-0.614583	-1.51689
156277874	chr1:156277874:C:T	1.55766e-07	-1.62955	-5.03233e-10	1.62831e-06	-1.71272	-5.03233e-10	8.1403e-08	-1.70255	-5.03233e-10
156278003	chr1:156278003:G:A	5.12079e-07	-1.52289e-10	-0.439424	7.54116e-06	-1.52289e-10	-0.17988	3.35057e-07	-1.52289e-10	-0.287665
156278116	chr1:156278116:C:T	1.39239e-07	-0.447784	-1.29393	7.55278e-07	-1.1431	-1.33782	7.50839e-08	-0.518989	-1.26437
156278176	chr1:156278176:G:C	1.9999e-07	-1.37964	-5.03233e-10	2.09112e-06	-1.46256	-5.03233e-10	1.10899e-07	-1.39335	-5.03233e-10
156278357	chr1:156278357:T:G	7.42995e-08	-0.854228	-1.51557	2.62056e-06	0.216781	-1.45365	5.26325e-08	-0.618706	-1.51993
156278474	chr1:156278474:C:T	7.61514e-08	-0.832578	-1.5126	2.72971e-06	0.249497	-1.44556	5.40549e-08	-0.594333	-1.51763
156278506	chr1:156278506:C:T	7.61648e-08	-0.83321	-1.51179	2.73093e-06	0.247982	-1.4436	5.41006e-08	-0.594099	-1.51702
156278668	chr1:156278668:C:T	1.73872e-07	-1.52289e-10	-1.51958	1.96741e-06	-1.52289e-10	-1.52354	9.72653e-08	-1.52289e-10	-1.52452
156278818	chr1:156278818:T:C	7.6607e-08	-0.825139	-1.51408	2.75004e-06	0.260795	-1.44944	5.44847e-08	-0.585282	-1.51876
156279038	chr1:156279038:T:C	1.49598e-07	-1.66995	-5.03233e-10	1.63164e-06	-1.71067	-5.03233e-10	8.27625e-08	-1.68599	-5.03233e-10
156281096	chr1:156281096:T:G	8.06885e-08	-0.816281	-1.47103	2.63692e-06	0.215093	-1.44574	5.6154e-08	-0.569098	-1.50477
156281978	chr1:156281978:C:T	5.80526e-07	-0.31397	-5.03233e-10	1.29287e-05	0.359196	-5.03233e-10	2.57145e-07	-0.552326	-5.03233e-10
156282346	chr1:156282346:C:A	8.40144e-08	-0.754815	-1.4921	2.79131e-06	0.301132	-1.47488	5.92595e-08	-0.503276	-1.51676
156282500	chr1:156282500:A:G	8.25371e-08	-0.769971	-1.49469	2.72428e-06	0.280096	-1.47815	5.82207e-08	-0.519676	-1.51805
156282818	chr1:156282818:C:T	2.14887e-07	-1.52289e-10	-1.30779	2.17113e-06	-1.52289e-10	-1.42501	1.0971e-07	-1.52289e-10	-1.40413
156282943	chr1:156282943:C:G	3.26868e-07	-1.52289e-10	-0.888347	4.2237e-06	-1.52289e-10	-0.759545	1.95365e-07	-1.52289e-10	-0.827099
156283240	chr1:156283240:G:C	7.97659e-08	-0.784755	-1.51405	2.91531e-06	0.319264	-1.44954	5.69738e-08	-0.540565	-1.51881
156284567	chr1:156284567:A:G	8.37799e-08	-0.749407	-1.5003	2.78823e-06	0.309675	-1.48452	5.94347e-08	-0.496818	-1.52027
156285231	chr1:156285231:C:T	1.73078e-07	-1.52289e-10	-1.52416	1.98202e-06	-1.52289e-10	-1.51614	9.77495e-08	-1.52289e-10	-1.51956
156285318	chr1:156285318:G:A	2.20435e-07	-1.52289e-10	-1.2823	2.20884e-06	-1.52289e-10	-1.40779	1.11755e-07	-1.52289e-10	-1.38566
156285536	chr1:156285536:T:A	4.73717e-07	-1.52289e-10	-0.517294	6.91725e-06	-1.52289e-10	-0.266238	3.07968e-07	-1.52289e-10	-0.37197
156285665	chr1:156285665:G:A	8.9412e-08	-0.780276	-1.40437	3.12331e-06	0.285508	-1.34687	6.12664e-08	-0.531415	-1.45532
156286209	chr1:156286209:T:C	8.18294e-08	-0.781577	-1.49169	2.6862e-06	0.262356	-1.47448	5.7471e-08	-0.534072	-1.51661
156286491	chr1:156286491:G:A	1.75033e-07	-1.52289e-10	-1.51293	1.96527e-06	-1.52289e-10	-1.52463	9.73429e-08	-1.52289e-10	-1.52373
156286887	chr1:156286887:G:A	2.14587e-07	-1.52289e-10	-1.30919	2.16907e-06	-1.52289e-10	-1.42596	1.09594e-07	-1.52289e-10	-1.40518
156286938	chr1:156286938:T:C	8.14986e-08	-0.795986	-1.48133	2.66705e-06	0.24218	-1.46146	5.69324e-08	-0.549081	-1.51102
156287122	chr1:156287122:C:A	7.80407e-08	-1.39025	-0.930428	1.03306e-06	-1.44273	-0.724995	4.59928e-08	-1.52483	-0.748649
156287347	chr1:156287347:C:T	1.78776e-07	-1.52289e-10	-1.49177	1.96895e-06	-1.52289e-10	-1.52275	9.81554e-08	-1.52289e-10	-1.51541
156287704	chr1:156287704:C:T	4.91142e-07	-1.52289e-10	-0.48117	7.20679e-06	-1.52289e-10	-0.225233	3.19949e-07	-1.52289e-10	-0.333805
156288255	chr1:156288255:G:A	1.64792e-07	-1.57322	-5.03233e-10	1.96074e-06	-1.52693	-5.03233e-10	8.53662e-08	-1.65502	-5.03233e-10
156288712	chr1:156288712:A:T	7.5512e-08	-1.42076	-0.93285	1.0018e-06	-1.47125	-0.727212	4.47804e-08	-1.54948	-0.750712
156289162	chr1:156289162:T:C	8.62457e-08	-0.785309	-1.43539	2.8864e-06	0.263352	-1.4036	5.95203e-08	-0.534096	-1.48155
156290510	chr1:156290510:C:T	7.58852e-08	-0.838285	-1.5104	2.71515e-06	0.238682	-1.44009	5.36618e-08	-0.603305	-1.51596
156290575	chr1:156290575:C:T	2.1129e-07	-1.52289e-10	-1.32467	2.1467e-06	-1.52289e-10	-1.43632	1.08332e-07	-1.52289e-10	-1.41676
156290761	chr1:156290761:G:A	7.80773e-08	-1.43974	-0.880467	1.04501e-06	-1.48949	-0.666745	4.68205e-08	-1.5636	-0.692041
156291362	chr1:156291362:T:A	2.38857e-07	-1.52289e-10	-1.20204	2.34359e-06	-1.52289e-10	-1.34857	1.18996e-07	-1.52289e-10	-1.32288
156291608	chr1:156291608:C:T	2.311e-07	-1.52289e-10	-1.23505	2.28789e-06	-1.52289e-10	-1.37263	1.16034e-07	-1.52289e-10	-1.34808
156292737	chr1:156292737:C:T	1.98573e-07	-1.52289e-10	-1.38675	2.43623e-06	-1.52289e-10	-1.30981	1.48048e-07	-1.52289e-10	-1.10443
156292862	chr1:156292862:A:C	8.34312e-08	-0.761191	-1.49269	2.76666e-06	0.292992	-1.47561	5.88337e-08	-0.5102	-1.51705
156292918	chr1:156292918:T:C	5.69605e-07	-0.332961	-5.03233e-10	1.26064e-05	0.333952	-5.03233e-10	2.52128e-07	-0.57203	-5.03233e-10
156293306	chr1:156293306:A:G	8.38765e-08	-0.757517	-1.49104	2.78829e-06	0.29871	-1.47354	5.91617e-08	-0.505479	-1.51621
156293637	chr1:156293637:C:T	1.82774e-06	-1.52289e-10	0.832933	2.42466e-05	-1.52289e-10	0.988021	9.98947e-07	-1.52289e-10	0.804735
156294149	chr1:156294149:T:C	8.2127e-08	-0.776116	-1.49352	2.70689e-06	0.272169	-1.47662	5.78305e-08	-0.526989	-1.51746
156294209	chr1:156294209:G:A	7.21116e-08	-0.875042	-1.52465	2.37788e-06	0.171329	-1.50538	5.13745e-08	-0.639574	-1.52325
156294384	chr1:156294384:T:C	2.40261e-07	-1.52289e-10	-1.19618	2.62131e-06	-1.52289e-10	-1.23658	1.31815e-07	-1.52289e-10	-1.22057
156294857	chr1:156294857:C:T	2.07474e-07	-1.71152	0.368622	4.26977e-06	-1.62736	0.878663	1.15687e-07	-1.71684	0.365759
156295155	chr1:156295155:C:T	2.41035e-07	-1.52289e-10	-1.19296	2.35868e-06	-1.52289e-10	-1.34215	1.19853e-07	-1.52289e-10	-1.3157
156295252	chr1:156295252:G:A	1.73065e-07	-1.52289e-10	-1.52424	1.98262e-06	-1.52289e-10	-1.51584	9.77731e-08	-1.52289e-10	-1.51932
156295939	chr1:156295939:C:T	3.88923e-07	-1.52289e-10	-0.714521	5.50945e-06	-1.52289e-10	-0.493792	2.46879e-07	-1.52289e-10	-0.593066
156295959	chr1:156295959:G:A	1.42857e-07	-1.71606	-5.03233e-10	1.79403e-06	-1.61579	-5.03233e-10	8.1297e-08	-1.70386	-5.03233e-10
156296950	chr1:156296950:A:C	1.77752e-07	-1.52289e-10	-1.49752	2.0849e-06	-1.52289e-10	-1.46554	1.01336e-07	-1.52289e-10	-1.48352
156297038	chr1:156297038:TTTTA:T	1.77359e-07	-1.52289e-10	-1.49973	1.96844e-06	-1.52289e-10	-1.52301	9.90777e-08	-1.52289e-10	-1.50606
156297214	chr1:156297214:T:A	2.56068e-07	-1.52289e-10	-1.13246	2.92213e-06	-1.52289e-10	-1.12794	1.86962e-07	-1.52289e-10	-0.871059
156297244	chr1:156297244:G:A	1.18537e-06	-1.52289e-10	0.39991	1.38406e-05	-1.52289e-10	0.42735	6.38644e-07	-1.52289e-10	0.357382
156297365	chr1:156297365:G:A	1.97983e-07	-1.52289e-10	-1.38973	2.43393e-06	-1.52289e-10	-1.31075	1.23643e-07	-1.52289e-10	-1.28457
156297392	chr1:156297392:A:G	1.98722e-07	-1.52289e-10	-1.386	2.12652e-06	-1.52289e-10	-1.44577	1.09053e-07	-1.52289e-10	-1.41013
156297842	chr1:156297842:A:G	2.64065e-07	-1.52289e-10	-1.10171	2.548e-06	-1.52289e-10	-1.26495	1.28208e-07	-1.52289e-10	-1.24831
156298013	chr1:156298013:G:A	6.66904e-08	-0.958484	-1.51936	2.12468e-06	0.0319012	-1.47854	4.64511e-08	-0.740342	-1.52322
156299093	chr1:156299093:C:T	2.32135e-07	-1.52289e-10	-1.23059	2.73932e-06	-1.52289e-10	-1.19255	1.42408e-07	-1.52289e-10	-1.14327
156299322	chr1:156299322:G:A	2.01062e-07	-1.37429	-5.03233e-10	1.82267e-06	-1.59995	-5.03233e-10	8.31217e-08	-1.68166	-5.03233e-10
156299598	chr1:156299598:A:G	8.18731e-08	-0.785305	-1.48743	2.68655e-06	0.257106	-1.4691	5.73435e-08	-0.538521	-1.51439
156300078	chr1:156300078:G:C	1.13826e-07	-0.601062	-1.34217	6.56019e-07	-1.2445	-1.37732	6.18286e-08	-0.667967	-1.30963
156300270	chr1:156300270:G:A	7.27804e-08	-1.43667	-0.953788	9.68215e-07	-1.48564	-0.746919	4.35109e-08	-1.56056	-0.768394
156300469	chr1:156300469:C:T	7.49348e-08	-0.837145	-1.52414	2.53392e-06	0.227079	-1.49757	5.3556e-08	-0.596723	-1.52452
156300618	chr1:156300618:G:A	2.46483e-07	-1.52289e-10	-1.17061	2.36192e-06	-1.52289e-10	-1.34078	1.26368e-07	-1.52289e-10	-1.26277
156301535	chr1:156301535:C:T	7.34245e-08	-1.44831	-0.933335	9.66884e-07	-1.497	-0.736934	4.40399e-08	-1.57032	-0.746552
156301539	chr1:156301539:G:A	2.24522e-06	-1.52289e-10	1.03866	2.97886e-05	-1.52289e-10	1.19387	1.22566e-06	-1.52289e-10	1.00927
156301641	chr1:156301641:C:T	2.02176e-07	-1.52289e-10	-1.36877	2.1552e-06	-1.52289e-10	-1.43237	1.10808e-07	-1.52289e-10	-1.39417
156301666	chr1:156301666:A:G	1.79237e-07	-1.52289e-10	-1.4892	2.00394e-06	-1.52289e-10	-1.50514	9.79704e-08	-1.52289e-10	-1.5173
156301974	chr1:156301974:C:T	2.32466e-07	-1.52289e-10	-1.22916	2.32504e-06	-1.52289e-10	-1.35652	1.17418e-07	-1.52289e-10	-1.33622
156302480	chr1:156302480:C:T	3.39094e-07	0.0687806	-0.920406	1.40178e-05	1.14049	-0.700419	1.96126e-07	0.0473855	-0.870597
156302552	chr1:156302552:C:T	1.21094e-07	-1.69969	-0.181647	1.46857e-06	-1.71813	-0.0978331	6.19081e-08	-1.69999	-0.276327
156303270	chr1:156303270:C:T	9.10171e-08	-1.02707	-1.13979	2.31045e-06	-0.272129	-1.09069	7.31481e-08	-0.739652	-1.06983
156303555	chr1:156303555:A:C	6.36412e-08	-1.03805	-1.4866	1.83348e-06	-0.126698	-1.46734	4.31964e-08	-0.822462	-1.51375
156303767	chr1:156303767:T:C	7.41566e-08	-0.879429	-1.4923	2.38332e-06	0.192187	-1.52395	5.29881e-08	-0.646316	-1.48558
156304007	chr1:156304007:C:A	2.48636e-07	-1.16191	-5.03233e-10	2.10321e-06	-1.45679	-5.03233e-10	1.28066e-07	-1.24942	-5.03233e-10
156304632	chr1:156304632:G:A	2.1796e-07	-1.52289e-10	-1.29359	2.20673e-06	-1.52289e-10	-1.40874	1.15583e-07	-1.52289e-10	-1.35198
156304672	chr1:156304672:T:C	7.45631e-08	-0.841731	-1.52453	2.51198e-06	0.221839	-1.50102	5.33588e-08	-0.600785	-1.52414
156304689	chr1:156304689:G:A	5.24994e-07	-1.52289e-10	-0.414518	5.52659e-06	-1.52289e-10	-0.490686	3.45729e-07	-1.52289e-10	-0.256312
156304794	chr1:156304794:C:G	7.76592e-08	-0.815998	-1.50958	2.82437e-06	0.27597	-1.43794	5.53938e-08	-0.572256	-1.51524
156304949	chr1:156304949:G:A	8.21896e-08	-0.752146	-1.51673	3.04214e-06	0.369066	-1.45676	5.90928e-08	-0.502198	-1.52066
156305490	chr1:156305490:G:A	3.35151e-07	0.0336335	-0.896956	1.37751e-05	1.09613	-0.673523	1.94013e-07	0.0127933	-0.846836
156305517	chr1:156305517:G:A	8.46055e-08	-0.75159	-1.48831	2.82505e-06	0.308397	-1.47013	5.96892e-08	-0.498005	-1.51481
156305680	chr1:156305680:A:C	1.2194e-07	-0.530213	-1.34417	6.87605e-07	-1.1957	-1.3791	6.60997e-08	-0.598488	-1.31231
156305766	chr1:156305766:A:C	5.27549e-07	-1.52289e-10	-0.409663	5.55176e-06	-1.52289e-10	-0.486142	3.47575e-07	-1.52289e-10	-0.250987
156306191	chr1:156306191:C:G	4.87785e-07	-1.52289e-10	-0.48803	7.15504e-06	-1.52289e-10	-0.232439	3.17796e-07	-1.52289e-10	-0.340558
156306425	chr1:156306425:C:T	6.87584e-08	-1.46131	-0.985993	9.10842e-07	-1.50819	-0.785452	4.11208e-08	-1.57934	-0.806112
156306585	chr1:156306585:G:A	2.1265e-07	-1.52289e-10	-1.31825	2.65449e-06	-1.52289e-10	-1.224	1.66823e-07	-1.52289e-10	-0.985034
156306646	chr1:156306646:T:C	2.35692e-07	-1.52289e-10	-1.21538	2.31959e-06	-1.52289e-10	-1.35887	1.17752e-07	-1.52289e-10	-1.33339
156306955	chr1:156306955:A:G	8.72287e-08	-0.716458	-1.49291	2.95214e-06	0.358424	-1.47615	6.1794e-08	-0.460797	-1.51736
156307185	chr1:156307185:G:A	4.02841e-08	-1.64577	-1.33618	5.18878e-07	-1.58068	-1.27566	2.36034e-08	-1.6425	-1.29808
156307457	chr1:156307457:G:A	2.37181e-07	-1.52289e-10	-1.20908	2.3311e-06	-1.52289e-10	-1.35392	1.18309e-07	-1.52289e-10	-1.32866
156307608	chr1:156307608:C:T	1.9905e-07	-1.52289e-10	-1.38435	2.09028e-06	-1.52289e-10	-1.46296	1.05068e-07	-1.52289e-10	-1.44736
156307990	chr1:156307990:G:A	3.69701e-07	-0.76521	-5.03233e-10	8.54615e-06	-0.0547751	-5.03233e-10	2.408e-07	-0.617999	-5.03233e-10
156308384	chr1:156308384:T:C	8.87633e-08	-0.701142	-1.49079	3.02573e-06	0.380169	-1.47327	6.30252e-08	-0.442274	-1.51616
156308963	chr1:156308963:C:T	2.00865e-07	-1.52289e-10	-1.37527	2.48038e-06	-1.52289e-10	-1.29184	1.34075e-07	-1.52289e-10	-1.20356
156309008	chr1:156309008:G:A	4.67642e-07	-0.5302	-5.03233e-10	4.90935e-06	-0.609116	-5.03233e-10	2.13795e-07	-0.736947	-5.03233e-10
156309173	chr1:156309173:T:G	4.48435e-07	-1.52289e-10	-0.572141	6.50985e-06	-1.52289e-10	-0.32694	2.90389e-07	-1.52289e-10	-0.430744
156309324	chr1:156309324:G:A	2.82117e-07	-1.52289e-10	-1.03558	2.61454e-06	-1.52289e-10	-1.23917	1.47755e-07	-1.52289e-10	-1.10641
156309385	chr1:156309385:G:C	8.57943e-08	-0.736499	-1.48945	2.8785e-06	0.328952	-1.47194	6.06316e-08	-0.481466	-1.51568
156309596	chr1:156309596:T:A	4.72418e-07	-1.52289e-10	-0.520041	6.90035e-06	-1.52289e-10	-0.268684	3.0697e-07	-1.52289e-10	-0.375215
156310262	chr1:156310262:G:A	1.98512e-07	-1.52289e-10	-1.38706	2.12574e-06	-1.52289e-10	-1.44614	1.09008e-07	-1.52289e-10	-1.41054
156310532	chr1:156310532:C:T	2.15454e-07	-1.52289e-10	-1.30516	2.17498e-06	-1.52289e-10	-1.42324	1.09919e-07	-1.52289e-10	-1.40223
156310533	chr1:156310533:G:A	1.79784e-07	-1.52289e-10	-1.48615	1.97138e-06	-1.52289e-10	-1.52152	9.84241e-08	-1.52289e-10	-1.51268
156311229	chr1:156311229:G:C	8.39683e-08	-0.733738	-1.51373	3.15011e-06	0.39591	-1.44873	6.03533e-08	-0.483171	-1.51858
156312433	chr1:156312433:A:G	4.48007e-08	-1.5272	-1.34848	1.48962e-06	-0.464057	-1.33768	2.68276e-08	-1.50114	-1.3114
156312858	chr1:156312858:A:G	4.3747e-08	-1.53935	-1.36013	1.43183e-06	-0.492185	-1.34912	2.62331e-08	-1.51206	-1.32289
156313294	chr1:156313294:T:G	7.93504e-08	-0.781156	-1.52287	2.6517e-06	0.292149	-1.5172	5.73192e-08	-0.531276	-1.52206
156313549	chr1:156313549:T:C	2.04678e-07	-1.52289e-10	-1.35647	2.53554e-06	-1.52289e-10	-1.26985	1.29156e-07	-1.52289e-10	-1.24095
156313918	chr1:156313918:T:C	2.68781e-07	-1.52289e-10	-1.08401	2.59139e-06	-1.52289e-10	-1.24806	1.31066e-07	-1.52289e-10	-1.22627
156313923	chr1:156313923:C:A	8.30207e-08	-0.77212	-1.48669	2.74507e-06	0.27792	-1.46837	5.83319e-08	-0.521604	-1.51421
156314265	chr1:156314265:CAT:C	2.14794e-07	-1.52289e-10	-1.30823	2.1705e-06	-1.52289e-10	-1.4253	1.09674e-07	-1.52289e-10	-1.40445
156314744	chr1:156314744:C:A	8.56997e-08	-0.710531	-1.51652	3.22531e-06	0.427583	-1.45681	6.17611e-08	-0.45815	-1.52054
156315073	chr1:156315073:A:G	8.42938e-08	-0.731404	-1.51219	3.17038e-06	0.398676	-1.44508	6.05315e-08	-0.481251	-1.51755
156315078	chr1:156315078:T:G	4.66071e-07	-1.52289e-10	-0.533567	6.79701e-06	-1.52289e-10	-0.283773	3.02631e-07	-1.52289e-10	-0.389451
156315079	chr1:156315079:C:T	4.65413e-07	-1.52289e-10	-0.534978	6.78673e-06	-1.52289e-10	-0.285286	3.02177e-07	-1.52289e-10	-0.390953
156315295	chr1:156315295:G:A	1.79142e-07	-1.52289e-10	-1.48972	2.00319e-06	-1.52289e-10	-1.50552	9.79468e-08	-1.52289e-10	-1.51754
156315679	chr1:156315679:C:A	2.10487e-07	-1.52289e-10	-1.32848	2.14122e-06	-1.52289e-10	-1.43888	1.08042e-07	-1.52289e-10	-1.41945
156315722	chr1:156315722:G:T	7.3681e-08	-0.856691	-1.52147	2.49311e-06	0.198778	-1.4855	5.23727e-08	-0.619357	-1.52422
156315943	chr1:156315943:AT:A	1.79151e-07	-1.52289e-10	-1.48967	1.96978e-06	-1.52289e-10	-1.52234	9.82317e-08	-1.52289e-10	-1.51464
156315945	chr1:156315945:C:A	1.79262e-07	-1.52289e-10	-1.48905	1.9701e-06	-1.52289e-10	-1.52217	9.82657e-08	-1.52289e-10	-1.51429
156315951	chr1:156315951:C:T	2.84406e-07	-1.52289e-10	-1.0275	3.6718e-06	-1.52289e-10	-0.899575	1.82609e-07	-1.52289e-10	-0.894617
156316058	chr1:156316058:C:T	2.46131e-07	-1.52289e-10	-1.17204	2.572e-06	-1.52289e-10	-1.25557	1.29196e-07	-1.52289e-10	-1.24064
156316204	chr1:156316204:T:C	8.45914e-08	-0.72726	-1.51281	2.80854e-06	0.336264	-1.50386	6.05011e-08	-0.474824	-1.52448
156316447	chr1:156316447:T:C	1.12079e-06	-1.52289e-10	0.343889	9.90561e-06	-1.52289e-10	0.0928446	6.36422e-07	-1.52289e-10	0.353895
156316632	chr1:156316632:C:T	1.39192e-07	-0.507693	-1.23435	7.69062e-07	-1.18188	-1.28096	7.56705e-08	-0.577405	-1.19817
156317612	chr1:156317612:T:C	3.44249e-07	0.076364	-0.912903	1.42426e-05	1.14916	-0.693184	1.99828e-07	0.0593581	-0.863866
156317763	chr1:156317763:T:C	2.37575e-07	-1.52289e-10	-1.20742	2.3361e-06	-1.52289e-10	-1.35177	1.18471e-07	-1.52289e-10	-1.3273
156317885	chr1:156317885:T:C	1.7992e-07	-1.52289e-10	-1.48539	1.99375e-06	-1.52289e-10	-1.51024	1.02074e-07	-1.52289e-10	-1.47627
156318602	chr1:156318602:T:C	4.40455e-07	-1.52289e-10	-0.590096	5.13552e-06	-1.52289e-10	-0.564076	2.95376e-07	-1.52289e-10	-0.413717
156319251	chr1:156319251:T:C	1.73692e-07	-1.52289e-10	-1.52062	1.96963e-06	-1.52289e-10	-1.52241	9.77469e-08	-1.52289e-10	-1.51958
156319560	chr1:156319560:G:A	2.17158e-07	-1.29728	-5.03233e-10	2.03658e-06	-1.48898	-5.03233e-10	1.13436e-07	-1.37073	-5.03233e-10
156320346	chr1:156320346:T:C	2.25641e-07	-1.52289e-10	-1.25896	2.24844e-06	-1.52289e-10	-1.39002	1.13902e-07	-1.52289e-10	-1.36662
156321574	chr1:156321574:T:C	1.39938e-07	-0.489114	-1.24759	7.69451e-07	-1.16923	-1.2931	7.5954e-08	-0.560583	-1.21126
156321680	chr1:156321680:C:T	2.14652e-07	-1.52289e-10	-1.30889	2.16952e-06	-1.52289e-10	-1.42575	1.09617e-07	-1.52289e-10	-1.40497
156322165	chr1:156322165:G:A	2.13529e-07	-1.52289e-10	-1.31413	2.16182e-06	-1.52289e-10	-1.42931	1.09192e-07	-1.52289e-10	-1.40886
156322471	chr1:156322471:G:A	1.6647e-07	-1.56309	-5.03233e-10	2.12241e-06	-1.4477	-5.03233e-10	8.58917e-08	-1.64888	-5.03233e-10
156322479	chr1:156322479:G:C	2.83908e-07	-1.52289e-10	-1.02925	3.65134e-06	-1.52289e-10	-0.905161	1.81052e-07	-1.52289e-10	-0.90318
156322575	chr1:156322575:A:G	4.66833e-07	0.180981	-0.712913	2.03702e-05	1.27813	-0.464315	2.72205e-07	0.162313	-0.657723
156322673	chr1:156322673:T:C	1.73124e-07	-1.52289e-10	-1.5239	1.97792e-06	-1.52289e-10	-1.51821	9.73528e-08	-1.52289e-10	-1.52362
156323264	chr1:156323264:CCATT:C	3.16067e-07	0.0193147	-0.941264	1.29497e-05	1.07636	-0.715543	1.82142e-07	-0.00304333	-0.894137
156323487	chr1:156323487:T:C	3.99357e-08	-1.59644	-1.3942	1.3897e-06	-0.57655	-1.29462	2.47982e-08	-1.58076	-1.31044
156323546	chr1:156323546:G:A	2.46496e-07	-1.52289e-10	-1.17056	2.41885e-06	-1.52289e-10	-1.31697	1.2157e-07	-1.52289e-10	-1.30148
156323701	chr1:156323701:G:A	1.46558e-07	-0.4367	-1.25378	7.92993e-07	-1.13328	-1.29892	7.94731e-08	-0.507566	-1.21898
156323923	chr1:156323923:T:C	2.45831e-07	-1.52289e-10	-1.17326	2.39201e-06	-1.52289e-10	-1.32812	1.21494e-07	-1.52289e-10	-1.3021
156324051	chr1:156324051:C:T	2.16612e-07	-1.52289e-10	-1.2998	2.7121e-06	-1.52289e-10	-1.20253	1.71638e-07	-1.52289e-10	-0.956577
156324106	chr1:156324106:C:T	6.97276e-08	-1.48001	-0.953301	9.29682e-07	-1.52594	-0.747232	4.20858e-08	-1.59408	-0.76818
156324180	chr1:156324180:G:A	8.3653e-08	-0.735748	-1.51548	3.12373e-06	0.392339	-1.45357	6.01479e-08	-0.485198	-1.51996
156324358	chr1:156324358:C:A	7.67821e-08	-0.872934	-1.464	2.41334e-06	0.203857	-1.5231	5.51434e-08	-0.637701	-1.45433
156324420	chr1:156324420:G:A	9.0501e-08	-0.689512	-1.48303	3.11169e-06	0.39901	-1.4641	6.41359e-08	-0.428672	-1.51229
156324458	chr1:156324458:G:A	3.89389e-07	-1.52289e-10	-0.713324	5.54939e-06	-1.52289e-10	-0.486569	2.49282e-07	-1.52289e-10	-0.583382
156324723	chr1:156324723:G:T	1.46369e-07	-1.69177	-5.03233e-10	1.63108e-06	-1.71101	-5.03233e-10	8.04031e-08	-1.71491	-5.03233e-10
156324873	chr1:156324873:C:T	2.20698e-07	-1.52289e-10	-1.28111	2.21124e-06	-1.52289e-10	-1.4067	1.1198e-07	-1.52289e-10	-1.38364
156325608	chr1:156325608:C:T	1.59533e-07	-1.60566	-5.03233e-10	2.19268e-06	-1.41513	-5.03233e-10	9.11555e-08	-1.5894	-5.03233e-10
156325662	chr1:156325662:C:T	1.04971e-07	-1.46822	-0.555997	1.41665e-06	-1.51272	-0.339244	6.23208e-08	-1.58618	-0.383488
156325695	chr1:156325695:G:A	2.48489e-07	-1.52289e-10	-1.16251	2.41277e-06	-1.52289e-10	-1.31948	1.22698e-07	-1.52289e-10	-1.29224
156326972	chr1:156326972:A:T	8.35135e-08	-0.738641	-1.51425	3.12232e-06	0.388641	-1.45032	6.00359e-08	-0.487926	-1.5191
156327325	chr1:156327325:C:G	1.44066e-07	-1.70763	-5.03233e-10	1.61952e-06	-1.71813	-5.03233e-10	8.01431e-08	-1.71815	-5.03233e-10
156327497	chr1:156327497:T:C	8.58837e-08	-0.713106	-1.5118	3.25867e-06	0.425076	-1.44401	6.18353e-08	-0.46023	-1.51726
156327802	chr1:156327802:G:A	2.10874e-07	-1.32664	-5.03233e-10	2.07068e-06	-1.47238	-5.03233e-10	9.13857e-08	-1.58688	-5.03233e-10
156327969	chr1:156327969:G:C	1.77741e-07	-1.52289e-10	-1.49758	1.9662e-06	-1.52289e-10	-1.52415	9.78257e-08	-1.52289e-10	-1.51878
156328358	chr1:156328358:C:T	1.45246e-07	-1.69948	-5.03233e-10	3.09916e-06	-1.06913	-5.03233e-10	9.24442e-08	-1.57536	-5.03233e-10
156328590	chr1:156328590:G:A	2.52369e-07	-1.52289e-10	-1.14701	2.60788e-06	-1.52289e-10	-1.24172	1.36559e-07	-1.52289e-10	-1.18521
156328606	chr1:156328606:A:C	2.11993e-07	-1.52289e-10	-1.32135	2.64557e-06	-1.52289e-10	-1.22737	1.35028e-07	-1.52289e-10	-1.19648
156329509	chr1:156329509:G:A	1.78282e-07	-1.52289e-10	-1.49453	1.99017e-06	-1.52289e-10	-1.51204	1.01375e-07	-1.52289e-10	-1.48314
156330056	chr1:156330056:C:T	8.47402e-08	-0.77849	-1.45982	2.83581e-06	0.275144	-1.43307	5.91491e-08	-0.523431	-1.49847
156330125	chr1:156330125:T:A	9.02031e-08	-0.722217	-1.45362	3.09666e-06	0.355602	-1.42553	6.30495e-08	-0.463603	-1.49444
156330192	chr1:156330192:A:T	2.20283e-07	-1.28299	-5.03233e-10	2.14403e-06	-1.43757	-5.03233e-10	9.38284e-08	-1.5605	-5.03233e-10
156330291	chr1:156330291:A:G	8.70688e-08	-0.759503	-1.4517	2.94033e-06	0.301496	-1.42323	6.05584e-08	-0.505219	-1.49314
156330319	chr1:156330319:T:C	6.79945e-08	-1.49436	-0.964116	9.06167e-07	-1.53827	-0.760516	4.11892e-08	-1.60211	-0.781681
156330892	chr1:156330892:C:T	8.97666e-08	-0.720445	-1.46025	3.07834e-06	0.357407	-1.43327	6.30177e-08	-0.460008	-1.49854
156332296	chr1:156332296:G:A	2.34474e-07	-1.52289e-10	-1.22056	2.97344e-06	-1.52289e-10	-1.11054	1.95034e-07	-1.52289e-10	-0.82879
156332535	chr1:156332535:T:C	2.49088e-07	-1.52289e-10	-1.1601	2.71348e-06	-1.52289e-10	-1.20202	1.36565e-07	-1.52289e-10	-1.18516
156332784	chr1:156332784:A:C	8.73173e-08	-0.760284	-1.44807	2.94168e-06	0.29744	-1.41872	6.0483e-08	-0.509139	-1.49047
156332917	chr1:156332917:T:C	1.95481e-07	-1.52289e-10	-1.40244	2.02834e-06	-1.52289e-10	-1.49304	9.83743e-08	-1.52289e-10	-1.51319
156333092	chr1:156333092:G:A	1.97201e-07	-1.52289e-10	-1.39368	2.11799e-06	-1.52289e-10	-1.44979	1.05674e-07	-1.52289e-10	-1.44161
156333283	chr1:156333283:C:A	1.47308e-07	-0.485669	-1.19971	8.05702e-07	-1.16618	-1.25011	8.01942e-08	-0.556004	-1.16151
156334170	chr1:156334170:C:T	7.08774e-08	-0.950956	-1.466	2.13741e-06	0.0827271	-1.52339	5.04763e-08	-0.724473	-1.45599
156334594	chr1:156334594:G:A	1.8837e-07	-1.52289e-10	-1.43949	2.02281e-06	-1.52289e-10	-1.49577	1.04211e-07	-1.52289e-10	-1.45555
156334921	chr1:156334921:A:G	3.0121e-07	-1.52289e-10	-0.970095	3.8813e-06	-1.52289e-10	-0.844087	1.7576e-07	-1.52289e-10	-0.932845
156334991	chr1:156334991:A:G	3.41369e-07	0.0176788	-0.86262	1.40563e-05	1.07656	-0.63374	1.98578e-07	0.00167197	-0.812458
156335194	chr1:156335194:C:A	1.79871e-07	-1.52289e-10	-1.48566	2.11492e-06	-1.52289e-10	-1.45124	1.02773e-07	-1.52289e-10	-1.46944
156335228	chr1:156335228:G:C	1.80235e-07	-1.52289e-10	-1.48364	1.99596e-06	-1.52289e-10	-1.50913	1.02275e-07	-1.52289e-10	-1.47431
156335371	chr1:156335371:C:T	7.31415e-08	-1.48511	-0.900395	9.73096e-07	-1.52986	-0.69767	4.46001e-08	-1.59594	-0.708287
156335495	chr1:156335495:G:A	8.58568e-08	-0.712279	-1.51294	3.25552e-06	0.42699	-1.44689	6.19025e-08	-0.458284	-1.51812
156335774	chr1:156335774:C:T	2.35209e-07	-1.21743	-5.03233e-10	2.16845e-06	-1.42624	-5.03233e-10	1.18115e-07	-1.3303	-5.03233e-10
156335994	chr1:156335994:T:G	1.80649e-07	-1.52289e-10	-1.48135	1.99866e-06	-1.52289e-10	-1.50778	1.02511e-07	-1.52289e-10	-1.47199
156336310	chr1:156336310:AACTATTATCAGATTCTCAAAGGGCTGGTGACCCTAAG:A	8.84222e-08	-0.682919	-1.51286	3.39836e-06	0.469655	-1.44662	6.40151e-08	-0.424802	-1.51805
156336369	chr1:156336369:C:T	1.99183e-07	-1.52289e-10	-1.38368	2.3843e-06	-1.52289e-10	-1.33135	1.18371e-07	-1.52289e-10	-1.32814
156337998	chr1:156337998:AAG:A	2.35643e-07	-1.52289e-10	-1.21559	2.48339e-06	-1.52289e-10	-1.29063	1.2477e-07	-1.52289e-10	-1.2755
156338831	chr1:156338831:G:C	1.82408e-07	-1.52289e-10	-1.47166	1.99589e-06	-1.52289e-10	-1.50917	9.94324e-08	-1.52289e-10	-1.50249
156339581	chr1:156339581:G:C	1.07556e-07	-0.480283	-1.51961	4.73287e-06	0.823136	-1.46886	8.03459e-08	-0.192867	-1.52276
156341174	chr1:156341174:C:T	2.24704e-07	-1.52289e-10	-1.26312	2.23669e-06	-1.52289e-10	-1.39526	1.14065e-07	-1.52289e-10	-1.3652
156341285	chr1:156341285:T:G	1.44926e-07	-1.70168	-5.03233e-10	1.61952e-06	-1.71813	-5.03233e-10	8.14629e-08	-1.70182	-5.03233e-10
156341374	chr1:156341374:G:T	9.72076e-08	-0.60584	-1.49522	3.42747e-06	0.51235	-1.48078	6.99938e-08	-0.335499	-1.51806
156341845	chr1:156341845:C:T	5.02456e-07	-1.52289e-10	-0.458395	6.03742e-06	-1.52289e-10	-0.402279	2.66763e-07	-1.52289e-10	-0.515605
156342234	chr1:156342234:C:T	3.7682e-07	-1.52289e-10	-0.746135	4.38286e-06	-1.52289e-10	-0.722554	2.48684e-07	-1.52289e-10	-0.585782
156342540	chr1:156342540:T:A	9.40956e-08	-0.62177	-1.51182	3.71218e-06	0.555153	-1.44379	6.84937e-08	-0.358027	-1.5172
156343207	chr1:156343207:A:G	5.42726e-07	-1.52289e-10	-0.381299	8.06247e-06	-1.52289e-10	-0.113036	3.59364e-07	-1.52289e-10	-0.217632
156343491	chr1:156343491:A:T	6.19969e-08	-1.43476	-1.11606	8.29106e-07	-1.4832	-0.904459	3.73217e-08	-1.55108	-0.931314
156344313	chr1:156344313:T:C	3.27486e-07	0.193533	-1.07999	1.428e-05	1.31553	-0.856919	1.97412e-07	0.202755	-1.01943
156344356	chr1:156344356:A:G	8.66798e-08	-0.701674	-1.51401	3.28998e-06	0.440146	-1.44952	6.28234e-08	-0.442768	-1.51887
156344361	chr1:156344361:A:G	2.38102e-07	-1.71571	0.510507	5.00828e-06	-1.6924	1.10324	1.43012e-07	-1.69295	0.553911
156344551	chr1:156344551:G:A	2.08108e-07	-1.52289e-10	-1.33985	3.02771e-06	-1.52289e-10	-1.09245	1.34906e-07	-1.52289e-10	-1.19739
156344649	chr1:156344649:T:G	1.5844e-07	-1.61253	-5.03233e-10	1.6261e-06	-1.71407	-5.03233e-10	8.51154e-08	-1.65796	-5.03233e-10
156344706	chr1:156344706:C:T	2.32043e-07	-1.23098	-5.03233e-10	2.0158e-06	-1.49924	-5.03233e-10	1.20632e-07	-1.30922	-5.03233e-10
156344787	chr1:156344787:T:C	1.98482e-07	-1.52289e-10	-1.38721	2.1246e-06	-1.52289e-10	-1.44667	1.08934e-07	-1.52289e-10	-1.41122
156344836	chr1:156344836:A:G	3.48914e-07	0.219148	-1.04223	1.51098e-05	1.34425	-0.829161	2.09412e-07	0.231603	-0.989265
156346010	chr1:156346010:G:A	2.16904e-07	-1.52289e-10	-1.29845	2.15933e-06	-1.52289e-10	-1.43046	1.10643e-07	-1.52289e-10	-1.39566
156346548	chr1:156346548:CAAGG:C	1.8934e-07	-1.52289e-10	-1.43436	1.99302e-06	-1.52289e-10	-1.5106	1.00543e-07	-1.52289e-10	-1.49138
156347787	chr1:156347787:A:G	2.33097e-07	-1.22645	-5.03233e-10	2.15326e-06	-1.43328	-5.03233e-10	1.17224e-07	-1.33788	-5.03233e-10
156347943	chr1:156347943:T:G	1.84747e-07	-1.52289e-10	-1.45892	2.00098e-06	-1.52289e-10	-1.50662	1.02373e-07	-1.52289e-10	-1.47335
156347999	chr1:156347999:C:G	3.00491e-07	-1.52289e-10	-0.972486	3.87113e-06	-1.52289e-10	-0.846709	1.75335e-07	-1.52289e-10	-0.935265
156348350	chr1:156348350:C:A	1.04383e-07	-0.516063	-1.51378	4.30023e-06	0.706613	-1.4482	7.70831e-08	-0.238364	-1.51872
156349373	chr1:156349373:A:G	1.11787e-06	-1.52289e-10	0.341277	9.8689e-06	-1.52289e-10	0.0891327	6.35149e-07	-1.52289e-10	0.351893
156350107	chr1:156350107:A:C	2.02008e-07	-1.52289e-10	-1.3696	2.08204e-06	-1.52289e-10	-1.46691	1.05271e-07	-1.52289e-10	-1.44543
156351105	chr1:156351105:CAGT:C	7.86622e-08	-0.800068	-1.51267	2.61028e-06	0.277124	-1.51792	5.57813e-08	-0.564571	-1.51596
156352242	chr1:156352242:T:A	1.75283e-07	-1.52289e-10	-1.5115	1.97614e-06	-1.52289e-10	-1.51911	9.76147e-08	-1.52289e-10	-1.52094
156353191	chr1:156353191:G:C	2.15586e-07	-1.52289e-10	-1.30455	2.17099e-06	-1.52289e-10	-1.42507	1.10477e-07	-1.52289e-10	-1.39716
156353223	chr1:156353223:G:GA	7.78975e-08	-0.801722	-1.52079	2.63285e-06	0.275561	-1.50775	5.56671e-08	-0.559988	-1.52259
156353931	chr1:156353931:T:C	8.21181e-08	-0.869128	-1.40062	2.36661e-06	-0.0566251	-1.28217	6.73093e-08	-0.625068	-1.2676
156354285	chr1:156354285:T:C	1.16017e-07	-0.421226	-1.50294	6.98032e-07	-1.03687	-1.52287	5.9843e-08	-0.485643	-1.5246
156355450	chr1:156355450:G:A	2.19692e-07	-1.71753	0.431851	4.74409e-06	-1.65783	1.01448	1.30114e-07	-1.71238	0.478825
156355511	chr1:156355511:G:A	1.80561e-07	-1.52289e-10	-1.48183	1.99808e-06	-1.52289e-10	-1.50807	1.02371e-07	-1.52289e-10	-1.47336
156356170	chr1:156356170:C:T	1.80303e-07	-1.52289e-10	-1.48327	1.96899e-06	-1.52289e-10	-1.52273	9.81031e-08	-1.52289e-10	-1.51595
156356332	chr1:156356332:G:A	2.51859e-07	-1.52289e-10	-1.14903	2.60624e-06	-1.52289e-10	-1.24235	1.2562e-07	-1.52289e-10	-1.2687
156357000	chr1:156357000:G:A	2.30001e-07	-1.52289e-10	-1.23982	2.27282e-06	-1.52289e-10	-1.37923	1.16146e-07	-1.52289e-10	-1.34712
156357072	chr1:156357072:C:T	1.89223e-07	-1.52289e-10	-1.43498	2.02755e-06	-1.52289e-10	-1.49343	1.04534e-07	-1.52289e-10	-1.45245
156357104	chr1:156357104:T:A	4.99554e-08	-1.4487	-1.31807	5.982e-07	-1.64423	-1.06986	3.91603e-08	-1.35514	-1.07916
156357424	chr1:156357424:A:C	1.84769e-07	-1.52289e-10	-1.4588	2.00241e-06	-1.52289e-10	-1.50591	1.00393e-07	-1.52289e-10	-1.49287
156357591	chr1:156357591:A:G	6.67789e-07	-1.52289e-10	-0.173932	1.01703e-05	-1.52289e-10	0.119215	4.50598e-07	-1.52289e-10	0.00861036
156357898	chr1:156357898:A:G	1.73201e-07	-1.52289e-10	-1.52345	2.01439e-06	-1.52289e-10	-1.49994	9.7993e-08	-1.52289e-10	-1.51707
156357940	chr1:156357940:C:T	1.77773e-07	-1.52289e-10	-1.4974	2.13713e-06	-1.52289e-10	-1.44079	1.06583e-07	-1.52289e-10	-1.43304
156358904	chr1:156358904:T:A	1.75735e-07	-1.52289e-10	-1.50893	1.96684e-06	-1.52289e-10	-1.52383	9.75143e-08	-1.52289e-10	-1.52197
156359205	chr1:156359205:C:T	1.74023e-07	-1.52289e-10	-1.51872	1.9891e-06	-1.52289e-10	-1.51257	9.74e-08	-1.52289e-10	-1.52314
156359231	chr1:156359231:A:T	6.88103e-08	-1.66441	-0.78214	8.84965e-07	-1.57124	-0.751228	4.33499e-08	-1.71104	-0.62162
156359821	chr1:156359821:A:G	1.75029e-07	-1.52289e-10	-1.51295	1.96703e-06	-1.52289e-10	-1.52373	9.72948e-08	-1.52289e-10	-1.52422
156360493	chr1:156360493:C:T	3.29406e-07	-1.52289e-10	-0.880614	3.6834e-06	-1.52289e-10	-0.896421	2.26489e-07	-1.52289e-10	-0.679269
156360550	chr1:156360550:T:C	6.46426e-07	-1.52289e-10	-0.206446	9.80792e-06	-1.52289e-10	0.0829343	4.35631e-07	-1.52289e-10	-0.0251716
156360940	chr1:156360940:T:G	1.81214e-07	-1.52289e-10	-1.47823	1.96677e-06	-1.52289e-10	-1.52386	9.80782e-08	-1.52289e-10	-1.5162
156361652	chr1:156361652:T:A	2.09966e-07	-1.52289e-10	-1.33096	2.24754e-06	-1.52289e-10	-1.39042	1.14937e-07	-1.52289e-10	-1.35758
156361885	chr1:156361885:T:C	1.83013e-07	-1.52289e-10	-1.46835	2.16384e-06	-1.52289e-10	-1.42837	1.05024e-07	-1.52289e-10	-1.44777
156361920	chr1:156361920:T:A	1.88732e-07	-1.52289e-10	-1.43758	2.01377e-06	-1.52289e-10	-1.50025	1.03787e-07	-1.52289e-10	-1.45962
156362428	chr1:156362428:G:A	8.65908e-08	-0.716991	-1.49972	3.22824e-06	0.388417	-1.41674	6.13236e-08	-0.478244	-1.50756
156362540	chr1:156362540:C:G	7.98392e-08	-0.79541	-1.50248	2.56627e-06	0.264988	-1.52279	5.66336e-08	-0.558331	-1.50703
156362745	chr1:156362745:C:T	4.58134e-08	-1.37648	-1.47685	4.40851e-07	-1.62023	-1.39907	2.96597e-08	-1.25726	-1.45492
156363540	chr1:156363540:A:G	1.85327e-07	-1.52289e-10	-1.45578	1.97658e-06	-1.52289e-10	-1.51889	9.91606e-08	-1.52289e-10	-1.50523
156363733	chr1:156363733:C:T	1.88809e-07	-1.52289e-10	-1.43717	2.02483e-06	-1.52289e-10	-1.49477	1.04327e-07	-1.52289e-10	-1.45444
156364040	chr1:156364040:G:A	5.64591e-08	-1.37846	-1.26593	2.25833e-06	-0.129281	-1.25635	3.40865e-08	-1.34792	-1.22514
156364325	chr1:156364325:C:T	8.39105e-08	-0.755822	-1.49233	2.41061e-06	0.168583	-1.48896	6.33394e-08	-0.483749	-1.46971
156365487	chr1:156365487:A:G	2.9204e-07	-1.52289e-10	-1.00101	2.74176e-06	-1.52289e-10	-1.19165	1.38227e-07	-1.52289e-10	-1.17307
156365532	chr1:156365532:G:A	1.11545e-06	-1.52289e-10	0.339109	9.88078e-06	-1.52289e-10	0.0903352	6.35109e-07	-1.52289e-10	0.35183
156366253	chr1:156366253:C:T	2.13177e-07	-1.52289e-10	-1.31578	2.86255e-06	-1.52289e-10	-1.14854	1.10279e-07	-1.52289e-10	-1.39895
156366342	chr1:156366342:C:T	1.72571e-07	-1.71157	0.184476	2.31451e-06	-1.59618	0.235119	1.00347e-07	-1.71813	0.224796
156367001	chr1:156367001:T:C	1.29771e-07	-1.70846	-0.103678	1.11494e-06	-1.69049	-0.400968	7.709e-08	-1.68706	-0.0699277
156367057	chr1:156367057:G:T	2.41265e-07	-1.52289e-10	-1.19201	3.05484e-06	-1.52289e-10	-1.08353	1.42675e-07	-1.52289e-10	-1.14139
156367081	chr1:156367081:AG:A	3.54271e-08	-1.61115	-1.49928	3.55526e-07	-1.71004	-1.52437	1.76935e-08	-1.70421	-1.52456
156367085	chr1:156367085:T:C	1.24379e-07	-0.586313	-1.26826	9.165e-07	-0.906778	-1.38067	4.23525e-08	-1.02155	-1.33439
156367108	chr1:156367108:G:A	3.15255e-07	-1.52289e-10	-0.924521	2.79314e-06	-1.52289e-10	-1.17309	1.52981e-07	-1.52289e-10	-1.07166
156368202	chr1:156368202:C:T	2.38118e-07	-1.52289e-10	-1.20514	2.46703e-06	-1.52289e-10	-1.29724	1.21208e-07	-1.52289e-10	-1.30446
156368244	chr1:156368244:G:A	1.13817e-05	2.66185	-5.03233e-10	8.29524e-05	2.21801	-5.03233e-10	1.66882e-06	1.31791	-5.03233e-10
156368359	chr1:156368359:G:T	1.73722e-07	-1.52289e-10	-1.52045	1.9761e-06	-1.52289e-10	-1.51913	9.76493e-08	-1.52289e-10	-1.52058
156368727	chr1:156368727:G:A	5.03985e-08	-1.30718	-1.45076	5.03838e-07	-1.41636	-1.46939	2.08229e-08	-1.56814	-1.49777
156368884	chr1:156368884:C:T	3.19805e-07	-1.52289e-10	-0.910192	4.29598e-06	-1.52289e-10	-0.742575	1.9159e-07	-1.52289e-10	-0.846609
156368978	chr1:156368978:G:A	3.63305e-07	-1.52289e-10	-0.782662	3.46213e-06	-1.52289e-10	-0.958373	1.72789e-07	-1.52289e-10	-0.949897
156369177	chr1:156369177:C:T	4.74031e-07	-0.516631	-5.03233e-10	3.87577e-06	-0.845511	-5.03233e-10	1.08566e-07	-1.41461	-5.03233e-10
156369791	chr1:156369791:T:C	4.89492e-07	-0.484535	-5.03233e-10	3.98633e-06	-0.817384	-5.03233e-10	1.09769e-07	-1.40358	-5.03233e-10
156369965	chr1:156369965:T:C	4.93477e-07	-0.476427	-5.03233e-10	4.02054e-06	-0.80884	-5.03233e-10	1.10259e-07	-1.39913	-5.03233e-10
156369985	chr1:156369985:C:G	4.92027e-07	-0.47937	-5.03233e-10	4.0053e-06	-0.812638	-5.03233e-10	1.10057e-07	-1.40097	-5.03233e-10
156370054	chr1:156370054:C:T	2.13007e-07	-1.52289e-10	-1.31658	2.24661e-06	-1.52289e-10	-1.39084	1.10403e-07	-1.52289e-10	-1.39782
156370254	chr1:156370254:C:T	2.99666e-07	-1.52289e-10	-0.975235	5.89952e-06	-1.52289e-10	-0.425385	4.29836e-07	-1.52289e-10	-0.0385628
156370370	chr1:156370370:A:G	3.03467e-07	-1.52289e-10	-0.96263	3.92122e-06	-1.52289e-10	-0.833852	1.82023e-07	-1.52289e-10	-0.897834
156370422	chr1:156370422:A:G	9.23209e-08	-0.885272	-1.26736	8.26931e-07	-1.02598	-1.36431	4.27876e-08	-0.982279	-1.36344
156370435	chr1:156370435:C:T	2.14563e-07	-1.3093	-5.03233e-10	2.09273e-06	-1.46179	-5.03233e-10	1.12865e-07	-1.37577	-5.03233e-10
156370485	chr1:156370485:G:A	1.75747e-07	-1.52289e-10	-1.50886	1.98492e-06	-1.52289e-10	-1.51468	9.84409e-08	-1.52289e-10	-1.51251
156370827	chr1:156370827:A:G	7.13259e-08	-1.62206	-0.788581	9.58708e-07	-1.71785	-0.524579	5.19406e-08	-1.49358	-0.658283
156371229	chr1:156371229:G:A	1.74787e-07	-1.52289e-10	-1.51433	1.96838e-06	-1.52289e-10	-1.52305	9.73282e-08	-1.52289e-10	-1.52388
156371326	chr1:156371326:A:T	5.20604e-07	-0.422914	-5.03233e-10	4.19931e-06	-0.765335	-5.03233e-10	1.13319e-07	-1.37176	-5.03233e-10
156372024	chr1:156372024:G:C	2.67968e-07	-0.170925	-0.916112	1.9763e-06	-0.682973	-0.836055	7.86578e-08	-0.873121	-0.863739
156372347	chr1:156372347:A:C	1.10986e-06	-1.52289e-10	0.334084	8.70916e-06	-1.52289e-10	-0.0358813	3.89911e-07	-1.52289e-10	-0.136047
156372515	chr1:156372515:T:A	5.54054e-08	-1.22589	-1.43733	5.41711e-07	-1.35261	-1.46067	2.20306e-08	-1.51833	-1.49121
156372574	chr1:156372574:G:A	1.00347e-07	-0.968045	-1.10123	8.07144e-07	-1.18973	-1.22478	2.6291e-08	-1.61547	-1.21727
156372826	chr1:156372826:CTG:C	9.6113e-08	-0.969742	-1.14264	7.78298e-07	-1.19116	-1.25974	2.53616e-08	-1.61607	-1.25266
156373010	chr1:156373010:G:A	1.0271e-07	-1.50094	-0.545058	1.1096e-06	-1.58364	-0.512618	4.98612e-08	-1.54572	-0.647004
156373024	chr1:156373024:T:C	4.00506e-07	-1.52289e-10	-0.685175	4.15384e-06	-1.52289e-10	-0.776223	1.83943e-07	-1.52289e-10	-0.887339
156373126	chr1:156373126:A:G	1.81273e-07	-0.646224	-0.831679	1.58094e-06	-0.999634	-0.7426	6.68956e-08	-1.11485	-0.783981
156373152	chr1:156373152:A:G	6.46509e-08	-1.71079	-0.798113	1.12346e-06	-1.665	-0.418848	4.68364e-08	-1.66137	-0.593932
156373816	chr1:156373816:T:C	6.89986e-08	-0.936938	-1.50688	6.13697e-07	-1.1639	-1.52461	1.92435e-08	-1.62147	-1.52332
156373901	chr1:156373901:C:T	5.3865e-08	-1.44149	-1.24993	1.30169e-06	-1.22889	-0.7077	4.09568e-08	-1.55035	-0.839101
156374055	chr1:156374055:G:C	2.55815e-07	-1.4684	0.334954	1.66349e-06	-1.66765	-0.023687	1.19487e-07	-1.62576	0.307005
156374410	chr1:156374410:T:C	5.81127e-07	-1.52289e-10	-0.312935	7.14178e-06	-1.52289e-10	-0.234295	3.01015e-07	-1.52289e-10	-0.394805
156375164	chr1:156375164:C:T	3.61535e-08	-1.64506	-1.44507	4.26208e-07	-1.71758	-1.33551	2.16635e-08	-1.68275	-1.34359
156375275	chr1:156375275:A:G	5.72505e-07	-1.52289e-10	-0.327882	7.0715e-06	-1.52289e-10	-0.244184	2.97517e-07	-1.52289e-10	-0.406493
156375559	chr1:156375559:A:T	1.24312e-07	-0.518607	-1.3365	9.65434e-07	-0.970885	-1.26455	3.95436e-08	-1.07513	-1.34943
156375715	chr1:156375715:T:A	4.66038e-08	-1.70865	-1.12757	7.47363e-07	-1.67215	-0.819307	3.26471e-08	-1.65351	-0.962706
156375801	chr1:156375801:G:A	2.44383e-07	-1.52289e-10	-1.17917	2.27239e-06	-1.52289e-10	-1.37942	1.12958e-07	-1.52289e-10	-1.37495
156375917	chr1:156375917:T:C	1.85125e-07	-1.52289e-10	-1.45687	2.15445e-06	-1.52289e-10	-1.43272	1.03786e-07	-1.52289e-10	-1.45963
156376115	chr1:156376115:C:T	2.17715e-07	-1.52289e-10	-1.29472	2.28089e-06	-1.52289e-10	-1.37569	1.16111e-07	-1.52289e-10	-1.34742
156376272	chr1:156376272:T:C	2.26795e-07	-1.25386	-5.03233e-10	4.12788e-06	-0.782491	-5.03233e-10	1.4547e-07	-1.122	-5.03233e-10
156376422	chr1:156376422:G:A	4.57858e-07	-0.551346	-5.03233e-10	3.76293e-06	-0.875058	-5.03233e-10	1.03354e-07	-1.46381	-5.03233e-10
156376616	chr1:156376616:G:A	3.74269e-08	-1.62441	-1.4311	4.36482e-07	-1.7146	-1.31466	2.18828e-08	-1.69392	-1.32234
156376689	chr1:156376689:C:T	5.32975e-08	-1.45939	-1.24263	1.2892e-06	-1.25101	-0.695228	4.09751e-08	-1.56166	-0.827344
156377294	chr1:156377294:G:A	6.09389e-07	-1.52289e-10	-0.265448	7.5319e-06	-1.52289e-10	-0.181109	3.15746e-07	-1.52289e-10	-0.347027
156377340	chr1:156377340:G:A	5.52589e-08	-1.43264	-1.23324	1.35603e-06	-1.21532	-0.680377	4.24603e-08	-1.54082	-0.812581
156377356	chr1:156377356:C:G	1.82579e-06	0.831864	-5.03233e-10	6.00172e-05	1.89438	-5.03233e-10	1.36015e-06	1.11338	-5.03233e-10
156377518	chr1:156377518:A:G	3.79918e-08	-1.61014	-1.43039	4.383e-07	-1.71138	-1.31373	2.17586e-08	-1.70042	-1.32153
156377528	chr1:156377528:G:A	2.27377e-07	-1.52289e-10	-1.25129	2.89065e-06	-1.52289e-10	-1.13877	1.36043e-07	-1.52289e-10	-1.189
156377775	chr1:156377775:C:G	2.16874e-07	-1.52289e-10	-1.29859	2.24239e-06	-1.52289e-10	-1.39271	1.11896e-07	-1.52289e-10	-1.3844
156378042	chr1:156378042:G:A	6.06404e-07	-1.52289e-10	-0.270358	7.49091e-06	-1.52289e-10	-0.186565	3.14239e-07	-1.52289e-10	-0.351813
156378043	chr1:156378043:T:A	1.17758e-07	-0.52099	-1.38828	9.01928e-07	-0.977725	-1.32575	3.72219e-08	-1.08522	-1.39985
156378413	chr1:156378413:G:A	1.43855e-06	-1.52289e-10	0.59349	1.64734e-05	-1.52289e-10	0.601494	7.30585e-07	-1.52289e-10	0.49188
156378443	chr1:156378443:G:A	2.11351e-07	-1.52289e-10	-1.32438	2.49648e-06	-1.52289e-10	-1.28538	1.23567e-07	-1.52289e-10	-1.28518
156378992	chr1:156378992:T:G	1.76393e-07	-1.50519	-5.03233e-10	1.62773e-06	-1.71307	-5.03233e-10	8.22474e-08	-1.69223	-5.03233e-10
156379153	chr1:156379153:C:T	4.61847e-07	-0.542671	-5.03233e-10	4.86904e-06	-0.61736	-5.03233e-10	1.51919e-07	-1.07862	-5.03233e-10
156379244	chr1:156379244:C:T	5.82279e-08	-1.3493	-1.26424	1.44085e-06	-1.10206	-0.732965	4.34916e-08	-1.46838	-0.86102
156379643	chr1:156379643:G:A	8.59034e-07	0.0779051	-5.03233e-10	6.56028e-06	-0.319223	-5.03233e-10	1.46116e-07	-1.11756	-5.03233e-10
156379674	chr1:156379674:C:T	3.9061e-07	-1.52289e-10	-0.710195	3.65121e-06	-1.52289e-10	-0.905196	1.96626e-07	-1.52289e-10	-0.820662
156379810	chr1:156379810:C:T	2.9132e-07	-1.52289e-10	-1.00348	2.85942e-06	-1.52289e-10	-1.14964	1.42488e-07	-1.52289e-10	-1.14271
156380092	chr1:156380092:T:TTTTCC	3.39442e-07	-1.52289e-10	-0.850602	3.14199e-06	-1.52289e-10	-1.0554	1.59992e-07	-1.52289e-10	-1.02684
156380117	chr1:156380117:T:TC	4.39612e-07	-1.52289e-10	-0.592011	4.05635e-06	-1.52289e-10	-0.799971	2.05762e-07	-1.52289e-10	-0.775245
156380381	chr1:156380381:A:G	4.6589e-08	-1.31203	-1.52451	7.3519e-07	-1.08669	-1.42119	2.50542e-08	-1.43971	-1.44122
156380882	chr1:156380882:A:G	1.79456e-07	-1.52289e-10	-1.48797	2.18067e-06	-1.52289e-10	-1.42062	1.04628e-07	-1.52289e-10	-1.45155
156381140	chr1:156381140:G:C	1.75876e-07	-1.52289e-10	-1.50812	2.07265e-06	-1.52289e-10	-1.47143	1.01988e-07	-1.52289e-10	-1.47711
156381275	chr1:156381275:C:A	4.63683e-08	-1.40133	-1.43996	6.56868e-07	-1.10651	-1.51402	2.22856e-08	-1.5287	-1.46933
156381908	chr1:156381908:G:A	8.07038e-08	-0.836739	-1.45038	6.77592e-07	-1.07816	-1.5113	3.11003e-08	-1.16088	-1.50387
156382221	chr1:156382221:G:A	6.7656e-08	-1.61837	-0.845093	1.41963e-06	-1.40983	-0.440026	4.13243e-08	-1.66908	-0.71144
156382222	chr1:156382222:T:C	3.18863e-08	-1.69394	-1.52178	4.69548e-07	-1.46933	-1.48691	1.74888e-08	-1.71745	-1.52295
156382605	chr1:156382605:C:T	1.93732e-07	0.100392	-1.51182	1.7473e-06	-0.117741	-1.52444	7.39945e-08	-0.274877	-1.5231
156382618	chr1:156382618:G:C	2.11539e-07	-1.52289e-10	-1.32349	2.10084e-06	-1.52289e-10	-1.45792	1.08233e-07	-1.52289e-10	-1.41768
156382621	chr1:156382621:C:A	2.37714e-07	-1.52289e-10	-1.20684	2.47541e-06	-1.52289e-10	-1.29385	1.16976e-07	-1.52289e-10	-1.34
156382656	chr1:156382656:G:T	2.1918e-07	0.137702	-1.42571	1.7712e-06	-0.161964	-1.46663	7.51757e-08	-0.341423	-1.44072
156383190	chr1:156383190:G:A	2.33273e-07	-1.52289e-10	-1.2257	2.43724e-06	-1.52289e-10	-1.30939	1.15336e-07	-1.52289e-10	-1.35412
156383299	chr1:156383299:G:A	2.77421e-07	-1.52289e-10	-1.05237	2.71165e-06	-1.52289e-10	-1.2027	1.39698e-07	-1.52289e-10	-1.16249
156383608	chr1:156383608:A:G	2.39368e-07	-1.52289e-10	-1.1999	2.4859e-06	-1.52289e-10	-1.28962	1.17426e-07	-1.52289e-10	-1.33616
156383773	chr1:156383773:C:T	2.64377e-07	-1.52289e-10	-1.10053	3.54431e-06	-1.52289e-10	-0.934913	1.59216e-07	-1.52289e-10	-1.0317
156384502	chr1:156384502:A:G	4.67917e-08	-1.46149	-1.37071	4.89893e-07	-1.60056	-1.31327	2.94784e-08	-1.27632	-1.44199
156384524	chr1:156384524:C:T	1.81039e-07	-1.52289e-10	-1.47919	1.98952e-06	-1.52289e-10	-1.51236	1.05096e-07	-1.52289e-10	-1.44709
156384575	chr1:156384575:A:G	7.04775e-08	-1.02703	-1.39558	1.04841e-06	-0.934505	-1.21847	2.43263e-08	-1.44144	-1.46897
156385456	chr1:156385456:CA:C	5.47737e-08	-1.27983	-1.39486	5.52736e-07	-1.35735	-1.43578	2.43846e-08	-1.50262	-1.40539
156385653	chr1:156385653:T:A	7.39102e-08	-0.861424	-1.51363	5.57032e-07	-1.31356	-1.47183	3.97799e-08	-0.895892	-1.52271
156386174	chr1:156386174:A:G	1.90735e-07	-1.42702	-5.03233e-10	1.85216e-06	-1.5839	-5.03233e-10	8.55336e-08	-1.65306	-5.03233e-10
156386493	chr1:156386493:A:G	3.00105e-07	-1.52289e-10	-0.973771	4.60515e-06	-1.52289e-10	-0.673081	2.96899e-07	-1.52289e-10	-0.408573
156387343	chr1:156387343:A:G	6.61014e-08	-1.01299	-1.47372	1.47266e-06	-0.669836	-1.14335	2.638e-08	-1.35646	-1.4729
156387771	chr1:156387771:T:C	4.4771e-07	-1.52289e-10	-0.573759	6.20378e-06	-1.52289e-10	-0.375097	4.80616e-07	-1.52289e-10	0.0731016
156388259	chr1:156388259:C:T	3.29252e-07	-0.881082	-5.03233e-10	6.89079e-06	-0.270071	-5.03233e-10	2.27068e-07	-0.676715	-5.03233e-10
156388266	chr1:156388266:C:G	5.19363e-08	-1.48563	-1.24225	6.95863e-07	-1.38694	-1.17592	3.56921e-08	-1.45733	-1.0697
156388385	chr1:156388385:C:A	2.89304e-07	-1.52289e-10	-1.01043	2.89582e-06	-1.52289e-10	-1.13699	1.83131e-07	-1.52289e-10	-0.891763
156388406	chr1:156388406:C:T	1.97922e-07	-1.52289e-10	-1.39003	2.02503e-06	-1.52289e-10	-1.49467	1.03432e-07	-1.52289e-10	-1.46306
156388553	chr1:156388553:G:GC	3.6362e-07	-1.52289e-10	-0.781794	3.7015e-06	-1.52289e-10	-0.891517	1.96249e-07	-1.52289e-10	-0.822583
156389060	chr1:156389060:C:A	2.88709e-07	-1.52289e-10	-1.01248	8.22595e-06	-1.52289e-10	-0.0929625	4.90215e-07	-1.52289e-10	0.0928777
156389066	chr1:156389066:C:T	2.52032e-07	-1.52289e-10	-1.14835	3.13731e-06	-1.52289e-10	-1.05689	2.11199e-07	-1.52289e-10	-0.749164
156389224	chr1:156389224:G:GCCTT	3.02312e-07	-1.52289e-10	-0.966443	3.00895e-06	-1.52289e-10	-1.09867	1.92258e-07	-1.52289e-10	-0.843128
156389277	chr1:156389277:T:C	1.88693e-07	-1.52289e-10	-1.43778	2.30744e-06	-1.52289e-10	-1.36412	1.08085e-07	-1.52289e-10	-1.41905
156389382	chr1:156389382:G:T	2.94969e-07	-1.52289e-10	-0.991035	2.94731e-06	-1.52289e-10	-1.11936	1.87052e-07	-1.52289e-10	-0.870578
156390151	chr1:156390151:C:T	1.91508e-07	-1.52289e-10	-1.42297	2.03831e-06	-1.52289e-10	-1.48814	1.01811e-07	-1.52289e-10	-1.47885
156390322	chr1:156390322:G:A	1.81885e-07	-1.52289e-10	-1.47453	1.9958e-06	-1.52289e-10	-1.50921	1.00677e-07	-1.52289e-10	-1.49005
156390453	chr1:156390453:C:T	1.36208e-07	-0.240337	-1.52338	1.85586e-06	-0.0768916	-1.50502	1.63953e-07	0.512454	-1.51484
156390637	chr1:156390637:C:T	3.54465e-07	-1.52289e-10	-0.807295	5.11134e-06	-1.52289e-10	-0.568794	2.40053e-07	-1.52289e-10	-0.621108
156391015	chr1:156391015:C:T	2.9429e-07	-1.52289e-10	-0.993338	2.93976e-06	-1.52289e-10	-1.12193	1.86625e-07	-1.52289e-10	-0.872865
156391017	chr1:156391017:C:T	2.9429e-07	-1.52289e-10	-0.993338	2.93976e-06	-1.52289e-10	-1.12193	1.86625e-07	-1.52289e-10	-0.872865
156391206	chr1:156391206:C:T	2.25267e-07	-1.26062	-5.03233e-10	3.87205e-06	-0.846471	-5.03233e-10	1.57467e-07	-1.04275	-5.03233e-10
156391299	chr1:156391299:TC:T	3.92683e-08	-1.54218	-1.46531	4.7889e-07	-1.41767	-1.51887	2.14354e-08	-1.5167	-1.52023
156391324	chr1:156391324:G:A	6.71489e-07	-1.52289e-10	-0.168407	1.16893e-05	-1.52289e-10	0.258415	7.56681e-07	-1.52289e-10	0.526975
156391766	chr1:156391766:T:C	4.98575e-07	-1.52289e-10	-0.46615	4.23439e-06	-1.52289e-10	-0.757018	2.00853e-07	-1.52289e-10	-0.799394
156391794	chr1:156391794:C:G	2.37381e-07	-1.20824	-5.03233e-10	2.25647e-06	-1.38646	-5.03233e-10	1.24813e-07	-1.27515	-5.03233e-10
156392381	chr1:156392381:T:C	6.29597e-07	-1.52289e-10	-0.232824	1.06668e-05	-1.52289e-10	0.166878	6.7156e-07	-1.52289e-10	0.407637
156392619	chr1:156392619:C:T	1.39034e-07	-0.238548	-1.50463	1.87729e-06	-0.108588	-1.46184	1.69973e-07	0.528872	-1.4952
156392621	chr1:156392621:G:A	1.37158e-07	-0.236035	-1.52074	1.68791e-06	-0.168297	-1.50847	1.64294e-07	0.523941	-1.52425
156392718	chr1:156392718:G:T	2.92082e-07	-1.00087	-5.03233e-10	2.22299e-06	-1.4014	-5.03233e-10	1.00124e-07	-1.49556	-5.03233e-10
156393145	chr1:156393145:G:A	2.9764e-07	-0.366069	-0.61595	2.08025e-06	-0.562821	-0.904946	1.54044e-07	-0.534854	-0.529873
156393875	chr1:156393875:T:C	4.39723e-07	-1.52289e-10	-0.591759	6.30887e-06	-1.52289e-10	-0.3583	3.95646e-07	-1.52289e-10	-0.121446
156394229	chr1:156394229:C:T	1.82038e-07	-1.52289e-10	-1.47369	2.22024e-06	-1.52289e-10	-1.40264	1.05275e-07	-1.52289e-10	-1.44539
156394928	chr1:156394928:G:A	5.56833e-08	-1.54251	-1.11571	9.75291e-07	-1.4787	-0.746572	3.85268e-08	-1.68791	-0.762697
156395039	chr1:156395039:A:G	2.08376e-07	-1.52289e-10	-1.33856	2.21088e-06	-1.52289e-10	-1.40687	1.05828e-07	-1.52289e-10	-1.44015
156395740	chr1:156395740:C:T	2.18777e-07	-1.28985	-5.03233e-10	3.92034e-06	-0.834078	-5.03233e-10	1.40763e-07	-1.15489	-5.03233e-10
156395815	chr1:156395815:G:A	3.96597e-07	-1.52289e-10	-0.694982	5.415e-06	-1.52289e-10	-0.511084	4.01184e-07	-1.52289e-10	-0.107545
156396146	chr1:156396146:C:G	5.66598e-07	-1.52289e-10	-0.338254	7.69379e-06	-1.52289e-10	-0.159843	6.08383e-07	-1.52289e-10	0.308838
156396303	chr1:156396303:C:G	5.61833e-07	-1.52289e-10	-0.346699	7.62775e-06	-1.52289e-10	-0.168464	6.0222e-07	-1.52289e-10	0.298656
156396401	chr1:156396401:C:T	2.45619e-07	-1.52289e-10	-1.17412	3.26864e-06	-1.52289e-10	-1.01588	1.43041e-07	-1.52289e-10	-1.13883
156396536	chr1:156396536:C:T	3.47307e-07	-1.52289e-10	-0.827694	5.05321e-06	-1.52289e-10	-0.580233	2.17203e-07	-1.52289e-10	-0.721134
156396647	chr1:156396647:G:A	3.49998e-07	-1.52289e-10	-0.819977	3.43106e-06	-1.52289e-10	-0.967386	2.2629e-07	-1.52289e-10	-0.68015
156396902	chr1:156396902:C:G	3.34752e-07	-1.52289e-10	-0.864513	3.30015e-06	-1.52289e-10	-1.00629	2.15502e-07	-1.52289e-10	-0.728995
156397279	chr1:156397279:T:C	3.58415e-08	-1.61204	-1.48676	7.0865e-07	-1.4404	-1.10425	1.83122e-08	-1.71555	-1.47885
156397515	chr1:156397515:C:T	2.59667e-07	-1.1185	-5.03233e-10	2.67756e-06	-1.21535	-5.03233e-10	1.54708e-07	-1.06043	-5.03233e-10
156397646	chr1:156397646:G:T	1.34387e-07	-0.763796	-1.01339	1.64371e-06	-0.70458	-0.998722	7.39879e-08	-0.891353	-0.906711
156397692	chr1:156397692:A:G	5.50872e-07	-1.52289e-10	-0.366401	7.49239e-06	-1.52289e-10	-0.186368	5.88524e-07	-1.52289e-10	0.275652
156398010	chr1:156398010:T:C	4.83831e-07	-1.52289e-10	-0.496168	4.12651e-06	-1.52289e-10	-0.782825	1.95814e-07	-1.52289e-10	-0.8248
156398141	chr1:156398141:A:G	1.6929e-07	-0.0230794	-1.52321	2.25745e-06	0.1329	-1.51892	2.16307e-07	0.799056	-1.52432
156398248	chr1:156398248:T:C	6.71452e-07	-1.52289e-10	-0.168462	6.89849e-06	-1.52289e-10	-0.268953	3.08388e-07	-1.52289e-10	-0.370607
156398575	chr1:156398575:AG:A	3.58662e-07	-1.52289e-10	-0.795523	4.11033e-06	-1.52289e-10	-0.786753	1.91847e-07	-1.52289e-10	-0.845266
156399267	chr1:156399267:C:G	3.1562e-07	0.449574	-1.37294	6.25106e-06	0.813809	-1.18131	1.93983e-07	0.318461	-1.15266
156399474	chr1:156399474:A:G	3.44939e-08	-1.63556	-1.50156	4.3731e-07	-1.51327	-1.5141	1.79216e-08	-1.71802	-1.49794
156399629	chr1:156399629:T:C	3.58346e-07	-1.52289e-10	-0.796405	3.50077e-06	-1.52289e-10	-0.947274	2.31103e-07	-1.52289e-10	-0.659103
156399763	chr1:156399763:T:C	1.32318e-06	-1.52289e-10	0.509887	1.10385e-05	-1.52289e-10	0.20113	4.94808e-07	-1.52289e-10	0.102203
156399879	chr1:156399879:T:A	1.86531e-07	-1.52289e-10	-1.4493	1.97814e-06	-1.52289e-10	-1.5181	9.96662e-08	-1.52289e-10	-1.50014
156400023	chr1:156400023:G:A	5.62581e-08	-1.61718	-1.03077	4.96158e-07	-1.66659	-1.23453	3.51893e-08	-1.6062	-0.935021
156400631	chr1:156400631:G:A	5.05806e-08	-1.3253	-1.42903	7.66485e-07	-1.11704	-1.34915	3.47753e-08	-1.14019	-1.41287
156400855	chr1:156400855:G:A	3.74225e-07	-1.52289e-10	-0.753046	3.35277e-06	-1.52289e-10	-0.990468	1.59725e-07	-1.52289e-10	-1.02851
156400941	chr1:156400941:A:G	1.84534e-07	-1.52289e-10	-1.46007	2.23696e-06	-1.52289e-10	-1.39514	1.0548e-07	-1.52289e-10	-1.44344
156400955	chr1:156400955:G:A	7.84816e-07	-1.52289e-10	-0.0124541	1.04464e-05	-1.52289e-10	0.146	7.046e-07	-1.52289e-10	0.455663
156401210	chr1:156401210:G:A	1.83149e-07	-1.52289e-10	-1.4676	2.05041e-06	-1.52289e-10	-1.48222	1.01703e-07	-1.52289e-10	-1.47991
156401514	chr1:156401514:G:A	2.9601e-07	-1.52289e-10	-0.987511	2.89475e-06	-1.52289e-10	-1.13736	1.37394e-07	-1.52289e-10	-1.17911
156401570	chr1:156401570:C:T	4.6053e-08	-1.59091	-1.2572	4.87959e-07	-1.44581	-1.47197	2.18955e-08	-1.71047	-1.30521
156401899	chr1:156401899:C:T	6.63335e-08	-1.62294	-0.86027	1.87459e-06	-1.20014	-0.371725	3.95283e-08	-1.62408	-0.800873
156402054	chr1:156402054:G:A	4.52855e-08	-1.67415	-1.19077	4.27174e-07	-1.69796	-1.35286	2.68873e-08	-1.66694	-1.14337
156402575	chr1:156402575:C:T	2.64359e-07	-1.52289e-10	-1.1006	2.80932e-06	-1.52289e-10	-1.16731	1.45027e-07	-1.52289e-10	-1.12505
156403034	chr1:156403034:G:A	3.33422e-07	-1.52289e-10	-0.868495	2.70284e-06	-1.52289e-10	-1.20595	1.31286e-07	-1.52289e-10	-1.22459
156403316	chr1:156403316:T:C	5.22233e-07	-1.52289e-10	-0.419789	4.91971e-06	-1.52289e-10	-0.607007	3.50217e-07	-1.52289e-10	-0.243415
156403338	chr1:156403338:GT:G	1.29006e-05	-1.52289e-10	2.78712	8.42196e-05	-1.52289e-10	2.23317	3.43847e-06	-1.52289e-10	2.04082
156403582	chr1:156403582:G:A	4.17913e-07	-1.52289e-10	-0.64263	3.93972e-06	-1.52289e-10	-0.829146	1.84065e-07	-1.52289e-10	-0.886676
156403605	chr1:156403605:T:A	5.01918e-08	-1.28042	-1.48163	1.07818e-06	-0.611131	-1.51385	2.42695e-08	-1.42692	-1.48582
156403791	chr1:156403791:G:A	3.16435e-07	-1.52289e-10	-0.920786	3.97709e-06	-1.52289e-10	-0.819706	2.45602e-07	-1.52289e-10	-0.598252
156404464	chr1:156404464:C:T	4.54012e-08	-1.52752	-1.33485	5.68793e-07	-1.42574	-1.33876	3.30097e-08	-1.38289	-1.22227
156404909	chr1:156404909:C:T	1.72732e-07	-1.52616	-5.03233e-10	1.94347e-06	-1.53578	-5.03233e-10	1.01102e-07	-1.48584	-5.03233e-10
156404926	chr1:156404926:A:G	3.35784e-08	-1.67641	-1.48761	4.78634e-07	-1.4424	-1.49467	2.07363e-08	-1.71449	-1.35559
156405124	chr1:156405124:G:C	1.78193e-07	-1.52289e-10	-1.49503	2.00038e-06	-1.52289e-10	-1.50692	9.74029e-08	-1.52289e-10	-1.52311
156405129	chr1:156405129:G:A	1.93588e-07	-1.52289e-10	-1.41217	2.00538e-06	-1.52289e-10	-1.50442	1.02167e-07	-1.52289e-10	-1.47535
156405752	chr1:156405752:C:T	3.31286e-07	-1.52289e-10	-0.874921	5.06301e-06	-1.52289e-10	-0.578295	2.27356e-07	-1.52289e-10	-0.675447
156406138	chr1:156406138:C:T	3.48012e-07	-1.52289e-10	-0.825667	2.93517e-06	-1.52289e-10	-1.12349	1.3835e-07	-1.52289e-10	-1.17218
156406295	chr1:156406295:G:GCTAT	1.78193e-07	-1.52289e-10	-1.49503	2.00038e-06	-1.52289e-10	-1.50692	9.74029e-08	-1.52289e-10	-1.52311
156406675	chr1:156406675:C:T	1.77673e-07	-1.52289e-10	-1.49796	1.99621e-06	-1.52289e-10	-1.509	9.73423e-08	-1.52289e-10	-1.52373
156406723	chr1:156406723:G:A	4.22342e-07	-1.52289e-10	-0.63209	4.04418e-06	-1.52289e-10	-0.802977	2.77826e-07	-1.52289e-10	-0.474972
156406858	chr1:156406858:CCT:C	2.01133e-07	-1.52289e-10	-1.37394	2.59881e-06	-1.52289e-10	-1.2452	1.21529e-07	-1.52289e-10	-1.30181
156407983	chr1:156407983:G:A	1.85112e-07	-1.52289e-10	-1.45694	2.31871e-06	-1.52289e-10	-1.35925	1.09761e-07	-1.52289e-10	-1.40366
156408245	chr1:156408245:C:G	4.82986e-08	-1.44228	-1.35823	8.03843e-07	-1.24896	-1.16965	3.76754e-08	-1.31588	-1.15708
156408633	chr1:156408633:T:C	3.41525e-08	-1.63532	-1.51174	5.25119e-07	-1.34153	-1.50285	1.79913e-08	-1.69702	-1.51505
156408734	chr1:156408734:C:T	2.55535e-06	-1.52289e-10	1.16804	1.92202e-05	-1.52289e-10	0.755704	8.28403e-07	-1.52289e-10	0.617533
156409251	chr1:156409251:A:AAGCAGGGTCAGTCCCAAG	1.88525e-07	-1.52289e-10	-1.43867	2.07574e-06	-1.52289e-10	-1.46994	1.0427e-07	-1.52289e-10	-1.45498
156409352	chr1:156409352:G:A	6.76683e-07	-0.160701	-5.03233e-10	5.1557e-06	-0.560153	-5.03233e-10	3.30886e-07	-0.300193	-5.03233e-10
156410087	chr1:156410087:G:A	2.9412e-07	-1.52289e-10	-0.993916	4.36107e-06	-1.52289e-10	-0.727539	1.99099e-07	-1.52289e-10	-0.808166
156410192	chr1:156410192:G:A	3.3578e-06	1.44114	-5.03233e-10	4.48333e-05	1.6027	-5.03233e-10	9.22578e-07	0.725205	-5.03233e-10
156410230	chr1:156410230:C:T	1.73293e-07	-1.52289e-10	-1.52292	1.98797e-06	-1.52289e-10	-1.51314	9.75289e-08	-1.52289e-10	-1.52182
156410632	chr1:156410632:T:TA	3.55879e-08	-1.58278	-1.52312	3.82532e-07	-1.6874	-1.4738	3.17847e-08	-1.13029	-1.51269
156410750	chr1:156410750:TCTC:T	3.04184e-07	-1.52289e-10	-0.960272	5.5048e-06	-1.52289e-10	-0.494635	3.34197e-07	-1.52289e-10	-0.290235
156411338	chr1:156411338:G:A	1.55328e-07	-1.63237	-5.03233e-10	1.62526e-06	-1.71459	-5.03233e-10	8.20203e-08	-1.695	-5.03233e-10
156411368	chr1:156411368:G:A	5.75775e-06	1.9804	-5.03233e-10	7.27855e-05	2.08726	-5.03233e-10	1.51307e-06	1.21993	-5.03233e-10
156411722	chr1:156411722:C:T	1.74039e-07	-1.51862	-5.03233e-10	1.66973e-06	-1.68759	-5.03233e-10	8.66685e-08	-1.63988	-5.03233e-10
156412852	chr1:156412852:G:A	2.29319e-07	-1.52289e-10	-1.24279	2.31592e-06	-1.52289e-10	-1.36045	1.16834e-07	-1.52289e-10	-1.34121
156413358	chr1:156413358:A:AG	3.37183e-07	-1.52289e-10	-0.857277	3.31255e-06	-1.52289e-10	-1.00254	2.17999e-07	-1.52289e-10	-0.717474
156414829	chr1:156414829:C:T	3.45177e-07	-0.833846	-5.03233e-10	3.02771e-06	-1.09245	-5.03233e-10	1.46316e-07	-1.1162	-5.03233e-10
156415652	chr1:156415652:C:T	1.48327e-07	-1.67849	-5.03233e-10	2.21162e-06	-1.40653	-5.03233e-10	8.13061e-08	-1.70375	-5.03233e-10
156415908	chr1:156415908:T:C	1.82874e-07	-1.46911	-5.03233e-10	1.69784e-06	-1.6709	-5.03233e-10	9.25123e-08	-1.57462	-5.03233e-10
156416657	chr1:156416657:G:A	3.35884e-07	-1.52289e-10	-0.861139	3.04369e-06	-1.52289e-10	-1.08719	1.45426e-07	-1.52289e-10	-1.1223
156416995	chr1:156416995:T:C	3.66689e-08	-1.55132	-1.52466	3.82371e-07	-1.67054	-1.49108	3.36059e-08	-1.06715	-1.52011
156417054	chr1:156417054:C:G	3.70957e-07	-1.52289e-10	-0.761818	5.32228e-06	-1.52289e-10	-0.528354	3.43116e-07	-1.52289e-10	-0.263896
156418262	chr1:156418262:G:A	6.3776e-08	-1.54744	-0.975087	7.09999e-07	-1.66482	-0.877923	5.54764e-08	-1.04544	-1.04057
156418571	chr1:156418571:C:T	3.04295e-07	-1.52289e-10	-0.959907	4.55625e-06	-1.52289e-10	-0.683756	2.09759e-07	-1.52289e-10	-0.756008
156418828	chr1:156418828:G:A	2.11829e-07	-1.52289e-10	-1.32213	2.77308e-06	-1.52289e-10	-1.1803	1.29464e-07	-1.52289e-10	-1.23856
156419301	chr1:156419301:G:A	2.95514e-07	-1.52289e-10	-0.989189	4.39593e-06	-1.52289e-10	-0.719577	2.02518e-07	-1.52289e-10	-0.791136
156419810	chr1:156419810:C:T	2.02257e-07	-1.52289e-10	-1.36837	2.63044e-06	-1.52289e-10	-1.2331	1.22485e-07	-1.52289e-10	-1.29398
156420596	chr1:156420596:A:G	1.97025e-07	-1.52289e-10	-1.39457	2.6311e-06	-1.52289e-10	-1.23285	1.22358e-07	-1.52289e-10	-1.29501
156420695	chr1:156420695:G:C	3.57694e-07	-1.52289e-10	-0.798227	3.48394e-06	-1.52289e-10	-0.952092	2.3207e-07	-1.52289e-10	-0.654927
156420769	chr1:156420769:TC:T	2.89387e-07	-1.52289e-10	-1.01014	4.2834e-06	-1.52289e-10	-0.745508	1.97548e-07	-1.52289e-10	-0.815984
156420772	chr1:156420772:C:G	3.02511e-07	-1.52289e-10	-0.965787	4.52273e-06	-1.52289e-10	-0.69114	2.0807e-07	-1.52289e-10	-0.764091
156420776	chr1:156420776:T:G	2.99929e-07	-1.52289e-10	-0.97436	4.47556e-06	-1.52289e-10	-0.701625	2.05987e-07	-1.52289e-10	-0.774151
156420821	chr1:156420821:C:G	7.12401e-08	-1.54326	-0.868593	7.98569e-07	-1.66137	-0.763819	6.22295e-08	-1.03299	-0.93815
156420825	chr1:156420825:C:A	6.96596e-08	-1.56232	-0.871966	7.87671e-07	-1.67174	-0.767187	5.9727e-08	-1.07113	-0.941057
156421393	chr1:156421393:G:A	1.75471e-07	-1.52289e-10	-1.51043	1.97725e-06	-1.52289e-10	-1.51855	9.72528e-08	-1.52289e-10	-1.52465
156421867	chr1:156421867:C:G	2.41896e-06	-1.52289e-10	1.11319	2.85546e-05	-1.52289e-10	1.15156	2.35245e-06	-1.52289e-10	1.66125
156422628	chr1:156422628:C:T	3.33178e-07	-1.52289e-10	-0.869227	5.08706e-06	-1.52289e-10	-0.573557	2.33739e-07	-1.52289e-10	-0.647761
156422647	chr1:156422647:G:A	1.74859e-07	-1.52289e-10	-1.51393	2.20012e-06	-1.52289e-10	-1.41174	1.03556e-07	-1.52289e-10	-1.46185
156422663	chr1:156422663:A:T	1.78811e-07	-1.52289e-10	-1.49158	1.96615e-06	-1.52289e-10	-1.52418	9.82617e-08	-1.52289e-10	-1.51433
156422861	chr1:156422861:C:T	1.7491e-07	-1.52289e-10	-1.51363	1.97371e-06	-1.52289e-10	-1.52034	9.73323e-08	-1.52289e-10	-1.52384
156423657	chr1:156423657:C:T	4.00029e-07	-1.52289e-10	-0.686367	3.62924e-06	-1.52289e-10	-0.911232	1.70898e-07	-1.52289e-10	-0.960897
156423931	chr1:156423931:G:C	2.61666e-07	-1.52289e-10	-1.11084	2.91423e-06	-1.52289e-10	-1.13065	1.48241e-07	-1.52289e-10	-1.10313
156424168	chr1:156424168:G:A	8.69041e-08	-0.744292	-1.46881	7.83535e-07	-0.92392	-1.52028	2.88429e-08	-1.21643	-1.52368
156424283	chr1:156424283:T:C	3.66822e-08	-1.56315	-1.51246	4.0476e-07	-1.70737	-1.39735	2.18302e-08	-1.52379	-1.49488
156424378	chr1:156424378:C:T	1.98989e-07	-1.52289e-10	-1.38465	2.47128e-06	-1.52289e-10	-1.29552	1.15097e-07	-1.52289e-10	-1.35619
156424583	chr1:156424583:C:T	3.29803e-07	-1.52289e-10	-0.879408	2.83064e-06	-1.52289e-10	-1.15975	1.38077e-07	-1.52289e-10	-1.17415
156424601	chr1:156424601:C:T	5.25727e-08	-1.27081	-1.4449	4.72474e-07	-1.42565	-1.52438	2.06266e-08	-1.55147	-1.52391
156424689	chr1:156424689:C:T	4.41906e-08	-1.57942	-1.30997	4.17462e-07	-1.71636	-1.35745	2.75795e-08	-1.54533	-1.23956
156425320	chr1:156425320:G:A	4.33172e-07	-1.52289e-10	-0.60677	3.48624e-06	-1.52289e-10	-0.951432	1.68885e-07	-1.52289e-10	-0.972747
156425652	chr1:156425652:A:G	1.44603e-07	-1.70391	-5.03233e-10	1.88729e-06	-1.56512	-5.03233e-10	8.1276e-08	-1.70412	-5.03233e-10
156425814	chr1:156425814:C:A	1.76026e-07	-1.52289e-10	-1.50727	2.13455e-06	-1.52289e-10	-1.442	1.02133e-07	-1.52289e-10	-1.47569
156425952	chr1:156425952:T:C	1.63053e-07	-0.570784	-1.01304	7.12298e-07	-1.4701	-1.06942	1.01814e-07	-0.954859	-0.523962
156426346	chr1:156426346:C:T	3.55918e-07	-1.52289e-10	-0.803203	2.99809e-06	-1.52289e-10	-1.10228	1.45927e-07	-1.52289e-10	-1.11886
156426440	chr1:156426440:A:T	1.92409e-07	-1.52289e-10	-1.41828	2.37475e-06	-1.52289e-10	-1.33536	1.16533e-07	-1.52289e-10	-1.34379
156426506	chr1:156426506:T:C	4.50385e-07	-1.52289e-10	-0.567802	4.38343e-06	-1.52289e-10	-0.722426	2.0822e-07	-1.52289e-10	-0.763372
156427051	chr1:156427051:G:A	4.88674e-07	-1.52289e-10	-0.486208	4.72946e-06	-1.52289e-10	-0.646446	2.24156e-07	-1.52289e-10	-0.689624
156427460	chr1:156427460:T:G	2.06834e-07	-1.52289e-10	-1.34599	2.29064e-06	-1.52289e-10	-1.37142	1.07113e-07	-1.52289e-10	-1.42808
156428189	chr1:156428189:A:G	3.29e-08	-1.69427	-1.49016	4.29276e-07	-1.6183	-1.42761	2.33105e-08	-1.64154	-1.31152
156428345	chr1:156428345:C:A	1.78297e-07	-1.52289e-10	-1.49445	2.20548e-06	-1.52289e-10	-1.40931	1.05607e-07	-1.52289e-10	-1.44224
156428416	chr1:156428416:T:G	2.40941e-07	-1.52289e-10	-1.19335	3.11033e-06	-1.52289e-10	-1.06553	1.46078e-07	-1.52289e-10	-1.11782
156428890	chr1:156428890:G:A	3.83265e-07	-1.52289e-10	-0.729176	8.95981e-06	-1.52289e-10	-0.00750658	5.85168e-07	-1.52289e-10	0.269934
156428902	chr1:156428902:C:T	3.35021e-07	-1.52289e-10	-0.863711	2.86378e-06	-1.52289e-10	-1.14811	1.39522e-07	-1.52289e-10	-1.16375
156430732	chr1:156430732:C:T	2.50626e-07	-1.52289e-10	-1.15394	2.72219e-06	-1.52289e-10	-1.19882	1.27896e-07	-1.52289e-10	-1.25075
156431606	chr1:156431606:A:G	3.06686e-07	-1.52289e-10	-0.95208	2.82408e-06	-1.52289e-10	-1.16207	1.43327e-07	-1.52289e-10	-1.13684
156432967	chr1:156432967:G:A	1.79311e-07	-1.52289e-10	-1.48878	1.98033e-06	-1.52289e-10	-1.51699	9.72578e-08	-1.52289e-10	-1.5246
156433108	chr1:156433108:T:C	3.69346e-07	-1.52289e-10	-0.766171	5.47084e-06	-1.52289e-10	-0.500825	2.59464e-07	-1.52289e-10	-0.543349
156433152	chr1:156433152:GTGTA:G	1.93712e-07	-1.52289e-10	-1.41153	1.97207e-06	-1.52289e-10	-1.52117	9.91238e-08	-1.52289e-10	-1.5056
156433566	chr1:156433566:T:C	1.87259e-07	-1.52289e-10	-1.44541	2.27429e-06	-1.52289e-10	-1.37859	1.14262e-07	-1.52289e-10	-1.36347
156433909	chr1:156433909:G:A	2.06842e-07	-0.0282585	-1.31769	4.50351e-07	-1.51269	-1.48529	2.22261e-08	-1.52703	-1.47367
156433996	chr1:156433996:C:T	1.80967e-07	-1.52289e-10	-1.47959	1.97558e-06	-1.52289e-10	-1.51939	9.72537e-08	-1.52289e-10	-1.52464
156434542	chr1:156434542:A:G	1.96452e-07	-1.52289e-10	-1.39749	1.97583e-06	-1.52289e-10	-1.51927	9.9166e-08	-1.52289e-10	-1.50517
156435125	chr1:156435125:C:A	1.02315e-06	-1.52289e-10	0.252738	5.81041e-06	-1.52289e-10	-0.440605	2.35062e-07	-1.52289e-10	-0.642116
156435245	chr1:156435245:A:G	5.45527e-07	1.10834	-1.48449	3.55437e-07	-1.71222	-1.52245	1.83285e-08	-1.69998	-1.49353
156435342	chr1:156435342:G:C	1.77277e-07	-1.52289e-10	-1.50019	1.9974e-06	-1.52289e-10	-1.50841	9.75915e-08	-1.52289e-10	-1.52118
156435912	chr1:156435912:A:G	3.26082e-07	-1.52289e-10	-0.890756	2.95641e-06	-1.52289e-10	-1.11628	1.50565e-07	-1.52289e-10	-1.08757
156436311	chr1:156436311:G:A	1.95711e-07	-1.52289e-10	-1.40127	2.47767e-06	-1.52289e-10	-1.29294	1.21725e-07	-1.52289e-10	-1.3002
156437284	chr1:156437284:G:T	4.80222e-08	-1.4121	-1.39414	4.96591e-07	-1.64183	-1.25842	2.01893e-08	-1.71668	-1.38013
156437687	chr1:156437687:CG:C	2.03613e-07	-1.52289e-10	-1.36168	2.00919e-06	-1.52289e-10	-1.50253	1.03465e-07	-1.52289e-10	-1.46274
156437760	chr1:156437760:G:T	3.00273e-07	-0.973212	-5.03233e-10	2.01261e-06	-1.50083	-5.03233e-10	1.24941e-07	-1.27412	-5.03233e-10
156438460	chr1:156438460:AT:A	1.99224e-07	-1.52289e-10	-1.38347	1.98468e-06	-1.52289e-10	-1.5148	9.9741e-08	-1.52289e-10	-1.49939
156438753	chr1:156438753:G:A	5.11527e-07	-0.440504	-5.03233e-10	1.75819e-06	-1.63597	-5.03233e-10	8.12864e-08	-1.70399	-5.03233e-10
156438812	chr1:156438812:A:G	4.14275e-08	-1.44707	-1.50689	4.64759e-07	-1.6104	-1.3561	1.99013e-08	-1.67808	-1.43311
156439163	chr1:156439163:C:T	1.76367e-07	-1.52289e-10	-1.50534	1.96852e-06	-1.52289e-10	-1.52297	9.75838e-08	-1.52289e-10	-1.52126
156439263	chr1:156439263:G:T	1.76345e-07	0.0131147	-1.51858	4.16929e-07	-1.58354	-1.49155	2.11919e-08	-1.61983	-1.42851
156439459	chr1:156439459:A:G	4.60558e-07	0.670096	-1.21556	5.71232e-07	-1.32336	-1.43686	2.19946e-08	-1.53894	-1.47222
156439471	chr1:156439471:C:T	1.77451e-07	-1.52289e-10	-1.49921	2.29338e-06	-1.52289e-10	-1.37023	1.2017e-07	-1.52289e-10	-1.31306
156439545	chr1:156439545:G:A	3.0616e-07	-1.52289e-10	-0.953797	2.25683e-06	-1.52289e-10	-1.3863	1.085e-07	-1.52289e-10	-1.41522
156439666	chr1:156439666:G:A	5.36577e-07	-0.81119	0.418496	9.88589e-07	-1.14682	-1.06491	7.14166e-08	-1.51845	-0.314991
156439748	chr1:156439748:G:A	1.95582e-07	-1.52289e-10	-1.40193	1.98258e-06	-1.52289e-10	-1.51586	9.84381e-08	-1.52289e-10	-1.51254
156440987	chr1:156440987:G:A	2.22638e-07	-1.52289e-10	-1.27236	2.19315e-06	-1.52289e-10	-1.41492	1.18513e-07	-1.52289e-10	-1.32695
156442823	chr1:156442823:T:C	1.83238e-07	-1.52289e-10	-1.46712	1.96664e-06	-1.52289e-10	-1.52393	9.72818e-08	-1.52289e-10	-1.52435
156442895	chr1:156442895:T:C	3.45609e-07	-0.0195939	-0.813002	8.15955e-07	-1.50884	-0.894815	2.72318e-08	-1.67108	-1.1265
156443566	chr1:156443566:C:T	1.84556e-07	-1.52289e-10	-1.45995	2.38167e-06	-1.52289e-10	-1.33245	1.17122e-07	-1.52289e-10	-1.33875
156443663	chr1:156443663:G:A	1.73599e-07	-1.52289e-10	-1.52116	2.05842e-06	-1.52289e-10	-1.47832	1.01229e-07	-1.52289e-10	-1.48458
156445186	chr1:156445186:C:T	2.34575e-07	-1.52289e-10	-1.22013	2.37233e-06	-1.52289e-10	-1.33638	1.15837e-07	-1.52289e-10	-1.34978
156445689	chr1:156445689:T:C	3.57483e-08	-1.64419	-1.45721	4.16766e-07	-1.65892	-1.41657	2.32388e-08	-1.69012	-1.26602
156445726	chr1:156445726:C:T	2.63493e-07	-1.52289e-10	-1.10388	2.51406e-06	-1.52289e-10	-1.27836	1.27682e-07	-1.52289e-10	-1.25242
156445862	chr1:156445862:A:G	3.45524e-07	0.167935	-1.00078	7.33515e-07	-1.43967	-1.0705	2.46225e-08	-1.63622	-1.26208
156445881	chr1:156445881:C:T	5.35299e-05	4.687	-0.476913	3.77368e-07	-1.70635	-1.46844	2.70906e-08	-1.69299	-1.10978
156446385	chr1:156446385:C:T	1.82554e-07	-1.52289e-10	-1.47086	1.96773e-06	-1.52289e-10	-1.52338	9.72597e-08	-1.52289e-10	-1.52458
156446497	chr1:156446497:C:A	1.82082e-07	-1.52289e-10	-1.47345	2.45379e-06	-1.52289e-10	-1.30262	1.18652e-07	-1.52289e-10	-1.32577
156447774	chr1:156447774:ACACTGAGGCCAGGTG:A	1.84055e-07	-1.52289e-10	-1.46267	2.25843e-06	-1.52289e-10	-1.38559	1.09861e-07	-1.52289e-10	-1.40275
156448174	chr1:156448174:T:C	2.02774e-07	-1.36581	-5.03233e-10	1.63706e-06	-1.70735	-5.03233e-10	8.14184e-08	-1.70236	-5.03233e-10
156449420	chr1:156449420:A:G	1.86517e-07	-1.52289e-10	-1.44938	1.96531e-06	-1.52289e-10	-1.52461	9.75062e-08	-1.52289e-10	-1.52205
156449994	chr1:156449994:G:A	9.1644e-06	3.96595	-1.52077	3.56686e-07	-1.70719	-1.52397	1.82625e-08	-1.68472	-1.5124
156450090	chr1:156450090:G:A	3.79204e-08	-1.52278	-1.51964	5.32088e-07	-1.46628	-1.36492	1.99478e-08	-1.65204	-1.45681
156451065	chr1:156451065:G:A	3.30256e-07	-1.52289e-10	-0.878034	3.69605e-06	-1.52289e-10	-0.892991	1.63973e-07	-1.52289e-10	-1.00226
156451132	chr1:156451132:C:G	2.11552e-07	-1.52289e-10	-1.32343	2.04073e-06	-1.52289e-10	-1.48695	1.06171e-07	-1.52289e-10	-1.43692
156451220	chr1:156451220:ACT:A	1.84484e-07	-1.52289e-10	-1.46034	1.98844e-06	-1.52289e-10	-1.51291	9.72526e-08	-1.52289e-10	-1.52465
156451862	chr1:156451862:G:A	5.52258e-07	1.1502	-1.51409	4.74354e-07	-1.42287	-1.52319	2.45248e-08	-1.40752	-1.49476
156451991	chr1:156451991:A:G	1.82074e-07	-1.52289e-10	-1.47349	2.00135e-06	-1.52289e-10	-1.50643	9.73135e-08	-1.52289e-10	-1.52403
156452038	chr1:156452038:G:T	5.30768e-07	1.10351	-1.50709	4.66513e-07	-1.43814	-1.52458	2.39104e-08	-1.42337	-1.50429
156452519	chr1:156452519:T:C	4.25798e-06	-1.52289e-10	1.67865	1.04551e-05	-1.52289e-10	0.146831	4.60511e-07	-1.52289e-10	0.0303707
156453380	chr1:156453380:C:T	5.06306e-06	-1.52289e-10	1.85182	1.17461e-05	-1.52289e-10	0.263265	5.15706e-07	-1.52289e-10	0.143571
156453705	chr1:156453705:C:T	3.86598e-07	-1.18149	0.460968	1.56753e-06	-1.5982	-0.152555	9.50425e-08	-1.28497	-0.262668
156454291	chr1:156454291:C:T	2.64424e-07	-1.52289e-10	-1.10035	2.36808e-06	-1.52289e-10	-1.33817	1.17471e-07	-1.52289e-10	-1.33578
156454558	chr1:156454558:G:C	1.92016e-07	-1.52289e-10	-1.42033	1.96796e-06	-1.52289e-10	-1.52326	9.77475e-08	-1.52289e-10	-1.51958
156454572	chr1:156454572:C:T	3.62671e-07	-1.52289e-10	-0.784408	2.82577e-06	-1.52289e-10	-1.16148	1.36899e-07	-1.52289e-10	-1.18272
156455256	chr1:156455256:C:T	2.46897e-07	0.353718	-1.52265	4.68928e-07	-1.57158	-1.38599	2.24266e-08	-1.64867	-1.34305
156456020	chr1:156456020:G:C	1.74505e-07	-1.52289e-10	-1.51595	2.03073e-06	-1.52289e-10	-1.49186	9.99549e-08	-1.52289e-10	-1.49725
156457960	chr1:156457960:C:T	1.34804e-07	-1.52943	-0.244652	2.85853e-06	-1.68891	0.538959	1.98317e-07	-1.71526	0.903163
156458152	chr1:156458152:A:C	1.79752e-07	-1.52289e-10	-1.48633	2.0069e-06	-1.52289e-10	-1.50367	9.74225e-08	-1.52289e-10	-1.52291
156458156	chr1:156458156:A:C	1.95006e-07	-1.52289e-10	-1.40488	1.96584e-06	-1.52289e-10	-1.52434	9.78649e-08	-1.52289e-10	-1.51838
156458481	chr1:156458481:C:T	3.10403e-07	0.580638	-1.52067	4.12129e-07	-1.66996	-1.41671	2.21392e-08	-1.6874	-1.31722
156458561	chr1:156458561:G:A	2.05454e-07	-1.52289e-10	-1.35268	2.08446e-06	-1.52289e-10	-1.46574	1.10533e-07	-1.52289e-10	-1.39665
156459163	chr1:156459163:C:G	4.02657e-08	-1.46275	-1.51965	4.28798e-07	-1.56504	-1.48199	1.87e-08	-1.65874	-1.51471
156459229	chr1:156459229:G:A	2.66836e-07	-1.52289e-10	-1.09127	2.30369e-06	-1.52289e-10	-1.36574	1.2342e-07	-1.52289e-10	-1.28637
156459328	chr1:156459328:C:T	1.44266e-07	-1.65359	-0.0526605	4.00811e-06	-1.58466	0.772722	2.61889e-07	-1.70349	1.16945
156460037	chr1:156460037:T:A	1.97824e-07	-1.52289e-10	-1.39053	2.82083e-06	-1.52289e-10	-1.16323	1.52582e-07	-1.52289e-10	-1.07426
156460456	chr1:156460456:C:T	5.28696e-07	-1.52289e-10	-0.40749	5.74882e-06	-1.52289e-10	-0.451261	2.40596e-07	-1.52289e-10	-0.618847
156460957	chr1:156460957:C:T	0.00227543	7.09309	0.86669	3.71855e-07	-1.66499	-1.52452	2.14416e-08	-1.55796	-1.47867
156461549	chr1:156461549:G:A	2.36139e-06	1.03477	0.0543339	2.49219e-06	-0.906024	-0.38107	9.1574e-08	-1.19667	-0.388153
156461878	chr1:156461878:G:A	1.76295e-07	-1.52289e-10	-1.50574	2.07789e-06	-1.52289e-10	-1.4689	1.01341e-07	-1.52289e-10	-1.48348
156462221	chr1:156462221:A:G	1.91384e-07	-1.52289e-10	-1.42362	2.47303e-06	-1.52289e-10	-1.29481	1.2404e-07	-1.52289e-10	-1.28137
156462240	chr1:156462240:A:G	2.28054e-07	-1.52289e-10	-1.24832	2.31674e-06	-1.52289e-10	-1.36009	1.17093e-07	-1.52289e-10	-1.339
156462598	chr1:156462598:A:C	4.80498e-07	-1.52289e-10	-0.503082	2.6901e-06	-1.52289e-10	-1.21068	1.2693e-07	-1.52289e-10	-1.25833
156462677	chr1:156462677:T:C	2.28274e-07	-1.52289e-10	-1.24736	1.96747e-06	-1.52289e-10	-1.52351	9.75338e-08	-1.52289e-10	-1.52177
156462954	chr1:156462954:T:C	1.48804e-06	1.58672	-0.959409	7.53598e-07	-1.34261	-1.14054	2.86209e-08	-1.46329	-1.28454
156463126	chr1:156463126:G:A	7.89817e-06	3.63692	-1.34043	3.5491e-07	-1.71809	-1.51806	1.78622e-08	-1.71764	-1.50164
156463179	chr1:156463179:TG:T	2.41037e-07	-1.52289e-10	-1.19295	2.30148e-06	-1.52289e-10	-1.3667	1.17672e-07	-1.52289e-10	-1.33407
156463507	chr1:156463507:C:T	2.69612e-07	-1.52289e-10	-1.08092	2.34675e-06	-1.52289e-10	-1.34723	1.26881e-07	-1.52289e-10	-1.25871
156464911	chr1:156464911:G:T	0.0415363	9.63168	1.23249	3.55614e-07	-1.71061	-1.52356	1.98495e-08	-1.65458	-1.45921
156465121	chr1:156465121:G:A	1.48447e-07	-1.67767	-5.03233e-10	1.74717e-06	-1.64226	-5.03233e-10	8.34188e-08	-1.67809	-5.03233e-10
156465359	chr1:156465359:C:T	2.31226e-07	-1.23451	-5.03233e-10	5.7909e-06	-0.443969	-5.03233e-10	1.86914e-07	-0.871319	-5.03233e-10
156465666	chr1:156465666:C:T	1.76207e-07	-1.52289e-10	-1.50624	2.13688e-06	-1.52289e-10	-1.44091	1.02888e-07	-1.52289e-10	-1.46832
156466127	chr1:156466127:T:C	1.83115e-07	-1.52289e-10	-1.46779	1.96837e-06	-1.52289e-10	-1.52305	9.72711e-08	-1.52289e-10	-1.52446
156466631	chr1:156466631:C:T	2.08864e-07	-1.52289e-10	-1.33622	2.06472e-06	-1.52289e-10	-1.47526	1.03618e-07	-1.52289e-10	-1.46126
156467962	chr1:156467962:C:A	1.73204e-07	-1.52289e-10	-1.52344	2.29947e-06	-1.52289e-10	-1.36758	1.09576e-07	-1.52289e-10	-1.40535
156468406	chr1:156468406:G:A	4.09394e-08	-1.45654	-1.50927	5.1958e-07	-1.51756	-1.33743	1.98306e-08	-1.67585	-1.43889
156468637	chr1:156468637:T:C	1.85449e-07	-1.45512	-5.03233e-10	1.96412e-06	-1.52521	-5.03233e-10	8.32736e-08	-1.67983	-5.03233e-10
156468725	chr1:156468725:T:C	3.58043e-07	-1.52289e-10	-0.79725	1.83082e-05	-1.52289e-10	0.70709	1.22082e-06	-1.52289e-10	1.00531
156469054	chr1:156469054:T:C	1.74409e-07	-1.52289e-10	-1.5165	2.41002e-06	-1.52289e-10	-1.32062	1.1428e-07	-1.52289e-10	-1.36331
156469208	chr1:156469208:T:C	1.93704e-05	4.17632	-0.982718	3.9095e-07	-1.64668	-1.49275	1.78988e-08	-1.69998	-1.51725
156469416	chr1:156469416:C:A	1.8743e-07	-1.52289e-10	-1.4445	2.13375e-06	-1.52289e-10	-1.44237	1.00643e-07	-1.52289e-10	-1.49038
156469625	chr1:156469625:A:G	1.74159e-07	-1.52289e-10	-1.51793	2.39289e-06	-1.52289e-10	-1.32776	1.13505e-07	-1.52289e-10	-1.37012
156469747	chr1:156469747:G:A	1.8674e-07	-1.52289e-10	-1.44818	2.35597e-06	-1.52289e-10	-1.34331	1.10602e-07	-1.52289e-10	-1.39602
156469768	chr1:156469768:T:C	5.19947e-06	1.95952	-0.0811128	1.73386e-06	-1.23693	-0.412975	5.99298e-08	-1.37022	-0.638576
156469778	chr1:156469778:C:A	2.26421e-07	-1.52289e-10	-1.25551	2.14319e-06	-1.52289e-10	-1.43796	1.0927e-07	-1.52289e-10	-1.40815
156470002	chr1:156470002:AG:A	2.39424e-07	-1.19967	-5.03233e-10	4.85322e-06	-0.620613	-5.03233e-10	1.89388e-07	-0.858168	-5.03233e-10
156471255	chr1:156471255:C:T	2.83221e-06	2.21796	-0.947055	9.7766e-07	-1.12924	-1.09361	3.41565e-08	-1.28876	-1.28225
156471419	chr1:156471419:G:A	6.46429e-07	-1.52289e-10	-0.206441	5.487e-06	-1.52289e-10	-0.497875	2.96739e-07	-1.52289e-10	-0.409114
156472198	chr1:156472198:C:T	2.0778e-07	-1.52289e-10	-1.34142	3.06265e-06	-1.52289e-10	-1.08098	1.44212e-07	-1.52289e-10	-1.13068
156472321	chr1:156472321:T:G	2.35057e-07	-1.52289e-10	-1.21807	2.18657e-06	-1.52289e-10	-1.41792	1.11854e-07	-1.52289e-10	-1.38477
156473180	chr1:156473180:G:C	2.80626e-07	-1.52289e-10	-1.04088	2.14036e-06	-1.52289e-10	-1.43928	1.03567e-07	-1.52289e-10	-1.46175
156473406	chr1:156473406:G:A	1.73062e-07	-1.52289e-10	-1.52425	2.27241e-06	-1.52289e-10	-1.37942	1.08443e-07	-1.52289e-10	-1.41574
156473635	chr1:156473635:C:G	5.00893e-07	-1.52289e-10	-0.461511	5.41202e-06	-1.52289e-10	-0.511633	2.28279e-07	-1.52289e-10	-0.671397
156473861	chr1:156473861:A:C	3.18778e-08	-1.71716	-1.49884	6.43588e-07	-1.32818	-1.31277	2.10519e-08	-1.62593	-1.42904
156473880	chr1:156473880:G:A	1.8105e-07	-1.52289e-10	-1.47913	1.97129e-06	-1.52289e-10	-1.52157	9.72588e-08	-1.52289e-10	-1.52459
156474700	chr1:156474700:C:A	2.50167e-07	-1.52289e-10	-1.15578	2.29377e-06	-1.52289e-10	-1.37006	1.16001e-07	-1.52289e-10	-1.34837
156474843	chr1:156474843:A:G	2.52891e-07	-1.52289e-10	-1.14495	3.46188e-06	-1.52289e-10	-0.958445	1.6904e-07	-1.52289e-10	-0.971834
156475214	chr1:156475214:G:A	5.25607e-07	-1.52289e-10	-0.413351	4.90072e-06	-1.52289e-10	-0.610874	2.50957e-07	-1.52289e-10	-0.576684
156475257	chr1:156475257:G:A	2.36211e-07	-1.52289e-10	-1.21318	2.1984e-06	-1.52289e-10	-1.41253	1.12326e-07	-1.52289e-10	-1.38056
156475421	chr1:156475421:A:AG	1.73428e-07	-1.52289e-10	-1.52214	2.05588e-06	-1.52289e-10	-1.47955	9.79734e-08	-1.52289e-10	-1.51727
156475711	chr1:156475711:C:T	7.42306e-08	-1.37262	-0.998107	5.11011e-07	-1.69838	-1.17324	2.40313e-08	-1.71525	-1.20736
156476604	chr1:156476604:C:T	3.85733e-07	-1.52289e-10	-0.722758	5.54778e-06	-1.52289e-10	-0.486859	2.90218e-07	-1.52289e-10	-0.431333
156476658	chr1:156476658:C:T	0.048736	9.68979	1.33424	3.56657e-07	-1.7102	-1.52104	2.02043e-08	-1.65126	-1.44481
156476798	chr1:156476798:C:CT	1.73085e-07	-1.52289e-10	-1.52412	2.28124e-06	-1.52289e-10	-1.37554	1.08825e-07	-1.52289e-10	-1.41222
156477111	chr1:156477111:T:C	0.0544394	9.79463	1.34006	3.57825e-07	-1.70713	-1.52084	2.04066e-08	-1.64241	-1.4437
156477414	chr1:156477414:C:T	1.75689e-07	-1.52289e-10	-1.50919	1.97451e-06	-1.52289e-10	-1.51993	9.7267e-08	-1.52289e-10	-1.52451
156477566	chr1:156477566:A:C	1.83986e-07	-1.52289e-10	-1.46305	2.1812e-06	-1.52289e-10	-1.42038	1.02075e-07	-1.52289e-10	-1.47625
156478426	chr1:156478426:C:T	5.2431e-07	-1.52289e-10	-0.41582	2.82159e-06	-1.52289e-10	-1.16296	1.32642e-07	-1.52289e-10	-1.21431
156478464	chr1:156478464:G:A	2.20353e-07	-1.52289e-10	-1.28268	2.97182e-06	-1.52289e-10	-1.11108	1.5299e-07	-1.52289e-10	-1.07159
156478469	chr1:156478469:T:C	2.47818e-05	1.8019	1.63806	5.72669e-06	-1.30807	0.852955	2.69181e-07	-1.41799	0.911405
156478778	chr1:156478778:T:C	2.08033e-05	1.79506	1.4699	4.91886e-06	-1.31049	0.703314	2.33478e-07	-1.41979	0.770916
156479016	chr1:156479016:A:G	3.54817e-07	-1.52289e-10	-0.806302	3.16523e-06	-1.52289e-10	-1.04803	1.88235e-07	-1.52289e-10	-0.864274
156479388	chr1:156479388:G:A	1.82675e-07	-1.52289e-10	-1.4702	2.4814e-06	-1.52289e-10	-1.29144	1.20165e-07	-1.52289e-10	-1.3131
156480183	chr1:156480183:C:T	1.45452e-07	-1.69806	-5.03233e-10	1.62653e-06	-1.71381	-5.03233e-10	8.35003e-08	-1.67712	-5.03233e-10
156480225	chr1:156480225:C:A	8.00371e-07	-1.52289e-10	0.00717169	5.94059e-06	-1.52289e-10	-0.418447	4.06444e-07	-1.52289e-10	-0.0945198
156480927	chr1:156480927:G:A	6.8306e-06	3.66977	-1.51851	4.45045e-07	-1.71691	-1.29292	2.3695e-08	-1.71632	-1.22038
156480948	chr1:156480948:G:A	0.0385062	9.70013	1.08829	3.55497e-07	-1.70994	-1.52456	1.95273e-08	-1.65003	-1.48012
156481081	chr1:156481081:T:C	0.00547827	9.10312	-0.264722	3.66437e-07	-1.70968	-1.49451	1.9139e-08	-1.69309	-1.45715
156481426	chr1:156481426:TAGG:T	1.73349e-07	-1.52289e-10	-1.5226	2.06887e-06	-1.52289e-10	-1.47325	1.03175e-07	-1.52289e-10	-1.46554
156481472	chr1:156481472:C:T	1.33296e-06	1.95004	-1.43278	3.92274e-07	-1.62289	-1.51317	2.00913e-08	-1.61095	-1.49073
156482167	chr1:156482167:C:T	1.61495e-07	-1.59343	-5.03233e-10	2.69314e-06	-1.20955	-5.03233e-10	1.01771e-07	-1.47924	-5.03233e-10
156482301	chr1:156482301:G:A	2.45107e-06	2.56499	-1.43861	3.67074e-07	-1.69164	-1.51081	1.88083e-08	-1.68154	-1.48613
156482302	chr1:156482302:C:G	1.79763e-07	-1.52289e-10	-1.48627	1.9752e-06	-1.52289e-10	-1.51958	9.73125e-08	-1.52289e-10	-1.52404
156482745	chr1:156482745:C:T	3.85799e-07	-1.52289e-10	-0.722589	5.54902e-06	-1.52289e-10	-0.486634	2.90284e-07	-1.52289e-10	-0.431105
156482850	chr1:156482850:A:G	1.844e-07	-1.52289e-10	-1.46079	2.17795e-06	-1.52289e-10	-1.42187	1.01961e-07	-1.52289e-10	-1.47738
156483078	chr1:156483078:G:A	0.041665	9.57941	1.28786	3.55091e-07	-1.71305	-1.52259	1.98716e-08	-1.66025	-1.45242
156483170	chr1:156483170:T:C	9.21934e-07	-1.52289e-10	0.14857	6.70815e-06	-1.52289e-10	-0.296933	4.6551e-07	-1.52289e-10	0.0411675
156483455	chr1:156483455:T:A	0.0336009	9.35962	1.29254	3.53853e-07	-1.71664	-1.52249	1.95932e-08	-1.67483	-1.45196
156483633	chr1:156483633:T:C	1.00996e-06	0.239762	-5.03233e-10	2.83527e-06	-1.15812	-5.03233e-10	1.08465e-07	-1.41554	-5.03233e-10
156483864	chr1:156483864:C:A	2.301e-07	-1.52289e-10	-1.23939	2.16314e-06	-1.52289e-10	-1.4287	1.10359e-07	-1.52289e-10	-1.39822
156483932	chr1:156483932:A:G	1.94315e-07	-1.52289e-10	-1.40842	2.42359e-06	-1.52289e-10	-1.31501	1.1838e-07	-1.52289e-10	-1.32806
156484201	chr1:156484201:T:C	2.49914e-07	-1.52289e-10	-1.15679	3.39399e-06	-1.52289e-10	-0.978251	1.679e-07	-1.52289e-10	-0.978597
156484520	chr1:156484520:GAAC:G	7.54797e-08	-1.33422	-1.01982	5.07788e-07	-1.68879	-1.18916	2.37745e-08	-1.71106	-1.22229
156484682	chr1:156484682:C:T	3.62604e-08	-1.58576	-1.50141	6.15174e-07	-1.37104	-1.31506	2.18107e-08	-1.59671	-1.42286
156484772	chr1:156484772:A:G	6.85417e-06	1.94209	0.212616	6.09372e-07	-1.65081	-1.04477	4.52514e-08	-1.55827	-0.73146
156485205	chr1:156485205:C:T	2.03268e-07	-1.52289e-10	-1.36338	2.95927e-06	-1.52289e-10	-1.11531	1.39685e-07	-1.52289e-10	-1.16257
156485381	chr1:156485381:G:A	0.0472459	9.67272	1.32025	3.56178e-07	-1.71091	-1.52167	2.01011e-08	-1.65347	-1.44773
156485505	chr1:156485505:C:T	3.18497e-07	-1.52289e-10	-0.914291	2.9014e-06	-1.52289e-10	-1.13506	1.49332e-07	-1.52289e-10	-1.09579
156486106	chr1:156486106:G:A	7.39835e-06	3.72108	-1.48997	4.06245e-07	-1.71678	-1.38427	2.13806e-08	-1.71559	-1.32389
156486316	chr1:156486316:ACTGTG:A	1.73323e-07	-1.52289e-10	-1.52275	2.31886e-06	-1.52289e-10	-1.35918	1.10447e-07	-1.52289e-10	-1.39743
156486509	chr1:156486509:C:T	0.0322958	9.43612	1.17642	3.54388e-07	-1.71318	-1.52444	1.95207e-08	-1.66261	-1.46788
156487741	chr1:156487741:A:G	1.78566e-07	-1.52289e-10	-1.49294	2.29427e-06	-1.52289e-10	-1.36984	1.0579e-07	-1.52289e-10	-1.44051
156488583	chr1:156488583:T:C	1.51655e-06	0.646291	-5.03233e-10	4.87639e-06	-0.615852	-5.03233e-10	1.95067e-07	-0.828625	-5.03233e-10
156488669	chr1:156488669:C:T	2.0502e-07	-1.52289e-10	-1.3548	2.69815e-06	-1.52289e-10	-1.20769	1.38391e-07	-1.52289e-10	-1.17188
156488815	chr1:156488815:C:T	5.42324e-07	-1.52289e-10	-0.38204	4.70031e-06	-1.52289e-10	-0.652627	2.52568e-07	-1.52289e-10	-0.570286
156489048	chr1:156489048:C:T	0.0947546	10.4326	1.25629	3.66494e-07	-1.68063	-1.5234	2.13053e-08	-1.58524	-1.45776
156489125	chr1:156489125:A:G	4.06763e-08	-1.51603	-1.45623	4.71175e-07	-1.43537	-1.51741	1.87668e-08	-1.65029	-1.51959
156489743	chr1:156489743:C:T	0.0866231	10.3389	1.26032	3.64763e-07	-1.68544	-1.52333	2.10997e-08	-1.59513	-1.45758
156489881	chr1:156489881:T:C	2.04891e-07	-1.52289e-10	-1.35543	2.69578e-06	-1.52289e-10	-1.20857	1.38257e-07	-1.52289e-10	-1.17286
156489907	chr1:156489907:A:T	1.22295e-05	4.09383	-1.36012	3.60017e-07	-1.71247	-1.50939	1.81278e-08	-1.71532	-1.4892
156490516	chr1:156490516:T:A	1.72473e-05	1.90522	1.17229	4.54122e-06	-1.26206	0.574998	1.7107e-07	-1.38758	0.427687
156490719	chr1:156490719:C:T	1.57542e-05	4.34794	-1.36098	3.64295e-07	-1.70104	-1.509	1.83151e-08	-1.7051	-1.48914
156491597	chr1:156491597:G:A	3.65253e-08	-1.56331	-1.51658	5.69449e-07	-1.39658	-1.36677	2.07353e-08	-1.61217	-1.45797
156491915	chr1:156491915:A:T	0.072082	10.2812	1.13416	3.63287e-07	-1.68816	-1.52465	2.06386e-08	-1.5994	-1.4754
156492000	chr1:156492000:A:C	6.56802e-07	-1.52289e-10	-0.190521	5.03767e-06	-1.52289e-10	-0.583313	3.35014e-07	-1.52289e-10	-0.287793
156492189	chr1:156492189:G:T	1.73016e-07	-1.52289e-10	-1.52452	2.16841e-06	-1.52289e-10	-1.42626	1.05033e-07	-1.52289e-10	-1.44769
156492594	chr1:156492594:C:T	1.7472e-07	-1.52289e-10	-1.51472	2.07582e-06	-1.52289e-10	-1.4699	1.04048e-07	-1.52289e-10	-1.45711
156492715	chr1:156492715:C:T	2.20091e-07	-1.52289e-10	-1.28386	3.33773e-06	-1.52289e-10	-0.994965	1.55995e-07	-1.52289e-10	-1.05214
156492743	chr1:156492743:C:T	2.50912e-07	-1.52289e-10	-1.1528	2.51556e-06	-1.52289e-10	-1.27776	1.28949e-07	-1.52289e-10	-1.24255
156492854	chr1:156492854:C:T	3.01252e-07	-1.52289e-10	-0.969957	2.21185e-06	-1.52289e-10	-1.40643	1.06736e-07	-1.52289e-10	-1.43161
156493056	chr1:156493056:T:C	1.92039e-05	2.03579	1.14918	4.07935e-06	-1.22304	0.428718	1.89484e-07	-1.34321	0.485549
156493676	chr1:156493676:G:A	7.06409e-07	-1.52289e-10	-0.117709	5.36791e-06	-1.52289e-10	-0.519817	3.60367e-07	-1.52289e-10	-0.214843
156494275	chr1:156494275:C:T	3.0293e-07	-1.52289e-10	-0.964403	4.47513e-06	-1.52289e-10	-0.70172	2.11726e-07	-1.52289e-10	-0.746674
156494486	chr1:156494486:G:T	1.72998e-07	-1.52289e-10	-1.52463	2.25279e-06	-1.52289e-10	-1.38809	1.07604e-07	-1.52289e-10	-1.42351
156494631	chr1:156494631:G:C	1.8641e-07	-1.52289e-10	-1.44996	1.99503e-06	-1.52289e-10	-1.5096	9.7381e-08	-1.52289e-10	-1.52333
156494637	chr1:156494637:C:A	0.280314	10.2033	2.57026	4.38382e-07	-1.68939	-1.33553	2.83851e-08	-1.61318	-1.14292
156494878	chr1:156494878:G:A	1.86061e-07	-1.52289e-10	-1.45183	1.99676e-06	-1.52289e-10	-1.50873	9.741e-08	-1.52289e-10	-1.52304
156495237	chr1:156495237:C:G	3.75818e-06	2.96609	-1.41231	3.56418e-07	-1.71304	-1.51887	1.80517e-08	-1.70809	-1.50064
156496330	chr1:156496330:C:T	1.92251e-07	-1.52289e-10	-1.4191	1.97529e-06	-1.52289e-10	-1.51954	9.72731e-08	-1.52289e-10	-1.52444
156496374	chr1:156496374:G:A	3.35772e-07	-1.52289e-10	-0.861473	2.52836e-06	-1.52289e-10	-1.27269	1.24378e-07	-1.52289e-10	-1.27864
156496831	chr1:156496831:T:C	1.49767e-07	-1.66882	-5.03233e-10	1.6445e-06	-1.70282	-5.03233e-10	8.09752e-08	-1.70782	-5.03233e-10
156496907	chr1:156496907:G:A	0.103451	10.4598	1.31689	3.67812e-07	-1.67875	-1.52169	2.15874e-08	-1.58193	-1.44792
156497062	chr1:156497062:C:A	6.53243e-07	-1.52289e-10	-0.195955	4.16613e-06	-1.52289e-10	-0.77327	1.78077e-07	-1.52289e-10	-0.919749
156497212	chr1:156497212:T:G	3.61624e-07	-1.52289e-10	-0.7873	3.51219e-06	-1.52289e-10	-0.944015	1.56274e-07	-1.52289e-10	-1.05036
156497517	chr1:156497517:T:C	8.18004e-07	0.0289638	-5.03233e-10	1.99615e-06	-1.50904	-5.03233e-10	8.70057e-08	-1.63599	-5.03233e-10
156498162	chr1:156498162:A:G	1.90733e-07	-1.52289e-10	-1.42703	2.35203e-06	-1.52289e-10	-1.34498	1.07478e-07	-1.52289e-10	-1.42468
156498383	chr1:156498383:G:C	4.12329e-07	-1.52289e-10	-0.656081	3.0773e-06	-1.52289e-10	-1.0762	1.53559e-07	-1.52289e-10	-1.06788
156498451	chr1:156498451:T:A	0.0117086	10.2814	-0.683505	3.64379e-07	-1.68591	-1.52391	2.55678e-08	-1.53068	-1.32995
156498750	chr1:156498750:C:T	1.99307e-07	-1.52289e-10	-1.38306	2.59527e-06	-1.52289e-10	-1.24657	1.32767e-07	-1.52289e-10	-1.21337
156498900	chr1:156498900:A:T	2.71677e-07	-1.52289e-10	-1.07329	2.35861e-06	-1.52289e-10	-1.34219	1.27359e-07	-1.52289e-10	-1.25496
156499455	chr1:156499455:T:C	5.89885e-06	2.0534	-0.0487939	1.90336e-06	-1.20281	-0.353824	7.10082e-08	-1.245	-0.594168
156499572	chr1:156499572:G:A	1.45546e-05	4.25687	-1.34911	3.61783e-07	-1.70331	-1.51365	1.81633e-08	-1.70931	-1.49325
156500116	chr1:156500116:G:A	2.65605e-07	-1.52289e-10	-1.09589	2.28983e-06	-1.52289e-10	-1.37178	1.19929e-07	-1.52289e-10	-1.31506
156500291	chr1:156500291:C:T	1.74346e-07	-1.52289e-10	-1.51686	2.40804e-06	-1.52289e-10	-1.32144	1.14176e-07	-1.52289e-10	-1.36423
156500705	chr1:156500705:G:C	1.18451e-06	0.399183	-5.03233e-10	3.99529e-06	-0.815141	-5.03233e-10	1.41178e-07	-1.15195	-5.03233e-10
156500706	chr1:156500706:A:T	1.16712e-06	0.384394	-5.03233e-10	3.95684e-06	-0.824811	-5.03233e-10	1.40093e-07	-1.15966	-5.03233e-10
156500786	chr1:156500786:C:T	2.03544e-07	-1.52289e-10	-1.36202	2.53963e-06	-1.52289e-10	-1.26824	1.14081e-07	-1.52289e-10	-1.36506
156501152	chr1:156501152:G:A	2.6901e-07	-1.52289e-10	-1.08316	3.72123e-06	-1.52289e-10	-0.886203	1.84125e-07	-1.52289e-10	-0.886352
156502163	chr1:156502163:G:A	1.7355e-07	-1.52289e-10	-1.52144	2.1652e-06	-1.52289e-10	-1.42774	1.04709e-07	-1.52289e-10	-1.45078
156502290	chr1:156502290:T:G	7.37224e-06	2.26128	-0.0337025	2.07904e-06	-1.10153	-0.366816	6.92401e-08	-1.26916	-0.595225
156502373	chr1:156502373:T:C	3.6884e-06	2.34765	-0.812606	1.12677e-06	-1.06323	-1.01768	3.94775e-08	-1.24014	-1.1861
156502422	chr1:156502422:A:G	2.40666e-06	2.5951	-1.48701	3.78062e-07	-1.69726	-1.4757	1.97804e-08	-1.68599	-1.43128
156502431	chr1:156502431:GCTAA:G	1.73854e-07	-1.52289e-10	-1.51969	2.37032e-06	-1.52289e-10	-1.33723	1.12646e-07	-1.52289e-10	-1.37771
156502752	chr1:156502752:C:T	7.26787e-06	2.24617	-0.0328554	2.06997e-06	-1.10757	-0.365148	6.89508e-08	-1.27463	-0.593946
156502770	chr1:156502770:T:C	1.73223e-07	-1.52289e-10	-1.52332	2.0698e-06	-1.52289e-10	-1.4728	9.8251e-08	-1.52289e-10	-1.51444
156502959	chr1:156502959:C:T	5.09842e-07	-1.52289e-10	-0.443803	5.51821e-06	-1.52289e-10	-0.492202	2.32574e-07	-1.52289e-10	-0.652756
156504019	chr1:156504019:A:G	2.79046e-07	-1.04653	-5.03233e-10	2.94843e-06	-1.11898	-5.03233e-10	1.10863e-07	-1.39367	-5.03233e-10
156504327	chr1:156504327:G:A	7.66197e-06	3.72768	-1.46156	3.79936e-07	-1.71792	-1.45009	1.96308e-08	-1.71803	-1.40684
156504388	chr1:156504388:G:T	2.40621e-07	-1.19468	-5.03233e-10	6.15494e-06	-0.383001	-5.03233e-10	1.96751e-07	-0.820028	-5.03233e-10
156504822	chr1:156504822:T:C	3.36342e-07	-1.52289e-10	-0.859775	2.80146e-06	-1.52289e-10	-1.17011	1.43917e-07	-1.52289e-10	-1.13273
156505109	chr1:156505109:CCCA:C	9.93199e-06	2.04158	0.484035	2.47724e-06	-1.17997	-0.113136	1.1218e-07	-1.31925	-0.062618
156505535	chr1:156505535:C:T	1.73565e-07	-1.52289e-10	-1.52135	2.17687e-06	-1.52289e-10	-1.42237	1.02739e-07	-1.52289e-10	-1.46977
156505638	chr1:156505638:C:T	1.73113e-07	-1.52289e-10	-1.52396	2.28555e-06	-1.52289e-10	-1.37365	1.09025e-07	-1.52289e-10	-1.41039
156506194	chr1:156506194:G:GTTCC	3.713e-08	-1.53906	-1.52441	5.12517e-07	-1.42771	-1.44096	1.9488e-08	-1.63073	-1.50143
156506479	chr1:156506479:T:C	1.73522e-07	-1.52289e-10	-1.5216	2.16176e-06	-1.52289e-10	-1.42933	1.04582e-07	-1.52289e-10	-1.452
156506570	chr1:156506570:T:C	2.85063e-07	-1.52289e-10	-1.02519	2.23907e-06	-1.52289e-10	-1.3942	1.15629e-07	-1.52289e-10	-1.35158
156507028	chr1:156507028:A:G	6.24925e-08	-1.43467	-1.10819	4.66904e-07	-1.44826	-1.51362	1.95281e-08	-1.69709	-1.43303
156507099	chr1:156507099:G:A	2.86195e-07	-1.52289e-10	-1.02123	2.37263e-06	-1.52289e-10	-1.33626	1.25708e-07	-1.52289e-10	-1.26801
156507872	chr1:156507872:T:C	1.91231e-07	-1.52289e-10	-1.42442	2.00496e-06	-1.52289e-10	-1.50463	9.86751e-08	-1.52289e-10	-1.51013
156507933	chr1:156507933:G:C	1.73841e-07	-1.52289e-10	-1.51976	2.03405e-06	-1.52289e-10	-1.49023	9.93891e-08	-1.52289e-10	-1.50292
156508120	chr1:156508120:C:T	1.73202e-07	-1.52289e-10	-1.52344	2.13819e-06	-1.52289e-10	-1.44029	1.03631e-07	-1.52289e-10	-1.46113
156508385	chr1:156508385:C:G	1.76092e-07	-1.5069	-5.03233e-10	1.63524e-06	-1.70847	-5.03233e-10	8.67253e-08	-1.63922	-5.03233e-10
156508792	chr1:156508792:C:T	2.67696e-07	-1.52289e-10	-1.08805	2.54125e-06	-1.52289e-10	-1.2676	1.45493e-07	-1.52289e-10	-1.12184
156509930	chr1:156509930:A:G	3.38129e-07	-1.52289e-10	-0.854477	4.76343e-06	-1.52289e-10	-0.639287	2.48037e-07	-1.52289e-10	-0.588387
156510412	chr1:156510412:G:A	1.96545e-07	-1.52289e-10	-1.39701	1.98946e-06	-1.52289e-10	-1.51239	9.87787e-08	-1.52289e-10	-1.50908
156510496	chr1:156510496:C:G	2.75587e-07	-1.54518	0.486182	1.85588e-06	-1.71305	0.131156	2.58524e-07	-1.60291	1.05593
156510532	chr1:156510532:T:C	4.89554e-08	-1.33698	-1.45001	6.42201e-07	-1.71397	-0.929143	4.00758e-08	-1.66354	-0.747648
156511039	chr1:156511039:A:G	2.10648e-06	0.777376	0.197495	3.82336e-07	-1.65784	-1.50387	1.97149e-08	-1.64421	-1.47638
156511127	chr1:156511127:T:C	4.4048e-07	-1.52289e-10	-0.590038	4.61978e-06	-1.52289e-10	-0.66991	2.53674e-07	-1.52289e-10	-0.565916
156511473	chr1:156511473:G:C	1.79403e-07	-1.52289e-10	-1.48827	1.97325e-06	-1.52289e-10	-1.52058	9.73108e-08	-1.52289e-10	-1.52406
156511909	chr1:156511909:G:A	4.33495e-08	-1.49186	-1.41675	6.30282e-07	-1.6853	-0.976545	4.1387e-08	-1.58264	-0.79636
156512344	chr1:156512344:G:A	3.322e-08	-1.70803	-1.46673	6.41258e-07	-1.12074	-1.52384	2.62578e-08	-1.31497	-1.51903
156512764	chr1:156512764:G:A	1.78043e-07	-1.52289e-10	-1.49588	1.97857e-06	-1.52289e-10	-1.51788	9.74238e-08	-1.52289e-10	-1.5229
156512802	chr1:156512802:A:T	1.79808e-07	-1.52289e-10	-1.48601	1.97121e-06	-1.52289e-10	-1.52161	9.72737e-08	-1.52289e-10	-1.52444
156514526	chr1:156514526:C:G	7.85276e-08	-1.43578	-0.878677	1.13779e-06	-1.70836	-0.362805	8.80987e-08	-1.624	0.000495626
156514956	chr1:156514956:C:A	6.23741e-07	-1.52289e-10	-0.242168	3.90589e-06	-1.52289e-10	-0.837771	2.35719e-07	-1.52289e-10	-0.639327
156515664	chr1:156515664:CT:C	1.51545e-07	-1.65702	-5.03233e-10	1.95932e-06	-1.52766	-5.03233e-10	1.09462e-07	-1.40639	-5.03233e-10
156515839	chr1:156515839:A:T	1.14145e-07	-0.560481	-1.37995	3.65345e-07	-1.68303	-1.52415	2.36102e-08	-1.44893	-1.49136
156516217	chr1:156516217:G:A	6.38206e-06	0.673794	1.40955	7.15217e-07	-1.71478	-0.820644	5.58328e-08	-1.6634	-0.416207
156516269	chr1:156516269:A:G	1.35838e-06	0.361742	0.174405	4.15248e-07	-1.57655	-1.50258	2.15294e-08	-1.55782	-1.47473
156516817	chr1:156516817:C:T	4.55229e-08	-1.61705	-1.24264	5.92032e-07	-1.4308	-1.29365	2.64844e-08	-1.56314	-1.26228
156517462	chr1:156517462:C:A	5.18809e-07	-1.52289e-10	-0.426368	5.57616e-06	-1.52289e-10	-0.481756	3.47573e-07	-1.52289e-10	-0.250992
156517508	chr1:156517508:A:C	2.07879e-07	-1.52289e-10	-1.34095	3.04893e-06	-1.52289e-10	-1.08547	1.66437e-07	-1.52289e-10	-0.987349
156517574	chr1:156517574:C:G	5.33221e-08	-1.64174	-1.05982	8.2013e-07	-1.60346	-0.79509	6.98795e-08	-1.39323	-0.46196
156517691	chr1:156517691:T:C	5.34658e-08	-1.62704	-1.07183	7.94772e-07	-1.62012	-0.809833	6.66937e-08	-1.42033	-0.481526
156517896	chr1:156517896:C:T	1.61876e-06	0.371709	0.3398	4.23683e-07	-1.57849	-1.48053	2.21787e-08	-1.55989	-1.44294
156517973	chr1:156517973:C:T	4.3355e-08	-1.62359	-1.28489	5.63259e-07	-1.44197	-1.3323	2.52293e-08	-1.57122	-1.30274
156518666	chr1:156518666:C:T	4.03082e-07	-1.52289e-10	-0.678763	2.87368e-06	-1.52289e-10	-1.14466	1.65031e-07	-1.52289e-10	-0.995833
156518804	chr1:156518804:C:G	3.26723e-08	-1.67262	-1.51876	4.4056e-07	-1.51325	-1.50672	1.98466e-08	-1.60447	-1.50946
156519284	chr1:156519284:C:CT	4.2592e-06	1.74396	-0.0650318	4.1407e-07	-1.67196	-1.41002	2.76928e-08	-1.51591	-1.26489
156519751	chr1:156519751:G:A	4.47087e-07	-0.0115278	-0.563622	4.54651e-07	-1.47595	-1.51253	2.33396e-08	-1.43476	-1.51705
156520182	chr1:156520182:G:A	5.54672e-07	0.285099	-0.644626	4.26721e-07	-1.56154	-1.49034	2.14129e-08	-1.53363	-1.50434
156520309	chr1:156520309:T:A	1.46192e-07	-1.69298	-5.03233e-10	1.82786e-06	-1.59711	-5.03233e-10	9.99591e-08	-1.49721	-5.03233e-10
156520492	chr1:156520492:C:T	3.01563e-07	-1.52289e-10	-0.968926	1.17364e-05	-1.52289e-10	0.262435	7.05697e-07	-1.52289e-10	0.457219
156520510	chr1:156520510:A:G	3.0743e-07	-1.52289e-10	-0.949656	2.24473e-06	-1.52289e-10	-1.39167	1.0757e-07	-1.52289e-10	-1.42382
156520797	chr1:156520797:GC:G	4.13186e-08	-1.64067	-1.31592	5.04774e-07	-1.61898	-1.26492	4.11215e-08	-1.39515	-0.990284
156521187	chr1:156521187:A:G	4.11155e-08	-1.63369	-1.32783	4.94003e-07	-1.62659	-1.27888	3.97527e-08	-1.40923	-1.01006
156521478	chr1:156521478:C:T	5.05384e-08	-1.69966	-1.05551	6.6723e-07	-1.58353	-1.02135	5.94374e-08	-1.35585	-0.661195
156521639	chr1:156521639:C:T	1.42677e-07	-1.71732	-5.03233e-10	2.34312e-06	-1.34877	-5.03233e-10	1.66295e-07	-0.988204	-5.03233e-10
156522375	chr1:156522375:T:A	3.97442e-08	-1.65062	-1.34482	4.94462e-07	-1.60748	-1.29706	4.00246e-08	-1.37419	-1.03829
156522555	chr1:156522555:T:C	6.53447e-08	-1.6208	-0.877427	5.82788e-07	-1.70543	-1.03476	2.77807e-08	-1.67326	-1.10437
156523135	chr1:156523135:A:C	9.61141e-08	-0.594754	-1.51761	4.10764e-07	-1.69527	-1.39473	2.4928e-08	-1.60684	-1.27913
156523150	chr1:156523150:C:T	8.4506e-08	-0.73774	-1.50334	3.8041e-07	-1.68366	-1.4831	2.39804e-08	-1.554	-1.37073
156523203	chr1:156523203:AGATCAAGGCTTCAGTGAGCCAT:A	1.73472e-07	-1.52289e-10	-1.52189	2.04211e-06	-1.52289e-10	-1.48627	9.96148e-08	-1.52289e-10	-1.50066
156523606	chr1:156523606:C:T	3.1279e-08	-1.71112	-1.52384	3.85621e-07	-1.62895	-1.52421	2.57818e-08	-1.39939	-1.45291
156523757	chr1:156523757:C:T	8.41839e-08	-0.908279	-1.33662	3.82485e-07	-1.64383	-1.51749	2.24225e-08	-1.47771	-1.5142
156525102	chr1:156525102:C:T	1.73072e-07	-1.52289e-10	-1.5242	2.03723e-06	-1.52289e-10	-1.48866	9.84957e-08	-1.52289e-10	-1.51195
156525124	chr1:156525124:G:A	9.81416e-07	0.0219121	0.189181	4.10463e-07	-1.62233	-1.46839	2.1208e-08	-1.5876	-1.45999
156525209	chr1:156525209:G:A	1.0124e-07	-0.648582	-1.41182	3.59323e-07	-1.69924	-1.52455	2.06406e-08	-1.58946	-1.48524
156525277	chr1:156525277:A:C	1.73739e-07	-1.52289e-10	-1.52035	2.07657e-06	-1.52289e-10	-1.46954	9.97636e-08	-1.52289e-10	-1.49916
156525385	chr1:156525385:A:G	4.99639e-08	-1.4171	-1.3495	7.1725e-07	-1.17606	-1.35653	2.94455e-08	-1.32514	-1.39428
156525441	chr1:156525441:C:T	1.82631e-07	-1.52289e-10	-1.47044	2.38717e-06	-1.52289e-10	-1.33015	1.11092e-07	-1.52289e-10	-1.39161
156526396	chr1:156526396:A:G	3.2638e-07	-1.52289e-10	-0.889843	2.15662e-06	-1.52289e-10	-1.43172	1.17506e-07	-1.52289e-10	-1.33547
156526893	chr1:156526893:C:T	2.39481e-07	-1.52289e-10	-1.19943	2.18702e-06	-1.52289e-10	-1.41772	1.08299e-07	-1.52289e-10	-1.41707
156526947	chr1:156526947:T:C	1.73518e-07	-1.52289e-10	-1.52162	2.03917e-06	-1.52289e-10	-1.48771	9.95088e-08	-1.52289e-10	-1.50172
156526994	chr1:156526994:G:A	1.77935e-06	1.11063	-0.304526	1.04993e-06	-1.323	-0.828536	4.51197e-08	-1.37651	-0.916138
156527033	chr1:156527033:A:G	1.99741e-07	-1.38088	-5.03233e-10	1.65428e-06	-1.69689	-5.03233e-10	8.15566e-08	-1.70067	-5.03233e-10
156527038	chr1:156527038:G:A	1.35176e-07	-1.69734	-0.0739883	1.75928e-06	-1.69652	0.0611727	7.07042e-08	-1.71739	-0.126075
156527256	chr1:156527256:C:T	1.42557e-07	-1.71816	-5.03233e-10	1.62806e-06	-1.71287	-5.03233e-10	8.65778e-08	-1.64092	-5.03233e-10
156527432	chr1:156527432:T:C	4.46252e-06	1.81839	-0.0928228	1.52767e-06	-1.11253	-0.663977	6.3187e-08	-1.18956	-0.766307
156527433	chr1:156527433:G:A	4.59733e-06	2.03411	-0.278785	1.44838e-06	-1.02239	-0.807418	6.00741e-08	-1.10669	-0.899702
156527472	chr1:156527472:C:T	1.7825e-07	-1.52289e-10	-1.49472	1.96527e-06	-1.52289e-10	-1.52463	9.72975e-08	-1.52289e-10	-1.52419
156527515	chr1:156527515:C:T	2.03829e-07	-1.52289e-10	-1.36062	2.60439e-06	-1.52289e-10	-1.24306	1.33907e-07	-1.52289e-10	-1.20482
156527536	chr1:156527536:C:G	1.99283e-07	-1.52289e-10	-1.38318	2.52838e-06	-1.52289e-10	-1.27268	1.29892e-07	-1.52289e-10	-1.23526
156527887	chr1:156527887:C:T	8.28874e-07	-1.52289e-10	0.0421644	4.99217e-06	-1.52289e-10	-0.592385	2.96609e-07	-1.52289e-10	-0.40955
156528153	chr1:156528153:G:A	2.7751e-07	-1.52289e-10	-1.05205	2.9078e-06	-1.52289e-10	-1.13286	1.56364e-07	-1.52289e-10	-1.04978
156528685	chr1:156528685:G:T	1.81816e-07	-1.52289e-10	-1.47491	2.06611e-06	-1.52289e-10	-1.47459	1.00981e-07	-1.52289e-10	-1.48704
156528881	chr1:156528881:T:A	7.55021e-08	-1.09441	-1.25933	9.11926e-07	-0.997596	-1.29486	1.46689e-07	-0.138254	-0.9754
156529981	chr1:156529981:C:T	4.24391e-07	-1.52289e-10	-0.627248	3.1362e-06	-1.52289e-10	-1.05724	1.69827e-07	-1.52289e-10	-0.967184
156530060	chr1:156530060:A:G	2.81872e-07	-1.52289e-10	-1.03645	2.95409e-06	-1.52289e-10	-1.11707	1.58137e-07	-1.52289e-10	-1.03851
156530177	chr1:156530177:T:C	6.84095e-08	-1.22784	-1.22455	8.52663e-07	-1.1063	-1.25334	1.33056e-07	-0.293129	-0.918067
156530336	chr1:156530336:T:C	4.4317e-08	-1.40739	-1.47914	4.65348e-07	-1.48546	-1.47977	4.29526e-08	-0.977914	-1.36396
156530661	chr1:156530661:C:T	2.19774e-07	-1.2853	-5.03233e-10	1.76196e-06	-1.63383	-5.03233e-10	9.46743e-08	-1.55152	-5.03233e-10
156530686	chr1:156530686:A:C	1.91587e-07	-1.52289e-10	-1.42256	2.46842e-06	-1.52289e-10	-1.29668	1.16695e-07	-1.52289e-10	-1.3424
156530772	chr1:156530772:G:A	1.90123e-07	-1.52289e-10	-1.43023	2.44015e-06	-1.52289e-10	-1.30819	1.15506e-07	-1.52289e-10	-1.35265
156530812	chr1:156530812:T:C	4.72557e-06	1.46266	0.320175	1.17883e-06	-1.40911	-0.626622	5.97759e-08	-1.39252	-0.61884
156530890	chr1:156530890:A:C	7.25234e-07	-1.52289e-10	-0.0914096	4.47144e-06	-1.52289e-10	-0.702546	2.64812e-07	-1.52289e-10	-0.522945
156530967	chr1:156530967:T:C	1.9197e-07	-1.52289e-10	-1.42057	2.47564e-06	-1.52289e-10	-1.29376	1.17005e-07	-1.52289e-10	-1.33975
156530992	chr1:156530992:G:A	5.43743e-07	-1.52289e-10	-0.379427	5.82206e-06	-1.52289e-10	-0.438602	3.63976e-07	-1.52289e-10	-0.204879
156531099	chr1:156531099:G:A	1.91456e-07	-1.52289e-10	-1.42324	2.4659e-06	-1.52289e-10	-1.2977	1.16589e-07	-1.52289e-10	-1.34331
156531459	chr1:156531459:T:G	2.4011e-07	-1.52289e-10	-1.19681	3.85784e-06	-1.52289e-10	-0.85015	1.74223e-07	-1.52289e-10	-0.941632
156531581	chr1:156531581:A:G	5.18193e-07	-0.427556	-5.03233e-10	3.82823e-06	-0.857854	-5.03233e-10	1.98385e-07	-0.811758	-5.03233e-10
156531802	chr1:156531802:AC:A	1.35062e-06	0.530419	-5.03233e-10	3.33319e-06	-0.996326	-5.03233e-10	1.18611e-07	-1.32612	-5.03233e-10
156531825	chr1:156531825:G:A	2.79863e-07	-1.52289e-10	-1.0436	2.41597e-06	-1.52289e-10	-1.31815	1.196e-07	-1.52289e-10	-1.31781
156531894	chr1:156531894:C:T	4.96915e-07	-0.469486	-5.03233e-10	1.01328e-05	0.115523	-5.03233e-10	4.92049e-07	0.0966125	-5.03233e-10
156531966	chr1:156531966:G:T	1.88822e-07	-1.52289e-10	-1.4371	2.63302e-06	-1.52289e-10	-1.23213	1.26322e-07	-1.52289e-10	-1.26313
156532071	chr1:156532071:C:A	2.10293e-07	-1.52289e-10	-1.3294	2.06814e-06	-1.52289e-10	-1.47361	1.07847e-07	-1.52289e-10	-1.42126
156533078	chr1:156533078:C:T	3.92461e-08	-1.48617	-1.52189	5.3636e-07	-1.30405	-1.51916	2.26912e-08	-1.45711	-1.52288
156533336	chr1:156533336:G:C	1.75062e-07	-1.52289e-10	-1.51276	1.97089e-06	-1.52289e-10	-1.52177	9.72901e-08	-1.52289e-10	-1.52427
156533375	chr1:156533375:T:A	2.23171e-07	-1.52289e-10	-1.26996	2.13602e-06	-1.52289e-10	-1.44131	1.12781e-07	-1.52289e-10	-1.37652
156533631	chr1:156533631:A:G	4.24371e-07	-1.52289e-10	-0.627296	3.92283e-06	-1.52289e-10	-0.833442	2.22281e-07	-1.52289e-10	-0.698025
156533749	chr1:156533749:T:C	1.73468e-07	-1.52289e-10	-1.52191	2.1261e-06	-1.52289e-10	-1.44597	1.02173e-07	-1.52289e-10	-1.4753
156533768	chr1:156533768:C:T	1.98701e-07	-1.38611	-5.03233e-10	1.74524e-06	-1.64337	-5.03233e-10	8.80474e-08	-1.62409	-5.03233e-10
156533923	chr1:156533923:T:C	1.73626e-07	-1.52289e-10	-1.521	1.97357e-06	-1.52289e-10	-1.52041	9.7348e-08	-1.52289e-10	-1.52367
156534155	chr1:156534155:G:A	8.74129e-07	0.172895	-0.077571	7.87096e-07	-1.69797	-0.741692	3.53749e-08	-1.70336	-0.8326
156534787	chr1:156534787:C:T	1.28282e-05	2.21848	0.563016	1.89781e-06	-1.11244	-0.447115	9.61431e-08	-1.09314	-0.442992
156534884	chr1:156534884:A:T	6.22668e-07	-1.52289e-10	-0.243891	3.99477e-06	-1.52289e-10	-0.815269	2.33014e-07	-1.52289e-10	-0.650867
156534936	chr1:156534936:G:A	1.60156e-07	-1.52602	-0.075729	6.31507e-07	-1.18801	-1.47189	4.72539e-08	-0.757559	-1.48887
156534966	chr1:156534966:G:A	1.72999e-07	-1.52289e-10	-1.52462	2.05747e-06	-1.52289e-10	-1.47878	9.91122e-08	-1.52289e-10	-1.50571
156534980	chr1:156534980:A:G	9.15424e-07	-1.52289e-10	0.141483	1.13824e-05	-1.52289e-10	0.231812	7.34565e-07	-1.52289e-10	0.497312
156534987	chr1:156534987:A:G	5.27996e-07	-1.52289e-10	-0.408815	5.64885e-06	-1.52289e-10	-0.468804	3.50376e-07	-1.52289e-10	-0.24296
156535032	chr1:156535032:G:A	9.13445e-08	-0.731318	-1.43195	4.60434e-07	-1.45235	-1.52349	2.69261e-08	-1.304	-1.50487
156535056	chr1:156535056:A:AT	4.13988e-08	-1.44267	-1.51198	7.36917e-07	-1.13099	-1.37454	2.75088e-08	-1.37243	-1.41504
156535269	chr1:156535269:C:T	6.88374e-07	-1.48025	1.33668	9.2226e-07	-1.24511	-1.03607	6.64126e-08	-0.85732	-1.04876
156535923	chr1:156535923:C:T	1.26505e-07	-1.46144	-0.376179	7.03219e-07	-1.42031	-1.13203	5.02038e-08	-0.899179	-1.2867
156535932	chr1:156535932:C:T	8.98173e-07	-1.52289e-10	0.122459	7.81074e-06	-1.52289e-10	-0.144757	3.65621e-07	-1.52289e-10	-0.200368
156536269	chr1:156536269:A:C	2.4889e-07	-1.52289e-10	-1.16089	3.98835e-06	-1.52289e-10	-0.816879	1.77955e-07	-1.52289e-10	-0.920437
156536353	chr1:156536353:GACAT:G	1.74237e-07	-1.52289e-10	-1.51749	2.17367e-06	-1.52289e-10	-1.42384	1.04612e-07	-1.52289e-10	-1.45171
156536668	chr1:156536668:A:G	3.12232e-07	-1.52289e-10	-0.934157	3.37552e-06	-1.52289e-10	-0.983708	1.80518e-07	-1.52289e-10	-0.906136
156536789	chr1:156536789:C:T	6.77873e-08	-1.47849	-0.983041	5.21261e-07	-1.41339	-1.43838	4.1527e-08	-0.865044	-1.51058
156537672	chr1:156537672:A:G	2.17537e-07	-1.52289e-10	-1.29553	2.11429e-06	-1.52289e-10	-1.45154	1.11247e-07	-1.52289e-10	-1.39022
156537757	chr1:156537757:C:T	7.91441e-07	-1.52289e-10	-0.00404864	9.73269e-06	-1.52289e-10	0.0752337	6.18009e-07	-1.52289e-10	0.324536
156537887	chr1:156537887:A:G	8.02387e-07	-1.52289e-10	0.00968694	9.85025e-06	-1.52289e-10	0.0872403	6.27204e-07	-1.52289e-10	0.339306
156538129	chr1:156538129:C:T	1.86431e-07	-1.52289e-10	-1.44984	2.35042e-06	-1.52289e-10	-1.34566	1.13481e-07	-1.52289e-10	-1.37033
156538205	chr1:156538205:T:C	7.02043e-08	-1.17897	-1.24753	9.07939e-07	-1.02685	-1.26999	1.42149e-07	-0.207217	-0.937873
156538685	chr1:156538685:G:A	6.98078e-08	-1.26205	-1.17011	8.8476e-07	-1.12811	-1.19459	1.37829e-07	-0.349729	-0.826226
156539000	chr1:156539000:T:C	1.46734e-07	-1.68928	-5.03233e-10	1.70933e-06	-1.66416	-5.03233e-10	9.2891e-08	-1.57054	-5.03233e-10
156539272	chr1:156539272:T:C	7.95243e-07	-1.52289e-10	0.000744311	9.78093e-06	-1.52289e-10	0.0801784	6.21317e-07	-1.52289e-10	0.329876
156539608	chr1:156539608:C:T	2.31759e-07	-1.52289e-10	-1.23221	3.18901e-06	-1.52289e-10	-1.04054	1.50319e-07	-1.52289e-10	-1.08921
156539756	chr1:156539756:C:G	5.98893e-07	-1.52289e-10	-0.282821	7.43354e-06	-1.52289e-10	-0.194253	4.69335e-07	-1.52289e-10	0.04935
156539760	chr1:156539760:C:G	1.73384e-07	-1.52289e-10	-1.5224	2.11498e-06	-1.52289e-10	-1.45121	1.01944e-07	-1.52289e-10	-1.47754
156539907	chr1:156539907:A:T	7.03424e-07	-1.52289e-10	-0.121945	8.62458e-06	-1.52289e-10	-0.0456404	5.42556e-07	-1.52289e-10	0.194326
156540145	chr1:156540145:G:A	7.69823e-07	-1.52289e-10	-0.0317436	9.4607e-06	-1.52289e-10	0.0468901	5.99498e-07	-1.52289e-10	0.294127
156540382	chr1:156540382:T:C	1.78233e-07	-1.52289e-10	-1.49481	1.96525e-06	-1.52289e-10	-1.52463	9.72981e-08	-1.52289e-10	-1.52419
156540454	chr1:156540454:G:A	7.97079e-07	-1.52289e-10	0.00304965	9.80362e-06	-1.52289e-10	0.0824958	6.2289e-07	-1.52289e-10	0.332404
156540537	chr1:156540537:C:T	8.11156e-07	-1.52289e-10	0.0205567	9.98229e-06	-1.52289e-10	0.100556	6.35093e-07	-1.52289e-10	0.351805
156540972	chr1:156540972:A:G	7.74544e-07	-1.52289e-10	-0.0256297	9.51221e-06	-1.52289e-10	0.0523203	6.0394e-07	-1.52289e-10	0.301509
156540985	chr1:156540985:C:T	4.08529e-08	-1.46249	-1.50543	6.02962e-07	-1.19935	-1.5068	2.3166e-08	-1.44082	-1.51846
156541014	chr1:156541014:C:T	8.26036e-07	0.0387349	-5.03233e-10	2.52339e-06	-1.27465	-5.03233e-10	9.93822e-08	-1.50299	-5.03233e-10
156541954	chr1:156541954:G:A	7.5462e-07	-1.57471	1.52302	1.1768e-06	-1.07687	-0.960589	8.86337e-08	-0.642079	-0.975375
156542009	chr1:156542009:A:C	3.24053e-07	-1.52289e-10	-0.896998	2.50454e-06	-1.52289e-10	-1.28215	1.33248e-07	-1.52289e-10	-1.20976
156542286	chr1:156542286:C:T	8.03432e-08	-1.53489	-0.756709	5.94093e-07	-1.22323	-1.49774	4.64696e-08	-0.746995	-1.51617
156542595	chr1:156542595:A:G	2.21222e-07	-1.52289e-10	-1.27874	2.89159e-06	-1.52289e-10	-1.13845	1.49373e-07	-1.52289e-10	-1.09552
156542700	chr1:156542700:G:A	7.98914e-08	-1.54872	-0.748519	6.09639e-07	-1.19895	-1.49619	4.80261e-08	-0.714929	-1.51529
156542928	chr1:156542928:G:A	7.34965e-07	-1.56625	1.48817	1.13513e-06	-1.09895	-0.974562	8.54292e-08	-0.663768	-0.99051
156542940	chr1:156542940:T:C	7.86313e-07	-1.52289e-10	-0.0105491	9.69433e-06	-1.52289e-10	0.0712851	6.16454e-07	-1.52289e-10	0.322017
156542944	chr1:156542944:TAAAC:T	8.13572e-07	-1.52289e-10	0.0235304	1.00551e-05	-1.52289e-10	0.107823	6.41683e-07	-1.52289e-10	0.362128
156543080	chr1:156543080:G:A	1.78017e-07	-1.52289e-10	-1.49603	1.96689e-06	-1.52289e-10	-1.5238	9.73107e-08	-1.52289e-10	-1.52406
156543100	chr1:156543100:C:T	1.62995e-07	-1.58418	-5.03233e-10	2.0473e-06	-1.48373	-5.03233e-10	9.78555e-08	-1.51847	-5.03233e-10
156543330	chr1:156543330:G:A	2.79035e-07	-1.52289e-10	-1.04657	2.16199e-06	-1.52289e-10	-1.42923	1.04067e-07	-1.52289e-10	-1.45693
156543514	chr1:156543514:T:C	8.70905e-07	-1.52289e-10	0.0916293	9.05905e-06	-1.52289e-10	0.00350762	5.74814e-07	-1.52289e-10	0.252081
156543716	chr1:156543716:C:G	7.50822e-07	-1.52289e-10	-0.0567353	9.21349e-06	-1.52289e-10	0.0204121	5.82614e-07	-1.52289e-10	0.265558
156543764	chr1:156543764:G:T	5.08153e-08	-1.60809	-1.14162	6.25663e-07	-1.15429	-1.51491	5.60037e-08	-0.553513	-1.52303
156543931	chr1:156543931:T:C	2.55386e-07	-1.52289e-10	-1.13513	4.05065e-06	-1.52289e-10	-0.801378	1.88868e-07	-1.52289e-10	-0.860916
156544118	chr1:156544118:G:A	1.73027e-07	-1.52289e-10	-1.52445	2.03963e-06	-1.52289e-10	-1.48749	9.86116e-08	-1.52289e-10	-1.51078
156544708	chr1:156544708:A:G	5.01262e-07	-1.52289e-10	-0.460775	3.33128e-06	-1.52289e-10	-0.996899	1.95574e-07	-1.52289e-10	-0.826026
156544779	chr1:156544779:AGAT:A	2.40441e-07	-1.52289e-10	-1.19543	3.77478e-06	-1.52289e-10	-0.871914	1.69369e-07	-1.52289e-10	-0.969889
156544875	chr1:156544875:A:C	7.95035e-07	-1.52289e-10	0.000482441	9.77822e-06	-1.52289e-10	0.0799013	6.21146e-07	-1.52289e-10	0.329599
156545087	chr1:156545087:CAAA:C	1.40289e-05	1.39515	1.47582	2.46505e-06	-1.24912	-0.0489212	1.18816e-07	-1.3146	-0.009796
156545290	chr1:156545290:C:G	3.60861e-07	-1.52289e-10	-0.789411	3.40816e-06	-1.52289e-10	-0.974083	1.70897e-07	-1.52289e-10	-0.960904
156545620	chr1:156545620:C:T	1.87709e-07	-1.52289e-10	-1.44301	2.36147e-06	-1.52289e-10	-1.34097	1.15092e-07	-1.52289e-10	-1.35623
156545697	chr1:156545697:C:G	7.95866e-07	-1.52289e-10	0.00152634	9.78976e-06	-1.52289e-10	0.081081	6.21917e-07	-1.52289e-10	0.33084
156545717	chr1:156545717:T:C	2.52585e-07	-1.52289e-10	-1.14616	3.40623e-06	-1.52289e-10	-0.974649	1.76425e-07	-1.52289e-10	-0.929073
156545727	chr1:156545727:C:T	7.18334e-07	-1.52289e-10	-0.100969	4.57949e-06	-1.52289e-10	-0.678669	2.2996e-07	-1.52289e-10	-0.664062
156546086	chr1:156546086:T:C	2.90578e-07	-1.52289e-10	-1.00603	2.67662e-06	-1.52289e-10	-1.2157	1.44336e-07	-1.52289e-10	-1.12982
156546396	chr1:156546396:A:G	3.85037e-07	-1.52289e-10	-0.724564	1.50567e-05	-1.52289e-10	0.511564	9.29733e-07	-1.52289e-10	0.732931
156546589	chr1:156546589:C:T	2.69265e-07	-1.52289e-10	-1.08221	4.47056e-06	-1.52289e-10	-0.702743	1.97182e-07	-1.52289e-10	-0.817841
156546735	chr1:156546735:A:G	8.01309e-07	-1.52289e-10	0.00834333	9.85648e-06	-1.52289e-10	0.0878731	6.26522e-07	-1.52289e-10	0.338218
156547004	chr1:156547004:T:C	1.02932e-07	-1.20716	-0.836677	1.69002e-06	-0.401043	-1.27447	1.25975e-07	0.0476849	-1.31357
156547117	chr1:156547117:GGCTT:G	7.94968e-07	-1.52289e-10	0.000398508	9.77751e-06	-1.52289e-10	0.0798282	6.21095e-07	-1.52289e-10	0.329517
156547638	chr1:156547638:C:T	2.52355e-07	-1.52289e-10	-1.14707	3.40479e-06	-1.52289e-10	-0.975073	1.7629e-07	-1.52289e-10	-0.929836
156548175	chr1:156548175:A:G	7.95442e-07	-1.52289e-10	0.000993829	9.78308e-06	-1.52289e-10	0.0803985	6.21454e-07	-1.52289e-10	0.330096
156548512	chr1:156548512:A:G	7.90369e-07	-1.52289e-10	-0.00540369	9.71878e-06	-1.52289e-10	0.0738042	6.17307e-07	-1.52289e-10	0.3234
156548587	chr1:156548587:G:A	1.52477e-07	-1.31194	-0.338952	1.77497e-06	-0.542279	-1.08419	1.29463e-07	-0.15077	-1.0878
156548629	chr1:156548629:C:T	9.5754e-07	-1.52289e-10	0.186464	1.185e-05	-1.52289e-10	0.272069	7.64873e-07	-1.52289e-10	0.537743
156548641	chr1:156548641:C:T	2.48064e-07	-1.52289e-10	-1.16422	2.225e-06	-1.52289e-10	-1.4005	1.19849e-07	-1.52289e-10	-1.31574
156548813	chr1:156548813:A:G	7.94968e-07	-1.52289e-10	0.000398508	9.77751e-06	-1.52289e-10	0.0798282	6.21095e-07	-1.52289e-10	0.329517
156548938	chr1:156548938:G:A	2.82761e-07	-1.52289e-10	-1.0333	2.62222e-06	-1.52289e-10	-1.23623	1.40961e-07	-1.52289e-10	-1.15349
156549527	chr1:156549527:C:G	1.17782e-06	-1.52289e-10	0.39352	1.02254e-05	-1.52289e-10	0.124616	6.9719e-07	-1.52289e-10	0.445091
156549598	chr1:156549598:A:G	1.51452e-07	-1.26682	-0.390812	1.87071e-06	-0.457843	-1.1161	1.37324e-07	-0.0608345	-1.11879
156550007	chr1:156550007:T:C	5.21784e-08	-1.27785	-1.44539	6.8173e-07	-1.12405	-1.45933	8.7093e-08	-0.358118	-1.27687
156550010	chr1:156550010:C:T	4.00867e-07	-1.52289e-10	-0.684273	3.34499e-06	-1.52289e-10	-0.992793	1.7835e-07	-1.52289e-10	-0.918221
156550381	chr1:156550381:T:A	1.7807e-07	-1.52289e-10	-1.49573	2.2846e-06	-1.52289e-10	-1.37407	1.11114e-07	-1.52289e-10	-1.39141
156550528	chr1:156550528:C:T	2.37907e-06	-1.08604	2.18261	7.03709e-06	-0.230224	-0.0188369	5.26514e-07	0.000119323	0.164192
156550579	chr1:156550579:C:T	4.53396e-07	-1.52289e-10	-0.561137	4.86514e-06	-1.52289e-10	-0.61816	2.97545e-07	-1.52289e-10	-0.406401
156550747	chr1:156550747:T:C	2.41454e-07	-1.52289e-10	-1.19123	3.76288e-06	-1.52289e-10	-0.87507	1.76475e-07	-1.52289e-10	-0.928786
156550968	chr1:156550968:A:T	9.13427e-07	-1.52289e-10	0.1393	7.2845e-06	-1.52289e-10	-0.214507	4.88276e-07	-1.52289e-10	0.0889148
156551096	chr1:156551096:C:T	2.41217e-07	-1.52289e-10	-1.19221	2.53815e-06	-1.52289e-10	-1.26882	1.31598e-07	-1.52289e-10	-1.22221
156551132	chr1:156551132:C:A	9.8893e-07	-1.52289e-10	0.21872	8.20037e-06	-1.52289e-10	-0.0960769	5.35655e-07	-1.52289e-10	0.181525
156551161	chr1:156551161:A:G	6.23443e-08	-1.04882	-1.49641	1.24134e-06	-0.461217	-1.52285	1.07503e-07	0.0931417	-1.51759
156551313	chr1:156551313:G:A	2.23634e-06	-1.23368	2.26837	6.60194e-06	-0.333366	0.0204733	5.36669e-07	-0.0198568	0.203272
156551688	chr1:156551688:A:G	8.94677e-07	-1.52289e-10	0.118559	7.15149e-06	-1.52289e-10	-0.232936	4.78451e-07	-1.52289e-10	0.0685886
156552137	chr1:156552137:A:C	8.2774e-07	-1.52289e-10	0.0407954	4.29573e-06	-1.52289e-10	-0.742634	2.68797e-07	-1.52289e-10	-0.50801
156552144	chr1:156552144:G:C	1.96206e-07	-1.52289e-10	-1.39874	2.53919e-06	-1.52289e-10	-1.26841	1.26777e-07	-1.52289e-10	-1.25953
156552468	chr1:156552468:C:T	6.77702e-08	-1.58961	-0.872172	6.95492e-07	-1.18598	-1.37741	2.61916e-08	-1.50737	-1.32916
156552521	chr1:156552521:A:G	4.90939e-08	-1.46668	-1.31749	9.8845e-07	-0.721984	-1.48989	2.60438e-08	-1.42	-1.42218
156552522	chr1:156552522:T:C	2.47635e-07	-1.52289e-10	-1.16595	4.0421e-06	-1.52289e-10	-0.803491	1.75043e-07	-1.52289e-10	-0.936933
156552649	chr1:156552649:G:A	2.09517e-07	-1.52289e-10	-1.3331	2.91502e-06	-1.52289e-10	-1.13038	1.43425e-07	-1.52289e-10	-1.13616
156552747	chr1:156552747:G:A	3.17849e-07	-1.52289e-10	-0.916328	2.34749e-06	-1.52289e-10	-1.34691	1.24905e-07	-1.52289e-10	-1.27442
156552852	chr1:156552852:C:T	2.17771e-07	-1.52289e-10	-1.29446	3.08124e-06	-1.52289e-10	-1.07492	1.51815e-07	-1.52289e-10	-1.0793
156553003	chr1:156553003:G:A	1.06666e-07	-0.513733	-1.49447	1.20893e-06	-0.556342	-1.45418	1.10488e-07	-0.00978185	-1.38728
156553037	chr1:156553037:G:A	1.92542e-07	-1.52289e-10	-1.41759	2.5166e-06	-1.52289e-10	-1.27735	1.19921e-07	-1.52289e-10	-1.31514
156553115	chr1:156553115:A:T	2.16692e-07	-1.52289e-10	-1.29943	2.0911e-06	-1.52289e-10	-1.46256	1.09104e-07	-1.52289e-10	-1.40966
156553209	chr1:156553209:A:G	4.80998e-07	-1.52289e-10	-0.50204	5.1805e-06	-1.52289e-10	-0.555355	3.19717e-07	-1.52289e-10	-0.33453
156553480	chr1:156553480:T:C	4.74131e-07	-1.52289e-10	-0.516421	3.23281e-06	-1.52289e-10	-1.0269	1.77094e-07	-1.52289e-10	-0.925287
156553722	chr1:156553722:G:C	3.14823e-07	-1.52289e-10	-0.925893	2.33525e-06	-1.52289e-10	-1.35214	1.24072e-07	-1.52289e-10	-1.2811
156553811	chr1:156553811:C:T	2.13737e-07	-1.52289e-10	-1.31316	2.07693e-06	-1.52289e-10	-1.46937	1.08091e-07	-1.52289e-10	-1.419
156553925	chr1:156553925:T:C	1.02776e-07	-0.541701	-1.50365	1.1502e-06	-0.591506	-1.46881	1.02757e-07	-0.0615017	-1.4081
156554429	chr1:156554429:G:T	2.52423e-07	-0.831744	-0.315055	1.42351e-06	-0.547553	-1.29958	1.00548e-07	-0.223991	-1.26734
156554807	chr1:156554807:T:C	6.75576e-07	-1.52289e-10	-0.162339	4.22585e-06	-1.52289e-10	-0.759035	2.45196e-07	-1.52289e-10	-0.599907
156555002	chr1:156555002:C:T	3.16386e-07	-1.52289e-10	-0.920941	2.34148e-06	-1.52289e-10	-1.34947	1.24465e-07	-1.52289e-10	-1.27794
156555231	chr1:156555231:T:C	9.89472e-08	-0.953321	-1.13	5.3661e-07	-1.29843	-1.52431	5.86173e-08	-0.608603	-1.42233
156555269	chr1:156555269:A:G	2.17771e-07	-1.52289e-10	-1.29446	3.08124e-06	-1.52289e-10	-1.07492	1.51815e-07	-1.52289e-10	-1.0793
156555790	chr1:156555790:G:A	1.00491e-07	-0.945304	-1.12253	5.43016e-07	-1.28684	-1.52403	6.04967e-08	-0.581128	-1.41825
156556116	chr1:156556116:A:T	3.15572e-07	-1.52289e-10	-0.923517	2.33823e-06	-1.52289e-10	-1.35086	1.2426e-07	-1.52289e-10	-1.27959
156556124	chr1:156556124:C:T	4.18715e-07	-1.52289e-10	-0.640714	3.85631e-06	-1.52289e-10	-0.850545	1.88102e-07	-1.52289e-10	-0.864982
156556241	chr1:156556241:C:T	1.99904e-07	-1.52289e-10	-1.38007	2.05307e-06	-1.52289e-10	-1.48092	1.05273e-07	-1.52289e-10	-1.44541
156556271	chr1:156556271:C:T	2.13583e-07	-1.52289e-10	-1.31388	2.07616e-06	-1.52289e-10	-1.46974	1.08035e-07	-1.52289e-10	-1.41951
156556578	chr1:156556578:C:T	3.59189e-07	-1.52289e-10	-0.794054	3.91498e-06	-1.52289e-10	-0.835445	2.32269e-07	-1.52289e-10	-0.654072
156556595	chr1:156556595:C:G	1.0169e-07	-0.932595	-1.12338	5.45788e-07	-1.28172	-1.52406	6.06259e-08	-0.57857	-1.41867
156556638	chr1:156556638:G:A	1.91586e-07	-1.42257	-5.03233e-10	1.69968e-06	-1.66982	-5.03233e-10	8.36797e-08	-1.67497	-5.03233e-10
156556652	chr1:156556652:T:C	3.21022e-07	-1.52289e-10	-0.906395	2.35999e-06	-1.52289e-10	-1.3416	1.25632e-07	-1.52289e-10	-1.26861
156556772	chr1:156556772:C:A	5.80281e-07	-0.925385	0.610993	2.00184e-06	-0.620617	-0.885572	1.43871e-07	-0.33684	-0.796213
156559186	chr1:156559186:A:G	5.81755e-07	-1.52289e-10	-0.311855	3.44456e-06	-1.52289e-10	-0.963461	1.92015e-07	-1.52289e-10	-0.844395
156559242	chr1:156559242:G:A	1.02203e-07	-0.93932	-1.11163	5.46117e-07	-1.2817	-1.52348	6.13344e-08	-0.573382	-1.41224
156559380	chr1:156559380:A:G	2.3275e-07	-1.52289e-10	-1.22794	2.17651e-06	-1.52289e-10	-1.42253	1.15096e-07	-1.52289e-10	-1.3562
156559743	chr1:156559743:T:C	5.3185e-08	-1.20875	-1.49537	8.20324e-07	-0.883117	-1.5152	2.97326e-08	-1.18684	-1.52288
156559875	chr1:156559875:G:A	1.97257e-07	-1.52289e-10	-1.39339	2.03837e-06	-1.52289e-10	-1.48811	1.04248e-07	-1.52289e-10	-1.45519
156560104	chr1:156560104:C:T	1.57743e-07	-0.474573	-1.14237	9.70781e-07	-0.781439	-1.44847	1.26052e-07	-0.000485089	-1.26478
156560407	chr1:156560407:A:G	1.10032e-07	-0.590958	-1.38618	1.1696e-06	-0.519093	-1.52451	8.80229e-08	-0.101515	-1.52285
156560619	chr1:156560619:C:T	3.15572e-07	-1.52289e-10	-0.923517	2.33823e-06	-1.52289e-10	-1.35086	1.2426e-07	-1.52289e-10	-1.27959
156560670	chr1:156560670:T:G	1.73236e-07	-1.52289e-10	-1.52325	1.96825e-06	-1.52289e-10	-1.52311	9.72578e-08	-1.52289e-10	-1.5246
156561063	chr1:156561063:G:A	2.88426e-07	-1.52289e-10	-1.01346	5.00707e-06	-1.52289e-10	-0.589405	2.13476e-07	-1.52289e-10	-0.73844
156561237	chr1:156561237:C:T	6.66548e-07	-1.52289e-10	-0.175792	4.18341e-06	-1.52289e-10	-0.76913	2.42531e-07	-1.52289e-10	-0.610836
156561463	chr1:156561463:AG:A	3.0375e-07	-1.52289e-10	-0.961698	2.29078e-06	-1.52289e-10	-1.37136	1.21391e-07	-1.52289e-10	-1.30295
156562067	chr1:156562067:C:T	1.9327e-07	-1.52289e-10	-1.41382	2.53112e-06	-1.52289e-10	-1.27159	1.20516e-07	-1.52289e-10	-1.31018
156562079	chr1:156562079:A:G	3.16063e-07	-1.52289e-10	-0.921964	2.33971e-06	-1.52289e-10	-1.35023	1.24506e-07	-1.52289e-10	-1.27761
156562412	chr1:156562412:C:T	5.52177e-07	-1.52289e-10	-0.364036	5.59052e-06	-1.52289e-10	-0.479184	3.1608e-07	-1.52289e-10	-0.345971
156562415	chr1:156562415:T:C	2.99844e-07	-1.52289e-10	-0.974642	2.27495e-06	-1.52289e-10	-1.3783	1.20372e-07	-1.52289e-10	-1.31138
156562458	chr1:156562458:T:C	2.91406e-07	-1.52289e-10	-1.00319	2.24223e-06	-1.52289e-10	-1.39279	1.18282e-07	-1.52289e-10	-1.3289
156562460	chr1:156562460:C:T	2.91528e-07	-1.52289e-10	-1.00277	2.2427e-06	-1.52289e-10	-1.39257	1.18312e-07	-1.52289e-10	-1.32864
156562552	chr1:156562552:T:G	1.53364e-07	-0.30948	-1.33561	1.41784e-06	-0.353497	-1.49763	1.31884e-07	0.289432	-1.50948
156563104	chr1:156563104:C:T	4.94439e-07	-1.52289e-10	-0.47448	6.66139e-06	-1.52289e-10	-0.303928	3.74395e-07	-1.52289e-10	-0.176656
156563116	chr1:156563116:C:A	1.28067e-07	-0.364447	-1.46091	1.25601e-06	-0.4528	-1.51951	1.22361e-07	0.229663	-1.52465
156563185	chr1:156563185:T:C	3.06002e-07	-1.52289e-10	-0.954311	2.29891e-06	-1.52289e-10	-1.36782	1.21851e-07	-1.52289e-10	-1.29916
156564088	chr1:156564088:A:T	8.139e-07	-1.52289e-10	0.0239338	4.13941e-06	-1.52289e-10	-0.779703	2.33919e-07	-1.52289e-10	-0.646989
156564116	chr1:156564116:C:T	1.95804e-07	-1.52289e-10	-1.40079	2.57996e-06	-1.52289e-10	-1.25248	1.22724e-07	-1.52289e-10	-1.29203
156564733	chr1:156564733:A:C	4.98134e-07	0.463294	-0.930328	2.89136e-06	-0.0823491	-1.05618	4.36279e-07	0.833549	-0.857234
156564747	chr1:156564747:G:A	1.40013e-07	-0.283084	-1.45309	1.36625e-06	-0.371124	-1.51706	1.36611e-07	0.339668	-1.5245
156564901	chr1:156564901:G:A	2.82326e-07	-1.03484	-5.03233e-10	2.01173e-06	-1.50126	-5.03233e-10	1.11963e-07	-1.3838	-5.03233e-10
156564912	chr1:156564912:A:G	2.33518e-07	-1.52289e-10	-1.22465	2.62949e-06	-1.52289e-10	-1.23347	1.36254e-07	-1.52289e-10	-1.18745
156565344	chr1:156565344:T:C	1.81946e-07	-1.52289e-10	-1.47419	2.4696e-06	-1.52289e-10	-1.2962	1.2166e-07	-1.52289e-10	-1.30073
156565513	chr1:156565513:G:A	3.09951e-07	-1.52289e-10	-0.94149	2.31487e-06	-1.52289e-10	-1.3609	1.22921e-07	-1.52289e-10	-1.29043
156565686	chr1:156565686:C:T	1.81319e-07	-1.47765	-5.03233e-10	1.74231e-06	-1.64504	-5.03233e-10	8.57918e-08	-1.65004	-5.03233e-10
156565785	chr1:156565785:T:C	2.14228e-07	-1.52289e-10	-1.31086	2.05541e-06	-1.52289e-10	-1.47978	1.0102e-07	-1.52289e-10	-1.48665
156565793	chr1:156565793:G:A	2.18873e-07	-1.52289e-10	-1.28941	2.78544e-06	-1.52289e-10	-1.17585	1.4501e-07	-1.52289e-10	-1.12516
156566331	chr1:156566331:T:C	2.90294e-07	-1.52289e-10	-1.00701	2.23793e-06	-1.52289e-10	-1.3947	1.18005e-07	-1.52289e-10	-1.33124
156566341	chr1:156566341:A:G	2.90294e-07	-1.52289e-10	-1.00701	2.23793e-06	-1.52289e-10	-1.3947	1.18005e-07	-1.52289e-10	-1.33124
156566459	chr1:156566459:T:C	2.91167e-07	-1.52289e-10	-1.00401	2.24131e-06	-1.52289e-10	-1.3932	1.18222e-07	-1.52289e-10	-1.3294
156566561	chr1:156566561:A:G	2.9131e-07	-1.52289e-10	-1.00352	2.24186e-06	-1.52289e-10	-1.39295	1.18258e-07	-1.52289e-10	-1.3291
156566583	chr1:156566583:A:C	2.56201e-07	-1.52289e-10	-1.13194	2.40289e-06	-1.52289e-10	-1.32358	1.28708e-07	-1.52289e-10	-1.24442
156566727	chr1:156566727:G:A	2.12501e-07	-1.52289e-10	-1.31895	2.07111e-06	-1.52289e-10	-1.47217	1.07681e-07	-1.52289e-10	-1.42279
156566775	chr1:156566775:G:A	5.15512e-07	-1.52289e-10	-0.432744	3.28689e-06	-1.52289e-10	-1.01031	1.79288e-07	-1.52289e-10	-0.912975
156566804	chr1:156566804:G:A	5.46052e-08	-1.1972	-1.48058	8.34457e-07	-0.861276	-1.51995	3.01224e-08	-1.17214	-1.52456
156566904	chr1:156566904:T:G	2.55472e-07	-1.52289e-10	-1.13479	2.11064e-06	-1.52289e-10	-1.45327	1.09699e-07	-1.52289e-10	-1.40423
156566960	chr1:156566960:A:G	2.9197e-07	-0.443135	-0.558116	1.68804e-06	-0.402684	-1.27401	1.41895e-07	0.146265	-1.29314
156567110	chr1:156567110:G:A	5.0833e-06	-0.890024	2.74584	1.2273e-05	-0.065536	0.37268	1.17945e-06	0.421815	0.549019
156567114	chr1:156567114:G:A	4.06478e-07	-1.52289e-10	-0.670373	5.78721e-06	-1.52289e-10	-0.444606	2.81596e-07	-1.52289e-10	-0.461493
156567548	chr1:156567548:G:T	1.76583e-07	-1.52289e-10	-1.50411	2.07993e-06	-1.52289e-10	-1.46792	1.00438e-07	-1.52289e-10	-1.49242
156567554	chr1:156567554:G:A	1.45733e-07	-1.69613	-5.03233e-10	2.29686e-06	-1.36871	-5.03233e-10	1.21099e-07	-1.30536	-5.03233e-10
156567714	chr1:156567714:C:CT	2.89552e-07	-1.52289e-10	-1.00957	2.23507e-06	-1.52289e-10	-1.39599	1.17821e-07	-1.52289e-10	-1.3328
156568210	chr1:156568210:G:C	5.57908e-08	-1.17594	-1.48035	8.55603e-07	-0.835013	-1.52119	3.07827e-08	-1.15037	-1.52465
156568389	chr1:156568389:AT:A	2.86378e-07	-1.52289e-10	-1.02059	2.22267e-06	-1.52289e-10	-1.40155	1.17019e-07	-1.52289e-10	-1.33963
156568598	chr1:156568598:T:C	2.84224e-07	-1.52289e-10	-1.02814	2.21443e-06	-1.52289e-10	-1.40526	1.16487e-07	-1.52289e-10	-1.34419
156568707	chr1:156568707:A:G	2.93924e-07	-1.52289e-10	-0.994581	2.25199e-06	-1.52289e-10	-1.38844	1.18891e-07	-1.52289e-10	-1.32376
156568938	chr1:156568938:T:C	1.02689e-06	-0.497828	0.754217	2.90249e-06	-0.37418	-0.760508	2.45434e-07	0.0927976	-0.691736
156569181	chr1:156569181:A:G	2.3111e-07	-1.52289e-10	-1.23501	3.34479e-06	-1.52289e-10	-0.992853	1.64626e-07	-1.52289e-10	-0.99829
156569784	chr1:156569784:G:A	3.63768e-06	0.410209	1.11099	1.77341e-05	1.42329	-0.748059	1.60329e-06	1.86783	-0.589977
156569802	chr1:156569802:AGCC:A	1.73755e-07	-1.52289e-10	-1.52026	1.98709e-06	-1.52289e-10	-1.51359	9.7302e-08	-1.52289e-10	-1.52415
156569805	chr1:156569805:C:T	2.35927e-07	-0.0659503	-1.14843	3.46546e-06	-0.0367142	-0.920695	3.47737e-07	0.927305	-1.17782
156569816	chr1:156569816:C:A	2.33416e-07	-1.52289e-10	-1.22508	2.18488e-06	-1.52289e-10	-1.41869	1.15757e-07	-1.52289e-10	-1.35048
156569873	chr1:156569873:A:G	2.42097e-07	-1.52289e-10	-1.18856	4.79457e-06	-1.52289e-10	-0.632772	1.94897e-07	-1.52289e-10	-0.829494
156570388	chr1:156570388:C:A	3.14939e-07	-1.52289e-10	-0.925524	2.2125e-06	-1.52289e-10	-1.40613	1.27058e-07	-1.52289e-10	-1.25732
156570402	chr1:156570402:G:T	5.01963e-07	-1.52289e-10	-0.459378	5.38933e-06	-1.52289e-10	-0.515835	3.3156e-07	-1.52289e-10	-0.298159
156570876	chr1:156570876:T:C	2.88942e-07	-1.52289e-10	-1.01168	2.1335e-06	-1.52289e-10	-1.44249	1.20013e-07	-1.52289e-10	-1.31437
156570946	chr1:156570946:T:C	1.6814e-07	-0.230264	-1.32285	1.22124e-06	-0.482463	-1.51792	2.09987e-07	0.705371	-1.46029
156570959	chr1:156570959:G:A	3.37576e-07	-1.52289e-10	-0.856112	2.82252e-06	-1.52289e-10	-1.16263	1.46807e-07	-1.52289e-10	-1.11285
156571662	chr1:156571662:C:T	2.90374e-07	-1.52289e-10	-1.00673	2.13752e-06	-1.52289e-10	-1.44061	1.20406e-07	-1.52289e-10	-1.3111
156571857	chr1:156571857:C:T	1.43591e-07	-1.71094	-5.03233e-10	1.82284e-06	-1.59986	-5.03233e-10	8.59411e-08	-1.6483	-5.03233e-10
156571932	chr1:156571932:C:G	2.24898e-07	-1.52289e-10	-1.26226	2.34331e-06	-1.52289e-10	-1.34869	1.09569e-07	-1.52289e-10	-1.40541
156571955	chr1:156571955:C:T	2.86078e-07	-1.52289e-10	-1.02164	2.12463e-06	-1.52289e-10	-1.44666	1.19263e-07	-1.52289e-10	-1.32063
156572040	chr1:156572040:C:T	2.92532e-07	-1.52289e-10	-0.999331	2.14414e-06	-1.52289e-10	-1.43752	1.20986e-07	-1.52289e-10	-1.30629
156572197	chr1:156572197:G:A	1.90848e-07	-1.52289e-10	-1.42643	2.64371e-06	-1.52289e-10	-1.22807	1.20715e-07	-1.52289e-10	-1.30853
156572426	chr1:156572426:C:T	4.88015e-08	-1.26573	-1.52441	9.48152e-07	-0.830057	-1.42344	2.9145e-08	-1.25598	-1.4737
156572502	chr1:156572502:A:G	2.72145e-07	-1.52289e-10	-1.07157	2.08521e-06	-1.52289e-10	-1.46539	1.15562e-07	-1.52289e-10	-1.35216
156572807	chr1:156572807:C:T	2.85739e-07	-1.52289e-10	-1.02283	2.12398e-06	-1.52289e-10	-1.44696	1.19148e-07	-1.52289e-10	-1.3216
156572893	chr1:156572893:A:G	1.78832e-07	-1.52289e-10	-1.49146	2.01296e-06	-1.52289e-10	-1.50065	9.78307e-08	-1.52289e-10	-1.51873
156572896	chr1:156572896:A:G	2.84111e-07	-1.52289e-10	-1.02854	2.11925e-06	-1.52289e-10	-1.44919	1.1872e-07	-1.52289e-10	-1.3252
156573074	chr1:156573074:A:G	2.87709e-07	-1.52289e-10	-1.01596	2.12962e-06	-1.52289e-10	-1.44431	1.19631e-07	-1.52289e-10	-1.31755
156573230	chr1:156573230:G:A	1.83673e-07	-1.46475	-5.03233e-10	1.70143e-06	-1.66879	-5.03233e-10	8.46845e-08	-1.66303	-5.03233e-10
156573529	chr1:156573529:C:T	3.05443e-07	-1.52289e-10	-0.956141	2.62591e-06	-1.52289e-10	-1.23483	1.36024e-07	-1.52289e-10	-1.18914
156573625	chr1:156573625:C:T	2.87179e-07	-1.52289e-10	-1.0178	2.12813e-06	-1.52289e-10	-1.44501	1.19536e-07	-1.52289e-10	-1.31835
156573863	chr1:156573863:C:T	2.80976e-07	-1.52289e-10	-1.03964	2.11077e-06	-1.52289e-10	-1.4532	1.18019e-07	-1.52289e-10	-1.33112
156574044	chr1:156574044:A:G	2.79221e-07	-1.52289e-10	-1.0459	2.10497e-06	-1.52289e-10	-1.45595	1.17415e-07	-1.52289e-10	-1.33625
156574179	chr1:156574179:G:GGT	2.72863e-07	-1.52289e-10	-1.06893	2.08712e-06	-1.52289e-10	-1.46447	1.1574e-07	-1.52289e-10	-1.35062
156574323	chr1:156574323:C:T	2.79348e-07	-1.52289e-10	-1.04544	2.10509e-06	-1.52289e-10	-1.4559	1.17443e-07	-1.52289e-10	-1.33601
156574397	chr1:156574397:T:A	2.88114e-07	-1.52289e-10	-1.01455	2.13088e-06	-1.52289e-10	-1.44372	1.19784e-07	-1.52289e-10	-1.31627
156574447	chr1:156574447:A:AG	5.85958e-08	-1.11838	-1.48886	9.90662e-07	-0.69443	-1.51521	3.20078e-08	-1.11158	-1.5244
156574728	chr1:156574728:G:C	2.88018e-07	-1.52289e-10	-1.01488	2.12939e-06	-1.52289e-10	-1.44442	1.19681e-07	-1.52289e-10	-1.31714
156574762	chr1:156574762:T:C	2.99491e-07	-1.52289e-10	-0.975821	2.16402e-06	-1.52289e-10	-1.42829	1.22706e-07	-1.52289e-10	-1.29218
156574793	chr1:156574793:G:A	2.72968e-07	-1.52289e-10	-1.06855	2.08671e-06	-1.52289e-10	-1.46467	1.15717e-07	-1.52289e-10	-1.35082
156574878	chr1:156574878:C:T	6.05417e-08	-1.09746	-1.47711	1.01904e-06	-0.66432	-1.51708	3.26738e-08	-1.09074	-1.52465
156574888	chr1:156574888:C:CG	2.86129e-07	-1.52289e-10	-1.02146	2.12538e-06	-1.52289e-10	-1.44631	1.19224e-07	-1.52289e-10	-1.32096
156574930	chr1:156574930:A:G	2.76514e-07	-1.52289e-10	-1.05564	2.09718e-06	-1.52289e-10	-1.45966	1.16661e-07	-1.52289e-10	-1.34269
156574979	chr1:156574979:T:C	4.18641e-08	-1.45333	-1.49015	5.61081e-07	-1.34306	-1.43509	4.94745e-08	-0.684222	-1.51629
156574999	chr1:156574999:A:G	4.36467e-07	-0.59919	-5.03233e-10	1.96554e-06	-1.52449	-5.03233e-10	8.44649e-08	-1.66563	-5.03233e-10
156575150	chr1:156575150:T:C	2.88051e-07	-1.52289e-10	-1.01476	2.13052e-06	-1.52289e-10	-1.44389	1.19735e-07	-1.52289e-10	-1.31668
156575169	chr1:156575169:T:C	2.78401e-07	-1.52289e-10	-1.04884	2.10267e-06	-1.52289e-10	-1.45705	1.17187e-07	-1.52289e-10	-1.3382
156575197	chr1:156575197:A:G	2.7926e-07	-1.52289e-10	-1.04576	2.10523e-06	-1.52289e-10	-1.45583	1.17423e-07	-1.52289e-10	-1.33618
156575489	chr1:156575489:C:T	2.79501e-07	-1.52289e-10	-1.0449	2.10592e-06	-1.52289e-10	-1.4555	1.17491e-07	-1.52289e-10	-1.33561
156575541	chr1:156575541:G:A	1.05386e-07	-0.572732	-1.44754	1.60254e-06	-0.23089	-1.49778	5.84195e-08	-0.548926	-1.48539
156575605	chr1:156575605:C:T	2.83718e-07	-1.52289e-10	-1.02992	2.11804e-06	-1.52289e-10	-1.44977	1.18598e-07	-1.52289e-10	-1.32623
156575789	chr1:156575789:C:A	4.15617e-08	-1.46233	-1.4884	5.5471e-07	-1.35686	-1.4327	4.79396e-08	-0.716604	-1.51542
156576114	chr1:156576114:A:G	2.08e-07	-1.52289e-10	-1.34037	1.96979e-06	-1.52289e-10	-1.52233	9.72547e-08	-1.52289e-10	-1.52463
156576225	chr1:156576225:C:T	2.84285e-07	-1.52289e-10	-1.02793	2.11955e-06	-1.52289e-10	-1.44905	1.1876e-07	-1.52289e-10	-1.32487
156576273	chr1:156576273:A:G	2.8057e-07	-1.52289e-10	-1.04108	2.10874e-06	-1.52289e-10	-1.45416	1.17757e-07	-1.52289e-10	-1.33335
156576402	chr1:156576402:A:AC	3.00605e-07	-1.52289e-10	-0.972108	2.16835e-06	-1.52289e-10	-1.42629	1.23126e-07	-1.52289e-10	-1.28876
156576465	chr1:156576465:G:A	3.1063e-07	-1.52289e-10	-0.939301	2.17577e-06	-1.52289e-10	-1.42287	1.243e-07	-1.52289e-10	-1.27927
156576476	chr1:156576476:C:CT	6.06618e-08	-1.07808	-1.49451	1.04668e-06	-0.642652	-1.51198	3.33452e-08	-1.07138	-1.52367
156576519	chr1:156576519:A:AC	4.20571e-08	-1.44222	-1.49666	5.62689e-07	-1.32974	-1.44555	5.0279e-08	-0.665151	-1.51923
156576821	chr1:156576821:T:C	2.76244e-07	-1.52289e-10	-1.05662	2.0965e-06	-1.52289e-10	-1.45998	1.16619e-07	-1.52289e-10	-1.34305
156576896	chr1:156576896:A:G	2.76895e-07	-1.52289e-10	-1.05427	2.09836e-06	-1.52289e-10	-1.4591	1.16798e-07	-1.52289e-10	-1.34152
156577133	chr1:156577133:T:C	4.87346e-07	-0.48893	-5.03233e-10	1.25668e-05	0.330801	-5.03233e-10	4.02842e-07	-0.103423	-5.03233e-10
156577366	chr1:156577366:C:T	2.87688e-07	-1.52289e-10	-1.01603	2.12929e-06	-1.52289e-10	-1.44447	1.19616e-07	-1.52289e-10	-1.31768
156577386	chr1:156577386:T:A	5.56022e-07	-0.357096	-5.03233e-10	2.2264e-06	-1.39987	-5.03233e-10	9.04801e-08	-1.59684	-5.03233e-10
156577434	chr1:156577434:G:C	4.73814e-07	-1.52289e-10	-0.517088	2.84205e-06	-1.52289e-10	-1.15573	1.58733e-07	-1.52289e-10	-1.03475
156577520	chr1:156577520:C:T	2.83659e-07	-1.52289e-10	-1.03013	2.11795e-06	-1.52289e-10	-1.44981	1.18575e-07	-1.52289e-10	-1.32642
156577571	chr1:156577571:C:T	2.88251e-07	-1.52289e-10	-1.01407	2.13187e-06	-1.52289e-10	-1.44326	1.19806e-07	-1.52289e-10	-1.31609
156577683	chr1:156577683:T:C	2.87748e-07	-1.52289e-10	-1.01582	2.1296e-06	-1.52289e-10	-1.44432	1.19654e-07	-1.52289e-10	-1.31736
156578029	chr1:156578029:AC:A	1.92329e-07	-1.52289e-10	-1.41869	2.53369e-06	-1.52289e-10	-1.27058	1.1963e-07	-1.52289e-10	-1.31756
156578078	chr1:156578078:T:G	1.8315e-07	-1.52289e-10	-1.4676	2.37985e-06	-1.52289e-10	-1.33322	1.08801e-07	-1.52289e-10	-1.41245
156578106	chr1:156578106:A:G	2.85938e-07	-1.52289e-10	-1.02213	2.12467e-06	-1.52289e-10	-1.44664	1.19206e-07	-1.52289e-10	-1.32111
156578861	chr1:156578861:G:C	1.02983e-07	-0.830881	-1.21246	2.53066e-06	0.251696	-1.52347	4.27855e-08	-0.854218	-1.49155
156578983	chr1:156578983:T:C	7.31574e-08	-1.14463	-1.24066	1.56384e-06	-0.232141	-1.52097	3.11186e-08	-1.16384	-1.50032
156578989	chr1:156578989:C:G	1.67922e-06	-1.52289e-10	0.748182	1.53279e-05	-1.52289e-10	0.529417	9.48314e-07	-1.52289e-10	0.75272
156578990	chr1:156578990:C:A	2.89543e-07	-1.0096	-5.03233e-10	1.90804e-06	-1.55418	-5.03233e-10	1.03295e-07	-1.46438	-5.03233e-10
156579132	chr1:156579132:G:T	1.46973e-07	-0.870459	-0.817196	1.72406e-06	-0.222979	-1.43259	1.47897e-07	0.324893	-1.43034
156579151	chr1:156579151:C:T	8.63023e-08	-0.926724	-1.29332	2.23751e-06	0.116346	-1.51124	3.8005e-08	-0.949871	-1.51438
156579207	chr1:156579207:T:C	2.23627e-07	-1.52289e-10	-1.26792	2.9821e-06	-1.52289e-10	-1.10763	1.37914e-07	-1.52289e-10	-1.17534
156579579	chr1:156579579:G:C	9.3348e-08	-0.92857	-1.213	2.18258e-06	0.103676	-1.52343	3.88101e-08	-0.951537	-1.49175
156579671	chr1:156579671:C:A	3.18555e-07	-0.914108	-5.03233e-10	2.15272e-06	-1.43352	-5.03233e-10	1.36889e-07	-1.18279	-5.03233e-10
156580080	chr1:156580080:G:A	5.82946e-08	-1.12411	-1.48829	9.83422e-07	-0.701508	-1.51546	3.18149e-08	-1.11759	-1.52444
156580414	chr1:156580414:CT:C	4.22233e-07	-0.632346	-5.03233e-10	6.30521e-06	-0.358879	-5.03233e-10	2.46448e-07	-0.594815	-5.03233e-10
156580437	chr1:156580437:A:G	1.08734e-07	-0.797639	-1.19136	2.66121e-06	0.302884	-1.52436	4.4438e-08	-0.823429	-1.48444
156580462	chr1:156580462:T:C	1.95317e-07	-0.617089	-0.786191	2.48728e-06	0.133391	-1.42246	2.286e-07	0.748844	-1.41884
156580508	chr1:156580508:T:TTC	1.09331e-07	-0.822707	-1.16082	2.56038e-06	0.264501	-1.5246	4.38107e-08	-0.848603	-1.47349
156580718	chr1:156580718:T:C	9.15854e-08	-1.01074	-1.14989	1.96386e-06	-0.000702214	-1.52464	3.66605e-08	-1.03459	-1.46567
156580845	chr1:156580845:AT:A	3.2439e-07	-1.52289e-10	-0.895959	2.77243e-06	-1.52289e-10	-1.18053	1.54289e-07	-1.52289e-10	-1.06314
156580980	chr1:156580980:A:G	2.71242e-06	-0.736632	1.96432	7.54051e-06	-0.00428227	-0.175684	7.45021e-07	0.510366	0.00108063
156581075	chr1:156581075:A:G	6.55123e-08	-0.973323	-1.52234	2.13851e-06	-0.0959199	-1.34423	3.7545e-08	-1.00746	-1.46897
156581300	chr1:156581300:G:T	9.23144e-08	-0.681133	-1.47157	2.97276e-06	0.328793	-1.43956	4.93306e-08	-0.692977	-1.51044
156581836	chr1:156581836:G:T	1.86618e-07	-1.52289e-10	-1.44884	1.9678e-06	-1.52289e-10	-1.52334	9.82946e-08	-1.52289e-10	-1.514
156582056	chr1:156582056:A:G	3.64166e-08	-1.55825	-1.52463	4.12721e-07	-1.70566	-1.37958	3.21898e-08	-1.10735	-1.52297
156582128	chr1:156582128:C:G	2.13044e-07	-1.52289e-10	-1.31641	2.67736e-06	-1.52289e-10	-1.21542	1.2536e-07	-1.52289e-10	-1.27077
156582919	chr1:156582919:C:G	2.71225e-07	-1.4021	0.327145	1.67331e-06	-0.929092	-0.756358	1.28916e-07	-0.675664	-0.567144
156582928	chr1:156582928:T:G	6.02804e-08	-1.71153	-0.867372	4.80365e-07	-1.5239	-1.40957	2.20439e-08	-1.70414	-1.30479
156583310	chr1:156583310:AG:A	1.36185e-07	-1.23287	-0.53102	1.78193e-06	-0.674375	-0.948185	1.37162e-07	-0.40126	-0.779546
156583767	chr1:156583767:C:T	5.5894e-07	-1.52289e-10	-0.351862	3.88559e-06	-1.52289e-10	-0.842982	2.17318e-07	-1.52289e-10	-0.720605
156583768	chr1:156583768:C:T	1.57118e-07	-1.62091	-5.03233e-10	1.93302e-06	-1.54117	-5.03233e-10	9.10456e-08	-1.59061	-5.03233e-10
156583855	chr1:156583855:C:T	2.40301e-07	-1.52289e-10	-1.19601	2.24483e-06	-1.52289e-10	-1.39163	1.14747e-07	-1.52289e-10	-1.35924
156583970	chr1:156583970:A:C	5.56821e-08	-1.71765	-0.940593	4.4339e-07	-1.57385	-1.43971	2.09173e-08	-1.71472	-1.34667
156583976	chr1:156583976:T:C	5.80736e-07	-1.52289e-10	-0.313607	3.98894e-06	-1.52289e-10	-0.816731	2.23308e-07	-1.52289e-10	-0.693416
156583997	chr1:156583997:T:A	3.25725e-07	-1.52289e-10	-0.891852	2.41716e-06	-1.52289e-10	-1.31766	1.14421e-07	-1.52289e-10	-1.36208
156584357	chr1:156584357:T:C	6.1496e-07	-1.52289e-10	-0.256346	6.03e-06	-1.52289e-10	-0.403509	2.54886e-07	-1.52289e-10	-0.56115
156584793	chr1:156584793:A:G	1.51417e-07	-1.65787	-5.03233e-10	1.83488e-06	-1.59328	-5.03233e-10	8.72178e-08	-1.63356	-5.03233e-10
156585280	chr1:156585280:A:G	1.73771e-07	-1.52289e-10	-1.52017	2.03057e-06	-1.52289e-10	-1.49194	9.82601e-08	-1.52289e-10	-1.51435
156585408	chr1:156585408:G:A	1.80578e-07	-1.52289e-10	-1.48174	1.96707e-06	-1.52289e-10	-1.52371	9.73039e-08	-1.52289e-10	-1.52413
156585486	chr1:156585486:C:T	3.11709e-07	-1.52289e-10	-0.935835	3.45861e-06	-1.52289e-10	-0.959389	2.02475e-07	-1.52289e-10	-0.791349
156585518	chr1:156585518:T:G	1.84223e-07	-1.52289e-10	-1.46175	2.25087e-06	-1.52289e-10	-1.38894	1.05303e-07	-1.52289e-10	-1.44512
156585785	chr1:156585785:C:T	1.6151e-06	-1.52289e-10	0.709251	6.45829e-06	-1.52289e-10	-0.334891	2.76479e-07	-1.52289e-10	-0.479833
156585972	chr1:156585972:C:G	1.46102e-07	-1.6936	-5.03233e-10	1.73588e-06	-1.64874	-5.03233e-10	8.34399e-08	-1.67784	-5.03233e-10
156586027	chr1:156586027:A:G	1.93063e-07	-1.52289e-10	-1.41489	1.98727e-06	-1.52289e-10	-1.51349	1.02254e-07	-1.52289e-10	-1.47451
156586231	chr1:156586231:C:T	1.1222e-07	-1.30022	-0.657227	1.45904e-06	-0.775499	-1.04698	1.10424e-07	-0.511695	-0.885939
156586340	chr1:156586340:C:T	1.74191e-07	-1.52289e-10	-1.51775	1.9908e-06	-1.52289e-10	-1.51172	1.01055e-07	-1.52289e-10	-1.48631
156586457	chr1:156586457:T:C	1.75467e-07	-1.52289e-10	-1.51045	1.96672e-06	-1.52289e-10	-1.52389	9.72657e-08	-1.52289e-10	-1.52452
156586529	chr1:156586529:G:A	4.24953e-08	-1.60827	-1.32024	4.28625e-07	-1.5857	-1.46173	2.00606e-08	-1.59124	-1.51197
156586814	chr1:156586814:A:G	1.79054e-07	-1.52289e-10	-1.49022	1.96541e-06	-1.52289e-10	-1.52456	9.7253e-08	-1.52289e-10	-1.52465
156587073	chr1:156587073:G:GAT	1.05449e-07	-1.37081	-0.648862	1.31958e-06	-0.885297	-1.03764	9.88248e-08	-0.632338	-0.876279
156587085	chr1:156587085:C:T	1.45949e-07	-1.69465	-5.03233e-10	1.69979e-06	-1.66975	-5.03233e-10	8.11283e-08	-1.70593	-5.03233e-10
156587496	chr1:156587496:C:T	7.74957e-07	-1.52289e-10	-0.0250963	4.85661e-06	-1.52289e-10	-0.619916	2.92311e-07	-1.52289e-10	-0.424146
156588015	chr1:156588015:G:T	6.15786e-08	-1.20255	-1.35504	9.23755e-07	-1.1038	-1.17577	8.03546e-08	-0.381385	-1.33413
156588293	chr1:156588293:G:C	6.30076e-08	-1.3569	-1.17775	9.19434e-07	-0.842018	-1.44224	6.43136e-08	-0.613506	-1.32469
156589051	chr1:156589051:A:C	5.91919e-08	-1.42684	-1.17028	8.25216e-07	-0.953874	-1.43849	5.69162e-08	-0.741463	-1.31892
156589301	chr1:156589301:A:G	2.19138e-07	-1.52289e-10	-1.2882	2.95638e-06	-1.52289e-10	-1.11629	1.44409e-07	-1.52289e-10	-1.12932
156589340	chr1:156589340:G:A	1.96681e-07	-1.52289e-10	-1.39632	2.38575e-06	-1.52289e-10	-1.33074	1.06992e-07	-1.52289e-10	-1.42921
156589341	chr1:156589341:C:A	5.11105e-08	-1.71811	-1.0258	4.20818e-07	-1.64728	-1.41853	2.08493e-08	-1.71815	-1.34649
156589536	chr1:156589536:C:T	7.94373e-08	-1.64388	-0.65906	9.26611e-07	-1.57895	-0.697524	4.24545e-08	-1.61635	-0.737183
156590022	chr1:156590022:T:C	1.90472e-07	-1.52289e-10	-1.4284	1.97953e-06	-1.52289e-10	-1.5174	1.01323e-07	-1.52289e-10	-1.48366
156590569	chr1:156590569:G:A	1.73672e-07	-1.52289e-10	-1.52073	2.06956e-06	-1.52289e-10	-1.47292	9.85411e-08	-1.52289e-10	-1.51149
156590691	chr1:156590691:A:C	3.85016e-07	-1.52289e-10	-0.724618	3.00746e-06	-1.52289e-10	-1.09916	1.43982e-07	-1.52289e-10	-1.13228
156590710	chr1:156590710:A:G	5.50737e-08	-1.35895	-1.31028	9.50665e-07	-1.24469	-1.00616	7.03457e-08	-0.633018	-1.21553
156590769	chr1:156590769:T:C	5.09506e-08	-1.71771	-1.02934	4.17022e-07	-1.6546	-1.42028	2.08107e-08	-1.71804	-1.34846
156590788	chr1:156590788:T:C	1.73495e-07	-1.52289e-10	-1.52175	1.97723e-06	-1.52289e-10	-1.51856	9.90643e-08	-1.52289e-10	-1.5062
156590809	chr1:156590809:T:A	5.07609e-08	-1.71816	-1.03262	4.21417e-07	-1.64261	-1.42178	2.07703e-08	-1.71803	-1.35041
156590822	chr1:156590822:T:C	5.15193e-08	-1.71816	-1.01779	4.23518e-07	-1.64448	-1.41494	2.09539e-08	-1.71809	-1.34154
156590832	chr1:156590832:C:T	5.76559e-08	-1.09875	-1.52466	9.73407e-07	-1.10526	-1.12195	8.69018e-08	-0.199028	-1.43816
156590932	chr1:156590932:A:C	5.06743e-08	-1.71796	-1.03452	4.17715e-07	-1.65075	-1.42246	2.07395e-08	-1.71815	-1.35178
156591513	chr1:156591513:TA:T	2.9338e-07	-1.52289e-10	-0.996435	2.29475e-06	-1.52289e-10	-1.36963	1.08938e-07	-1.52289e-10	-1.41119
156592000	chr1:156592000:T:C	1.73666e-07	-1.52289e-10	-1.52077	1.97465e-06	-1.52289e-10	-1.51986	9.88363e-08	-1.52289e-10	-1.5085
156592216	chr1:156592216:G:A	4.93032e-08	-1.717	-1.06291	4.24104e-07	-1.6238	-1.43423	2.04243e-08	-1.71619	-1.36905
156593070	chr1:156593070:C:T	2.50776e-07	-1.52289e-10	-1.15334	2.23817e-06	-1.52289e-10	-1.3946	1.11355e-07	-1.52289e-10	-1.38924
156593138	chr1:156593138:T:C	5.06252e-08	-1.71613	-1.03733	4.32179e-07	-1.61618	-1.42299	2.07651e-08	-1.71505	-1.35364
156593233	chr1:156593233:A:G	1.78293e-07	-1.52289e-10	-1.49447	1.96522e-06	-1.52289e-10	-1.52465	9.72598e-08	-1.52289e-10	-1.52458
156593583	chr1:156593583:G:A	5.1224e-08	-1.71332	-1.02838	4.4077e-07	-1.6007	-1.41879	2.09453e-08	-1.71183	-1.34822
156593612	chr1:156593612:T:G	1.75446e-07	-1.52289e-10	-1.51058	2.02339e-06	-1.52289e-10	-1.49548	9.75551e-08	-1.52289e-10	-1.52155
156593649	chr1:156593649:G:A	4.62305e-08	-1.68871	-1.15556	4.55443e-07	-1.55731	-1.42943	2.13417e-08	-1.68602	-1.35529
156594021	chr1:156594021:G:A	5.05844e-08	-1.71625	-1.03801	4.31702e-07	-1.61714	-1.42313	2.07477e-08	-1.71518	-1.35435
156594060	chr1:156594060:C:T	4.82922e-08	-1.7172	-1.08344	4.19878e-07	-1.62445	-1.4436	2.01514e-08	-1.71638	-1.38231
156594106	chr1:156594106:T:C	5.02483e-08	-1.71465	-1.04628	4.34528e-07	-1.60696	-1.42679	2.06849e-08	-1.71323	-1.35933
156594200	chr1:156594200:C:G	5.07641e-08	-1.71643	-1.03429	4.31684e-07	-1.61871	-1.4216	2.0795e-08	-1.71542	-1.35183
156594409	chr1:156594409:C:T	1.94593e-07	-1.52289e-10	-1.407	2.01333e-06	-1.52289e-10	-1.50046	1.00975e-07	-1.52289e-10	-1.48709
156594776	chr1:156594776:G:A	4.02387e-08	-1.66646	-1.31662	3.77622e-07	-1.69446	-1.47966	2.00148e-08	-1.66705	-1.43845
156594785	chr1:156594785:A:G	5.17305e-08	-1.66441	-1.06745	4.97583e-07	-1.49791	-1.40034	2.28823e-08	-1.66061	-1.31099
156594847	chr1:156594847:C:T	2.6181e-07	-1.52289e-10	-1.11029	2.16563e-06	-1.52289e-10	-1.42754	1.03763e-07	-1.52289e-10	-1.45986
156594848	chr1:156594848:G:A	5.44858e-08	-1.35431	-1.32565	9.35833e-07	-1.23671	-1.02986	7.00675e-08	-0.619247	-1.23326
156594962	chr1:156594962:A:G	5.54369e-08	-1.65697	-1.00569	5.21973e-07	-1.48264	-1.36776	2.40637e-08	-1.65253	-1.26873
156594990	chr1:156594990:GTC:G	3.22282e-07	-1.52289e-10	-0.902477	2.85504e-06	-1.52289e-10	-1.15117	1.58591e-07	-1.52289e-10	-1.03564
156595021	chr1:156595021:T:C	1.97629e-07	-1.39151	-5.03233e-10	3.18182e-06	-1.0428	-5.03233e-10	2.51049e-07	-0.576319	-5.03233e-10
156595130	chr1:156595130:C:T	5.74834e-08	-1.10403	-1.52238	1.03019e-06	-1.11105	-1.05947	8.82621e-08	-0.214243	-1.40741
156595206	chr1:156595206:T:G	1.74353e-07	-1.52289e-10	-1.51682	2.04637e-06	-1.52289e-10	-1.48419	9.79786e-08	-1.52289e-10	-1.51722
156595378	chr1:156595378:T:G	4.32467e-08	-1.66344	-1.24755	4.61463e-07	-1.50516	-1.46845	2.07779e-08	-1.65855	-1.40952
156595597	chr1:156595597:C:T	2.79959e-07	-1.52289e-10	-1.04326	2.24002e-06	-1.52289e-10	-1.39377	1.06703e-07	-1.52289e-10	-1.43191
156595877	chr1:156595877:C:T	1.45005e-07	-1.70114	-5.03233e-10	1.91281e-06	-1.55168	-5.03233e-10	9.17713e-08	-1.58267	-5.03233e-10
156596216	chr1:156596216:A:G	4.89325e-08	-1.67102	-1.11645	4.79982e-07	-1.5105	-1.42377	2.20445e-08	-1.66737	-1.34153
156596494	chr1:156596494:G:C	2.34544e-07	-1.22026	-5.03233e-10	1.66553e-06	-1.69011	-5.03233e-10	8.26835e-08	-1.68695	-5.03233e-10
156596604	chr1:156596604:G:C	5.0024e-08	-1.6981	-1.06731	4.55614e-07	-1.58889	-1.39748	2.1937e-08	-1.70698	-1.30681
156596619	chr1:156596619:G:A	5.02013e-08	-1.7018	-1.06006	4.53073e-07	-1.59834	-1.39361	2.19876e-08	-1.70969	-1.30179
156596666	chr1:156596666:C:T	4.99822e-08	-1.70392	-1.06232	4.49807e-07	-1.60439	-1.39481	2.19227e-08	-1.71107	-1.30337
156596699	chr1:156596699:A:G	4.2115e-08	-1.45435	-1.48315	6.50736e-07	-1.17702	-1.45288	4.57506e-08	-0.824664	-1.4541
156596778	chr1:156596778:G:A	1.69141e-07	-1.54717	-5.03233e-10	1.68187e-06	-1.68035	-5.03233e-10	8.58189e-08	-1.64973	-5.03233e-10
156597212	chr1:156597212:G:A	1.75197e-07	-1.52289e-10	-1.51199	2.06264e-06	-1.52289e-10	-1.47627	1.02937e-07	-1.52289e-10	-1.46785
156597268	chr1:156597268:C:T	2.99788e-07	-1.52289e-10	-0.974829	2.33113e-06	-1.52289e-10	-1.3539	1.10224e-07	-1.52289e-10	-1.39946
156597486	chr1:156597486:A:T	2.30048e-07	-1.23962	-5.03233e-10	1.67703e-06	-1.68323	-5.03233e-10	8.18749e-08	-1.69677	-5.03233e-10
156597608	chr1:156597608:A:G	5.06672e-08	-1.69967	-1.05295	4.56884e-07	-1.5928	-1.39079	2.20912e-08	-1.70822	-1.29857
156597704	chr1:156597704:C:T	5.34774e-08	-1.37775	-1.32089	9.22796e-07	-1.26111	-1.01949	6.80605e-08	-0.659088	-1.22248
156597844	chr1:156597844:C:T	3.33132e-08	-1.69478	-1.47717	3.8476e-07	-1.65797	-1.49743	1.86298e-08	-1.67969	-1.49752
156597938	chr1:156597938:T:C	4.8336e-08	-1.70539	-1.09433	4.40426e-07	-1.60886	-1.4114	2.1421e-08	-1.71228	-1.32532
156597986	chr1:156597986:A:G	4.90155e-08	-1.70372	-1.08204	4.45354e-07	-1.6041	-1.40504	2.16268e-08	-1.71113	-1.3169
156598055	chr1:156598055:G:C	2.58499e-07	-1.52289e-10	-1.12301	2.15311e-06	-1.52289e-10	-1.43334	1.0334e-07	-1.52289e-10	-1.46394
156598460	chr1:156598460:A:G	4.88768e-08	-1.70205	-1.08656	4.46386e-07	-1.59943	-1.4074	2.15851e-08	-1.70995	-1.32002
156598689	chr1:156598689:A:C	2.60185e-07	-1.52289e-10	-1.11651	2.15982e-06	-1.52289e-10	-1.43023	1.03602e-07	-1.52289e-10	-1.46141
156598747	chr1:156598747:C:A	2.72286e-07	-1.52289e-10	-1.07105	2.20961e-06	-1.52289e-10	-1.40744	1.05495e-07	-1.52289e-10	-1.4433
156598783	chr1:156598783:A:T	4.82767e-08	-1.70411	-1.09684	4.41611e-07	-1.60532	-1.41226	2.1393e-08	-1.71138	-1.32752
156599293	chr1:156599293:C:T	4.25031e-08	-1.68978	-1.23855	4.28855e-07	-1.57074	-1.47615	1.9763e-08	-1.70079	-1.41736
156599302	chr1:156599302:A:G	4.27966e-08	-1.68459	-1.23686	4.34255e-07	-1.55894	-1.47544	1.98679e-08	-1.69653	-1.41632
156599392	chr1:156599392:G:A	4.70788e-08	-1.70474	-1.12135	4.355e-07	-1.60706	-1.42446	2.10421e-08	-1.71179	-1.34365
156599569	chr1:156599569:G:A	4.76078e-08	-1.70259	-1.11231	4.40131e-07	-1.60097	-1.41997	2.12005e-08	-1.71031	-1.33764
156599694	chr1:156599694:A:G	4.7466e-08	-1.70558	-1.11231	4.36419e-07	-1.60944	-1.41997	2.11565e-08	-1.71238	-1.33764
156599888	chr1:156599888:T:C	4.77846e-08	-1.7031	-1.1081	4.40465e-07	-1.60236	-1.41782	2.12542e-08	-1.71067	-1.33475
156599899	chr1:156599899:T:C	4.76214e-08	-1.70531	-1.10931	4.37436e-07	-1.60861	-1.41847	2.1204e-08	-1.71219	-1.33558
156600214	chr1:156600214:G:A	1.74065e-07	-1.52289e-10	-1.51848	1.96974e-06	-1.52289e-10	-1.52236	9.73799e-08	-1.52289e-10	-1.52335
156600456	chr1:156600456:A:G	1.3305e-06	-1.52289e-10	0.51541	2.25262e-05	-1.52289e-10	0.914425	8.56248e-07	-1.52289e-10	0.650594
156600560	chr1:156600560:CTCTG:C	2.67649e-07	-1.52289e-10	-1.08823	2.19838e-06	-1.52289e-10	-1.41253	1.04824e-07	-1.52289e-10	-1.44969
156600691	chr1:156600691:T:TC	4.86926e-08	-1.69847	-1.09391	4.49267e-07	-1.58988	-1.41051	2.15284e-08	-1.70721	-1.32539
156600923	chr1:156600923:T:G	1.84673e-07	-1.52289e-10	-1.45932	2.46817e-06	-1.52289e-10	-1.29678	1.15976e-07	-1.52289e-10	-1.34858
156601175	chr1:156601175:C:T	4.70919e-08	-1.70064	-1.12517	4.39732e-07	-1.59552	-1.42633	2.10483e-08	-1.70873	-1.34642
156601425	chr1:156601425:G:C	3.28166e-07	-1.52289e-10	-0.884385	3.93422e-06	-1.52289e-10	-0.830543	1.73634e-07	-1.52289e-10	-0.945014
156601451	chr1:156601451:G:C	4.86378e-08	-1.69978	-1.09372	4.47769e-07	-1.59332	-1.41042	2.15127e-08	-1.70818	-1.32514
156601543	chr1:156601543:T:C	4.88375e-08	-1.69895	-1.09046	4.49494e-07	-1.59115	-1.40874	2.15731e-08	-1.70761	-1.32291
156601592	chr1:156601592:T:C	1.83319e-07	-1.52289e-10	-1.46668	2.07813e-06	-1.52289e-10	-1.46879	1.05093e-07	-1.52289e-10	-1.44712
156602090	chr1:156602090:G:A	4.81627e-08	-1.70141	-1.10191	4.43999e-07	-1.59754	-1.41464	2.13674e-08	-1.70937	-1.33073
156602147	chr1:156602147:A:G	4.87453e-08	-1.69757	-1.09372	4.50336e-07	-1.5876	-1.41042	2.15475e-08	-1.70657	-1.32514
156602182	chr1:156602182:T:C	4.9537e-08	-1.69887	-1.07632	4.52898e-07	-1.59095	-1.40139	2.17842e-08	-1.70755	-1.31323
156602218	chr1:156602218:G:C	4.90464e-08	-1.69672	-1.08842	4.52578e-07	-1.58537	-1.40768	2.1641e-08	-1.70585	-1.32152
156602367	chr1:156602367:A:G	6.86805e-08	-1.1963	-1.25214	5.87006e-07	-1.22207	-1.51091	9.74413e-08	-0.308827	-1.21389
156602523	chr1:156602523:A:C	2.6512e-07	-1.52289e-10	-1.09772	2.23008e-06	-1.52289e-10	-1.39822	1.19953e-07	-1.52289e-10	-1.31486
156602866	chr1:156602866:T:C	8.73544e-08	-1.37107	-0.836859	1.14397e-06	-0.89639	-1.16936	8.13856e-08	-0.66677	-1.036
156602972	chr1:156602972:C:T	4.93861e-08	-1.71347	-1.06477	4.35714e-07	-1.63579	-1.39523	2.17524e-08	-1.71707	-1.30517
156603144	chr1:156603144:A:G	3.68114e-08	-1.67607	-1.39603	3.62986e-07	-1.70156	-1.51209	1.88802e-08	-1.67713	-1.48672
156603145	chr1:156603145:C:T	1.96913e-07	-1.52289e-10	-1.39514	2.43769e-06	-1.52289e-10	-1.30921	1.12285e-07	-1.52289e-10	-1.38092
156603160	chr1:156603160:T:TGAA	4.7659e-08	-1.71519	-1.09865	4.25181e-07	-1.64263	-1.41286	2.12451e-08	-1.7176	-1.32824
156603168	chr1:156603168:C:T	1.74347e-07	-1.52289e-10	-1.51686	2.0413e-06	-1.52289e-10	-1.48667	9.81616e-08	-1.52289e-10	-1.51535
156603192	chr1:156603192:C:T	4.79999e-08	-1.70217	-1.10454	4.42853e-07	-1.59903	-1.41574	2.13208e-08	-1.70991	-1.33238
156603263	chr1:156603263:C:A	1.32673e-06	-1.52289e-10	0.51257	2.24438e-05	-1.52289e-10	0.91076	8.52437e-07	-1.52289e-10	0.646133
156603361	chr1:156603361:C:T	1.00197e-06	-1.52289e-10	0.231824	1.39253e-05	-1.52289e-10	0.43345	5.92688e-07	-1.52289e-10	0.282702
156603720	chr1:156603720:G:C	4.89714e-08	-1.70162	-1.08505	4.47995e-07	-1.59741	-1.40582	2.16168e-08	-1.70941	-1.31908
156603790	chr1:156603790:A:T	1.87595e-07	-1.52289e-10	-1.44362	2.79084e-06	-1.52289e-10	-1.17391	1.3555e-07	-1.52289e-10	-1.19262
156603999	chr1:156603999:A:G	1.77333e-07	-1.52289e-10	-1.49987	2.22012e-06	-1.52289e-10	-1.40269	1.05628e-07	-1.52289e-10	-1.44204
156604346	chr1:156604346:G:A	1.73832e-07	-1.52289e-10	-1.51981	2.06282e-06	-1.52289e-10	-1.47618	9.83964e-08	-1.52289e-10	-1.51296
156604381	chr1:156604381:C:T	4.76225e-08	-1.70907	-1.10553	4.33544e-07	-1.61982	-1.41619	2.12029e-08	-1.71472	-1.3331
156604386	chr1:156604386:A:G	6.25365e-08	-1.31618	-1.22597	1.13278e-06	-0.940411	-1.13517	7.7885e-08	-0.568159	-1.17857
156604446	chr1:156604446:C:T	1.73097e-07	-1.52289e-10	-1.52405	2.00013e-06	-1.52289e-10	-1.50705	9.73616e-08	-1.52289e-10	-1.52353
156604566	chr1:156604566:G:A	2.30499e-07	-1.23766	-5.03233e-10	3.52962e-06	-0.939066	-5.03233e-10	2.16058e-07	-0.72642	-5.03233e-10
156604587	chr1:156604587:A:G	4.29231e-08	-1.39608	-1.52242	6.60771e-07	-1.19901	-1.41559	5.02732e-08	-0.710092	-1.4744
156604844	chr1:156604844:A:G	4.89375e-08	-1.70196	-1.0854	4.47296e-07	-1.59879	-1.406	2.15999e-08	-1.70995	-1.31932
156605714	chr1:156605714:G:T	4.42012e-08	-1.36665	-1.5225	6.85566e-07	-1.16125	-1.41652	5.28002e-08	-0.660678	-1.47477
156605861	chr1:156605861:T:C	3.53978e-07	-1.52289e-10	-0.808669	3.18771e-06	-1.52289e-10	-1.04095	1.68162e-07	-1.52289e-10	-0.977036
156605911	chr1:156605911:AGGCCAAGGC:A	8.70746e-08	-1.3328	-0.878334	1.17675e-06	-0.83852	-1.19898	8.39382e-08	-0.600843	-1.07104
156606003	chr1:156606003:G:A	1.92987e-07	-1.52289e-10	-1.41528	1.98811e-06	-1.52289e-10	-1.51307	1.02326e-07	-1.52289e-10	-1.4738
156606590	chr1:156606590:C:G	1.74239e-07	-1.52289e-10	-1.51747	2.3273e-06	-1.52289e-10	-1.35555	1.16839e-07	-1.52289e-10	-1.34117
156607248	chr1:156607248:G:A	1.74128e-07	-1.52289e-10	-1.51812	2.0526e-06	-1.52289e-10	-1.48115	9.816e-08	-1.52289e-10	-1.51537
156608182	chr1:156608182:A:T	2.14747e-07	-1.30844	-5.03233e-10	1.82018e-06	-1.60132	-5.03233e-10	9.40644e-08	-1.55799	-5.03233e-10
156609463	chr1:156609463:C:A	1.743e-07	-1.52289e-10	-1.51713	2.03994e-06	-1.52289e-10	-1.48734	9.81303e-08	-1.52289e-10	-1.51567
156609576	chr1:156609576:A:C	1.74023e-07	-1.52289e-10	-1.51872	2.03274e-06	-1.52289e-10	-1.49087	9.79496e-08	-1.52289e-10	-1.51751
156609845	chr1:156609845:C:T	1.44068e-07	-1.70762	-5.03233e-10	2.16772e-06	-1.42658	-5.03233e-10	1.04879e-07	-1.44916	-5.03233e-10
156610133	chr1:156610133:G:A	9.53862e-08	-1.07456	-1.04541	3.90828e-07	-1.70873	-1.43101	2.50247e-08	-1.6229	-1.2592
156610412	chr1:156610412:C:T	1.74862e-07	-1.52289e-10	-1.51391	2.06278e-06	-1.52289e-10	-1.4762	1.01893e-07	-1.52289e-10	-1.47805
156611342	chr1:156611342:A:G	2.78727e-07	-1.52289e-10	-1.04767	2.23437e-06	-1.52289e-10	-1.3963	1.0654e-07	-1.52289e-10	-1.43344
156611389	chr1:156611389:AC:A	6.21067e-08	-1.15801	-1.39104	1.1377e-06	-0.679112	-1.39214	7.23258e-08	-0.392293	-1.42849
156611742	chr1:156611742:T:C	6.82448e-08	-1.12709	-1.32771	1.25256e-06	-0.648443	-1.32662	7.89667e-08	-0.360548	-1.37239
156612041	chr1:156612041:G:A	1.8571e-07	-1.45372	-5.03233e-10	1.65933e-06	-1.69384	-5.03233e-10	9.06331e-08	-1.59515	-5.03233e-10
156612110	chr1:156612110:G:A	7.07903e-08	-1.0738	-1.34438	1.32125e-06	-0.578282	-1.34339	8.39506e-08	-0.284316	-1.38742
156612841	chr1:156612841:C:T	2.00321e-07	-1.52289e-10	-1.37798	2.71346e-06	-1.52289e-10	-1.20203	1.46113e-07	-1.52289e-10	-1.11758
156613746	chr1:156613746:T:C	4.42282e-07	-0.585955	-5.03233e-10	2.34039e-06	-1.34994	-5.03233e-10	1.11768e-07	-1.38554	-5.03233e-10
156613824	chr1:156613824:G:A	3.7412e-08	-1.65115	-1.40476	5.20261e-07	-1.60617	-1.24751	2.5017e-08	-1.47303	-1.40938
156614457	chr1:156614457:C:T	7.18389e-08	-1.07205	-1.33142	1.33878e-06	-0.57992	-1.32858	8.54357e-08	-0.284146	-1.37006
156615571	chr1:156615571:TC:T	1.95493e-07	-1.40238	-5.03233e-10	3.03833e-06	-1.08895	-5.03233e-10	1.99911e-07	-0.804094	-5.03233e-10
156615861	chr1:156615861:T:C	2.33912e-07	-1.52289e-10	-1.22296	2.12924e-06	-1.52289e-10	-1.44449	1.14589e-07	-1.52289e-10	-1.36062
156616000	chr1:156616000:A:G	5.26402e-07	-1.52289e-10	-0.411838	3.8271e-06	-1.52289e-10	-0.858148	1.81297e-07	-1.52289e-10	-0.901827
156616399	chr1:156616399:G:A	2.61298e-07	-1.52289e-10	-1.11224	2.16096e-06	-1.52289e-10	-1.4297	1.17925e-07	-1.52289e-10	-1.33191
156616612	chr1:156616612:C:T	5.03073e-05	5.11845	-0.970446	0.000133736	4.05014	-1.35453	1.56859e-06	2.65305	-1.39708
156617192	chr1:156617192:G:A	1.79057e-07	-1.52289e-10	-1.4902	1.96836e-06	-1.52289e-10	-1.52306	9.78747e-08	-1.52289e-10	-1.51828
156618159	chr1:156618159:G:A	5.85195e-07	-1.52289e-10	-0.305958	3.90709e-06	-1.52289e-10	-0.837463	2.29567e-07	-1.52289e-10	-0.66577
156618223	chr1:156618223:C:G	8.69713e-08	-1.33553	-0.876795	2.39737e-06	-0.954261	-0.371623	1.50974e-07	-0.656084	-0.428774
156618270	chr1:156618270:C:A	2.28556e-07	-1.52289e-10	-1.24612	3.14748e-06	-1.52289e-10	-1.05365	1.44402e-07	-1.52289e-10	-1.12936
156618555	chr1:156618555:G:A	1.5698e-06	-1.52289e-10	0.680797	2.70937e-05	-1.52289e-10	1.09905	1.02176e-06	-1.52289e-10	0.827319
156618647	chr1:156618647:T:C	9.55612e-08	-1.30495	-0.813189	2.70749e-06	-0.911085	-0.29315	1.71026e-07	-0.608389	-0.35176
156618687	chr1:156618687:A:G	4.224e-08	-1.41865	-1.51588	1.07783e-06	-1.00973	-1.11558	5.8518e-08	-0.804	-1.22863
156618847	chr1:156618847:C:T	1.42174e-06	-1.52289e-10	0.581735	2.44203e-05	-1.52289e-10	0.995157	9.24717e-07	-1.52289e-10	0.727522
156618957	chr1:156618957:G:A	9.74105e-08	-1.28893	-0.810038	2.77758e-06	-0.889171	-0.289506	1.7604e-07	-0.581175	-0.350077
156619028	chr1:156619028:T:C	2.55919e-07	-1.52289e-10	-1.13304	2.14459e-06	-1.52289e-10	-1.43731	1.02929e-07	-1.52289e-10	-1.46793
156619196	chr1:156619196:G:A	1.33324e-06	-1.52289e-10	0.517461	2.26821e-05	-1.52289e-10	0.921318	8.65659e-07	-1.52289e-10	0.661525
156619658	chr1:156619658:C:T	1.05444e-07	-1.2046	-0.815123	3.11386e-06	-0.775202	-0.28919	1.98063e-07	-0.453803	-0.35958
156619724	chr1:156619724:G:A	1.76143e-07	-1.52289e-10	-1.50661	1.96524e-06	-1.52289e-10	-1.52464	9.79067e-08	-1.52289e-10	-1.51795
156620108	chr1:156620108:G:A	2.38346e-07	-1.52289e-10	-1.20418	2.07796e-06	-1.52289e-10	-1.46887	1.00405e-07	-1.52289e-10	-1.49276
156620707	chr1:156620707:T:C	1.76076e-07	-1.52289e-10	-1.50699	1.98287e-06	-1.52289e-10	-1.51571	9.74586e-08	-1.52289e-10	-1.52254
156620904	chr1:156620904:G:A	1.02603e-07	-1.23484	-0.812196	3.00811e-06	-0.818258	-0.280684	1.9355e-07	-0.499538	-0.33689
156620945	chr1:156620945:A:T	2.37995e-07	-1.52289e-10	-1.20566	2.0767e-06	-1.52289e-10	-1.46947	1.00359e-07	-1.52289e-10	-1.49321
156621529	chr1:156621529:G:A	2.46854e-07	-1.52289e-10	-1.16911	2.22864e-06	-1.52289e-10	-1.39887	1.10096e-07	-1.52289e-10	-1.40061
156621595	chr1:156621595:G:A	1.42762e-07	-1.71673	-5.03233e-10	1.89095e-06	-1.56318	-5.03233e-10	9.18454e-08	-1.58186	-5.03233e-10
156621672	chr1:156621672:T:C	1.00259e-07	-1.19675	-0.873391	2.9293e-06	-0.761732	-0.363759	1.90172e-07	-0.434934	-0.419101
156621911	chr1:156621911:G:A	1.91103e-07	-1.52289e-10	-1.42509	2.04891e-06	-1.52289e-10	-1.48295	1.05645e-07	-1.52289e-10	-1.44189
156624136	chr1:156624136:G:T	2.34198e-07	-1.52289e-10	-1.22174	2.06324e-06	-1.52289e-10	-1.47598	9.9863e-08	-1.52289e-10	-1.49817
156624237	chr1:156624237:C:T	3.36487e-07	-1.52289e-10	-0.859344	4.03088e-06	-1.52289e-10	-0.806271	1.74629e-07	-1.52289e-10	-0.939301
156624555	chr1:156624555:C:T	1.42579e-07	-1.71801	-5.03233e-10	1.93114e-06	-1.54214	-5.03233e-10	9.35166e-08	-1.56383	-5.03233e-10
156624864	chr1:156624864:C:A	5.89564e-08	-1.28366	-1.31745	7.84207e-07	-1.32682	-1.11652	6.06706e-08	-0.565761	-1.43075
156625575	chr1:156625575:G:C	1.47464e-06	-1.52289e-10	0.618264	2.556e-05	-1.52289e-10	1.04077	9.56919e-07	-1.52289e-10	0.761752
156625865	chr1:156625865:C:T	2.29069e-07	-1.52289e-10	-1.24388	2.46838e-06	-1.52289e-10	-1.29669	1.12141e-07	-1.52289e-10	-1.38221
156626225	chr1:156626225:T:G	1.75821e-07	-1.52289e-10	-1.50844	2.1298e-06	-1.52289e-10	-1.44423	1.05747e-07	-1.52289e-10	-1.44092
156626576	chr1:156626576:C:CAG	7.94647e-08	-1.20845	-1.09414	4.76662e-06	-0.237788	-0.40083	3.8137e-08	-1.4454	-1.01538
156626617	chr1:156626617:C:T	6.68422e-08	-1.70872	-0.766849	5.84981e-07	-1.61943	-1.117	3.20649e-08	-1.71615	-0.918053
156626727	chr1:156626727:T:C	1.73023e-07	-1.52289e-10	-1.52448	2.21185e-06	-1.52289e-10	-1.40643	1.1094e-07	-1.52289e-10	-1.39297
156626874	chr1:156626874:A:G	1.1071e-07	-1.65828	-0.312707	1.00784e-06	-1.53113	-0.661315	5.20107e-08	-1.68084	-0.469677
156627593	chr1:156627593:C:G	6.45436e-08	-1.70825	-0.802316	5.70598e-07	-1.61875	-1.14258	3.11118e-08	-1.7162	-0.948182
156627616	chr1:156627616:C:T	7.68733e-08	-1.22556	-1.11019	4.51007e-06	-0.269319	-0.424625	3.70518e-08	-1.45935	-1.0303
156627796	chr1:156627796:T:C	1.79252e-07	-1.52289e-10	-1.48911	2.39446e-06	-1.52289e-10	-1.3271	1.09145e-07	-1.52289e-10	-1.40929
156628100	chr1:156628100:C:T	1.29742e-07	-0.289218	-1.52314	3.76811e-06	0.375715	-1.2494	2.09132e-07	0.58234	-1.34134
156628740	chr1:156628740:C:A	7.78076e-07	0.549207	-0.570286	1.6284e-05	1.25756	-0.667637	1.59877e-07	-0.147607	-0.879952
156629196	chr1:156629196:G:A	7.01613e-08	-1.19496	-1.23215	9.50965e-07	-1.25366	-0.996877	7.12815e-08	-0.465427	-1.3699
156630099	chr1:156630099:G:A	3.65905e-07	-1.52289e-10	-0.77553	3.15636e-06	-1.52289e-10	-1.05084	1.77445e-07	-1.52289e-10	-0.923305
156630110	chr1:156630110:G:A	1.87066e-07	-1.52289e-10	-1.44644	2.46362e-06	-1.52289e-10	-1.29862	1.22013e-07	-1.52289e-10	-1.29784
156630374	chr1:156630374:A:G	2.26096e-07	-1.52289e-10	-1.25695	2.95394e-06	-1.52289e-10	-1.11711	1.52586e-07	-1.52289e-10	-1.07424
156630404	chr1:156630404:C:G	8.60689e-07	0.709005	-0.629175	1.8525e-05	1.44274	-0.723875	1.74062e-07	-0.013875	-0.928677
156630591	chr1:156630591:G:A	1.7325e-07	-1.52289e-10	-1.52317	2.0604e-06	-1.52289e-10	-1.47736	1.02378e-07	-1.52289e-10	-1.4733
156630947	chr1:156630947:A:T	4.86684e-07	-1.52289e-10	-0.49029	3.61166e-06	-1.52289e-10	-0.916089	1.71243e-07	-1.52289e-10	-0.95888
156631072	chr1:156631072:C:T	7.06155e-08	-1.28469	-1.13596	3.9268e-06	-0.364515	-0.467916	3.42634e-08	-1.50825	-1.05963
156631412	chr1:156631412:C:T	6.69662e-08	-1.71777	-0.755948	5.56151e-07	-1.67707	-1.1099	3.2514e-08	-1.71092	-0.909378
156632036	chr1:156632036:A:G	3.48106e-08	-1.62257	-1.50541	4.03311e-07	-1.69508	-1.41323	2.0474e-08	-1.56502	-1.51779
156632390	chr1:156632390:G:A	2.15918e-07	-1.52289e-10	-1.30301	2.82676e-06	-1.52289e-10	-1.16113	1.2936e-07	-1.52289e-10	-1.23936
156632949	chr1:156632949:C:T	3.18167e-08	-1.70447	-1.51344	4.49494e-07	-1.60326	-1.39663	1.83614e-08	-1.67804	-1.51367
156633528	chr1:156633528:G:A	7.00209e-07	-1.52289e-10	-0.126526	4.84273e-06	-1.52289e-10	-0.622777	2.27547e-07	-1.52289e-10	-0.674611
156633630	chr1:156633630:T:G	3.27381e-08	-1.67461	-1.51476	4.26969e-07	-1.65862	-1.39268	1.92302e-08	-1.63274	-1.51274
156635408	chr1:156635408:G:A	3.54243e-07	-0.80792	-5.03233e-10	8.04818e-06	-0.114811	-5.03233e-10	2.85832e-07	-0.446563	-5.03233e-10
156635620	chr1:156635620:A:T	1.84971e-07	-1.52289e-10	-1.4577	1.97378e-06	-1.52289e-10	-1.52031	9.87916e-08	-1.52289e-10	-1.50895
156636447	chr1:156636447:T:C	3.47737e-07	-0.826457	-5.03233e-10	1.97293e-06	-1.52074	-5.03233e-10	9.41785e-08	-1.55677	-5.03233e-10
156636813	chr1:156636813:G:T	1.84876e-07	-1.52289e-10	-1.45822	2.3073e-06	-1.52289e-10	-1.36418	1.08627e-07	-1.52289e-10	-1.41404
156636910	chr1:156636910:T:A	1.76567e-07	-1.52289e-10	-1.5042	1.98578e-06	-1.52289e-10	-1.51424	9.72704e-08	-1.52289e-10	-1.52447
156636941	chr1:156636941:C:A	1.88765e-07	-1.52289e-10	-1.4374	1.96682e-06	-1.52289e-10	-1.52384	9.80228e-08	-1.52289e-10	-1.51677
156637052	chr1:156637052:A:G	1.74646e-07	-1.52289e-10	-1.51514	2.16892e-06	-1.52289e-10	-1.42603	1.00521e-07	-1.52289e-10	-1.4916
156637216	chr1:156637216:C:T	3.54232e-08	-1.58665	-1.52389	4.91857e-07	-1.38773	-1.52209	1.96433e-08	-1.60171	-1.52252
156637323	chr1:156637323:T:C	1.87059e-07	-1.52289e-10	-1.44648	1.96907e-06	-1.52289e-10	-1.52269	9.83198e-08	-1.52289e-10	-1.51374
156637335	chr1:156637335:T:G	1.74615e-07	-1.52289e-10	-1.51532	2.0185e-06	-1.52289e-10	-1.4979	9.72525e-08	-1.52289e-10	-1.52466
156637403	chr1:156637403:G:A	1.73815e-07	-1.52289e-10	-1.51991	2.03907e-06	-1.52289e-10	-1.48776	9.73386e-08	-1.52289e-10	-1.52377
156637543	chr1:156637543:T:C	3.82273e-08	-1.51549	-1.51886	5.52855e-07	-1.29029	-1.50263	2.09709e-08	-1.53681	-1.52203
156637553	chr1:156637553:C:A	5.43098e-07	-1.52289e-10	-0.380614	3.72782e-06	-1.52289e-10	-0.884432	2.15705e-07	-1.52289e-10	-0.728053
156637794	chr1:156637794:C:T	4.99591e-08	-1.68924	-1.07746	5.00297e-07	-1.51212	-1.38069	2.28553e-08	-1.69143	-1.28135
156638133	chr1:156638133:G:A	1.01653e-06	-1.52289e-10	0.246242	1.41246e-05	-1.52289e-10	0.447664	5.64284e-07	-1.52289e-10	0.233592
156638148	chr1:156638148:G:A	1.82371e-07	-1.52289e-10	-1.47186	2.04714e-06	-1.52289e-10	-1.48381	9.86518e-08	-1.52289e-10	-1.51037
156638450	chr1:156638450:C:T	1.88371e-06	-1.52289e-10	0.863093	2.21742e-05	-1.52289e-10	0.898674	8.51074e-07	-1.52289e-10	0.644533
156639140	chr1:156639140:C:T	2.56637e-07	-1.52289e-10	-1.13024	2.35127e-06	-1.52289e-10	-1.3453	1.12212e-07	-1.52289e-10	-1.38157
156639220	chr1:156639220:G:A	1.76019e-07	-1.52289e-10	-1.50731	2.04335e-06	-1.52289e-10	-1.48566	1.03657e-07	-1.52289e-10	-1.46088
156639345	chr1:156639345:T:C	2.09842e-07	-1.52289e-10	-1.33155	2.34151e-06	-1.52289e-10	-1.34946	1.29992e-07	-1.52289e-10	-1.23449
156639359	chr1:156639359:G:A	3.00855e-06	-1.52289e-10	1.33131	4.47568e-05	-1.52289e-10	1.60099	1.58486e-06	-1.52289e-10	1.26629
156639552	chr1:156639552:G:A	4.03113e-06	-1.52289e-10	1.6239	5.30633e-05	-1.52289e-10	1.77123	2.00455e-06	-1.52289e-10	1.50121
156639969	chr1:156639969:A:G	2.60805e-07	-1.52289e-10	-1.11413	2.37659e-06	-1.52289e-10	-1.33459	1.13178e-07	-1.52289e-10	-1.373
156640280	chr1:156640280:A:G	1.73701e-07	-1.52289e-10	-1.52057	2.12023e-06	-1.52289e-10	-1.44873	1.00834e-07	-1.52289e-10	-1.48849
156640423	chr1:156640423:T:C	1.9979e-07	-1.52289e-10	-1.38064	2.21476e-06	-1.52289e-10	-1.40511	1.21555e-07	-1.52289e-10	-1.3016
156640616	chr1:156640616:G:A	1.59696e-06	-1.52289e-10	0.697955	2.48343e-05	-1.52289e-10	1.01197	9.04301e-07	-1.52289e-10	0.705196
156640685	chr1:156640685:G:A	5.73093e-07	-0.876542	0.549687	5.25121e-06	-1.58784	1.04605	1.6919e-07	-1.42366	0.452717
156640706	chr1:156640706:C:T	1.77349e-07	-1.52289e-10	-1.49978	2.05745e-06	-1.52289e-10	-1.47879	9.84784e-08	-1.52289e-10	-1.51213
156640835	chr1:156640835:T:C	9.76455e-07	-1.52289e-10	0.206025	8.98036e-06	-1.52289e-10	-0.00521659	4.37614e-07	-1.52289e-10	-0.0206288
156640896	chr1:156640896:G:A	1.55705e-07	-1.59812	-0.0318168	3.73868e-06	-1.63275	0.75123	7.02311e-08	-1.70421	-0.145964
156641300	chr1:156641300:A:C	2.5152e-07	-1.52289e-10	-1.15038	2.32416e-06	-1.52289e-10	-1.3569	1.10895e-07	-1.52289e-10	-1.39339
156641846	chr1:156641846:AGCGAACGCTGG:A	1.72993e-07	-1.52289e-10	-1.52465	2.05717e-06	-1.52289e-10	-1.47892	9.8805e-08	-1.52289e-10	-1.50882
156642693	chr1:156642693:T:C	1.73238e-07	-1.52289e-10	-1.52324	2.02654e-06	-1.52289e-10	-1.49393	9.79926e-08	-1.52289e-10	-1.51707
156643140	chr1:156643140:T:C	2.29175e-07	0.262799	-1.50622	5.8598e-06	0.868566	-1.30071	2.35722e-07	0.768641	-1.40796
156643232	chr1:156643232:A:G	3.82859e-07	-0.730238	-5.03233e-10	2.52757e-06	-1.273	-5.03233e-10	1.11457e-07	-1.38832	-5.03233e-10
156643403	chr1:156643403:C:T	1.73033e-07	-1.52289e-10	-1.52442	2.15801e-06	-1.52289e-10	-1.43107	1.08076e-07	-1.52289e-10	-1.41913
156643417	chr1:156643417:C:T	4.293e-07	-1.52289e-10	-0.615748	3.396e-06	-1.52289e-10	-0.977657	1.57429e-07	-1.52289e-10	-1.04299
156643524	chr1:156643524:A:G	8.14682e-07	-1.52289e-10	0.0248934	1.01429e-05	-1.52289e-10	0.116513	3.89301e-07	-1.52289e-10	-0.137613
156643725	chr1:156643725:C:A	8.01218e-08	-1.71462	-0.579741	8.99351e-07	-1.57679	-0.72955	3.00146e-08	-1.684	-1.01629
156643882	chr1:156643882:G:C	8.1763e-07	-1.52289e-10	0.028506	1.01694e-05	-1.52289e-10	0.119131	3.9096e-07	-1.52289e-10	-0.133361
156643996	chr1:156643996:G:A	6.43506e-07	-1.52289e-10	-0.210973	9.36654e-06	-1.52289e-10	0.0368874	4.74438e-07	-1.52289e-10	0.060165
156644444	chr1:156644444:T:G	3.63879e-07	-1.52289e-10	-0.781084	3.50354e-06	-1.52289e-10	-0.946483	2.08091e-07	-1.52289e-10	-0.763989
156644500	chr1:156644500:C:T	3.13484e-07	-1.52289e-10	-0.930157	2.74096e-06	-1.52289e-10	-1.19195	1.60575e-07	-1.52289e-10	-1.02321
156644960	chr1:156644960:T:C	2.87199e-07	-1.52289e-10	-1.01773	2.88385e-06	-1.52289e-10	-1.14113	1.35665e-07	-1.52289e-10	-1.19178
156645087	chr1:156645087:T:G	1.85506e-07	-1.52289e-10	-1.45482	1.96618e-06	-1.52289e-10	-1.52417	9.72713e-08	-1.52289e-10	-1.52446
156645474	chr1:156645474:G:T	5.48085e-07	-1.52289e-10	-0.371474	6.59975e-06	-1.52289e-10	-0.313225	2.59908e-07	-1.52289e-10	-0.54164
156646571	chr1:156646571:G:A	1.73211e-07	-1.52289e-10	-1.52339	1.96897e-06	-1.52289e-10	-1.52274	9.7638e-08	-1.52289e-10	-1.5207
156646634	chr1:156646634:G:C	1.74714e-07	-1.52289e-10	-1.51476	1.97075e-06	-1.52289e-10	-1.52184	9.73916e-08	-1.52289e-10	-1.52323
156647022	chr1:156647022:C:G	1.69978e-07	-1.54223	-5.03233e-10	2.15222e-06	-1.43376	-5.03233e-10	1.19712e-07	-1.31688	-5.03233e-10
156648976	chr1:156648976:T:G	6.94489e-07	-1.07097	0.936247	1.38811e-05	-1.25547	1.68574	3.98711e-07	-1.09944	0.985711
156649343	chr1:156649343:A:T	7.6232e-07	-1.26467	1.22313	1.40081e-05	-1.38463	1.82402	4.10189e-07	-1.28197	1.19662
156649397	chr1:156649397:A:G	2.00102e-07	-1.52289e-10	-1.37907	1.9966e-06	-1.52289e-10	-1.50881	9.83714e-08	-1.52289e-10	-1.51322
156649680	chr1:156649680:A:G	1.80709e-07	-1.52289e-10	-1.48101	2.18974e-06	-1.52289e-10	-1.41647	1.17615e-07	-1.52289e-10	-1.33455
156649812	chr1:156649812:G:A	1.76743e-07	-1.52289e-10	-1.50321	2.11189e-06	-1.52289e-10	-1.45267	1.11817e-07	-1.52289e-10	-1.3851
156650459	chr1:156650459:T:C	1.74077e-07	-1.52289e-10	-1.5184	2.03206e-06	-1.52289e-10	-1.49121	9.82192e-08	-1.52289e-10	-1.51476
156651248	chr1:156651248:C:G	1.85303e-07	-1.52289e-10	-1.45591	2.27989e-06	-1.52289e-10	-1.37613	1.23937e-07	-1.52289e-10	-1.28219
156651460	chr1:156651460:G:A	6.58147e-07	-1.52289e-10	-0.188475	4.6825e-06	-1.52289e-10	-0.656425	1.94093e-07	-1.52289e-10	-0.833631
156652733	chr1:156652733:C:A	1.53827e-07	-1.64208	-5.03233e-10	1.77635e-06	-1.6257	-5.03233e-10	8.13268e-08	-1.70349	-5.03233e-10
156653510	chr1:156653510:C:T	2.14563e-07	-1.52289e-10	-1.3093	2.31473e-06	-1.52289e-10	-1.36096	1.15941e-07	-1.52289e-10	-1.34888
156653770	chr1:156653770:T:C	1.26521e-06	-1.52289e-10	0.465087	1.94047e-05	-1.52289e-10	0.765259	7.76839e-07	-1.52289e-10	0.553267
156653833	chr1:156653833:C:T	2.70876e-05	-1.48152	5.01045	0.000377445	-1.18248	4.91565	1.80783e-05	-1.27501	4.97552
156654030	chr1:156654030:G:A	1.77778e-07	-1.49737	-5.03233e-10	2.87591e-06	-1.14389	-5.03233e-10	1.09211e-07	-1.40868	-5.03233e-10
156654102	chr1:156654102:C:T	2.32093e-07	-1.23076	-5.03233e-10	4.06971e-06	-0.796684	-5.03233e-10	1.51436e-07	-1.0818	-5.03233e-10
156654256	chr1:156654256:G:T	1.76131e-07	-1.52289e-10	-1.50668	1.99626e-06	-1.52289e-10	-1.50898	9.79461e-08	-1.52289e-10	-1.51755
156654422	chr1:156654422:C:T	1.66038e-07	-1.56569	-5.03233e-10	2.72783e-06	-1.19675	-5.03233e-10	1.26608e-07	-1.26087	-5.03233e-10
156654446	chr1:156654446:G:A	2.04012e-06	-1.23887	2.18173	2.6295e-05	-0.844622	1.91374	1.33254e-06	-1.00366	2.09654
156654492	chr1:156654492:A:G	2.45518e-07	-0.935541	-0.238992	4.71316e-06	-1.16647	0.516569	1.35188e-07	-0.985356	-0.209941
156654536	chr1:156654536:G:A	2.18074e-07	-1.52289e-10	-1.29307	2.34071e-06	-1.52289e-10	-1.3498	1.17338e-07	-1.52289e-10	-1.33691
156654589	chr1:156654589:G:A	1.12798e-06	-1.52289e-10	0.350278	1.72199e-05	-1.52289e-10	0.645808	6.94991e-07	-1.52289e-10	0.441933
156654643	chr1:156654643:G:A	2.92797e-06	-1.24446	2.54861	3.7844e-05	-0.851203	2.28442	1.91958e-06	-1.00831	2.46621
156655549	chr1:156655549:A:T	2.88952e-07	-1.52289e-10	-1.01164	2.63125e-06	-1.52289e-10	-1.2328	1.41454e-07	-1.52289e-10	-1.14999
156655780	chr1:156655780:T:C	1.18067e-05	-1.44777	4.14629	0.000171917	-1.18845	4.13521	8.31345e-06	-1.28394	4.2076
156656070	chr1:156656070:C:T	1.91919e-07	-1.52289e-10	-1.42083	2.39625e-06	-1.52289e-10	-1.32635	1.3236e-07	-1.52289e-10	-1.21644
156656175	chr1:156656175:G:C	1.87457e-07	-1.52289e-10	-1.44435	2.67778e-06	-1.52289e-10	-1.21527	1.3773e-07	-1.52289e-10	-1.17667
156656548	chr1:156656548:C:G	3.92318e-08	-1.7176	-1.29081	5.89615e-07	-1.71734	-1.01121	2.34634e-08	-1.65368	-1.29285
156656716	chr1:156656716:C:G	1.29883e-06	0.546666	-0.0553524	1.08922e-05	0.995474	-0.80768	3.38316e-07	0.0531528	-0.33114
156657277	chr1:156657277:A:G	4.34254e-07	-0.285175	-0.319099	2.99817e-06	-1.2647	0.162448	1.3168e-07	-1.01345	-0.20814
156657339	chr1:156657339:C:A	7.23326e-06	-1.52289e-10	2.20854	0.000113774	-1.52289e-10	2.53396	4.18755e-06	-1.52289e-10	2.23791
156657846	chr1:156657846:C:A	1.83501e-07	-1.52289e-10	-1.46568	2.0385e-06	-1.52289e-10	-1.48804	1.06333e-07	-1.52289e-10	-1.43539
156657896	chr1:156657896:C:T	2.77815e-07	-1.52289e-10	-1.05095	2.88516e-06	-1.52289e-10	-1.14068	1.43773e-07	-1.52289e-10	-1.13373
156658066	chr1:156658066:C:G	1.93825e-07	-1.52289e-10	-1.41095	2.4602e-06	-1.52289e-10	-1.30001	1.13627e-07	-1.52289e-10	-1.36904
156658114	chr1:156658114:T:C	1.5664e-07	-1.62396	-5.03233e-10	2.24958e-06	-1.38951	-5.03233e-10	9.23032e-08	-1.57689	-5.03233e-10
156658204	chr1:156658204:T:C	6.02567e-08	-1.134	-1.44529	4.7358e-07	-1.51009	-1.4376	2.04554e-08	-1.66323	-1.42049
156658297	chr1:156658297:A:G	1.76207e-07	-1.52289e-10	-1.50624	2.03126e-06	-1.52289e-10	-1.4916	9.80055e-08	-1.52289e-10	-1.51694
156658460	chr1:156658460:G:A	7.71976e-08	-0.981135	-1.3504	5.75024e-07	-1.41355	-1.34005	2.4556e-08	-1.59536	-1.30565
156658925	chr1:156658925:C:A	2.56769e-06	-1.27509	2.44795	2.81012e-05	-1.43605	2.5716	1.21432e-06	-1.46558	2.46555
156658951	chr1:156658951:A:G	2.05895e-07	-1.52289e-10	-1.35054	2.20036e-06	-1.52289e-10	-1.41164	1.15308e-07	-1.52289e-10	-1.35436
156659245	chr1:156659245:A:G	9.12404e-07	-1.33168	1.46986	1.97767e-05	-1.57927	2.36352	7.47312e-07	-1.49051	2.00503
156659621	chr1:156659621:G:A	1.08153e-06	-1.52289e-10	0.308225	1.04933e-05	-1.52289e-10	0.150479	5.63368e-07	-1.52289e-10	0.231967
156659645	chr1:156659645:C:T	7.37179e-08	-1.01691	-1.36074	5.56291e-07	-1.43758	-1.34914	2.41308e-08	-1.61118	-1.3073
156661497	chr1:156661497:C:T	1.78476e-07	-1.52289e-10	-1.49345	1.97294e-06	-1.52289e-10	-1.52073	9.79034e-08	-1.52289e-10	-1.51798
156661739	chr1:156661739:C:T	2.43182e-07	-1.52289e-10	-1.18409	2.56021e-06	-1.52289e-10	-1.26017	1.32977e-07	-1.52289e-10	-1.21179
156661795	chr1:156661795:G:A	6.83047e-08	-0.943165	-1.51076	4.89128e-07	-1.52842	-1.38697	2.69786e-08	-1.29433	-1.51259
156661917	chr1:156661917:C:T	2.54025e-07	-1.52289e-10	-1.14047	2.4891e-06	-1.52289e-10	-1.28834	1.32814e-07	-1.52289e-10	-1.21301
156662645	chr1:156662645:A:G	1.73384e-07	-1.52289e-10	-1.52239	1.97e-06	-1.52289e-10	-1.52222	9.7253e-08	-1.52289e-10	-1.52465
156662807	chr1:156662807:T:C	7.80457e-08	-0.892981	-1.42763	6.11997e-07	-1.5071	-1.18418	3.01429e-08	-1.26529	-1.43072
156662880	chr1:156662880:C:T	3.9922e-07	-1.52289e-10	-0.688391	5.76769e-06	-1.52289e-10	-0.447985	2.43705e-07	-1.52289e-10	-0.606006
156662881	chr1:156662881:G:A	1.26482e-07	-0.800376	-1.03743	1.83148e-06	-0.565478	-1.02965	7.56068e-08	-0.69152	-1.0849
156663542	chr1:156663542:C:T	5.20536e-07	-0.423044	-5.03233e-10	4.23547e-06	-0.756762	-5.03233e-10	1.86521e-07	-0.873421	-5.03233e-10
156663725	chr1:156663725:G:C	1.76415e-07	-1.52289e-10	-1.50506	2.10717e-06	-1.52289e-10	-1.45491	1.06372e-07	-1.52289e-10	-1.43502
156663946	chr1:156663946:G:A	6.45234e-08	-1.01464	-1.49623	4.93644e-07	-1.56149	-1.34471	2.59952e-08	-1.34586	-1.49819
156663982	chr1:156663982:G:A	4.77717e-07	-1.52289e-10	-0.508886	4.27578e-06	-1.52289e-10	-0.747289	1.81572e-07	-1.52289e-10	-0.900315
156664039	chr1:156664039:AAAAG:A	2.64058e-07	-1.52289e-10	-1.10174	2.56843e-06	-1.52289e-10	-1.25696	1.3759e-07	-1.52289e-10	-1.17769
156664847	chr1:156664847:A:G	1.25477e-06	-1.21263	1.66944	5.15676e-06	-1.4431	0.883155	4.03914e-07	-1.63877	1.53801
156665379	chr1:156665379:G:A	1.5087e-07	-1.66148	-5.03233e-10	1.6211e-06	-1.71715	-5.03233e-10	8.02701e-08	-1.71657	-5.03233e-10
156665799	chr1:156665799:C:T	1.73975e-07	-1.52289e-10	-1.51899	2.02139e-06	-1.52289e-10	-1.49647	9.74732e-08	-1.52289e-10	-1.52239
156666578	chr1:156666578:G:A	1.85634e-07	-1.52289e-10	-1.45413	1.96592e-06	-1.52289e-10	-1.5243	9.81874e-08	-1.52289e-10	-1.51509
156666814	chr1:156666814:G:A	6.98481e-07	-1.52289e-10	-0.128996	1.24115e-05	-1.52289e-10	0.318369	4.51198e-07	-1.52289e-10	0.00994115
156667356	chr1:156667356:C:T	1.4753e-07	-1.68387	-5.03233e-10	1.62617e-06	-1.71403	-5.03233e-10	8.25779e-08	-1.68822	-5.03233e-10
156667534	chr1:156667534:TGA:T	2.05658e-06	-1.52289e-10	0.950897	3.32526e-05	-1.52289e-10	1.30388	1.28423e-06	-1.52289e-10	1.05595
156667707	chr1:156667707:A:G	4.70638e-08	-1.38108	-1.44532	3.89447e-07	-1.66146	-1.48183	2.00269e-08	-1.67787	-1.42703
156668324	chr1:156668324:G:A	1.87859e-06	-1.52289e-10	0.860375	1.16161e-05	-1.52289e-10	0.252136	4.41262e-07	-1.52289e-10	-0.0123276
156668514	chr1:156668514:C:T	2.2151e-07	-1.52289e-10	-1.27744	2.52928e-06	-1.52289e-10	-1.27232	1.17885e-07	-1.52289e-10	-1.33225
156668576	chr1:156668576:C:T	1.73048e-07	-1.52289e-10	-1.52433	1.98056e-06	-1.52289e-10	-1.51688	9.73581e-08	-1.52289e-10	-1.52357
156668786	chr1:156668786:T:C	2.50963e-07	-1.52289e-10	-1.1526	2.99373e-06	-1.52289e-10	-1.10374	1.59179e-07	-1.52289e-10	-1.03194
156669208	chr1:156669208:A:G	7.79885e-08	-0.835222	-1.48612	4.62427e-07	-1.46269	-1.50884	2.95115e-08	-1.22143	-1.49576
156669484	chr1:156669484:C:T	1.97648e-07	-1.52289e-10	-1.39142	2.24964e-06	-1.52289e-10	-1.38948	1.09198e-07	-1.52289e-10	-1.40881
156669792	chr1:156669792:T:C	1.78044e-07	-1.52289e-10	-1.49587	1.98532e-06	-1.52289e-10	-1.51448	1.01977e-07	-1.52289e-10	-1.47722
156669844	chr1:156669844:G:A	7.25038e-08	-0.869647	-1.52462	4.93058e-07	-1.47663	-1.43076	2.80892e-08	-1.24232	-1.52427
156669961	chr1:156669961:G:A	3.52717e-08	-1.68248	-1.43234	3.69762e-07	-1.69714	-1.49802	1.91752e-08	-1.69779	-1.45055
156669969	chr1:156669969:C:T	1.75023e-07	-1.52289e-10	-1.51298	2.02928e-06	-1.52289e-10	-1.49257	9.75964e-08	-1.52289e-10	-1.52113
156670364	chr1:156670364:G:A	5.23098e-08	-1.39989	-1.32083	5.04687e-07	-1.57933	-1.30474	2.36283e-08	-1.6738	-1.26572
156670516	chr1:156670516:C:T	7.50177e-08	-0.847789	-1.51239	4.75844e-07	-1.46804	-1.47488	2.88191e-08	-1.22288	-1.51804
156671141	chr1:156671141:C:T	5.69475e-08	-1.15868	-1.47709	1.12806e-06	-0.604391	-1.47537	2.73051e-08	-1.40418	-1.39072
156671699	chr1:156671699:T:C	2.01854e-06	-1.52289e-10	0.932223	3.27201e-05	-1.52289e-10	1.28773	1.2744e-06	-1.52289e-10	1.04826
156671745	chr1:156671745:C:T	1.0865e-07	-1.27503	-0.714744	6.67656e-07	-1.40236	-1.20188	3.73807e-08	-1.62813	-0.852685
156672952	chr1:156672952:G:C	1.87248e-07	-1.52289e-10	-1.44547	2.01444e-06	-1.52289e-10	-1.49991	1.05296e-07	-1.52289e-10	-1.44519
156674126	chr1:156674126:T:C	2.09906e-07	-1.30307	-0.0281772	1.13983e-06	-1.43284	-0.63654	6.41487e-08	-1.63991	-0.300848
156674296	chr1:156674296:T:C	1.19411e-07	-0.689631	-1.20571	8.58469e-07	-1.11143	-1.24143	4.63449e-08	-1.11252	-1.15334
156674694	chr1:156674694:G:A	1.98023e-07	-1.52289e-10	-1.38952	2.43397e-06	-1.52289e-10	-1.31073	1.11136e-07	-1.52289e-10	-1.39122
156674719	chr1:156674719:G:T	1.81456e-07	-1.52289e-10	-1.47689	2.13126e-06	-1.52289e-10	-1.44354	1.21019e-07	-1.52289e-10	-1.30602
156674937	chr1:156674937:C:T	5.02304e-08	-1.24137	-1.51992	4.08709e-07	-1.65335	-1.44166	2.005e-08	-1.57947	-1.52427
156674988	chr1:156674988:T:TG	2.98707e-07	-0.978442	-5.03233e-10	5.86105e-06	-0.431927	-5.03233e-10	1.90608e-07	-0.851746	-5.03233e-10
156675609	chr1:156675609:T:C	1.3313e-06	-1.52289e-10	0.516008	1.99936e-05	-1.52289e-10	0.795158	8.37571e-07	-1.52289e-10	0.628539
156675675	chr1:156675675:G:A	7.71973e-07	-1.52289e-10	-0.0289542	1.18037e-05	-1.52289e-10	0.268156	4.06744e-07	-1.52289e-10	-0.0937833
156675791	chr1:156675791:A:G	3.99555e-08	-1.46548	-1.52465	3.66558e-07	-1.68307	-1.52079	1.82371e-08	-1.67397	-1.52454
156675815	chr1:156675815:G:A	3.79306e-08	-1.55164	-1.4905	3.60341e-07	-1.71782	-1.50315	1.80854e-08	-1.70484	-1.50203
156676156	chr1:156676156:C:T	4.43805e-08	-1.36049	-1.52461	4.14573e-07	-1.68643	-1.39434	1.91038e-08	-1.62996	-1.52212
156676248	chr1:156676248:C:T	1.7789e-07	-1.52289e-10	-1.49674	2.02902e-06	-1.52289e-10	-1.4927	9.72839e-08	-1.52289e-10	-1.52433
156677793	chr1:156677793:T:G	7.21632e-08	-1.44495	-0.954029	8.37218e-07	-1.70357	-0.674357	3.07108e-08	-1.66743	-1.00992
156678139	chr1:156678139:G:A	2.65984e-07	-1.64442	0.549954	4.89239e-06	-1.6714	1.05882	1.59217e-07	-1.67348	0.641783
156678332	chr1:156678332:T:G	2.18561e-07	-1.52289e-10	-1.29084	2.93788e-06	-1.52289e-10	-1.12257	1.47262e-07	-1.52289e-10	-1.10975
156678601	chr1:156678601:A:G	6.08408e-08	-1.1966	-1.37305	4.98928e-07	-1.47116	-1.42439	2.75185e-08	-1.41321	-1.3739
156679112	chr1:156679112:G:C	4.12658e-08	-1.71778	-1.24009	3.77982e-07	-1.71438	-1.45879	2.51168e-08	-1.69353	-1.1849
156679131	chr1:156679131:C:T	1.45713e-06	-1.52289e-10	0.606319	2.26472e-05	-1.52289e-10	0.919782	9.01653e-07	-1.52289e-10	0.702264
156679398	chr1:156679398:T:C	1.09471e-07	-1.57268	-0.409562	1.52008e-06	-1.71192	-0.0695685	4.9622e-08	-1.69586	-0.50167
156679600	chr1:156679600:G:C	2.62323e-07	-1.52289e-10	-1.10833	3.03368e-06	-1.52289e-10	-1.09048	1.37696e-07	-1.52289e-10	-1.17692
156679650	chr1:156679650:T:C	4.467e-08	-1.35911	-1.51949	4.3475e-07	-1.69613	-1.33711	1.91968e-08	-1.63827	-1.50895
156679764	chr1:156679764:A:G	8.20067e-08	-1.59093	-0.680173	1.15782e-06	-1.71563	-0.338082	3.9249e-08	-1.7025	-0.729538
156680231	chr1:156680231:T:G	1.68153e-07	-1.55303	-5.03233e-10	1.64339e-06	-1.7035	-5.03233e-10	8.25025e-08	-1.68914	-5.03233e-10
156680368	chr1:156680368:G:A	1.09924e-07	-1.57624	-0.401877	1.53228e-06	-1.71265	-0.0608489	4.99241e-08	-1.69721	-0.494257
156680638	chr1:156680638:G:T	4.14952e-07	-1.52289e-10	-0.64974	3.62357e-06	-1.52289e-10	-0.912797	1.98092e-07	-1.52289e-10	-0.813233
156680874	chr1:156680874:C:T	4.16021e-07	-1.52289e-10	-0.647168	3.63127e-06	-1.52289e-10	-0.910674	1.9855e-07	-1.52289e-10	-0.810925
156680899	chr1:156680899:G:A	3.66109e-07	-1.52289e-10	-0.774973	3.4733e-06	-1.52289e-10	-0.955152	1.86267e-07	-1.52289e-10	-0.874786
156681700	chr1:156681700:C:T	3.38073e-08	-1.66409	-1.49314	3.5913e-07	-1.70771	-1.51662	1.79864e-08	-1.68957	-1.52277
156682225	chr1:156682225:A:G	3.2349e-08	-1.69131	-1.51001	5.43342e-07	-1.33594	-1.47434	1.77871e-08	-1.69904	-1.52446
156682480	chr1:156682480:C:T	3.053e-06	-1.52289e-10	1.34598	7.24501e-05	-1.52289e-10	2.08264	2.19908e-06	-1.52289e-10	1.59383
156682511	chr1:156682511:A:G	3.47791e-08	-1.70462	-1.42427	4.36787e-07	-1.71409	-1.31448	2.07578e-08	-1.71036	-1.35868
156682770	chr1:156682770:C:A	4.4611e-08	-1.48703	-1.39289	4.39966e-07	-1.71815	-1.30316	2.29602e-08	-1.5149	-1.45331
156682776	chr1:156682776:C:T	3.60233e-08	-1.65001	-1.44373	4.33705e-07	-1.677	-1.35865	2.10889e-08	-1.66256	-1.39065
156682809	chr1:156682809:G:A	1.59587e-06	-1.52289e-10	0.697271	1.27201e-05	-1.52289e-10	0.342925	7.14347e-07	-1.52289e-10	0.469403
156683181	chr1:156683181:C:T	5.98875e-07	-1.52289e-10	-0.28285	4.98802e-06	-1.52289e-10	-0.593217	2.81072e-07	-1.52289e-10	-0.463355
156683279	chr1:156683279:ATATT:A	2.19155e-07	-1.28812	-5.03233e-10	3.08769e-06	-1.07283	-5.03233e-10	1.23125e-07	-1.28877	-5.03233e-10
156683348	chr1:156683348:A:G	1.61099e-07	-1.59589	-5.03233e-10	1.6899e-06	-1.67559	-5.03233e-10	8.56193e-08	-1.65206	-5.03233e-10
156684103	chr1:156684103:G:A	4.32892e-08	-1.57619	-1.33381	5.7799e-07	-1.71766	-1.03079	2.29861e-08	-1.71137	-1.25571
156684135	chr1:156684135:G:A	4.11397e-08	-1.5937	-1.36723	5.47288e-07	-1.71798	-1.08506	2.20544e-08	-1.71187	-1.29658
156684159	chr1:156684159:A:G	1.78963e-07	-1.52289e-10	-1.49072	2.14069e-06	-1.52289e-10	-1.43913	1.07577e-07	-1.52289e-10	-1.42376
156684513	chr1:156684513:C:T	2.24542e-07	-1.52289e-10	-1.26384	2.31429e-06	-1.52289e-10	-1.36115	1.19967e-07	-1.52289e-10	-1.31475
156685069	chr1:156685069:TG:T	2.28502e-07	-1.52289e-10	-1.24636	2.8389e-06	-1.52289e-10	-1.15684	1.22737e-07	-1.52289e-10	-1.29192
156685182	chr1:156685182:G:A	1.80021e-07	-1.52289e-10	-1.48483	1.98631e-06	-1.52289e-10	-1.51398	9.91717e-08	-1.52289e-10	-1.50511
156685198	chr1:156685198:G:A	5.96608e-07	-0.286644	-5.03233e-10	5.24494e-06	-0.542993	-5.03233e-10	1.78314e-07	-0.918423	-5.03233e-10
156685235	chr1:156685235:A:G	1.94992e-07	-1.52289e-10	-1.40494	2.06555e-06	-1.52289e-10	-1.47486	1.01931e-07	-1.52289e-10	-1.47767
156685423	chr1:156685423:T:C	5.6543e-08	-1.46181	-1.18109	6.29316e-07	-1.70289	-0.960487	3.33332e-08	-1.68503	-0.91038
156685481	chr1:156685481:G:A	1.81472e-07	-1.52289e-10	-1.4768	2.20573e-06	-1.52289e-10	-1.4092	1.14509e-07	-1.52289e-10	-1.36131
156685688	chr1:156685688:T:G	1.43915e-07	-1.70868	-5.03233e-10	1.89493e-06	-1.56107	-5.03233e-10	8.2867e-08	-1.68473	-5.03233e-10
156685737	chr1:156685737:C:T	2.03813e-07	-1.52289e-10	-1.3607	2.50505e-06	-1.52289e-10	-1.28195	1.10502e-07	-1.52289e-10	-1.39693
156686014	chr1:156686014:C:T	8.57161e-08	-0.750928	-1.47594	6.81712e-07	-1.18012	-1.40328	2.6346e-08	-1.32263	-1.50802
156686331	chr1:156686331:C:T	6.92652e-08	-1.39031	-1.04965	4.44125e-07	-1.71031	-1.3016	2.51769e-08	-1.6623	-1.21374
156686463	chr1:156686463:T:C	3.82885e-07	-1.52289e-10	-0.730168	4.73289e-06	-1.52289e-10	-0.645719	2.29886e-07	-1.52289e-10	-0.664382
156687344	chr1:156687344:G:T	6.8713e-07	-1.52289e-10	-0.145381	8.13327e-06	-1.52289e-10	-0.104293	2.91783e-07	-1.52289e-10	-0.425954
156687357	chr1:156687357:G:A	7.47555e-08	-1.38924	-0.974442	4.67919e-07	-1.71006	-1.24965	2.67819e-08	-1.66169	-1.15255
156687373	chr1:156687373:A:AAT	6.5528e-07	-1.52289e-10	-0.192841	6.34147e-06	-1.52289e-10	-0.353145	3.06822e-07	-1.52289e-10	-0.375699
156687396	chr1:156687396:T:C	2.50496e-07	-1.52289e-10	-1.15446	3.05789e-06	-1.52289e-10	-1.08253	1.47381e-07	-1.52289e-10	-1.10895
156687499	chr1:156687499:A:T	1.12471e-07	-0.442109	-1.5131	6.38652e-07	-1.13987	-1.50878	3.39712e-08	-1.06817	-1.50828
156687746	chr1:156687746:A:T	1.93647e-07	-1.52289e-10	-1.41187	2.36784e-06	-1.52289e-10	-1.33828	1.08932e-07	-1.52289e-10	-1.41124
156687793	chr1:156687793:G:A	9.52717e-08	-0.596516	-1.52466	5.79944e-07	-1.22274	-1.52234	3.02932e-08	-1.16893	-1.52211
156688383	chr1:156688383:G:A	2.37258e-07	-1.52289e-10	-1.20875	2.88206e-06	-1.52289e-10	-1.14175	1.38977e-07	-1.52289e-10	-1.16766
156688438	chr1:156688438:C:T	2.1338e-06	-1.52289e-10	0.987754	4.62746e-05	-1.52289e-10	1.63434	1.27354e-06	-1.52289e-10	1.04759
156688660	chr1:156688660:A:G	2.89553e-07	-1.52289e-10	-1.00956	2.97973e-06	-1.52289e-10	-1.10842	1.53906e-07	-1.52289e-10	-1.06562
156688912	chr1:156688912:G:T	1.73292e-07	-1.52289e-10	-1.52293	1.97081e-06	-1.52289e-10	-1.52181	9.7936e-08	-1.52289e-10	-1.51765
156689134	chr1:156689134:C:T	5.48948e-08	-1.46049	-1.21199	3.93124e-07	-1.71774	-1.41615	2.17944e-08	-1.68905	-1.33126
156689658	chr1:156689658:T:C	1.15114e-06	0.3706	-5.03233e-10	7.37445e-06	-0.202235	-5.03233e-10	4.52694e-07	0.0132493	-5.03233e-10
156689705	chr1:156689705:C:T	2.68068e-07	-1.52289e-10	-1.08666	2.6385e-06	-1.52289e-10	-1.23005	1.29355e-07	-1.52289e-10	-1.2394
156690101	chr1:156690101:G:A	6.56057e-08	-0.981006	-1.51324	4.84013e-07	-1.47513	-1.45077	2.4036e-08	-1.44288	-1.47954
156690441	chr1:156690441:C:T	1.73111e-07	-1.52289e-10	-1.52397	1.96534e-06	-1.52289e-10	-1.52459	9.90066e-08	-1.52289e-10	-1.50678
156690519	chr1:156690519:C:T	5.78679e-08	-1.44475	-1.17499	3.80722e-07	-1.71649	-1.44945	2.17246e-08	-1.66573	-1.35779
156691426	chr1:156691426:T:C	1.78775e-07	-1.52289e-10	-1.49178	2.05439e-06	-1.52289e-10	-1.48028	1.13435e-07	-1.52289e-10	-1.37073
156691448	chr1:156691448:C:T	1.89022e-07	-1.52289e-10	-1.43604	2.23648e-06	-1.52289e-10	-1.39535	1.03172e-07	-1.52289e-10	-1.46557
156691821	chr1:156691821:G:A	5.24065e-08	-1.32925	-1.38962	3.59004e-07	-1.70408	-1.52059	2.01836e-08	-1.60307	-1.49402
156691926	chr1:156691926:C:T	2.6901e-07	-1.52289e-10	-1.08315	2.5053e-06	-1.52289e-10	-1.28185	1.30881e-07	-1.52289e-10	-1.22768
156691978	chr1:156691978:G:A	2.91262e-07	-1.52289e-10	-1.00368	2.94731e-06	-1.52289e-10	-1.11936	1.4766e-07	-1.52289e-10	-1.10705
156692069	chr1:156692069:G:T	2.89529e-07	-1.00965	-5.03233e-10	2.29013e-06	-1.37165	-5.03233e-10	9.29267e-08	-1.57016	-5.03233e-10
156692275	chr1:156692275:T:C	1.79039e-07	-1.52289e-10	-1.4903	2.13879e-06	-1.52289e-10	-1.44002	9.85061e-08	-1.52289e-10	-1.51185
156692407	chr1:156692407:C:T	9.79612e-08	-1.35636	-0.736972	5.04503e-07	-1.70215	-1.18229	3.12443e-08	-1.62053	-1.0396
156692580	chr1:156692580:G:A	8.2921e-08	-1.49873	-0.76128	7.07085e-07	-1.67643	-0.870427	2.52879e-08	-1.69938	-1.17226
156692822	chr1:156692822:T:C	2.07244e-07	-1.52289e-10	-1.34401	2.18125e-06	-1.52289e-10	-1.42036	1.11276e-07	-1.52289e-10	-1.38995
156692842	chr1:156692842:G:A	1.677e-07	-1.55573	-5.03233e-10	1.90456e-06	-1.556	-5.03233e-10	1.35655e-07	-1.19185	-5.03233e-10
156692908	chr1:156692908:G:A	1.02774e-07	-0.523242	-1.52213	6.28109e-07	-1.14064	-1.52466	3.44701e-08	-1.04555	-1.51633
156692967	chr1:156692967:C:T	1.79347e-07	-1.66899	0.180408	2.58505e-06	-1.70933	0.458815	1.81994e-07	-1.62083	0.722836
156692984	chr1:156692984:A:C	1.74955e-07	-1.52289e-10	-1.51338	1.96994e-06	-1.52289e-10	-1.52225	9.91508e-08	-1.52289e-10	-1.50532
156693117	chr1:156693117:G:A	5.46003e-07	-1.52289e-10	-0.375279	4.63924e-06	-1.52289e-10	-0.665706	2.51482e-07	-1.52289e-10	-0.574596
156693139	chr1:156693139:A:G	5.39341e-08	-1.32194	-1.3682	4.00615e-07	-1.60538	-1.50963	5.93741e-08	-0.592069	-1.42604
156693518	chr1:156693518:A:G	1.82369e-07	-1.52289e-10	-1.47187	2.02129e-06	-1.52289e-10	-1.49652	1.07056e-07	-1.52289e-10	-1.42862
156693566	chr1:156693566:T:C	5.55318e-07	-1.52289e-10	-0.358363	4.62068e-06	-1.52289e-10	-0.669714	2.91846e-07	-1.52289e-10	-0.42574
156693590	chr1:156693590:CCT:C	2.05545e-07	-1.52289e-10	-1.35224	2.39185e-06	-1.52289e-10	-1.32819	1.08481e-07	-1.52289e-10	-1.41539
156693594	chr1:156693594:TC:T	3.7462e-08	-1.71298	-1.3416	4.29266e-07	-1.71673	-1.3292	2.18304e-08	-1.71414	-1.30453
156693596	chr1:156693596:TC:T	3.73981e-08	-1.71311	-1.34317	4.2861e-07	-1.71666	-1.3308	2.17954e-08	-1.71402	-1.30625
156693685	chr1:156693685:C:T	5.11032e-08	-1.71626	-1.0278	1.3965e-06	-1.23988	-0.626409	2.70556e-08	-1.69491	-1.10917
156693719	chr1:156693719:G:A	1.26041e-07	-0.49934	-1.34195	1.26468e-06	-0.617071	-1.34837	7.67636e-08	-0.414478	-1.34676
156693781	chr1:156693781:T:C	2.02421e-07	-1.52289e-10	-1.36755	2.06912e-06	-1.52289e-10	-1.47313	1.06031e-07	-1.52289e-10	-1.43823
156693787	chr1:156693787:C:T	2.0563e-07	-1.52289e-10	-1.35183	2.32494e-06	-1.52289e-10	-1.35656	1.02525e-07	-1.52289e-10	-1.47186
156693828	chr1:156693828:C:T	1.88444e-07	-1.52289e-10	-1.4391	2.03446e-06	-1.52289e-10	-1.49002	1.0332e-07	-1.52289e-10	-1.46414
156693962	chr1:156693962:C:T	1.78078e-07	-1.52289e-10	-1.49568	2.15186e-06	-1.52289e-10	-1.43392	1.00565e-07	-1.52289e-10	-1.49116
156694191	chr1:156694191:C:T	4.28799e-08	-1.71718	-1.20232	4.75972e-07	-1.71591	-1.22674	2.60188e-08	-1.69723	-1.14592
156694488	chr1:156694488:C:T	5.79893e-08	-1.4079	-1.20974	7.63936e-07	-1.28156	-1.18797	3.35089e-08	-1.31163	-1.27853
156694979	chr1:156694979:G:A	1.49196e-06	-1.52289e-10	0.629939	1.15502e-05	-1.52289e-10	0.24645	4.19576e-07	-1.52289e-10	-0.0627215
156695151	chr1:156695151:C:T	1.73062e-07	-1.52289e-10	-1.52426	1.96782e-06	-1.52289e-10	-1.52333	9.75948e-08	-1.52289e-10	-1.52114
156695242	chr1:156695242:C:T	1.75162e-07	-1.52289e-10	-1.51219	1.97372e-06	-1.52289e-10	-1.52034	9.86345e-08	-1.52289e-10	-1.51054
156695250	chr1:156695250:T:A	1.9317e-07	-1.52289e-10	-1.41433	2.34917e-06	-1.52289e-10	-1.3462	1.09167e-07	-1.52289e-10	-1.40909
156695568	chr1:156695568:G:T	2.28067e-07	-1.52289e-10	-1.24827	2.62527e-06	-1.52289e-10	-1.23507	1.16135e-07	-1.52289e-10	-1.34722
156695738	chr1:156695738:G:A	1.51358e-07	-1.65825	-5.03233e-10	1.81448e-06	-1.60446	-5.03233e-10	8.37244e-08	-1.67444	-5.03233e-10
156696046	chr1:156696046:T:TC	2.004e-07	-1.52289e-10	-1.37759	2.54622e-06	-1.52289e-10	-1.26565	1.07348e-07	-1.52289e-10	-1.42589
156696341	chr1:156696341:A:G	4.28037e-08	-1.4874	-1.43388	6.08405e-07	-1.31622	-1.38095	2.07114e-08	-1.59998	-1.4713
156696402	chr1:156696402:T:C	3.60768e-08	-1.67169	-1.42056	4.63314e-07	-1.71319	-1.25642	1.89789e-08	-1.717	-1.44164
156696437	chr1:156696437:G:A	4.1189e-08	-1.50028	-1.45946	6.14255e-07	-1.31624	-1.37136	2.08931e-08	-1.60965	-1.4529
156696750	chr1:156696750:T:C	1.81149e-07	-1.52289e-10	-1.47859	2.21217e-06	-1.52289e-10	-1.40628	9.92629e-08	-1.52289e-10	-1.50419
156697268	chr1:156697268:T:A	6.005e-08	-1.36077	-1.22196	1.09934e-06	-0.743328	-1.36222	4.41112e-08	-0.945299	-1.36995
156697282	chr1:156697282:G:A	4.58304e-08	-1.40139	-1.45156	1.07041e-06	-0.617343	-1.51487	3.42498e-08	-1.09582	-1.47247
156697607	chr1:156697607:C:T	3.73153e-08	-1.55154	-1.50696	4.1971e-07	-1.55275	-1.51569	1.96528e-08	-1.6014	-1.52234
156698610	chr1:156698610:G:A	3.26021e-08	-1.6692	-1.52433	3.76545e-07	-1.6618	-1.51517	2.71237e-08	-1.27784	-1.52372
156698639	chr1:156698639:T:C	1.73627e-07	-1.52289e-10	-1.521	1.96522e-06	-1.52289e-10	-1.52465	9.78348e-08	-1.52289e-10	-1.51869
156698685	chr1:156698685:A:G	4.30688e-07	-1.52289e-10	-0.612519	4.69533e-06	-1.52289e-10	-0.653688	2.36632e-07	-1.52289e-10	-0.635459
156699165	chr1:156699165:C:T	2.51054e-07	-1.52289e-10	-1.15223	2.86237e-06	-1.52289e-10	-1.14861	1.25728e-07	-1.52289e-10	-1.26784
156699323	chr1:156699323:C:G	2.59937e-07	-1.52289e-10	-1.11746	3.1049e-06	-1.52289e-10	-1.06728	1.37714e-07	-1.52289e-10	-1.17679
156699380	chr1:156699380:G:A	3.44516e-07	-0.835762	-5.03233e-10	5.94322e-06	-0.418004	-5.03233e-10	2.15245e-07	-0.730188	-5.03233e-10
156699558	chr1:156699558:G:A	4.45835e-07	-1.52289e-10	-0.577954	4.86565e-06	-1.52289e-10	-0.618055	2.45149e-07	-1.52289e-10	-0.600098
156700109	chr1:156700109:G:A	1.72869e-07	-1.52537	-5.03233e-10	2.02788e-06	-1.49326	-5.03233e-10	1.08704e-07	-1.41334	-5.03233e-10
156700125	chr1:156700125:T:C	7.46384e-08	-1.61207	-0.753177	9.82601e-07	-1.60003	-0.617778	6.85857e-08	-1.12844	-0.745444
156700244	chr1:156700244:G:A	1.79149e-07	-1.52289e-10	-1.48969	2.12979e-06	-1.52289e-10	-1.44423	1.01453e-07	-1.52289e-10	-1.48237
156700257	chr1:156700257:A:G	2.52689e-07	-1.52289e-10	-1.14575	3.01114e-06	-1.52289e-10	-1.09794	1.3428e-07	-1.52289e-10	-1.20204
156700753	chr1:156700753:C:T	1.23047e-07	-1.60078	-0.264555	1.83032e-06	-1.71182	0.116051	6.24295e-08	-1.44528	-0.522651
156700862	chr1:156700862:T:C	3.40084e-08	-1.68645	-1.46485	3.78675e-07	-1.69647	-1.47486	2.72827e-08	-1.33592	-1.45979
156701097	chr1:156701097:A:T	2.79168e-07	-1.52289e-10	-1.04609	3.327e-06	-1.52289e-10	-0.998185	1.45995e-07	-1.52289e-10	-1.11839
156701677	chr1:156701677:A:G	3.71675e-08	-1.62685	-1.43562	3.59192e-07	-1.70106	-1.5231	2.06033e-08	-1.64432	-1.4322
156702589	chr1:156702589:G:A	5.99778e-08	-1.34426	-1.23967	1.08829e-06	-0.766452	-1.3492	4.59554e-08	-0.918527	-1.35577
156702973	chr1:156702973:G:A	7.14522e-07	-1.52289e-10	-0.10629	6.00578e-06	-1.52289e-10	-0.407534	3.32298e-07	-1.52289e-10	-0.295933
156703098	chr1:156703098:C:T	1.73434e-07	-1.52289e-10	-1.5221	1.96549e-06	-1.52289e-10	-1.52452	9.81085e-08	-1.52289e-10	-1.51589
156703170	chr1:156703170:A:G	1.13726e-07	-1.37847	-0.565643	2.70907e-06	-1.01357	-0.190078	5.85761e-08	-1.4659	-0.565736
156703392	chr1:156703392:G:A	3.21947e-08	-1.71816	-1.48794	3.91988e-07	-1.62169	-1.51509	1.90095e-08	-1.64474	-1.51229
156704254	chr1:156704254:C:A	7.46858e-08	-1.59969	-0.764928	1.12057e-06	-1.34744	-0.738978	2.99047e-08	-1.70451	-0.999445
156704338	chr1:156704338:C:T	1.76739e-07	-1.50323	-5.03233e-10	2.39276e-06	-1.32781	-5.03233e-10	9.92993e-08	-1.50383	-5.03233e-10
156704349	chr1:156704349:C:T	2.56302e-07	-1.52289e-10	-1.13155	2.85486e-06	-1.52289e-10	-1.15123	1.64398e-07	-1.52289e-10	-0.999675
156704420	chr1:156704420:C:T	2.01913e-07	-1.52289e-10	-1.37007	2.47772e-06	-1.52289e-10	-1.29292	1.15537e-07	-1.52289e-10	-1.35238
156704996	chr1:156704996:C:T	1.77922e-07	-1.52289e-10	-1.49656	1.97365e-06	-1.52289e-10	-1.52037	9.91423e-08	-1.52289e-10	-1.50541
156705274	chr1:156705274:G:C	1.74303e-07	-1.51711	-5.03233e-10	2.15155e-06	-1.43407	-5.03233e-10	1.19907e-07	-1.31525	-5.03233e-10
156705734	chr1:156705734:C:T	1.68107e-07	-1.5533	-5.03233e-10	1.91998e-06	-1.54794	-5.03233e-10	1.45473e-07	-1.12198	-5.03233e-10
156705805	chr1:156705805:A:G	3.22626e-07	-1.52289e-10	-0.901411	3.42938e-06	-1.52289e-10	-0.967875	2.00435e-07	-1.52289e-10	-0.801476
156705938	chr1:156705938:C:G	1.73781e-07	-1.52289e-10	-1.52011	1.96521e-06	-1.52289e-10	-1.52466	9.72595e-08	-1.52289e-10	-1.52458
156705979	chr1:156705979:A:G	5.66324e-08	-1.71804	-0.923281	6.39321e-07	-1.70128	-0.946321	3.67285e-08	-1.68954	-0.808875
156706100	chr1:156706100:G:T	1.84714e-07	-1.52289e-10	-1.45909	2.14588e-06	-1.52289e-10	-1.43671	9.98416e-08	-1.52289e-10	-1.49838
156706388	chr1:156706388:G:C	2.96709e-07	-1.52289e-10	-0.985153	3.16808e-06	-1.52289e-10	-1.04713	1.82903e-07	-1.52289e-10	-0.89301
156706542	chr1:156706542:G:A	1.81064e-07	-1.52289e-10	-1.47905	2.09623e-06	-1.52289e-10	-1.46012	9.86568e-08	-1.52289e-10	-1.51032
156706761	chr1:156706761:G:T	1.5031e-07	-1.21076	-0.454439	3.61695e-06	-0.652033	-0.262591	6.7632e-08	-1.2278	-0.660083
156706963	chr1:156706963:C:T	5.45635e-08	-1.71619	-0.962346	6.09852e-07	-1.71141	-0.983389	3.60361e-08	-1.66762	-0.849827
156707249	chr1:156707249:G:A	1.14644e-06	-1.52289e-10	0.366516	1.22297e-05	-1.52289e-10	0.303612	5.31884e-07	-1.52289e-10	0.174459
156707766	chr1:156707766:AGCGCCCAGCCTCCT:A	1.85394e-07	-1.45542	-5.03233e-10	1.80373e-06	-1.6104	-5.03233e-10	8.69874e-08	-1.6362	-5.03233e-10
156707877	chr1:156707877:AGAT:A	1.42996e-07	-1.29647	-0.418616	3.78757e-06	-0.787632	-0.080899	7.66249e-08	-1.31243	-0.450617
156709085	chr1:156709085:G:A	1.5414e-07	-1.64004	-5.03233e-10	1.65611e-06	-1.69578	-5.03233e-10	8.26666e-08	-1.68715	-5.03233e-10
156709392	chr1:156709392:C:T	5.81968e-08	-1.32895	-1.28512	6.39515e-07	-1.55156	-1.09575	3.7586e-08	-1.13993	-1.33541
156709553	chr1:156709553:A:G	1.42693e-07	-1.59412	-0.123085	6.53535e-06	-1.13926	0.816226	8.81856e-08	-1.60147	-0.0210559
156709903	chr1:156709903:T:C	6.7488e-08	-1.32547	-1.14049	7.77938e-07	-1.54129	-0.910079	4.30655e-08	-1.13735	-1.20189
156710157	chr1:156710157:T:C	1.5225e-07	-1.65238	-5.03233e-10	1.66109e-06	-1.69278	-5.03233e-10	9.60043e-08	-1.53757	-5.03233e-10
156710263	chr1:156710263:T:C	1.95038e-06	-1.52289e-10	0.897874	2.11854e-05	-1.52289e-10	0.853056	8.95674e-07	-1.52289e-10	0.69561
156710276	chr1:156710276:A:C	1.89555e-06	-1.52289e-10	0.86936	2.06158e-05	-1.52289e-10	0.825804	8.71472e-07	-1.52289e-10	0.668218
156710520	chr1:156710520:A:G	3.30932e-08	-1.65402	-1.52456	3.59243e-07	-1.70013	-1.52388	2.08547e-08	-1.53993	-1.52446
156710809	chr1:156710809:G:A	3.36796e-08	-1.67538	-1.48563	3.70883e-07	-1.70979	-1.48233	2.07908e-08	-1.57936	-1.48809
156710976	chr1:156710976:C:T	3.44577e-08	-1.67084	-1.46733	3.74631e-07	-1.70833	-1.47374	2.1353e-08	-1.56921	-1.47156
156711740	chr1:156711740:C:T	2.37872e-07	-1.52289e-10	-1.20617	3.13121e-06	-1.52289e-10	-1.05884	1.52857e-07	-1.52289e-10	-1.07246
156712446	chr1:156712446:C:T	4.77327e-07	-1.52289e-10	-0.509703	5.14955e-06	-1.52289e-10	-0.561346	2.57807e-07	-1.52289e-10	-0.549756
156712572	chr1:156712572:T:C	3.49317e-07	-1.60294	0.781016	5.46492e-06	-1.71722	1.21531	1.75491e-07	-1.44148	0.507099
156712970	chr1:156712970:G:A	2.02624e-06	-1.52289e-10	0.936032	1.76273e-05	-1.52289e-10	0.669193	7.54389e-07	-1.52289e-10	0.523942
156712986	chr1:156712986:G:T	2.18614e-07	-1.52289e-10	-1.2906	2.24758e-06	-1.52289e-10	-1.3904	1.1065e-07	-1.52289e-10	-1.3956
156713363	chr1:156713363:A:G	3.54976e-07	-1.52289e-10	-0.805853	3.91153e-06	-1.52289e-10	-0.836327	2.3203e-07	-1.52289e-10	-0.655098
156713525	chr1:156713525:C:T	1.72765e-07	-1.52597	-5.03233e-10	1.8209e-06	-1.60092	-5.03233e-10	1.00748e-07	-1.48935	-5.03233e-10
156713642	chr1:156713642:A:G	2.65492e-07	-1.52289e-10	-1.09632	2.75636e-06	-1.52289e-10	-1.18635	1.56992e-07	-1.52289e-10	-1.04577
156713860	chr1:156713860:A:G	1.63931e-07	-1.57846	-5.03233e-10	1.91651e-06	-1.54975	-5.03233e-10	8.5869e-08	-1.64914	-5.03233e-10
156714000	chr1:156714000:C:T	1.77979e-07	-1.52289e-10	-1.49624	1.98275e-06	-1.52289e-10	-1.51577	9.74274e-08	-1.52289e-10	-1.52286
156714001	chr1:156714001:G:A	2.2406e-07	-1.3137	0.0477066	1.54225e-06	-1.57464	-0.192371	8.771e-08	-1.38703	-0.240905
156714158	chr1:156714158:C:A	1.97165e-07	-1.52289e-10	-1.39386	2.29527e-06	-1.52289e-10	-1.36941	1.1131e-07	-1.52289e-10	-1.38965
156714415	chr1:156714415:G:A	1.08707e-07	-1.46656	-0.522685	1.48177e-06	-1.02725	-0.77977	4.45153e-08	-1.5477	-0.758433
156714511	chr1:156714511:G:A	7.65162e-07	-1.52289e-10	-0.0378157	8.18466e-06	-1.52289e-10	-0.0979944	2.7715e-07	-1.52289e-10	-0.477408
156714536	chr1:156714536:TG:T	7.59058e-08	-1.43807	-0.910342	1.12354e-06	-0.889994	-1.19378	3.35296e-08	-1.53784	-1.0517
156714709	chr1:156714709:C:T	1.73752e-07	-1.52289e-10	-1.52028	2.00384e-06	-1.52289e-10	-1.50519	1.00986e-07	-1.52289e-10	-1.48699
156715652	chr1:156715652:A:G	3.92386e-07	-1.52289e-10	-0.705657	4.73355e-06	-1.52289e-10	-0.645581	2.71754e-07	-1.52289e-10	-0.497069
156716213	chr1:156716213:A:C	4.36909e-08	-1.41468	-1.48608	5.05345e-07	-1.68703	-1.19574	2.54215e-08	-1.40261	-1.46376
156716610	chr1:156716610:A:G	5.139e-07	-0.265936	-0.169939	2.32131e-06	-0.939235	-0.418888	2.60584e-07	-0.272011	-0.26703
156716626	chr1:156716626:C:T	7.87742e-08	-1.11912	-1.1922	5.95164e-07	-1.49139	-1.22778	3.79165e-08	-1.17975	-1.28683
156716778	chr1:156716778:T:C	7.18598e-07	-1.52289e-10	-0.100602	9.14965e-06	-1.52289e-10	0.0134596	3.57774e-07	-1.52289e-10	-0.222065
156716844	chr1:156716844:C:A	5.0739e-08	-1.28446	-1.46675	7.4948e-07	-0.98798	-1.50065	2.55161e-08	-1.39148	-1.47117
156716932	chr1:156716932:G:A	5.56905e-08	-1.51025	-1.14784	8.40678e-07	-1.06128	-1.31252	2.58628e-08	-1.58715	-1.26201
156717309	chr1:156717309:C:T	4.13755e-07	-1.52289e-10	-0.65263	4.9967e-06	-1.52289e-10	-0.591479	2.87308e-07	-1.52289e-10	-0.441411
156717387	chr1:156717387:G:A	2.02451e-07	-1.52289e-10	-1.3674	2.1645e-06	-1.52289e-10	-1.42807	1.12117e-07	-1.52289e-10	-1.38242
156717784	chr1:156717784:C:T	6.9832e-08	-1.45622	-0.975594	4.66928e-07	-1.71224	-1.2496	3.07071e-08	-1.48193	-1.19554
156718304	chr1:156718304:C:T	2.01926e-07	-1.52289e-10	-1.37001	2.2009e-06	-1.52289e-10	-1.41139	1.12119e-07	-1.52289e-10	-1.3824
156718328	chr1:156718328:T:C	1.86748e-07	-1.52289e-10	-1.44814	2.05369e-06	-1.52289e-10	-1.48062	1.02047e-07	-1.52289e-10	-1.47653
156718580	chr1:156718580:A:G	4.00231e-08	-1.51667	-1.47178	7.07862e-07	-1.02756	-1.5182	2.02181e-08	-1.59502	-1.50037
156718913	chr1:156718913:C:T	1.84127e-07	-1.52289e-10	-1.46228	2.03223e-06	-1.52289e-10	-1.49112	1.0093e-07	-1.52289e-10	-1.48754
156718945	chr1:156718945:G:A	1.82609e-07	-1.52289e-10	-1.47056	1.98307e-06	-1.52289e-10	-1.51561	1.0213e-07	-1.52289e-10	-1.47572
156718993	chr1:156718993:C:G	4.44713e-07	-1.52289e-10	-0.580475	5.6442e-06	-1.52289e-10	-0.469628	3.06317e-07	-1.52289e-10	-0.377344
156719421	chr1:156719421:G:A	1.78047e-07	-1.52289e-10	-1.49586	1.97093e-06	-1.52289e-10	-1.52175	1.00413e-07	-1.52289e-10	-1.49267
156719486	chr1:156719486:G:A	2.16234e-07	-1.30154	-5.03233e-10	1.95514e-06	-1.5298	-5.03233e-10	1.10108e-07	-1.40051	-5.03233e-10
156719689	chr1:156719689:T:C	6.06734e-08	-1.38287	-1.18953	5.16534e-07	-1.63033	-1.23054	2.89067e-08	-1.4303	-1.30759
156720425	chr1:156720425:G:A	1.73007e-07	-1.52289e-10	-1.52457	1.97267e-06	-1.52289e-10	-1.52087	9.86223e-08	-1.52289e-10	-1.51067
156720447	chr1:156720447:C:T	6.79836e-08	-1.02208	-1.43656	1.14996e-06	-0.793961	-1.26657	3.97753e-08	-0.961507	-1.45721
156722152	chr1:156722152:G:C	1.7982e-07	-1.52289e-10	-1.48595	2.08465e-06	-1.52289e-10	-1.46565	1.01646e-07	-1.52289e-10	-1.48047
156722477	chr1:156722477:A:G	1.81855e-07	-1.52289e-10	-1.47469	2.15333e-06	-1.52289e-10	-1.43324	1.0005e-07	-1.52289e-10	-1.4963
156722514	chr1:156722514:T:C	1.64481e-06	-1.52289e-10	0.727478	1.77722e-05	-1.52289e-10	0.67738	5.92788e-07	-1.52289e-10	0.282871
156723182	chr1:156723182:A:G	2.16697e-06	-1.52289e-10	1.00318	1.91029e-05	-1.52289e-10	0.749585	6.27276e-07	-1.52289e-10	0.339421
156723226	chr1:156723226:C:G	2.13792e-07	-0.147009	-1.16589	2.36567e-06	-0.299579	-1.03962	5.30356e-08	-0.897301	-1.2337
156724066	chr1:156724066:G:A	3.80176e-07	-1.52289e-10	-0.73727	4.51501e-06	-1.52289e-10	-0.692848	2.43709e-07	-1.52289e-10	-0.60599
156724642	chr1:156724642:T:C	1.55686e-07	-1.63006	-5.03233e-10	1.71225e-06	-1.66245	-5.03233e-10	9.93726e-08	-1.50309	-5.03233e-10
156724663	chr1:156724663:T:C	1.86703e-07	-1.52289e-10	-1.44838	2.13168e-06	-1.52289e-10	-1.44335	9.99545e-08	-1.52289e-10	-1.49725
156724789	chr1:156724789:G:A	1.92736e-07	-1.52289e-10	-1.41658	2.32337e-06	-1.52289e-10	-1.35724	1.08144e-07	-1.52289e-10	-1.4185
156724848	chr1:156724848:C:T	4.30874e-08	-1.57082	-1.34385	5.66121e-07	-1.37373	-1.39548	2.46651e-08	-1.54883	-1.34775
156725147	chr1:156725147:T:C	2.09044e-07	-1.52289e-10	-1.33536	2.35968e-06	-1.52289e-10	-1.34173	1.08538e-07	-1.52289e-10	-1.41487
156725208	chr1:156725208:C:T	6.90086e-08	-1.29525	-1.14843	1.06689e-06	-1.27693	-0.858575	4.29061e-08	-1.16216	-1.18079
156725252	chr1:156725252:C:T	2.39295e-07	-1.52289e-10	-1.20021	2.57372e-06	-1.52289e-10	-1.2549	1.51444e-07	-1.52289e-10	-1.08175
156725542	chr1:156725542:T:C	5.17379e-06	1.87346	-5.03233e-10	2.89492e-05	1.16529	-5.03233e-10	7.3599e-07	0.49925	-5.03233e-10
156725712	chr1:156725712:A:G	1.88962e-07	-1.52289e-10	-1.43636	1.98574e-06	-1.52289e-10	-1.51426	9.73599e-08	-1.52289e-10	-1.52355
156725745	chr1:156725745:G:A	5.08655e-08	-1.63562	-1.1131	6.8168e-07	-1.5647	-1.01875	2.9673e-08	-1.64722	-1.0645
156726047	chr1:156726047:T:C	1.73489e-07	-1.52289e-10	-1.52179	1.97228e-06	-1.52289e-10	-1.52107	9.74536e-08	-1.52289e-10	-1.52259
156726396	chr1:156726396:C:T	6.60854e-08	-1.69292	-0.79404	7.89378e-07	-1.62104	-0.815731	3.43525e-08	-1.67512	-0.890167
156726543	chr1:156726543:T:G	3.13077e-07	-1.52289e-10	-0.931456	2.97347e-06	-1.52289e-10	-1.11053	1.50846e-07	-1.52289e-10	-1.0857
156726773	chr1:156726773:TCAA:T	1.85964e-07	-1.52289e-10	-1.45235	2.02992e-06	-1.52289e-10	-1.49226	1.0056e-07	-1.52289e-10	-1.49121
156726811	chr1:156726811:G:A	2.47905e-07	0.0400261	-1.20488	2.71638e-06	-0.116258	-1.0847	5.87471e-08	-0.759949	-1.26877
156726819	chr1:156726819:C:CT	1.789e-07	-1.52289e-10	-1.49108	2.02584e-06	-1.52289e-10	-1.49427	1.02168e-07	-1.52289e-10	-1.47535
156727264	chr1:156727264:T:C	1.72994e-07	-1.52289e-10	-1.52465	2.01543e-06	-1.52289e-10	-1.49943	1.03041e-07	-1.52289e-10	-1.46684
156728106	chr1:156728106:C:T	1.75923e-07	-1.50786	-5.03233e-10	1.83465e-06	-1.5934	-5.03233e-10	1.31397e-07	-1.22374	-5.03233e-10
156728472	chr1:156728472:GCGCGC:G	2.20487e-07	-1.52289e-10	-1.28206	2.72539e-06	-1.52289e-10	-1.19764	1.2476e-07	-1.52289e-10	-1.27557
156730185	chr1:156730185:G:A	1.7455e-07	-1.52289e-10	-1.51569	2.07342e-06	-1.52289e-10	-1.47105	1.04644e-07	-1.52289e-10	-1.45141
156730368	chr1:156730368:C:T	3.67736e-07	-1.52289e-10	-0.77054	4.59603e-06	-1.52289e-10	-0.675063	1.99221e-07	-1.52289e-10	-0.807553
156730627	chr1:156730627:G:T	5.76053e-07	-1.52289e-10	-0.321704	7.44788e-06	-1.52289e-10	-0.192327	2.97915e-07	-1.52289e-10	-0.405157
156730859	chr1:156730859:T:G	4.64377e-08	-1.42743	-1.41236	6.02978e-07	-1.6949	-1.01123	2.77415e-08	-1.40324	-1.3758
156730915	chr1:156730915:C:T	1.90276e-07	-1.52289e-10	-1.42943	2.27875e-06	-1.52289e-10	-1.37663	1.10149e-07	-1.52289e-10	-1.40014
156731269	chr1:156731269:G:A	6.91432e-08	-1.68842	-0.7533	8.29519e-07	-1.61206	-0.775101	3.55989e-08	-1.67182	-0.857826
156731313	chr1:156731313:G:A	1.88267e-07	-1.52289e-10	-1.44004	2.05798e-06	-1.52289e-10	-1.47853	1.12437e-07	-1.52289e-10	-1.37957
156731580	chr1:156731580:T:C	4.28629e-08	-1.46043	-1.45947	5.35558e-07	-1.42292	-1.40178	2.32281e-08	-1.47289	-1.48372
156731719	chr1:156731719:C:T	1.73329e-07	-1.52289e-10	-1.52271	1.96522e-06	-1.52289e-10	-1.52465	9.73522e-08	-1.52289e-10	-1.52363
156732065	chr1:156732065:A:G	1.78456e-07	-1.52289e-10	-1.49356	2.05141e-06	-1.52289e-10	-1.48173	1.00938e-07	-1.52289e-10	-1.48746
156734849	chr1:156734849:C:CT	2.7691e-07	-1.52289e-10	-1.05421	3.39589e-06	-1.52289e-10	-0.977692	1.25355e-07	-1.52289e-10	-1.27081
156735801	chr1:156735801:G:C	6.57007e-07	-1.52289e-10	-0.190209	7.91737e-06	-1.52289e-10	-0.131197	2.56746e-07	-1.52289e-10	-0.553878
156736030	chr1:156736030:C:T	5.80337e-08	-1.21616	-1.40072	3.99831e-07	-1.60357	-1.5134	3.17307e-08	-1.20597	-1.43871
156736493	chr1:156736493:T:G	4.63626e-08	-1.42898	-1.41243	5.88827e-07	-1.39039	-1.33949	2.49291e-08	-1.44093	-1.445
156736889	chr1:156736889:CTCCT:C	1.73006e-07	-1.52289e-10	-1.52458	1.96696e-06	-1.52289e-10	-1.52377	9.78642e-08	-1.52289e-10	-1.51839
156737094	chr1:156737094:C:T	1.84582e-07	-1.52289e-10	-1.45981	2.19169e-06	-1.52289e-10	-1.41558	1.06186e-07	-1.52289e-10	-1.43678
156737122	chr1:156737122:C:T	1.86772e-07	-1.44801	-5.03233e-10	1.84693e-06	-1.58673	-5.03233e-10	9.42739e-08	-1.55576	-5.03233e-10
156737336	chr1:156737336:AAG:A	1.78079e-07	-1.52289e-10	-1.49567	2.15761e-06	-1.52289e-10	-1.43125	1.09842e-07	-1.52289e-10	-1.40293
156737342	chr1:156737342:T:C	1.86385e-07	-1.45009	-5.03233e-10	2.14738e-06	-1.43601	-5.03233e-10	9.25823e-08	-1.57387	-5.03233e-10
156737905	chr1:156737905:G:A	2.97543e-07	0.541972	-1.52432	5.02231e-06	0.913424	-1.49979	1.3329e-07	0.314648	-1.52408
156737983	chr1:156737983:T:G	4.88574e-07	-1.52289e-10	-0.486414	5.95488e-06	-1.52289e-10	-0.416045	1.9195e-07	-1.52289e-10	-0.844733
156738334	chr1:156738334:T:G	4.06635e-08	-1.45737	-1.51521	3.99523e-07	-1.59309	-1.52465	3.12868e-08	-1.13614	-1.52263
156739429	chr1:156739429:C:T	1.85137e-07	-1.52289e-10	-1.45681	2.01152e-06	-1.52289e-10	-1.50137	1.00251e-07	-1.52289e-10	-1.49429
156739562	chr1:156739562:T:C	1.43474e-07	-1.71175	-5.03233e-10	1.69608e-06	-1.67194	-5.03233e-10	8.07425e-08	-1.7107	-5.03233e-10
156739710	chr1:156739710:G:A	4.19448e-07	-1.52289e-10	-0.638965	5.29123e-06	-1.52289e-10	-0.534205	2.2736e-07	-1.52289e-10	-0.67543
156739810	chr1:156739810:T:G	5.82153e-08	-1.26685	-1.34691	3.96504e-07	-1.62822	-1.49711	3.10303e-08	-1.26512	-1.40188
156739829	chr1:156739829:T:A	3.75533e-07	0.0916953	-0.841252	4.29958e-06	0.52925	-1.27099	1.69869e-07	-0.161423	-0.805517
156739939	chr1:156739939:T:G	1.86795e-07	-1.52289e-10	-1.44789	2.22339e-06	-1.52289e-10	-1.40122	1.07724e-07	-1.52289e-10	-1.42239
156740335	chr1:156740335:T:A	1.72993e-07	-1.52289e-10	-1.52466	1.96841e-06	-1.52289e-10	-1.52303	9.72655e-08	-1.52289e-10	-1.52452
156740963	chr1:156740963:G:A	1.73533e-07	-1.52289e-10	-1.52153	1.97689e-06	-1.52289e-10	-1.51873	9.73525e-08	-1.52289e-10	-1.52363
156741831	chr1:156741831:C:A	5.67403e-08	-1.2458	-1.39362	3.95436e-07	-1.61687	-1.51115	3.10355e-08	-1.23415	-1.43268
156741875	chr1:156741875:A:T	1.43084e-07	-1.71447	-5.03233e-10	1.67673e-06	-1.68341	-5.03233e-10	8.01451e-08	-1.71813	-5.03233e-10
156742411	chr1:156742411:A:C	3.69279e-07	-0.76635	-5.03233e-10	3.94807e-06	-0.827029	-5.03233e-10	1.43229e-07	-1.13752	-5.03233e-10
156742981	chr1:156742981:G:A	4.23142e-08	-1.43179	-1.50099	4.08309e-07	-1.57444	-1.52155	3.28397e-08	-1.09712	-1.51321
156743720	chr1:156743720:C:T	4.72453e-07	-1.52289e-10	-0.519965	5.75434e-06	-1.52289e-10	-0.450302	1.86937e-07	-1.52289e-10	-0.871194
156744825	chr1:156744825:C:T	3.22192e-07	-1.52289e-10	-0.902757	3.04415e-06	-1.52289e-10	-1.08703	1.54148e-07	-1.52289e-10	-1.06405
156745041	chr1:156745041:C:T	2.19565e-07	-1.52289e-10	-1.28625	2.3842e-06	-1.52289e-10	-1.33139	1.26785e-07	-1.52289e-10	-1.25947
156745586	chr1:156745586:C:T	3.10761e-08	-1.71814	-1.52333	3.69401e-07	-1.71061	-1.48552	1.78617e-08	-1.69964	-1.51967
156745791	chr1:156745791:T:C	1.77471e-07	-1.52289e-10	-1.4991	2.03718e-06	-1.52289e-10	-1.48869	1.00338e-07	-1.52289e-10	-1.49342
156745969	chr1:156745969:C:T	2.0883e-07	-1.52289e-10	-1.33638	2.21722e-06	-1.52289e-10	-1.404	1.1386e-07	-1.52289e-10	-1.367
156746272	chr1:156746272:CTCTGCTTTT:C	2.55951e-07	-1.52289e-10	-1.13292	2.92742e-06	-1.52289e-10	-1.12614	1.40922e-07	-1.52289e-10	-1.15376
156746283	chr1:156746283:T:C	2.55951e-07	-1.52289e-10	-1.13292	2.92742e-06	-1.52289e-10	-1.12614	1.40922e-07	-1.52289e-10	-1.15376
156746287	chr1:156746287:C:CTA	2.55951e-07	-1.52289e-10	-1.13292	2.92742e-06	-1.52289e-10	-1.12614	1.40922e-07	-1.52289e-10	-1.15376
156746292	chr1:156746292:C:T	4.69678e-08	-1.31635	-1.5121	5.86094e-07	-1.22166	-1.51287	2.36935e-08	-1.43935	-1.49742
156746407	chr1:156746407:C:T	1.8636e-07	-0.21643	-1.23379	2.03799e-06	-0.36574	-1.12255	4.72038e-08	-0.951033	-1.29646
156746806	chr1:156746806:G:A	5.24286e-08	-1.30482	-1.41363	6.27453e-07	-1.65242	-1.01392	3.1414e-08	-1.27747	-1.37725
156746897	chr1:156746897:G:A	1.81391e-07	-1.52289e-10	-1.47725	2.22664e-06	-1.52289e-10	-1.39976	1.14103e-07	-1.52289e-10	-1.36486
156747015	chr1:156747015:C:A	2.08756e-07	-1.52289e-10	-1.33674	2.21653e-06	-1.52289e-10	-1.40431	1.13822e-07	-1.52289e-10	-1.36733
156747756	chr1:156747756:AG:A	2.24491e-07	-1.26407	-5.03233e-10	2.19429e-06	-1.4144	-5.03233e-10	1.72805e-07	-0.949802	-5.03233e-10
156748342	chr1:156748342:G:C	1.84454e-07	-1.52289e-10	-1.46051	2.10793e-06	-1.52289e-10	-1.45455	9.92685e-08	-1.52289e-10	-1.50414
156748409	chr1:156748409:A:G	2.11277e-07	-1.52289e-10	-1.32473	2.67783e-06	-1.52289e-10	-1.21525	1.08522e-07	-1.52289e-10	-1.41502
156748531	chr1:156748531:G:C	2.17728e-07	-1.29466	-5.03233e-10	1.99911e-06	-1.50755	-5.03233e-10	1.23175e-07	-1.28836	-5.03233e-10
156748646	chr1:156748646:G:A	2.28858e-07	-1.2448	-5.03233e-10	2.17974e-06	-1.42105	-5.03233e-10	1.34618e-07	-1.19953	-5.03233e-10
156748656	chr1:156748656:G:C	6.44417e-08	-1.16962	-1.34252	4.16817e-07	-1.58022	-1.49515	3.46995e-08	-1.15754	-1.3977
156748928	chr1:156748928:C:G	1.73276e-07	-1.52289e-10	-1.52302	1.97781e-06	-1.52289e-10	-1.51826	1.0353e-07	-1.52289e-10	-1.46211
156749061	chr1:156749061:G:C	1.77177e-07	-1.52289e-10	-1.50075	2.11992e-06	-1.52289e-10	-1.44888	1.11763e-07	-1.52289e-10	-1.38558
156749546	chr1:156749546:T:C	3.05646e-07	-1.52289e-10	-0.955475	3.19181e-06	-1.52289e-10	-1.03967	1.77256e-07	-1.52289e-10	-0.92437
156749803	chr1:156749803:CA:C	5.87122e-07	-1.52289e-10	-0.302672	7.07816e-06	-1.52289e-10	-0.243242	2.34148e-07	-1.52289e-10	-0.646013
156749851	chr1:156749851:G:A	3.45865e-07	-1.52289e-10	-0.831857	4.00129e-06	-1.52289e-10	-0.813639	1.89191e-07	-1.52289e-10	-0.859208
156750031	chr1:156750031:G:C	1.76362e-07	-1.52289e-10	-1.50537	2.09905e-06	-1.52289e-10	-1.45877	1.10249e-07	-1.52289e-10	-1.39922
156750589	chr1:156750589:T:C	3.84776e-07	-1.52289e-10	-0.725241	4.83159e-06	-1.52289e-10	-0.625082	2.09818e-07	-1.52289e-10	-0.755724
156750590	chr1:156750590:A:G	2.70649e-07	0.121434	-1.19852	1.7644e-06	-0.391041	-1.2414	1.00162e-07	-0.17189	-1.32328
156750758	chr1:156750758:G:A	6.76387e-08	-1.10704	-1.35668	4.30175e-07	-1.54658	-1.49724	3.69023e-08	-1.09146	-1.40223
156751115	chr1:156751115:C:T	3.11949e-08	-1.71305	-1.5246	3.82281e-07	-1.65015	-1.51171	1.79858e-08	-1.71798	-1.49441
156751240	chr1:156751240:T:A	6.41018e-08	-1.17244	-1.34499	4.16716e-07	-1.57972	-1.49589	3.45776e-08	-1.15744	-1.40132
156751770	chr1:156751770:C:T	2.09739e-07	-1.52289e-10	-1.33204	2.49836e-06	-1.52289e-10	-1.28462	1.1141e-07	-1.52289e-10	-1.38875
156752201	chr1:156752201:G:A	1.8162e-07	-1.52289e-10	-1.47599	2.07318e-06	-1.52289e-10	-1.47117	9.84471e-08	-1.52289e-10	-1.51245
156752520	chr1:156752520:A:G	2.69029e-07	-1.08308	-5.03233e-10	2.43602e-06	-1.30989	-5.03233e-10	1.70938e-07	-0.960664	-5.03233e-10
156752632	chr1:156752632:G:C	5.19312e-08	-1.24125	-1.48673	3.90851e-07	-1.6166	-1.52309	2.90402e-08	-1.23083	-1.50245
156752866	chr1:156752866:T:C	3.15723e-08	-1.71653	-1.50909	4.28615e-07	-1.57772	-1.46973	1.93114e-08	-1.70292	-1.43835
156752907	chr1:156752907:C:T	1.79772e-07	-1.52289e-10	-1.48621	2.07092e-06	-1.52289e-10	-1.47226	1.01951e-07	-1.52289e-10	-1.47747
156753137	chr1:156753137:A:T	1.73699e-07	-1.52289e-10	-1.52058	1.98695e-06	-1.52289e-10	-1.51366	9.78771e-08	-1.52289e-10	-1.51825
156753468	chr1:156753468:G:A	3.74761e-07	-1.52289e-10	-0.751614	4.7417e-06	-1.52289e-10	-0.64386	1.67398e-07	-1.52289e-10	-0.981592
156753704	chr1:156753704:C:T	4.22614e-07	-1.52289e-10	-0.631446	4.66058e-06	-1.52289e-10	-0.661117	2.18454e-07	-1.52289e-10	-0.71539
156753787	chr1:156753787:A:G	5.41537e-07	-1.52289e-10	-0.383492	6.50587e-06	-1.52289e-10	-0.327552	2.18718e-07	-1.52289e-10	-0.714185
156753840	chr1:156753840:G:A	5.55955e-08	-1.69872	-0.961078	6.41391e-07	-1.5997	-1.04467	2.83706e-08	-1.68681	-1.06981
156753856	chr1:156753856:G:A	2.82256e-07	-1.52289e-10	-1.03509	3.1988e-06	-1.52289e-10	-1.03748	1.97426e-07	-1.52289e-10	-0.816602
156754356	chr1:156754356:A:C	1.73045e-07	-1.52289e-10	-1.52435	1.97199e-06	-1.52289e-10	-1.52121	9.73647e-08	-1.52289e-10	-1.5235
156754441	chr1:156754441:T:C	3.77029e-07	-1.52289e-10	-0.745582	4.78548e-06	-1.52289e-10	-0.63467	1.68333e-07	-1.52289e-10	-0.976019
156754500	chr1:156754500:C:T	3.43583e-07	-1.52289e-10	-0.838474	3.42382e-06	-1.52289e-10	-0.969498	2.19718e-07	-1.52289e-10	-0.709623
156754536	chr1:156754536:A:G	2.01711e-07	-1.37107	-5.03233e-10	2.25365e-06	-1.38771	-5.03233e-10	8.76339e-08	-1.6288	-5.03233e-10
156754554	chr1:156754554:G:A	3.36231e-07	-1.52289e-10	-0.860106	3.38018e-06	-1.52289e-10	-0.982329	2.03162e-07	-1.52289e-10	-0.787962
156754701	chr1:156754701:C:T	5.82922e-07	-1.52289e-10	-0.309851	7.02315e-06	-1.52289e-10	-0.251045	2.32709e-07	-1.52289e-10	-0.652176
156754764	chr1:156754764:T:C	3.43211e-07	-1.52289e-10	-0.83956	3.43805e-06	-1.52289e-10	-0.965352	2.07514e-07	-1.52289e-10	-0.766767
156754928	chr1:156754928:A:G	4.10358e-07	-1.52289e-10	-0.660875	5.16573e-06	-1.52289e-10	-0.55821	2.22277e-07	-1.52289e-10	-0.698043
156755101	chr1:156755101:C:T	1.76328e-07	-1.52289e-10	-1.50556	1.96966e-06	-1.52289e-10	-1.5224	9.94674e-08	-1.52289e-10	-1.50214
156755161	chr1:156755161:C:T	3.61721e-08	-1.71053	-1.37909	5.4522e-07	-1.53575	-1.27107	2.40576e-08	-1.68997	-1.23154
156755209	chr1:156755209:G:A	5.63953e-08	-1.18492	-1.46059	4.02847e-07	-1.58524	-1.52421	3.1481e-08	-1.17122	-1.48136
156755252	chr1:156755252:G:T	1.74309e-07	-1.52289e-10	-1.51707	1.96551e-06	-1.52289e-10	-1.52451	9.77186e-08	-1.52289e-10	-1.51987
156755346	chr1:156755346:C:T	5.47222e-08	-1.7114	-0.964237	6.16432e-07	-1.63592	-1.04815	2.78088e-08	-1.70372	-1.07289
156755534	chr1:156755534:C:T	3.12129e-08	-1.71723	-1.51984	3.97237e-07	-1.67841	-1.44507	1.7715e-08	-1.71578	-1.51177
156755750	chr1:156755750:C:T	1.83208e-07	-1.52289e-10	-1.46728	2.11491e-06	-1.52289e-10	-1.45124	1.0413e-07	-1.52289e-10	-1.45633
156755861	chr1:156755861:T:G	5.85145e-08	-1.2777	-1.33093	7.74652e-07	-1.29119	-1.16441	3.71499e-08	-1.17745	-1.30955
156755955	chr1:156755955:C:T	1.74332e-07	-1.52289e-10	-1.51694	2.05774e-06	-1.52289e-10	-1.47865	9.81686e-08	-1.52289e-10	-1.51528
156756011	chr1:156756011:G:A	1.99812e-07	-1.52289e-10	-1.38053	2.17689e-06	-1.52289e-10	-1.42236	1.16095e-07	-1.52289e-10	-1.34756
156756129	chr1:156756129:G:A	3.6038e-08	-1.70742	-1.38591	5.48023e-07	-1.52162	-1.28007	2.39605e-08	-1.68433	-1.24123
156756690	chr1:156756690:A:C	1.73656e-07	-1.52289e-10	-1.52083	1.96531e-06	-1.52289e-10	-1.52461	9.72996e-08	-1.52289e-10	-1.52417
156757358	chr1:156757358:C:T	3.97647e-07	-1.52289e-10	-0.692339	4.04124e-06	-1.52289e-10	-0.803705	2.42939e-07	-1.52289e-10	-0.609155
156757414	chr1:156757414:C:T	5.63407e-08	-1.70015	-0.946338	6.47069e-07	-1.60371	-1.03185	2.86745e-08	-1.68885	-1.05711
156757461	chr1:156757461:G:A	6.16192e-08	-1.0604	-1.49654	4.29294e-07	-1.5263	-1.51957	3.4665e-08	-1.04582	-1.51042
156757683	chr1:156757683:C:T	1.86795e-07	-1.44789	-5.03233e-10	1.84793e-06	-1.58619	-5.03233e-10	9.44049e-08	-1.55437	-5.03233e-10
156758380	chr1:156758380:A:G	2.38289e-07	0.295251	-1.49967	3.13028e-06	0.465376	-1.52451	1.14613e-07	0.141434	-1.50184
156758403	chr1:156758403:A:C	9.03765e-08	-1.67149	-0.502433	1.06839e-06	-1.58088	-0.55322	4.47955e-08	-1.64955	-0.65031
156758491	chr1:156758491:G:A	1.73062e-07	-1.52289e-10	-1.52425	1.96523e-06	-1.52289e-10	-1.52465	9.83364e-08	-1.52289e-10	-1.51357
156758534	chr1:156758534:A:G	1.89918e-07	-1.52289e-10	-1.43131	2.08694e-06	-1.52289e-10	-1.46456	1.09992e-07	-1.52289e-10	-1.40156
156758624	chr1:156758624:A:T	4.49576e-08	-1.6879	-1.18428	4.55367e-07	-1.71307	-1.27384	2.44926e-08	-1.68589	-1.21771
156758977	chr1:156758977:G:A	1.72484e-06	0.774985	-5.03233e-10	3.34223e-05	1.30897	-5.03233e-10	1.05864e-06	0.862772	-5.03233e-10
156759026	chr1:156759026:C:G	5.25038e-07	-1.52289e-10	-0.414433	5.27564e-06	-1.52289e-10	-0.537157	3.23564e-07	-1.52289e-10	-0.322569
156759057	chr1:156759057:T:C	2.13011e-07	0.180121	-1.49668	2.77629e-06	0.345061	-1.5242	1.02889e-07	0.03062	-1.49893
156759692	chr1:156759692:G:A	8.52384e-08	-1.68155	-0.5509	1.00207e-06	-1.59856	-0.599627	4.23042e-08	-1.66194	-0.695139
156760298	chr1:156760298:TGGGGACAGAGGCCTG:T	3.54283e-07	-1.52289e-10	-0.807807	4.68337e-06	-1.52289e-10	-0.656239	2.30973e-07	-1.52289e-10	-0.659664
156760444	chr1:156760444:T:C	5.95164e-07	-1.52289e-10	-0.289068	7.16971e-06	-1.52289e-10	-0.230392	2.36574e-07	-1.52289e-10	-0.635707
156760588	chr1:156760588:G:A	1.80108e-07	-1.52289e-10	-1.48435	2.07586e-06	-1.52289e-10	-1.46988	1.02187e-07	-1.52289e-10	-1.47516
156760797	chr1:156760797:C:A	2.90687e-07	-1.52289e-10	-1.00566	3.29354e-06	-1.52289e-10	-1.00829	2.04444e-07	-1.52289e-10	-0.781672
156760807	chr1:156760807:C:T	3.14919e-08	-1.718	-1.51017	4.19173e-07	-1.59801	-1.47172	1.91457e-08	-1.70908	-1.44081
156761381	chr1:156761381:A:G	2.3301e-07	-1.52289e-10	-1.22682	2.37864e-06	-1.52289e-10	-1.33373	1.4769e-07	-1.52289e-10	-1.10685
156761500	chr1:156761500:T:C	8.99898e-08	-1.64941	-0.528795	1.0786e-06	-1.54511	-0.579483	4.48688e-08	-1.62325	-0.674973
156761836	chr1:156761836:A:G	7.45155e-08	-0.861804	-1.50509	9.59419e-07	-0.778623	-1.46306	5.35389e-08	-0.607146	-1.51441
156762029	chr1:156762029:C:G	1.74724e-07	-1.52289e-10	-1.5147	1.96543e-06	-1.52289e-10	-1.52455	9.84756e-08	-1.52289e-10	-1.51216
156762265	chr1:156762265:C:T	2.04616e-07	-1.52289e-10	-1.35677	2.18386e-06	-1.52289e-10	-1.41916	1.12277e-07	-1.52289e-10	-1.381
156762537	chr1:156762537:T:G	2.91628e-07	-1.52289e-10	-1.00242	2.88926e-06	-1.52289e-10	-1.13926	1.91482e-07	-1.52289e-10	-0.847174
156762599	chr1:156762599:G:A	2.48431e-07	-0.245421	-0.917316	1.45806e-06	-0.772599	-1.05055	1.17944e-07	-0.566174	-0.765585
156762628	chr1:156762628:T:A	2.96359e-07	-1.52289e-10	-0.986331	2.92902e-06	-1.52289e-10	-1.12559	1.9512e-07	-1.52289e-10	-0.828351
156762645	chr1:156762645:C:T	2.81229e-07	-1.52289e-10	-1.03874	2.79696e-06	-1.52289e-10	-1.17172	1.83707e-07	-1.52289e-10	-0.888625
156763199	chr1:156763199:T:C	4.08835e-08	-1.46113	-1.50604	4.09622e-07	-1.57271	-1.52006	3.14998e-08	-1.15237	-1.49962
156763273	chr1:156763273:C:T	2.92296e-07	-1.52289e-10	-1.00014	2.89131e-06	-1.52289e-10	-1.13855	1.91887e-07	-1.52289e-10	-0.84506
156763408	chr1:156763408:G:T	9.20908e-08	-1.67749	-0.477644	1.08381e-06	-1.59084	-0.528933	4.55253e-08	-1.65667	-0.62703
156763509	chr1:156763509:C:T	9.23511e-08	-0.777677	-1.37463	9.73789e-07	-0.830723	-1.39609	3.84676e-08	-1.14113	-1.31102
156763788	chr1:156763788:G:A	2.08219e-07	-1.33931	-5.03233e-10	2.46604e-06	-1.29764	-5.03233e-10	1.35698e-07	-1.19154	-5.03233e-10
156763898	chr1:156763898:T:G	2.72529e-07	-1.52289e-10	-1.07016	2.72334e-06	-1.52289e-10	-1.1984	1.77254e-07	-1.52289e-10	-0.924384
156763989	chr1:156763989:G:C	5.09725e-07	-1.52289e-10	-0.444033	6.1236e-06	-1.52289e-10	-0.388107	2.08143e-07	-1.52289e-10	-0.763739
156764212	chr1:156764212:A:G	2.69932e-07	-1.52289e-10	-1.07973	2.70455e-06	-1.52289e-10	-1.20532	1.7569e-07	-1.52289e-10	-0.933247
156764332	chr1:156764332:G:A	4.10536e-07	-1.52289e-10	-0.660439	5.1682e-06	-1.52289e-10	-0.557731	2.22368e-07	-1.52289e-10	-0.697632
156764440	chr1:156764440:G:A	1.75466e-07	-1.52289e-10	-1.51046	1.96905e-06	-1.52289e-10	-1.5227	9.82722e-08	-1.52289e-10	-1.51422
156764443	chr1:156764443:C:T	1.74833e-07	-1.52289e-10	-1.51408	2.07184e-06	-1.52289e-10	-1.47182	9.84615e-08	-1.52289e-10	-1.5123
156764865	chr1:156764865:G:A	4.10201e-08	-1.70806	-1.25578	6.47912e-07	-1.52205	-1.11221	2.85787e-08	-1.68551	-1.0638
156765241	chr1:156765241:C:T	2.92906e-07	-1.52289e-10	-0.998053	2.90267e-06	-1.52289e-10	-1.13463	1.92841e-07	-1.52289e-10	-0.8401
156765339	chr1:156765339:C:T	1.74777e-07	-1.52289e-10	-1.51439	1.96669e-06	-1.52289e-10	-1.5239	9.79486e-08	-1.52289e-10	-1.51752
156765346	chr1:156765346:G:A	7.25856e-07	-1.52289e-10	-0.0905523	7.39499e-06	-1.52289e-10	-0.199454	3.72556e-07	-1.52289e-10	-0.181578
156765391	chr1:156765391:C:A	4.85293e-08	-1.37538	-1.42036	8.34322e-07	-0.890486	-1.49091	2.41625e-08	-1.40858	-1.50859
156765602	chr1:156765602:G:A	6.7484e-08	-1.46504	-1.00097	8.42494e-07	-1.30353	-1.06811	3.15722e-08	-1.54029	-1.1094
156765620	chr1:156765620:G:A	3.90289e-07	0.309668	-1.02068	4.85379e-06	0.77075	-1.39125	2.13646e-07	0.308149	-1.04579
156765843	chr1:156765843:G:A	2.84683e-07	-1.52289e-10	-1.02653	3.22579e-06	-1.52289e-10	-1.02908	1.99422e-07	-1.52289e-10	-0.806541
156765846	chr1:156765846:C:T	1.74083e-07	-1.52289e-10	-1.51837	2.05191e-06	-1.52289e-10	-1.48149	9.80375e-08	-1.52289e-10	-1.51662
156765959	chr1:156765959:G:C	3.22635e-08	-1.71677	-1.4872	4.43111e-07	-1.58151	-1.43269	2.01679e-08	-1.70427	-1.39361
156766447	chr1:156766447:ACAGG:A	1.73083e-07	-1.52289e-10	-1.52413	1.97808e-06	-1.52289e-10	-1.51813	9.74754e-08	-1.52289e-10	-1.52237
156767287	chr1:156767287:G:A	1.95127e-07	-1.52289e-10	-1.40425	2.13451e-06	-1.52289e-10	-1.44202	1.13575e-07	-1.52289e-10	-1.3695
156768177	chr1:156768177:C:T	5.34179e-08	-1.34456	-1.35519	7.11067e-07	-1.34461	-1.19664	3.42625e-08	-1.22926	-1.33866
156768479	chr1:156768479:C:T	6.80207e-08	-1.65126	-0.806833	8.08866e-07	-1.46242	-0.949959	3.85951e-08	-1.63851	-0.810331
156768636	chr1:156768636:T:C	6.87088e-08	-0.98645	-1.46158	4.69785e-07	-1.4376	-1.51814	4.52731e-08	-0.817217	-1.47204
156768672	chr1:156768672:A:G	6.86437e-08	-1.6549	-0.794071	8.12883e-07	-1.46952	-0.937906	3.89615e-08	-1.64248	-0.796912
156768943	chr1:156768943:C:A	1.90113e-07	-1.52289e-10	-1.43029	2.07448e-06	-1.52289e-10	-1.47055	1.14391e-07	-1.52289e-10	-1.36235
156768962	chr1:156768962:C:A	2.95018e-07	-1.52289e-10	-0.990868	3.63508e-06	-1.52289e-10	-0.909624	1.90267e-07	-1.52289e-10	-0.853538
156769326	chr1:156769326:C:T	8.47556e-08	-1.69183	-0.546305	9.88951e-07	-1.6153	-0.596067	4.19072e-08	-1.67461	-0.691898
156769602	chr1:156769602:T:A	2.7163e-06	1.22912	-5.03233e-10	2.50326e-05	1.01992	-5.03233e-10	1.30439e-06	1.07153	-5.03233e-10
156769857	chr1:156769857:C:T	3.27144e-07	0.627134	-1.51464	5.49889e-06	0.960431	-1.45614	1.99776e-07	0.691038	-1.49581
156769992	chr1:156769992:A:G	2.51092e-07	-1.52289e-10	-1.15208	2.62127e-06	-1.52289e-10	-1.2366	1.4833e-07	-1.52289e-10	-1.10253
156770616	chr1:156770616:C:G	4.72384e-07	-1.52289e-10	-0.520111	6.38002e-06	-1.52289e-10	-0.347085	3.17656e-07	-1.52289e-10	-0.340998
156770736	chr1:156770736:A:G	1.97719e-07	-1.52289e-10	-1.39106	2.10072e-06	-1.52289e-10	-1.45798	1.16296e-07	-1.52289e-10	-1.34583
156771079	chr1:156771079:T:A	2.93271e-07	0.300195	-1.297	4.18865e-06	0.71428	-1.48216	1.6173e-07	0.327792	-1.34383
156771080	chr1:156771080:G:T	2.87484e-07	0.269769	-1.28651	4.07009e-06	0.680952	-1.47754	1.58481e-07	0.298165	-1.3345
156771376	chr1:156771376:G:A	4.64765e-07	-1.52289e-10	-0.536372	4.51555e-06	-1.52289e-10	-0.692728	2.83325e-07	-1.52289e-10	-0.45537
156771705	chr1:156771705:T:A	2.10729e-07	-1.52289e-10	-1.32733	2.24865e-06	-1.52289e-10	-1.38992	1.28381e-07	-1.52289e-10	-1.24697
156771875	chr1:156771875:G:A	2.48495e-07	-1.16248	-5.03233e-10	2.96329e-06	-1.11396	-5.03233e-10	1.71429e-07	-0.957797	-5.03233e-10
156773166	chr1:156773166:T:G	4.16334e-08	-1.56603	-1.38297	5.67532e-07	-1.48326	-1.28345	2.15702e-08	-1.71461	-1.31604
156773176	chr1:156773176:G:T	2.104e-07	-1.52289e-10	-1.32889	2.24478e-06	-1.52289e-10	-1.39165	1.28159e-07	-1.52289e-10	-1.24869
156773381	chr1:156773381:G:A	2.60284e-07	0.187243	-1.30337	3.71618e-06	0.595754	-1.48331	1.45055e-07	0.220707	-1.34556
156773501	chr1:156773501:A:C	1.91298e-07	-1.52289e-10	-1.42407	2.26166e-06	-1.52289e-10	-1.38416	1.03451e-07	-1.52289e-10	-1.46287
156773749	chr1:156773749:AC:A	1.91475e-07	-1.52289e-10	-1.42315	2.22036e-06	-1.52289e-10	-1.40258	1.17499e-07	-1.52289e-10	-1.33553
156774528	chr1:156774528:C:A	4.27728e-07	-1.52289e-10	-0.619416	5.3768e-06	-1.52289e-10	-0.518164	2.30661e-07	-1.52289e-10	-0.661019
156774613	chr1:156774613:A:G	3.95533e-07	-0.697671	-5.03233e-10	4.28922e-06	-0.744151	-5.03233e-10	1.52129e-07	-1.07724	-5.03233e-10
156774662	chr1:156774662:A:G	2.01195e-07	-1.52289e-10	-1.37363	2.18632e-06	-1.52289e-10	-1.41804	1.24221e-07	-1.52289e-10	-1.27991
156774905	chr1:156774905:C:T	1.7293e-06	0.777571	-5.03233e-10	3.14569e-05	1.24836	-5.03233e-10	1.0298e-06	0.83515	-5.03233e-10
156774945	chr1:156774945:T:C	8.06537e-08	-1.41935	-0.868392	2.59741e-06	-0.715147	-0.530593	4.7997e-08	-1.38754	-0.843285
156775019	chr1:156775019:T:C	5.28047e-07	-1.52289e-10	-0.408718	6.37534e-06	-1.52289e-10	-0.347818	2.14736e-07	-1.52289e-10	-0.732557
156775112	chr1:156775112:G:A	2.04962e-07	-1.35508	-5.03233e-10	2.39167e-06	-1.32827	-5.03233e-10	1.32918e-07	-1.21223	-5.03233e-10
156775228	chr1:156775228:G:A	4.9709e-08	-1.67471	-1.097	1.12885e-06	-1.26858	-0.810478	2.88434e-08	-1.66281	-1.07727
156775415	chr1:156775415:A:G	2.51022e-07	-1.52289e-10	-1.15236	2.47739e-06	-1.52289e-10	-1.29305	1.30501e-07	-1.52289e-10	-1.23059
156775426	chr1:156775426:C:T	1.75178e-07	-1.52289e-10	-1.5121	1.98057e-06	-1.52289e-10	-1.51687	1.00438e-07	-1.52289e-10	-1.49243
156775678	chr1:156775678:T:G	3.41761e-08	-1.70934	-1.43703	4.97815e-07	-1.53663	-1.36116	2.23661e-08	-1.68508	-1.30934
156775707	chr1:156775707:C:T	1.37589e-07	-0.924885	-0.828751	1.7926e-06	-0.947894	-0.668693	9.40593e-08	-0.732877	-0.825164
156776463	chr1:156776463:TAG:T	1.43473e-07	-1.13916	-0.572592	1.67526e-06	-1.01928	-0.665008	6.39273e-08	-1.23877	-0.705452
156776816	chr1:156776816:G:A	1.21228e-07	-1.36115	-0.519084	1.43153e-06	-1.21168	-0.629837	5.40711e-08	-1.44601	-0.665656
156777346	chr1:156777346:C:T	5.04934e-08	-1.6766	-1.07946	1.14308e-06	-1.27903	-0.787506	2.93489e-08	-1.66347	-1.05924
156777397	chr1:156777397:A:G	5.02173e-08	-1.6854	-1.07614	1.11868e-06	-1.30483	-0.783276	2.91107e-08	-1.67496	-1.0559
156777957	chr1:156777957:A:G	2.04467e-07	-1.52289e-10	-1.3575	2.42927e-06	-1.52289e-10	-1.31266	1.08964e-07	-1.52289e-10	-1.41095
156778042	chr1:156778042:T:C	2.11166e-07	-1.52289e-10	-1.32526	2.25253e-06	-1.52289e-10	-1.3882	1.28698e-07	-1.52289e-10	-1.2445
156778073	chr1:156778073:C:G	6.32775e-08	-1.14154	-1.38883	6.78788e-07	-1.54796	-1.03974	4.27772e-08	-0.979948	-1.36601
156778393	chr1:156778393:T:C	4.2261e-08	-1.6868	-1.24724	6.97657e-07	-1.45254	-1.10775	2.98081e-08	-1.64874	-1.05845
156778602	chr1:156778602:T:A	3.84203e-07	-1.52289e-10	-0.726732	4.55284e-06	-1.52289e-10	-0.684505	1.74181e-07	-1.52289e-10	-0.941871
156778856	chr1:156778856:A:G	2.40057e-07	-1.52289e-10	-1.19703	2.35736e-06	-1.52289e-10	-1.34271	1.4128e-07	-1.52289e-10	-1.15123
156778913	chr1:156778913:C:T	6.14693e-08	-1.11236	-1.44701	4.37768e-07	-1.51336	-1.51296	3.99036e-08	-0.956544	-1.45895
156779339	chr1:156779339:T:A	1.35286e-07	-1.04252	-0.727993	1.78268e-06	-1.06551	-0.556622	9.10796e-08	-0.866495	-0.723737
156779461	chr1:156779461:G:T	7.25695e-08	-0.936193	-1.45717	1.23699e-06	-0.468621	-1.51895	3.12314e-08	-1.18393	-1.47662
156779535	chr1:156779535:C:CTAA	4.70396e-07	-1.52289e-10	-0.524329	5.67017e-06	-1.52289e-10	-0.465036	1.95171e-07	-1.52289e-10	-0.828092
156779630	chr1:156779630:AAGT:A	4.19188e-07	-1.52289e-10	-0.639584	4.11541e-06	-1.52289e-10	-0.785518	2.56231e-07	-1.52289e-10	-0.555885
156779635	chr1:156779635:C:A	2.36964e-07	-1.52289e-10	-1.21	2.33708e-06	-1.52289e-10	-1.35135	1.38989e-07	-1.52289e-10	-1.16757
156779740	chr1:156779740:C:A	2.77121e-07	-1.52289e-10	-1.05345	3.5352e-06	-1.52289e-10	-0.937487	1.5396e-07	-1.52289e-10	-1.06528
156779781	chr1:156779781:T:A	2.39933e-07	-1.52289e-10	-1.19754	2.71599e-06	-1.52289e-10	-1.2011	1.61443e-07	-1.52289e-10	-1.01782
156779862	chr1:156779862:C:T	7.0784e-08	-1.39478	-1.0235	2.21171e-06	-0.685399	-0.721089	3.69476e-08	-1.48659	-1.00588
156779976	chr1:156779976:C:T	6.80484e-07	-0.636229	0.48113	6.58841e-06	-0.983608	0.668665	3.05688e-07	-0.5792	0.199799
156780008	chr1:156780008:A:T	3.75789e-08	-1.70645	-1.34501	5.71316e-07	-1.52164	-1.23842	2.57201e-08	-1.68013	-1.17457
156780402	chr1:156780402:T:A	4.18029e-08	-1.54905	-1.39589	5.69709e-07	-1.46226	-1.30062	2.13349e-08	-1.71105	-1.33057
156780707	chr1:156780707:C:T	1.75049e-07	-1.52289e-10	-1.51284	1.96605e-06	-1.52289e-10	-1.52423	9.8693e-08	-1.52289e-10	-1.50995
156780798	chr1:156780798:G:C	1.00947e-06	-1.52289e-10	0.239276	8.76655e-06	-1.52289e-10	-0.0293125	2.99262e-07	-1.52289e-10	-0.400646
156780847	chr1:156780847:C:T	2.17636e-07	-1.29508	-5.03233e-10	2.18923e-06	-1.41671	-5.03233e-10	1.79168e-07	-0.913643	-5.03233e-10
156781017	chr1:156781017:T:C	6.60818e-08	-1.08998	-1.39703	4.53429e-07	-1.50125	-1.48992	4.27568e-08	-0.933774	-1.41266
156781023	chr1:156781023:C:T	2.23979e-07	-1.52289e-10	-1.26635	2.77253e-06	-1.52289e-10	-1.1805	1.26724e-07	-1.52289e-10	-1.25996
156781285	chr1:156781285:A:C	6.42475e-08	-1.10431	-1.41085	4.46504e-07	-1.50965	-1.49691	4.15449e-08	-0.949651	-1.42554
156781372	chr1:156781372:G:A	5.12548e-08	-1.68251	-1.05859	8.805e-07	-1.44229	-0.885228	3.80257e-08	-1.64244	-0.821259
156781524	chr1:156781524:T:C	9.46857e-07	-1.52289e-10	0.175244	1.07924e-05	-1.52289e-10	0.17859	5.23489e-07	-1.52289e-10	0.15855
156781834	chr1:156781834:G:T	9.03181e-08	-1.69908	-0.475484	1.21783e-06	-1.68943	-0.313759	6.1432e-08	-1.6851	-0.298935
156782198	chr1:156782198:C:G	2.21319e-07	-1.2783	-5.03233e-10	2.22045e-06	-1.40255	-5.03233e-10	1.83354e-07	-0.890548	-5.03233e-10
156782256	chr1:156782256:C:G	1.39734e-07	-1.03174	-0.706425	1.844e-06	-1.05358	-0.534732	9.39497e-08	-0.85384	-0.705367
156782439	chr1:156782439:AT:A	1.40434e-07	-1.01489	-0.718272	1.85139e-06	-1.03699	-0.547329	9.46585e-08	-0.834761	-0.716929
156782578	chr1:156782578:T:C	4.4222e-08	-1.39691	-1.49177	4.22176e-07	-1.60504	-1.45755	2.23962e-08	-1.59248	-1.40059
156782820	chr1:156782820:T:A	1.83028e-07	0.021996	-1.49026	2.83148e-06	0.364897	-1.52435	1.06363e-07	0.0654299	-1.50054
156782914	chr1:156782914:T:A	7.99859e-08	-1.28158	-1.01447	9.53997e-07	-1.2801	-0.967253	3.52346e-08	-1.52429	-1.01565
156783065	chr1:156783065:C:T	1.42237e-07	-1.3801	-0.340305	1.71252e-06	-1.18132	-0.480966	6.91767e-08	-1.47447	-0.39083
156783068	chr1:156783068:C:G	2.16583e-07	-1.29993	-5.03233e-10	2.18025e-06	-1.42082	-5.03233e-10	1.77977e-07	-0.920311	-5.03233e-10
156783517	chr1:156783517:G:A	1.78693e-07	-1.52289e-10	-1.49223	2.01373e-06	-1.52289e-10	-1.50027	1.03315e-07	-1.52289e-10	-1.46418
156783532	chr1:156783532:A:G	3.46729e-07	-1.52289e-10	-0.829361	4.12213e-06	-1.52289e-10	-0.783887	1.59805e-07	-1.52289e-10	-1.02801
156783591	chr1:156783591:C:T	2.03598e-07	-1.52289e-10	-1.36176	2.18618e-06	-1.52289e-10	-1.4181	1.07395e-07	-1.52289e-10	-1.42546
156783621	chr1:156783621:C:T	1.81583e-07	-1.52289e-10	-1.47619	2.04204e-06	-1.52289e-10	-1.48631	1.05536e-07	-1.52289e-10	-1.44291
156783636	chr1:156783636:C:T	1.75294e-07	-1.52289e-10	-1.51144	1.96663e-06	-1.52289e-10	-1.52394	9.8847e-08	-1.52289e-10	-1.50839
156783778	chr1:156783778:A:G	1.82277e-07	-1.52289e-10	-1.47237	2.05017e-06	-1.52289e-10	-1.48234	1.06083e-07	-1.52289e-10	-1.43775
156784125	chr1:156784125:T:A	1.8488e-07	-1.52289e-10	-1.4582	2.00119e-06	-1.52289e-10	-1.50652	9.97219e-08	-1.52289e-10	-1.49958
156784239	chr1:156784239:G:A	1.9912e-07	-1.52289e-10	-1.384	2.14679e-06	-1.52289e-10	-1.43628	1.05527e-07	-1.52289e-10	-1.443
156784307	chr1:156784307:C:G	4.57635e-08	-1.67781	-1.1766	7.76704e-07	-1.42927	-1.02368	3.30608e-08	-1.63567	-0.967947
156784381	chr1:156784381:A:T	2.12989e-07	-1.31666	-5.03233e-10	2.15034e-06	-1.43463	-5.03233e-10	1.74049e-07	-0.942632	-5.03233e-10
156784486	chr1:156784486:G:A	7.20989e-08	-1.41366	-0.986204	8.87463e-07	-1.28897	-1.03067	3.29834e-08	-1.48971	-1.11625
156784673	chr1:156784673:T:C	7.83039e-08	-1.01994	-1.29736	6.38165e-07	-1.35199	-1.29742	4.34622e-08	-0.925235	-1.40484
156785036	chr1:156785036:C:A	2.50427e-07	-1.52289e-10	-1.15474	2.47303e-06	-1.52289e-10	-1.29481	1.30272e-07	-1.52289e-10	-1.23234
156785310	chr1:156785310:G:A	9.18835e-08	-1.69623	-0.461157	1.24112e-06	-1.68594	-0.29831	6.21742e-08	-1.68862	-0.283412
156785401	chr1:156785401:C:A	7.31303e-08	-0.976434	-1.40923	4.83278e-07	-1.43142	-1.496	4.7991e-08	-0.80703	-1.42392
156785724	chr1:156785724:C:T	1.85048e-07	-1.52289e-10	-1.45729	2.00185e-06	-1.52289e-10	-1.50618	9.97639e-08	-1.52289e-10	-1.49916
156785757	chr1:156785757:T:G	2.5322e-07	-1.52289e-10	-1.14364	2.45715e-06	-1.52289e-10	-1.30125	1.49159e-07	-1.52289e-10	-1.09695
156785986	chr1:156785986:A:G	6.96543e-08	-1.01788	-1.41648	4.68887e-07	-1.45799	-1.49966	4.54762e-08	-0.854053	-1.43072
156785993	chr1:156785993:A:G	5.64405e-08	-1.68811	-0.956603	1.28879e-06	-1.31379	-0.632763	3.27106e-08	-1.67798	-0.936291
156787262	chr1:156787262:T:C	4.4104e-08	-1.39242	-1.49893	4.36267e-07	-1.5132	-1.51656	3.5282e-08	-1.04767	-1.49093
156787854	chr1:156787854:C:T	1.81613e-07	-1.52289e-10	-1.47602	2.00251e-06	-1.52289e-10	-1.50586	9.8916e-08	-1.52289e-10	-1.5077
156787855	chr1:156787855:G:A	5.23531e-08	-1.56244	-1.15745	6.58824e-07	-1.53331	-1.08425	2.83975e-08	-1.58117	-1.1745
156787862	chr1:156787862:T:TG	1.76463e-07	-1.52289e-10	-1.50479	1.99226e-06	-1.52289e-10	-1.51099	1.01568e-07	-1.52289e-10	-1.48124
156788083	chr1:156788083:G:A	2.20034e-07	-1.52289e-10	-1.28412	2.33117e-06	-1.52289e-10	-1.35389	1.35065e-07	-1.52289e-10	-1.19621
156788134	chr1:156788134:T:C	4.20341e-07	-1.52289e-10	-0.636838	5.28434e-06	-1.52289e-10	-0.535508	2.27029e-07	-1.52289e-10	-0.676888
156788545	chr1:156788545:T:C	1.38092e-07	-1.35066	-0.399319	1.61828e-06	-1.20091	-0.517983	6.08102e-08	-1.43748	-0.556726
156788810	chr1:156788810:C:T	1.37292e-07	-1.33269	-0.423109	1.61607e-06	-1.1791	-0.541164	6.04066e-08	-1.42214	-0.578729
156789072	chr1:156789072:C:T	5.45364e-08	-1.23818	-1.44086	5.85705e-07	-1.59877	-1.13643	3.63677e-08	-1.08044	-1.42784
156789233	chr1:156789233:G:A	1.87757e-07	-1.52289e-10	-1.44275	2.01836e-06	-1.52289e-10	-1.49797	1.00694e-07	-1.52289e-10	-1.48988
156789489	chr1:156789489:T:C	4.84726e-07	-1.52289e-10	-0.494321	5.84776e-06	-1.52289e-10	-0.434197	1.99647e-07	-1.52289e-10	-0.805417
156789793	chr1:156789793:G:A	1.23857e-07	-1.51424	-0.344542	1.44653e-06	-1.35996	-0.47113	6.12644e-08	-1.59122	-0.395547
156789853	chr1:156789853:G:A	3.65233e-07	-0.777367	-5.03233e-10	3.96495e-06	-0.822762	-5.03233e-10	1.43013e-07	-1.13903	-5.03233e-10
156790024	chr1:156790024:A:G	2.33321e-07	-1.22549	-5.03233e-10	2.32689e-06	-1.35573	-5.03233e-10	1.97196e-07	-0.817767	-5.03233e-10
156790244	chr1:156790244:G:C	1.38796e-07	-1.03181	-0.713091	1.8298e-06	-1.0538	-0.542251	9.33715e-08	-0.854139	-0.711241
156790963	chr1:156790963:T:C	2.27576e-07	-1.52289e-10	-1.25042	2.2688e-06	-1.52289e-10	-1.38101	1.33134e-07	-1.52289e-10	-1.21061
156791224	chr1:156791224:C:T	1.73536e-07	-1.52289e-10	-1.52152	1.96527e-06	-1.52289e-10	-1.52463	1.0055e-07	-1.52289e-10	-1.49131
156791628	chr1:156791628:A:G	2.69108e-07	-1.52289e-10	-1.08279	2.66486e-06	-1.52289e-10	-1.2201	1.20837e-07	-1.52289e-10	-1.30753
156791826	chr1:156791826:C:T	7.25178e-08	-1.03015	-1.36392	4.76678e-07	-1.46531	-1.47586	4.67527e-08	-0.867117	-1.38998
156792191	chr1:156792191:A:G	3.34988e-07	-1.52289e-10	-0.86381	3.9777e-06	-1.52289e-10	-0.819552	1.55123e-07	-1.52289e-10	-1.05775
156792626	chr1:156792626:G:A	1.84125e-07	-1.52289e-10	-1.46229	2.0669e-06	-1.52289e-10	-1.47421	1.07437e-07	-1.52289e-10	-1.42507
156792701	chr1:156792701:C:T	4.51432e-08	-1.69146	-1.1766	7.46402e-07	-1.46907	-1.02368	3.23858e-08	-1.6563	-0.967947
156793489	chr1:156793489:TG:T	4.35266e-08	-1.69054	-1.21399	7.18413e-07	-1.46459	-1.06638	3.10012e-08	-1.65367	-1.01427
156793541	chr1:156793541:ACT:A	1.47172e-07	-1.61936	-0.0669445	1.55798e-06	-1.50468	-0.252187	7.09388e-08	-1.58209	-0.25806
156793839	chr1:156793839:G:C	2.85423e-07	-1.52289e-10	-1.02393	2.91756e-06	-1.52289e-10	-1.12951	1.75911e-07	-1.52289e-10	-0.931988
156794059	chr1:156794059:G:A	1.7812e-07	-1.52289e-10	-1.49545	2.00821e-06	-1.52289e-10	-1.50301	1.02937e-07	-1.52289e-10	-1.46785
156794073	chr1:156794073:T:C	1.7968e-07	-1.52289e-10	-1.48673	2.02281e-06	-1.52289e-10	-1.49577	1.04312e-07	-1.52289e-10	-1.45458
156794246	chr1:156794246:T:C	1.37836e-07	-1.05776	-0.694078	1.82464e-06	-1.07789	-0.520977	9.25461e-08	-0.881737	-0.692522
156794385	chr1:156794385:G:A	4.51806e-08	-1.68562	-1.18161	7.56137e-07	-1.45015	-1.02964	3.24959e-08	-1.64659	-0.974262
156794485	chr1:156794485:A:C	2.32147e-07	-1.52289e-10	-1.23053	2.30322e-06	-1.52289e-10	-1.36595	1.35998e-07	-1.52289e-10	-1.18933
156796041	chr1:156796041:A:G	1.83851e-07	-1.52289e-10	-1.46378	2.06478e-06	-1.52289e-10	-1.47523	1.07228e-07	-1.52289e-10	-1.42701
156796181	chr1:156796181:C:T	1.33475e-07	-1.05612	-0.72787	1.75944e-06	-1.07758	-0.557679	8.96276e-08	-0.880355	-0.725947
156796453	chr1:156796453:G:T	1.7553e-07	-1.52289e-10	-1.5101	1.99704e-06	-1.52289e-10	-1.50859	9.74455e-08	-1.52289e-10	-1.52267
156796823	chr1:156796823:T:A	3.31265e-07	-1.52289e-10	-0.874985	4.32098e-06	-1.52289e-10	-0.736775	2.13768e-07	-1.52289e-10	-0.737074
156797461	chr1:156797461:C:T	3.55503e-08	-1.71201	-1.39494	5.18245e-07	-1.55073	-1.30684	2.36842e-08	-1.69008	-1.24708
156797879	chr1:156797879:C:T	7.275e-08	-1.02293	-1.36795	4.78724e-07	-1.46265	-1.47424	4.72882e-08	-0.861238	-1.38447
156797933	chr1:156797933:C:T	7.33109e-08	-1.0206	-1.36259	4.80758e-07	-1.46148	-1.47117	4.76344e-08	-0.859037	-1.37937
156798096	chr1:156798096:A:G	4.55049e-08	-1.68905	-1.17104	7.57447e-07	-1.46148	-1.01658	3.27548e-08	-1.65232	-0.960598
156798776	chr1:156798776:G:A	1.51819e-07	-1.61808	-0.0371394	1.60184e-06	-1.50341	-0.225697	7.32402e-08	-1.58044	-0.227787
156798803	chr1:156798803:C:T	2.8351e-07	-1.52289e-10	-1.03066	3.48007e-06	-1.52289e-10	-0.953205	1.83086e-07	-1.52289e-10	-0.892011
156799803	chr1:156799803:G:C	4.45953e-08	-1.69114	-1.18913	7.36902e-07	-1.46737	-1.03819	3.1915e-08	-1.65536	-0.983533
156799915	chr1:156799915:G:GT	4.55137e-08	-1.68957	-1.17032	7.57043e-07	-1.46286	-1.01573	3.27576e-08	-1.65313	-0.9597
156800124	chr1:156800124:C:G	2.36975e-07	-1.20995	-5.03233e-10	2.85159e-06	-1.15238	-5.03233e-10	1.89964e-07	-0.855131	-5.03233e-10
156800790	chr1:156800790:TG:T	2.78671e-07	-1.04787	-5.03233e-10	3.13246e-06	-1.05844	-5.03233e-10	1.82592e-07	-0.894714	-5.03233e-10
156800812	chr1:156800812:C:A	1.84176e-07	-1.52289e-10	-1.46201	2.10496e-06	-1.52289e-10	-1.45596	9.97027e-08	-1.52289e-10	-1.49977
156801024	chr1:156801024:T:C	7.68475e-08	-1.05276	-1.28332	6.32867e-07	-1.37492	-1.28284	4.24617e-08	-0.959246	-1.39412
156801200	chr1:156801200:A:G	1.74657e-07	-1.52289e-10	-1.51508	2.03101e-06	-1.52289e-10	-1.49172	9.80183e-08	-1.52289e-10	-1.51681
156801989	chr1:156801989:G:A	4.55152e-08	-1.69495	-1.16491	7.50232e-07	-1.479	-1.00863	3.27613e-08	-1.66079	-0.951924
156802410	chr1:156802410:C:G	2.39304e-07	-1.52289e-10	-1.20017	2.99299e-06	-1.52289e-10	-1.10398	1.35565e-07	-1.52289e-10	-1.19251
156802568	chr1:156802568:G:A	1.7356e-07	-1.52289e-10	-1.52138	1.97279e-06	-1.52289e-10	-1.52081	9.72937e-08	-1.52289e-10	-1.52423
156802844	chr1:156802844:T:C	5.94243e-07	-1.52289e-10	-0.290616	7.22105e-06	-1.52289e-10	-0.223256	2.38342e-07	-1.52289e-10	-0.628261
156803152	chr1:156803152:A:G	6.7781e-08	-1.03762	-1.424	4.62408e-07	-1.46829	-1.50328	4.43188e-08	-0.87228	-1.43828
156803185	chr1:156803185:C:T	2.78034e-07	0.408668	-1.45883	2.0811e-06	-0.00956851	-1.45779	1.96227e-07	0.582736	-1.40543
156803196	chr1:156803196:G:A	4.84856e-08	-1.68156	-1.11508	8.28113e-07	-1.44013	-0.948733	3.57006e-08	-1.64107	-0.885731
156803791	chr1:156803791:C:G	4.92991e-07	0.736108	-1.21352	5.834e-06	0.845958	-1.28251	3.49596e-07	1.04543	-1.29062
156803833	chr1:156803833:C:T	6.71064e-08	-1.03919	-1.43244	4.60789e-07	-1.46812	-1.50695	4.38441e-08	-0.875461	-1.44586
156803947	chr1:156803947:C:T	4.53625e-07	-1.52289e-10	-0.560634	5.4655e-06	-1.52289e-10	-0.501801	1.89462e-07	-1.52289e-10	-0.857777
156804102	chr1:156804102:T:C	1.85335e-07	-1.52289e-10	-1.45574	2.10767e-06	-1.52289e-10	-1.45467	1.05518e-07	-1.52289e-10	-1.44309
156804229	chr1:156804229:G:A	4.51173e-08	-1.70054	-1.16809	7.30929e-07	-1.49902	-1.01467	3.22805e-08	-1.67111	-0.95639
156804237	chr1:156804237:C:T	2.7121e-07	0.376913	-1.45192	2.14043e-06	-0.000209046	-1.43904	1.88732e-07	0.509837	-1.37148
156804319	chr1:156804319:C:T	3.57062e-08	-1.71816	-1.38442	4.96228e-07	-1.60818	-1.2928	2.36123e-08	-1.71037	-1.22983
156804404	chr1:156804404:G:A	3.64008e-07	0.714257	-1.49499	4.97917e-06	0.870436	-1.46543	2.75526e-07	1.01205	-1.49534
156804880	chr1:156804880:T:C	4.86331e-07	0.881122	-1.37214	4.04197e-06	0.548332	-1.35186	4.14999e-07	1.19132	-1.26501
156804905	chr1:156804905:C:T	1.88864e-07	-1.52289e-10	-1.43688	2.11666e-06	-1.52289e-10	-1.45042	1.10825e-07	-1.52289e-10	-1.39401
156805287	chr1:156805287:C:T	2.80127e-07	0.48094	-1.5236	4.14589e-06	0.742074	-1.52021	2.04862e-07	0.737728	-1.51736
156805477	chr1:156805477:C:G	5.61118e-08	-1.68953	-0.961024	7.65664e-07	-1.70092	-0.766349	4.05083e-08	-1.69206	-0.7084
156805650	chr1:156805650:A:G	2.41965e-07	-1.52289e-10	-1.18911	2.40712e-06	-1.52289e-10	-1.32183	1.26412e-07	-1.52289e-10	-1.26242
156805659	chr1:156805659:C:A	6.27419e-08	-1.23859	-1.30029	6.30239e-07	-1.2584	-1.40351	3.69785e-08	-1.26929	-1.22234
156805750	chr1:156805750:A:G	1.86119e-07	-1.52289e-10	-1.45152	2.0884e-06	-1.52289e-10	-1.46386	1.08801e-07	-1.52289e-10	-1.41244
156805842	chr1:156805842:G:A	1.62803e-07	-0.631658	-0.953705	1.00066e-06	-1.09462	-1.10498	1.00218e-07	-0.355871	-1.13875
156805889	chr1:156805889:C:T	2.18573e-07	-1.52289e-10	-1.29079	2.23592e-06	-1.52289e-10	-1.3956	1.20568e-07	-1.52289e-10	-1.30975
156806148	chr1:156806148:C:T	6.05436e-07	-1.52289e-10	-0.271954	6.84168e-06	-1.52289e-10	-0.277223	5.10465e-07	-1.52289e-10	0.133355
156806708	chr1:156806708:A:C	2.09478e-07	-1.52289e-10	-1.33328	2.37738e-06	-1.52289e-10	-1.33426	1.07769e-07	-1.52289e-10	-1.42198
156806820	chr1:156806820:C:T	3.8575e-07	-1.52289e-10	-0.722715	4.58806e-06	-1.52289e-10	-0.676798	1.63968e-07	-1.52289e-10	-1.00229
156806983	chr1:156806983:C:T	2.25385e-07	-1.52289e-10	-1.26009	2.28184e-06	-1.52289e-10	-1.37527	1.19097e-07	-1.52289e-10	-1.32203
156807583	chr1:156807583:C:T	4.31664e-07	-1.52289e-10	-0.610256	5.19702e-06	-1.52289e-10	-0.552171	1.81399e-07	-1.52289e-10	-0.901265
156807675	chr1:156807675:G:T	4.68462e-07	-1.52289e-10	-0.528448	5.66759e-06	-1.52289e-10	-0.465492	1.95067e-07	-1.52289e-10	-0.828621
156807690	chr1:156807690:G:A	1.48143e-07	-1.67972	-5.03233e-10	1.64021e-06	-1.70543	-5.03233e-10	1.05099e-07	-1.44706	-5.03233e-10
156808053	chr1:156808053:G:T	7.69198e-08	-0.817388	-1.51775	5.50769e-07	-1.28038	-1.51631	5.76933e-08	-0.526541	-1.52028
156808319	chr1:156808319:C:T	3.27794e-07	-0.981414	0.0958955	3.21244e-06	-0.905056	-0.128171	1.532e-07	-1.04045	-0.029773
156808547	chr1:156808547:G:A	5.12588e-07	-1.52289e-10	-0.438431	6.59733e-06	-1.52289e-10	-0.313591	2.46885e-07	-1.52289e-10	-0.593043
156808640	chr1:156808640:A:T	1.71957e-07	-1.53066	-5.03233e-10	1.80033e-06	-1.61228	-5.03233e-10	8.91082e-08	-1.61212	-5.03233e-10
156809391	chr1:156809391:G:A	1.74754e-07	-1.52289e-10	-1.51452	1.96549e-06	-1.52289e-10	-1.52451	9.84458e-08	-1.52289e-10	-1.51246
156810514	chr1:156810514:A:C	1.01509e-07	-0.533536	-1.52422	7.22936e-07	-1.00263	-1.52206	8.3752e-08	-0.151882	-1.52222
156810554	chr1:156810554:T:A	9.64247e-08	-0.58492	-1.52422	6.94454e-07	-1.04281	-1.52207	7.89923e-08	-0.210398	-1.52222
156810625	chr1:156810625:A:G	1.92255e-07	-1.52289e-10	-1.41908	2.43542e-06	-1.52289e-10	-1.31014	1.32374e-07	-1.52289e-10	-1.21633
156811060	chr1:156811060:A:G	4.84152e-08	-1.71737	-1.08072	6.89118e-07	-1.62543	-0.947173	3.57156e-08	-1.71737	-0.809011
156811521	chr1:156811521:C:T	1.75922e-07	-1.52289e-10	-1.50787	2.07711e-06	-1.52289e-10	-1.46928	1.00559e-07	-1.52289e-10	-1.49123
156811671	chr1:156811671:A:G	2.17179e-07	-1.52289e-10	-1.29718	2.41423e-06	-1.52289e-10	-1.31888	1.33875e-07	-1.52289e-10	-1.20506
156811697	chr1:156811697:G:A	2.1527e-07	-1.52289e-10	-1.30601	2.24072e-06	-1.52289e-10	-1.39346	1.2041e-07	-1.52289e-10	-1.31106
156811699	chr1:156811699:C:G	4.39544e-07	-1.52289e-10	-0.592165	5.51437e-06	-1.52289e-10	-0.4929	2.35561e-07	-1.52289e-10	-0.639998
156812328	chr1:156812328:A:G	4.40517e-07	-1.52289e-10	-0.589954	5.52795e-06	-1.52289e-10	-0.490439	2.36072e-07	-1.52289e-10	-0.637831
156812419	chr1:156812419:C:T	2.75495e-07	-1.52289e-10	-1.05933	2.69248e-06	-1.52289e-10	-1.20979	1.78488e-07	-1.52289e-10	-0.917447
156812576	chr1:156812576:G:A	7.48671e-08	-1.36831	-0.99388	6.16661e-07	-1.4554	-1.22829	5.82589e-08	-1.09514	-0.941934
156812798	chr1:156812798:C:G	3.77065e-07	-1.52289e-10	-0.745487	3.32105e-06	-1.52289e-10	-0.999976	1.85464e-07	-1.52289e-10	-0.879106
156812946	chr1:156812946:A:G	4.60301e-07	-1.52289e-10	-0.546024	5.78382e-06	-1.52289e-10	-0.445192	2.46157e-07	-1.52289e-10	-0.595995
156813109	chr1:156813109:G:A	3.06387e-07	-1.52289e-10	-0.953054	2.91516e-06	-1.52289e-10	-1.13033	1.94822e-07	-1.52289e-10	-0.829881
156813500	chr1:156813500:C:T	9.51452e-08	-0.896367	-1.22613	1.15047e-06	-0.603002	-1.45709	7.32439e-08	-0.657067	-1.1511
156814181	chr1:156814181:C:G	4.45254e-07	-1.52289e-10	-0.57926	5.59555e-06	-1.52289e-10	-0.478285	2.38678e-07	-1.52289e-10	-0.626851
156814558	chr1:156814558:G:A	1.72993e-07	-1.52289e-10	-1.52465	1.98047e-06	-1.52289e-10	-1.51692	9.7262e-08	-1.52289e-10	-1.52456
156815190	chr1:156815190:T:C	8.22199e-08	-0.818846	-1.44966	1.21617e-06	-0.617793	-1.38675	5.91343e-08	-0.532065	-1.49009
156815291	chr1:156815291:C:T	4.35301e-07	-1.52289e-10	-0.601866	5.45953e-06	-1.52289e-10	-0.502894	2.33259e-07	-1.52289e-10	-0.649815
156815564	chr1:156815564:T:C	5.02307e-08	-1.71761	-1.04366	7.63961e-07	-1.63709	-0.832403	3.33315e-08	-1.71211	-0.883355
156815941	chr1:156815941:T:C	2.35976e-07	-1.52289e-10	-1.21417	2.3871e-06	-1.52289e-10	-1.33018	1.29972e-07	-1.52289e-10	-1.23464
156815970	chr1:156815970:AG:A	1.06294e-07	-0.515229	-1.49647	1.56414e-06	-0.228647	-1.52428	8.29232e-08	-0.214422	-1.46963
156815979	chr1:156815979:A:G	9.64757e-08	-0.70795	-1.40066	1.36213e-06	-0.552604	-1.3386	6.98392e-08	-0.404098	-1.45167
156815987	chr1:156815987:G:A	1.54208e-07	-0.673264	-0.966336	1.76997e-06	-0.688266	-0.94103	1.03076e-07	-0.396365	-1.07014
156816425	chr1:156816425:C:T	4.45412e-07	-1.52289e-10	-0.578903	5.57414e-06	-1.52289e-10	-0.482118	2.38694e-07	-1.52289e-10	-0.626782
156816571	chr1:156816571:G:A	1.76641e-07	-1.52289e-10	-1.50378	1.967e-06	-1.52289e-10	-1.52374	9.72733e-08	-1.52289e-10	-1.52444
156816617	chr1:156816617:CA:C	1.77244e-07	-1.52289e-10	-1.50038	2.12251e-06	-1.52289e-10	-1.44766	1.03475e-07	-1.52289e-10	-1.46263
156816782	chr1:156816782:T:A	1.48585e-07	-1.67675	-5.03233e-10	1.65813e-06	-1.69457	-5.03233e-10	8.11915e-08	-1.70516	-5.03233e-10
156816783	chr1:156816783:C:A	1.4886e-07	-1.6749	-5.03233e-10	1.66044e-06	-1.69317	-5.03233e-10	8.11105e-08	-1.70615	-5.03233e-10
156816991	chr1:156816991:A:G	1.82541e-07	-1.52289e-10	-1.47093	2.1201e-06	-1.52289e-10	-1.44879	1.33308e-07	-1.52289e-10	-1.2093
156817258	chr1:156817258:C:T	1.80999e-07	-1.52289e-10	-1.47941	2.0079e-06	-1.52289e-10	-1.50316	1.00654e-07	-1.52289e-10	-1.49027
156817314	chr1:156817314:G:A	2.32974e-07	-1.22698	-5.03233e-10	2.6055e-06	-1.24263	-5.03233e-10	1.41755e-07	-1.14786	-5.03233e-10
156817318	chr1:156817318:C:T	8.09348e-08	-1.12268	-1.16158	1.11229e-06	-1.3912	-0.702632	6.68675e-08	-0.742838	-1.15642
156817729	chr1:156817729:G:A	2.6502e-07	-0.274717	-0.823379	2.8417e-06	0.0702001	-1.22605	1.61644e-07	-0.210087	-0.806481
156817946	chr1:156817946:T:C	5.55433e-07	-1.52289e-10	-0.358156	4.72164e-06	-1.52289e-10	-0.6481	3.02027e-07	-1.52289e-10	-0.391448
156818486	chr1:156818486:C:T	4.64916e-07	-1.52289e-10	-0.536047	6.36999e-06	-1.52289e-10	-0.348658	3.13008e-07	-1.52289e-10	-0.355738
156818766	chr1:156818766:C:T	5.1697e-07	-1.52289e-10	-0.429919	4.45453e-06	-1.52289e-10	-0.706335	2.82774e-07	-1.52289e-10	-0.45732
156818840	chr1:156818840:G:C	5.06051e-07	-1.52289e-10	-0.451266	4.37313e-06	-1.52289e-10	-0.724777	2.76876e-07	-1.52289e-10	-0.478397
156818883	chr1:156818883:T:C	5.07471e-07	-1.52289e-10	-0.448464	4.38435e-06	-1.52289e-10	-0.722216	2.77688e-07	-1.52289e-10	-0.475469
156819065	chr1:156819065:C:T	2.63058e-07	-1.52289e-10	-1.10553	2.66828e-06	-1.52289e-10	-1.21882	1.49721e-07	-1.52289e-10	-1.09319
156819133	chr1:156819133:G:A	2.5748e-07	-1.52289e-10	-1.12696	2.62129e-06	-1.52289e-10	-1.23659	1.46526e-07	-1.52289e-10	-1.11476
156819555	chr1:156819555:T:C	2.06937e-06	2.04379	-1.0867	3.10615e-05	2.47165	-1.23593	2.16425e-06	2.52932	-0.951457
156819589	chr1:156819589:C:T	2.6235e-07	-1.52289e-10	-1.10823	2.5052e-06	-1.52289e-10	-1.28189	1.46317e-07	-1.52289e-10	-1.11619
156819797	chr1:156819797:G:A	4.89525e-07	-1.52289e-10	-0.484468	4.25368e-06	-1.52289e-10	-0.752471	2.68372e-07	-1.52289e-10	-0.509593
156819895	chr1:156819895:A:C	1.74662e-07	-1.52289e-10	-1.51505	2.01339e-06	-1.52289e-10	-1.50044	9.82144e-08	-1.52289e-10	-1.51481
156820016	chr1:156820016:G:A	1.84138e-07	-1.52289e-10	-1.46222	2.02078e-06	-1.52289e-10	-1.49677	1.04207e-07	-1.52289e-10	-1.45558
156820216	chr1:156820216:T:C	2.60557e-07	-1.52289e-10	-1.11508	2.64701e-06	-1.52289e-10	-1.22683	1.48255e-07	-1.52289e-10	-1.10303
156820244	chr1:156820244:C:A	5.39868e-07	-1.52289e-10	-0.38658	4.62585e-06	-1.52289e-10	-0.668596	2.95195e-07	-1.52289e-10	-0.414331
156820315	chr1:156820315:C:T	2.21758e-07	-1.52289e-10	-1.27632	2.34596e-06	-1.52289e-10	-1.34756	1.39775e-07	-1.52289e-10	-1.16193
156820637	chr1:156820637:G:C	1.91539e-07	-1.42281	-5.03233e-10	1.96242e-06	-1.52608	-5.03233e-10	1.59962e-07	-1.02703	-5.03233e-10
156820851	chr1:156820851:T:C	4.94215e-07	-1.52289e-10	-0.474933	4.28444e-06	-1.52289e-10	-0.745266	2.70477e-07	-1.52289e-10	-0.50178
156820891	chr1:156820891:C:T	6.40124e-08	-1.0091	-1.50972	5.55525e-07	-1.26358	-1.52452	5.13944e-08	-0.640901	-1.52154
156820892	chr1:156820892:A:G	7.01095e-08	-1.03179	-1.39605	7.15297e-07	-1.19422	-1.3411	5.81244e-08	-0.634895	-1.40449
156821015	chr1:156821015:G:A	1.80586e-07	-1.52289e-10	-1.48169	2.00472e-06	-1.52289e-10	-1.50475	9.90162e-08	-1.52289e-10	-1.50668
156821114	chr1:156821114:T:C	7.94123e-08	-0.966263	-1.33699	6.11917e-07	-1.24389	-1.44752	6.40357e-08	-0.583848	-1.35868
156821183	chr1:156821183:G:A	2.54382e-07	-1.52289e-10	-1.13907	2.61987e-06	-1.52289e-10	-1.23713	1.11785e-07	-1.52289e-10	-1.38539
156821216	chr1:156821216:C:CA	5.52645e-07	-1.52289e-10	-0.363189	4.71945e-06	-1.52289e-10	-0.648563	3.02998e-07	-1.52289e-10	-0.38824
156821693	chr1:156821693:T:C	5.63142e-07	-1.52289e-10	-0.344373	4.82838e-06	-1.52289e-10	-0.625745	3.12997e-07	-1.52289e-10	-0.355772
156821872	chr1:156821872:A:G	5.2857e-07	-1.52289e-10	-0.40773	6.76681e-06	-1.52289e-10	-0.288227	2.85126e-07	-1.52289e-10	-0.449036
156822953	chr1:156822953:T:A	5.03887e-07	-0.455552	-5.03233e-10	5.18383e-06	-0.554713	-5.03233e-10	3.56032e-07	-0.226946	-5.03233e-10
156823050	chr1:156823050:G:T	7.39128e-08	-1.66809	-0.706927	8.08299e-07	-1.58943	-0.823645	4.00926e-08	-1.63641	-0.774363
156823152	chr1:156823152:T:C	7.92195e-08	-0.800547	-1.50513	1.51959e-06	-0.259979	-1.52184	4.2059e-08	-0.843963	-1.51893
156823340	chr1:156823340:G:C	2.38456e-07	0.314128	-1.51785	3.35661e-06	0.458324	-1.44765	1.98007e-07	0.710992	-1.52466
156823372	chr1:156823372:G:A	1.28817e-06	0.483072	-5.03233e-10	1.02156e-05	0.123656	-5.03233e-10	5.46994e-07	0.202471	-5.03233e-10
156823694	chr1:156823694:G:C	9.74652e-08	-1.64171	-0.456697	1.09575e-06	-1.5325	-0.576321	5.94637e-08	-1.6099	-0.406704
156823787	chr1:156823787:T:C	1.00148e-07	-1.63941	-0.431844	1.1256e-06	-1.52894	-0.553004	6.11568e-08	-1.60716	-0.381362
156823851	chr1:156823851:C:T	5.46169e-07	-1.52289e-10	-0.374976	7.01575e-06	-1.52289e-10	-0.252098	2.95663e-07	-1.52289e-10	-0.412746
156824021	chr1:156824021:G:A	2.81056e-07	-1.52289e-10	-1.03935	3.28149e-06	-1.52289e-10	-1.01196	1.28304e-07	-1.52289e-10	-1.24757
156824220	chr1:156824220:AGTGCAAAG:A	9.11329e-08	-1.62947	-0.536115	1.03676e-06	-1.51352	-0.650636	5.56617e-08	-1.59541	-0.487262
156824289	chr1:156824289:CAG:C	9.58182e-08	-1.6283	-0.48715	1.08746e-06	-1.51189	-0.604519	5.85992e-08	-1.59408	-0.437161
156824306	chr1:156824306:G:C	1.4762e-07	-1.68326	-5.03233e-10	1.68295e-06	-1.67971	-5.03233e-10	8.28935e-08	-1.68441	-5.03233e-10
156825030	chr1:156825030:C:G	3.21895e-07	0.544173	-1.44785	4.72543e-06	0.872609	-1.51991	3.09319e-07	1.0393	-1.4069
156825078	chr1:156825078:G:A	2.1441e-07	-1.52289e-10	-1.31001	2.3017e-06	-1.52289e-10	-1.36661	1.19901e-07	-1.52289e-10	-1.3153
156825179	chr1:156825179:G:A	2.74995e-07	-1.52289e-10	-1.06115	2.88057e-06	-1.52289e-10	-1.14227	1.77407e-07	-1.52289e-10	-0.923521
156825214	chr1:156825214:A:T	7.96515e-08	-0.808782	-1.49146	1.54952e-06	-0.238115	-1.5242	4.22285e-08	-0.847312	-1.51156
156825227	chr1:156825227:G:C	2.68505e-07	-1.52289e-10	-1.08503	3.13076e-06	-1.52289e-10	-1.05898	1.23932e-07	-1.52289e-10	-1.28223
156825342	chr1:156825342:C:T	2.01139e-07	-1.52289e-10	-1.37391	2.19127e-06	-1.52289e-10	-1.41578	1.0441e-07	-1.52289e-10	-1.45364
156825586	chr1:156825586:GC:G	1.74183e-06	-1.52289e-10	0.784786	1.93485e-05	-1.52289e-10	0.76236	5.75765e-07	-1.52289e-10	0.253734
156825850	chr1:156825850:G:A	1.79691e-07	-1.52289e-10	-1.48666	2.06776e-06	-1.52289e-10	-1.47379	9.86499e-08	-1.52289e-10	-1.51039
156826455	chr1:156826455:T:C	5.67813e-08	-1.22848	-1.41022	5.61836e-07	-1.43643	-1.34037	4.69588e-08	-0.969695	-1.283
156826510	chr1:156826510:T:C	4.77233e-08	-1.29436	-1.51813	4.61443e-07	-1.49285	-1.4808	3.5505e-08	-1.04807	-1.48422
156826569	chr1:156826569:A:G	2.71283e-07	-1.52289e-10	-1.07474	2.7859e-06	-1.52289e-10	-1.17568	1.77092e-07	-1.52289e-10	-0.925296
156826655	chr1:156826655:A:G	4.43638e-08	-1.67473	-1.21075	5.12392e-07	-1.57469	-1.29423	2.34437e-08	-1.65414	-1.29323
156826905	chr1:156826905:T:C	5.06939e-08	-1.23418	-1.51792	4.83219e-07	-1.44726	-1.48029	3.83001e-08	-0.972871	-1.48364
156826980	chr1:156826980:C:A	3.01662e-07	-1.52289e-10	-0.968598	2.96643e-06	-1.52289e-10	-1.1129	1.89797e-07	-1.52289e-10	-0.856009
156827023	chr1:156827023:C:T	1.35036e-07	-1.108	-0.664365	1.77998e-06	-0.691837	-0.931818	6.64231e-08	-1.01715	-0.888776
156827052	chr1:156827052:A:G	4.96736e-08	-1.25359	-1.51884	4.75007e-07	-1.46197	-1.48271	3.73128e-08	-0.996662	-1.48597
156827463	chr1:156827463:T:C	5.80696e-08	-1.14024	-1.47602	5.05783e-07	-1.3704	-1.51151	4.1607e-08	-0.858844	-1.51485
156827509	chr1:156827509:A:G	5.00752e-08	-1.24621	-1.51817	4.78806e-07	-1.45569	-1.48103	3.77402e-08	-0.986903	-1.48434
156827510	chr1:156827510:C:A	8.54486e-08	-1.32764	-0.902348	8.3679e-07	-1.25952	-1.11892	6.09166e-08	-1.18328	-0.809184
156827595	chr1:156827595:C:T	4.17517e-08	-1.71793	-1.22823	4.5409e-07	-1.6809	-1.30882	2.17385e-08	-1.71343	-1.30945
156827763	chr1:156827763:G:T	3.10768e-07	-1.52289e-10	-0.938858	3.15229e-06	-1.52289e-10	-1.05213	2.08553e-07	-1.52289e-10	-0.761773
156828046	chr1:156828046:G:C	5.64015e-08	-1.12287	-1.52254	5.13726e-07	-1.36341	-1.50292	4.28655e-08	-0.856872	-1.48703
156828113	chr1:156828113:T:C	7.19334e-08	-0.994136	-1.40803	6.64178e-07	-1.25336	-1.3561	6.31535e-08	-0.704658	-1.25174
156828169	chr1:156828169:C:T	5.74064e-08	-1.1111	-1.51665	5.28166e-07	-1.36177	-1.47683	4.41859e-08	-0.833293	-1.48027
156828183	chr1:156828183:T:G	3.79224e-08	-1.71715	-1.32522	4.22319e-07	-1.67446	-1.38779	2.0172e-08	-1.71089	-1.38677
156828218	chr1:156828218:A:G	1.74185e-07	-1.52289e-10	-1.51779	2.00189e-06	-1.52289e-10	-1.50617	9.72589e-08	-1.52289e-10	-1.52459
156828554	chr1:156828554:G:A	3.06431e-07	-1.52289e-10	-0.952911	3.10384e-06	-1.52289e-10	-1.06762	1.26356e-07	-1.52289e-10	-1.26286
156828597	chr1:156828597:G:A	1.72996e-07	-1.52289e-10	-1.52463	1.98197e-06	-1.52289e-10	-1.51616	9.72672e-08	-1.52289e-10	-1.5245
156828621	chr1:156828621:C:T	3.76313e-07	-1.52289e-10	-0.747483	4.26008e-06	-1.52289e-10	-0.750968	3.09548e-07	-1.52289e-10	-0.366853
156828667	chr1:156828667:G:A	2.95036e-07	0.212969	-1.20377	2.9864e-06	0.215838	-1.32203	2.68274e-07	0.766676	-1.27663
156829039	chr1:156829039:G:A	2.84119e-07	-1.02851	-5.03233e-10	3.48208e-06	-0.952627	-5.03233e-10	1.09402e-07	-1.40694	-5.03233e-10
156829140	chr1:156829140:G:A	1.48878e-06	-1.52289e-10	0.627808	1.47736e-05	-1.52289e-10	0.492587	4.94271e-07	-1.52289e-10	0.101118
156829148	chr1:156829148:T:C	3.51086e-08	-1.71593	-1.40353	4.09955e-07	-1.67771	-1.41426	2.02087e-08	-1.70798	-1.38787
156829187	chr1:156829187:T:C	1.73687e-07	-1.52289e-10	-1.52065	1.9658e-06	-1.52289e-10	-1.52435	9.73047e-08	-1.52289e-10	-1.52412
156829259	chr1:156829259:C:A	3.60092e-07	-1.52289e-10	-0.791545	3.66603e-06	-1.52289e-10	-0.901148	2.39863e-07	-1.52289e-10	-0.621897
156829818	chr1:156829818:A:G	1.75525e-07	-1.52289e-10	-1.51012	2.02508e-06	-1.52289e-10	-1.49465	9.73383e-08	-1.52289e-10	-1.52377
156829983	chr1:156829983:A:G	1.86138e-07	-1.52289e-10	-1.45141	2.10682e-06	-1.52289e-10	-1.45508	1.13504e-07	-1.52289e-10	-1.37012
156830076	chr1:156830076:T:C	5.9268e-08	-1.71441	-0.881423	6.13068e-07	-1.71172	-0.977819	3.1163e-08	-1.71755	-0.945186
156830120	chr1:156830120:G:A	4.00593e-08	-1.53709	-1.45045	6.02959e-07	-1.47696	-1.2292	2.2376e-08	-1.51832	-1.47566
156830618	chr1:156830618:G:A	8.84994e-08	-0.937962	-1.25695	9.73464e-07	-0.965162	-1.26199	4.74743e-08	-0.977016	-1.26476
156830972	chr1:156830972:T:C	4.03769e-08	-1.45581	-1.52383	5.79348e-07	-1.24556	-1.50055	2.18847e-08	-1.49153	-1.52464
156831010	chr1:156831010:A:G	1.25255e-07	-1.71677	-0.130782	1.2434e-06	-1.68124	-0.30117	7.29472e-08	-1.71397	-0.0982623
156831732	chr1:156831732:A:G	1.81319e-07	-1.52289e-10	-1.47765	2.19212e-06	-1.52289e-10	-1.41539	1.06242e-07	-1.52289e-10	-1.43625
156831869	chr1:156831869:C:T	1.46423e-07	-1.69141	-5.03233e-10	1.70729e-06	-1.66535	-5.03233e-10	8.087e-08	-1.70912	-5.03233e-10
156831915	chr1:156831915:A:G	5.62668e-07	-1.52289e-10	-0.345214	5.8093e-06	-1.52289e-10	-0.440797	2.10221e-07	-1.52289e-10	-0.753805
156832147	chr1:156832147:T:A	1.99467e-07	-1.38226	-5.03233e-10	2.44976e-06	-1.30427	-5.03233e-10	9.97843e-08	-1.49896	-5.03233e-10
156832593	chr1:156832593:G:A	4.07596e-07	-1.52289e-10	-0.667627	4.34164e-06	-1.52289e-10	-0.732005	1.65005e-07	-1.52289e-10	-0.995988
156832630	chr1:156832630:T:C	4.47477e-07	-1.52289e-10	-0.57428	5.6932e-06	-1.52289e-10	-0.460983	2.43394e-07	-1.52289e-10	-0.607283
156832822	chr1:156832822:C:T	1.78929e-07	-1.52289e-10	-1.49091	2.07925e-06	-1.52289e-10	-1.46825	9.81624e-08	-1.52289e-10	-1.51534
156832865	chr1:156832865:A:G	5.08033e-08	-1.57431	-1.17564	5.32557e-07	-1.65305	-1.17727	3.46462e-08	-1.50598	-1.0508
156833282	chr1:156833282:C:T	4.80926e-08	-1.71118	-1.09359	5.11903e-07	-1.71767	-1.15221	2.31125e-08	-1.71717	-1.24443
156834329	chr1:156834329:T:C	6.08482e-08	-1.04487	-1.52465	8.07624e-07	-0.933875	-1.48004	3.83451e-08	-0.930764	-1.52457
156834411	chr1:156834411:G:A	4.50582e-07	-1.52289e-10	-0.567364	5.73541e-06	-1.52289e-10	-0.453598	2.45074e-07	-1.52289e-10	-0.600408
156834689	chr1:156834689:A:T	5.77265e-08	-1.31529	-1.3069	1.29112e-06	-0.861215	-1.08353	3.46784e-08	-1.32873	-1.22712
156835004	chr1:156835004:G:A	5.68244e-08	-1.19691	-1.44103	1.27465e-06	-0.674969	-1.28262	3.23448e-08	-1.22076	-1.40475
156835118	chr1:156835118:G:C	5.54777e-08	-1.20168	-1.46024	1.22481e-06	-0.681465	-1.316	3.14614e-08	-1.22566	-1.42754
156835189	chr1:156835189:A:G	4.73038e-08	-1.48382	-1.33749	4.83841e-07	-1.59113	-1.33512	3.11759e-08	-1.3971	-1.26522
156835351	chr1:156835351:C:T	2.04087e-07	-1.52289e-10	-1.35936	2.21981e-06	-1.52289e-10	-1.40284	1.05291e-07	-1.52289e-10	-1.44524
156835383	chr1:156835383:A:G	6.38879e-08	-1.54101	-0.979762	6.735e-07	-1.63484	-0.960679	4.29444e-08	-1.46216	-0.879902
156835427	chr1:156835427:A:G	1.17286e-07	-0.552923	-1.36037	1.36899e-06	-0.495097	-1.39109	7.91017e-08	-0.438236	-1.293
156835660	chr1:156835660:T:G	2.584e-06	1.17919	-5.03233e-10	2.00705e-05	0.798994	-5.03233e-10	6.17766e-07	0.324144	-5.03233e-10
156835864	chr1:156835864:T:G	7.05403e-08	-0.938692	-1.48303	1.70039e-06	-0.31433	-1.35507	3.96898e-08	-0.971913	-1.44896
156835875	chr1:156835875:C:G	2.77707e-07	-1.52289e-10	-1.05134	2.84451e-06	-1.52289e-10	-1.15486	1.18491e-07	-1.52289e-10	-1.32713
156835969	chr1:156835969:GACA:G	1.47374e-07	-1.68493	-5.03233e-10	1.74022e-06	-1.64625	-5.03233e-10	8.01455e-08	-1.71812	-5.03233e-10
156836011	chr1:156836011:T:C	7.37393e-08	-0.931631	-1.44574	7.8778e-07	-0.936686	-1.50211	4.68518e-08	-0.748567	-1.50641
156836077	chr1:156836077:T:G	6.02342e-08	-1.05884	-1.52083	6.6984e-07	-1.08108	-1.5199	4.11201e-08	-0.880735	-1.50473
156836167	chr1:156836167:T:C	6.60205e-08	-0.963409	-1.52453	7.40781e-07	-0.989969	-1.51034	4.66333e-08	-0.771708	-1.48794
156836208	chr1:156836208:T:G	1.90331e-07	-1.52289e-10	-1.42914	2.21558e-06	-1.52289e-10	-1.40474	9.79909e-08	-1.52289e-10	-1.51709
156836231	chr1:156836231:T:A	5.93539e-08	-1.13067	-1.46372	8.336e-07	-1.04284	-1.33941	3.78539e-08	-1.01748	-1.45075
156836245	chr1:156836245:A:G	6.13509e-08	-1.04456	-1.51674	6.75522e-07	-1.06972	-1.52281	4.17545e-08	-0.859038	-1.51112
156836537	chr1:156836537:T:C	3.4382e-08	-1.65026	-1.49011	3.69923e-07	-1.68782	-1.5069	2.1569e-08	-1.60863	-1.42208
156836582	chr1:156836582:C:T	1.74198e-07	-1.52289e-10	-1.51771	2.02792e-06	-1.52289e-10	-1.49324	9.816e-08	-1.52289e-10	-1.51537
156836695	chr1:156836695:G:A	3.2184e-08	-1.71285	-1.49358	3.58505e-07	-1.70692	-1.51914	1.78503e-08	-1.70853	-1.51141
156836934	chr1:156836934:G:A	1.81115e-07	-1.52289e-10	-1.47877	2.12935e-06	-1.52289e-10	-1.44444	9.98087e-08	-1.52289e-10	-1.49871
156836963	chr1:156836963:T:G	1.7805e-07	-1.52289e-10	-1.49584	1.97024e-06	-1.52289e-10	-1.5221	1.00399e-07	-1.52289e-10	-1.49281
156837178	chr1:156837178:A:G	2.95898e-07	-1.52289e-10	-0.98789	3.29972e-06	-1.52289e-10	-1.00642	2.09808e-07	-1.52289e-10	-0.755772
156837313	chr1:156837313:C:T	1.74162e-07	-1.52289e-10	-1.51792	2.00033e-06	-1.52289e-10	-1.50695	9.72702e-08	-1.52289e-10	-1.52447
156837391	chr1:156837391:C:T	3.15214e-07	-1.52289e-10	-0.924651	3.18722e-06	-1.52289e-10	-1.04111	1.8156e-07	-1.52289e-10	-0.90038
156837486	chr1:156837486:C:G	1.7413e-07	-1.52289e-10	-1.5181	1.99974e-06	-1.52289e-10	-1.50724	9.72732e-08	-1.52289e-10	-1.52444
156837610	chr1:156837610:A:C	1.76431e-07	-1.52289e-10	-1.50498	1.97846e-06	-1.52289e-10	-1.51794	1.06901e-07	-1.52289e-10	-1.43006
156837628	chr1:156837628:G:A	3.2618e-07	-1.52289e-10	-0.890455	3.86588e-06	-1.52289e-10	-0.848067	1.46091e-07	-1.52289e-10	-1.11774
156837690	chr1:156837690:T:C	3.56049e-08	-1.6939	-1.41152	4.4574e-07	-1.71775	-1.29053	2.39106e-08	-1.67272	-1.25493
156837933	chr1:156837933:T:C	2.94771e-07	-1.52289e-10	-0.991705	3.28786e-06	-1.52289e-10	-1.01002	2.08919e-07	-1.52289e-10	-0.760018
156838089	chr1:156838089:G:A	1.7329e-07	-1.52289e-10	-1.52294	1.98209e-06	-1.52289e-10	-1.5161	9.75332e-08	-1.52289e-10	-1.52177
156838436	chr1:156838436:G:A	1.7409e-07	-1.52289e-10	-1.51833	1.999e-06	-1.52289e-10	-1.50761	9.72775e-08	-1.52289e-10	-1.5244
156839023	chr1:156839023:C:T	1.62419e-07	-1.58772	-5.03233e-10	1.75243e-06	-1.63925	-5.03233e-10	1.00605e-07	-1.49077	-5.03233e-10
156839267	chr1:156839267:G:A	4.37356e-08	-1.64511	-1.25463	4.92283e-07	-1.68624	-1.22272	2.30798e-08	-1.67154	-1.29147
156839383	chr1:156839383:T:G	1.96706e-07	-1.52289e-10	-1.39619	2.26259e-06	-1.52289e-10	-1.38374	1.25969e-07	-1.52289e-10	-1.26593
156839398	chr1:156839398:C:T	4.40229e-08	-1.66169	-1.23151	4.99202e-07	-1.69711	-1.19789	2.32489e-08	-1.68544	-1.27027
156839503	chr1:156839503:G:A	3.12369e-08	-1.71738	-1.51893	3.54581e-07	-1.71747	-1.5196	1.98181e-08	-1.60404	-1.51133
156839536	chr1:156839536:C:T	4.69671e-07	-1.52289e-10	-0.525872	4.58837e-06	-1.52289e-10	-0.67673	1.72593e-07	-1.52289e-10	-0.951031
156839619	chr1:156839619:T:C	1.44476e-07	-1.70479	-5.03233e-10	1.6226e-06	-1.71623	-5.03233e-10	8.04678e-08	-1.71411	-5.03233e-10
156840157	chr1:156840157:A:G	2.55634e-07	-1.52289e-10	-1.13416	2.8538e-06	-1.52289e-10	-1.15161	1.23451e-07	-1.52289e-10	-1.28613
156840427	chr1:156840427:GA:G	3.89485e-08	-1.60471	-1.41095	3.6038e-07	-1.70737	-1.51348	2.26089e-08	-1.5537	-1.42992
156840560	chr1:156840560:T:C	2.08507e-07	-1.52289e-10	-1.33793	2.65671e-06	-1.52289e-10	-1.22317	1.26467e-07	-1.52289e-10	-1.26199
156841109	chr1:156841109:T:C	2.09702e-07	-1.52289e-10	-1.33221	2.29716e-06	-1.52289e-10	-1.36858	1.16074e-07	-1.52289e-10	-1.34774
156841712	chr1:156841712:G:A	2.66264e-07	-1.52289e-10	-1.09341	3.06918e-06	-1.52289e-10	-1.07885	1.45594e-07	-1.52289e-10	-1.12115
156842014	chr1:156842014:C:G	4.43106e-07	-1.52289e-10	-0.584095	4.37126e-06	-1.52289e-10	-0.725205	3.04698e-07	-1.52289e-10	-0.382647
156842353	chr1:156842353:G:C	2.2879e-07	-1.52289e-10	-1.2451	2.3103e-06	-1.52289e-10	-1.36288	1.14041e-07	-1.52289e-10	-1.36541
156843858	chr1:156843858:T:C	1.05464e-07	-1.15127	-0.868273	1.15068e-06	-1.27452	-0.785376	8.49631e-08	-1.04459	-0.615157
156845092	chr1:156845092:C:T	4.6168e-07	-1.52289e-10	-0.543031	4.49778e-06	-1.52289e-10	-0.696673	1.68113e-07	-1.52289e-10	-0.977327
156845125	chr1:156845125:G:T	1.86243e-07	-1.52289e-10	-1.45085	2.1354e-06	-1.52289e-10	-1.4416	1.16214e-07	-1.52289e-10	-1.34654
156845224	chr1:156845224:C:T	1.73376e-07	-1.52289e-10	-1.52244	1.96528e-06	-1.52289e-10	-1.52462	1.00679e-07	-1.52289e-10	-1.49003
156847339	chr1:156847339:G:A	4.32082e-08	-1.67075	-1.24113	4.87089e-07	-1.64833	-1.27123	2.17277e-08	-1.71799	-1.30539
156847452	chr1:156847452:G:C	2.42217e-07	-1.52289e-10	-1.18807	2.5874e-06	-1.52289e-10	-1.2496	1.38155e-07	-1.52289e-10	-1.17359
156847758	chr1:156847758:G:A	1.73997e-07	-1.51887	-5.03233e-10	1.93572e-06	-1.53978	-5.03233e-10	8.15398e-08	-1.70087	-5.03233e-10
156847880	chr1:156847880:G:C	2.65444e-07	-1.52289e-10	-1.0965	3.12885e-06	-1.52289e-10	-1.05959	1.71643e-07	-1.52289e-10	-0.956552
156848102	chr1:156848102:TCTCCAGCTG:T	1.8741e-07	-1.52289e-10	-1.44461	2.30257e-06	-1.52289e-10	-1.36623	1.12114e-07	-1.52289e-10	-1.38245
156848554	chr1:156848554:T:TA	1.83864e-07	-1.52289e-10	-1.46371	2.0109e-06	-1.52289e-10	-1.50167	1.10506e-07	-1.52289e-10	-1.39689
156848656	chr1:156848656:A:G	2.44627e-07	-1.24961	0.0714406	3.68208e-06	-1.14106	0.244281	1.17418e-07	-1.41649	0.0802681
156849064	chr1:156849064:G:C	2.11926e-07	-1.52289e-10	-1.32166	2.31996e-06	-1.52289e-10	-1.3587	1.22078e-07	-1.52289e-10	-1.2973
156849191	chr1:156849191:T:C	3.14412e-07	-1.52289e-10	-0.927199	3.61376e-06	-1.52289e-10	-0.915507	1.48863e-07	-1.52289e-10	-1.09894
156849409	chr1:156849409:G:C	1.79986e-07	-1.52289e-10	-1.48502	2.02001e-06	-1.52289e-10	-1.49715	1.09876e-07	-1.52289e-10	-1.40261
156849424	chr1:156849424:T:C	1.11437e-07	-0.858485	-1.10596	1.37289e-06	-0.91915	-0.964189	8.61048e-08	-0.400459	-1.24594
156849721	chr1:156849721:C:T	5.58649e-07	-1.52289e-10	-0.352382	5.08305e-06	-1.52289e-10	-0.574344	3.08824e-07	-1.52289e-10	-0.369193
156849958	chr1:156849958:A:G	2.36113e-07	-1.52289e-10	-1.21359	2.55356e-06	-1.52289e-10	-1.26277	1.34501e-07	-1.52289e-10	-1.2004
156850059	chr1:156850059:C:T	2.45594e-07	-1.52289e-10	-1.17423	2.58248e-06	-1.52289e-10	-1.2515	1.64312e-07	-1.52289e-10	-1.0002
156850872	chr1:156850872:A:T	2.93152e-07	-0.997214	-5.03233e-10	4.18273e-06	-0.769292	-5.03233e-10	2.08026e-07	-0.764304	-5.03233e-10
156851406	chr1:156851406:G:A	2.40648e-07	-1.52289e-10	-1.19457	2.73054e-06	-1.52289e-10	-1.19576	1.18182e-07	-1.52289e-10	-1.32974
156851974	chr1:156851974:A:G	1.7325e-07	-1.52289e-10	-1.52317	1.96941e-06	-1.52289e-10	-1.52252	1.00509e-07	-1.52289e-10	-1.49172
156852098	chr1:156852098:C:T	1.73136e-07	-1.52289e-10	-1.52383	1.96756e-06	-1.52289e-10	-1.52346	1.00104e-07	-1.52289e-10	-1.49576
156852590	chr1:156852590:G:A	3.87394e-07	-1.52289e-10	-0.718462	4.05969e-06	-1.52289e-10	-0.799151	1.51679e-07	-1.52289e-10	-1.0802
156853452	chr1:156853452:A:G	3.80272e-07	-1.52289e-10	-0.737018	5.33121e-06	-1.52289e-10	-0.526678	3.35943e-07	-1.52289e-10	-0.285026
156854459	chr1:156854459:G:A	1.73093e-07	-1.52289e-10	-1.52408	1.97398e-06	-1.52289e-10	-1.52021	9.85138e-08	-1.52289e-10	-1.51177
156854881	chr1:156854881:G:A	1.66747e-07	-0.855917	-0.705511	1.87953e-06	-0.89696	-0.672273	6.34371e-08	-1.33579	-0.616126
156854930	chr1:156854930:G:A	3.18503e-07	-1.52289e-10	-0.914273	3.47537e-06	-1.52289e-10	-0.954555	1.87867e-07	-1.52289e-10	-0.866233
156854936	chr1:156854936:G:A	3.10353e-07	-1.52289e-10	-0.940193	3.37319e-06	-1.52289e-10	-0.984397	1.83183e-07	-1.52289e-10	-0.891481
156855009	chr1:156855009:G:A	1.26228e-07	-1.04645	-0.793366	3.27399e-06	-0.579383	-0.434865	4.64325e-08	-1.34023	-0.923738
156855019	chr1:156855019:C:T	2.14156e-07	-1.52289e-10	-1.3112	2.23421e-06	-1.52289e-10	-1.39637	1.13785e-07	-1.52289e-10	-1.36766
156855072	chr1:156855072:T:C	2.21858e-07	-1.52289e-10	-1.27587	2.7362e-06	-1.52289e-10	-1.19369	1.14785e-07	-1.52289e-10	-1.3589
156855211	chr1:156855211:T:TC	2.38662e-07	-0.489046	-0.713811	3.22125e-06	-0.365469	-0.665017	8.48354e-08	-1.04617	-0.615085
156856303	chr1:156856303:A:G	1.75898e-07	-1.52289e-10	-1.508	1.99441e-06	-1.52289e-10	-1.50991	1.01963e-07	-1.52289e-10	-1.47736
156856569	chr1:156856569:G:A	4.68906e-07	-1.52289e-10	-0.527501	5.06095e-06	-1.52289e-10	-0.578702	2.61549e-07	-1.52289e-10	-0.535343
156856864	chr1:156856864:C:T	1.76366e-07	-1.52289e-10	-1.50534	2.03006e-06	-1.52289e-10	-1.49219	9.7255e-08	-1.52289e-10	-1.52463
156856903	chr1:156856903:C:T	4.07331e-07	-1.52289e-10	-0.668279	3.97336e-06	-1.52289e-10	-0.820643	1.94336e-07	-1.52289e-10	-0.832376
156856997	chr1:156856997:G:A	1.98782e-07	-1.52289e-10	-1.3857	2.22601e-06	-1.52289e-10	-1.40005	1.20954e-07	-1.52289e-10	-1.30656
156857099	chr1:156857099:TACTTC:T	1.76979e-07	-1.52289e-10	-1.50187	1.97086e-06	-1.52289e-10	-1.52179	1.01423e-07	-1.52289e-10	-1.48267
156857590	chr1:156857590:A:T	2.17744e-07	-1.52289e-10	-1.29458	2.64147e-06	-1.52289e-10	-1.22892	1.14018e-07	-1.52289e-10	-1.36561
156857743	chr1:156857743:C:T	3.89231e-07	-1.52289e-10	-0.71373	4.42673e-06	-1.52289e-10	-0.712595	2.21704e-07	-1.52289e-10	-0.700624
156857804	chr1:156857804:G:C	1.88685e-07	-1.52289e-10	-1.43783	2.18613e-06	-1.52289e-10	-1.41812	1.22666e-07	-1.52289e-10	-1.2925
156858047	chr1:156858047:G:C	1.95434e-07	-1.52289e-10	-1.40268	2.11397e-06	-1.52289e-10	-1.45169	1.14502e-07	-1.52289e-10	-1.36137
156859955	chr1:156859955:G:A	1.31729e-07	-1.43286	-0.364302	1.42041e-06	-1.44995	-0.399365	7.54612e-08	-1.33376	-0.444586
156860086	chr1:156860086:G:A	4.33041e-07	-1.52289e-10	-0.607071	6.28864e-06	-1.52289e-10	-0.361511	2.64342e-07	-1.52289e-10	-0.524724
156860426	chr1:156860426:T:C	4.22438e-08	-1.66728	-1.26717	4.93443e-07	-1.70734	-1.19926	2.13859e-08	-1.61968	-1.41956
156860694	chr1:156860694:C:T	1.78588e-07	-1.52289e-10	-1.49282	1.98365e-06	-1.52289e-10	-1.51532	1.08626e-07	-1.52289e-10	-1.41405
156860987	chr1:156860987:G:A	2.15861e-07	-1.30327	-5.03233e-10	2.81451e-06	-1.16547	-5.03233e-10	1.13153e-07	-1.37323	-5.03233e-10
156861253	chr1:156861253:C:T	2.35457e-07	-1.52289e-10	-1.21638	2.88927e-06	-1.52289e-10	-1.13925	1.42207e-07	-1.52289e-10	-1.14468
156861302	chr1:156861302:C:T	1.81293e-07	-1.52289e-10	-1.47779	2.00039e-06	-1.52289e-10	-1.50692	1.11293e-07	-1.52289e-10	-1.3898
156862153	chr1:156862153:C:T	2.06948e-07	-1.52289e-10	-1.34543	2.21794e-06	-1.52289e-10	-1.40368	1.35475e-07	-1.52289e-10	-1.19318
156862645	chr1:156862645:G:A	2.05855e-07	-1.52289e-10	-1.35073	2.49377e-06	-1.52289e-10	-1.28646	1.08791e-07	-1.52289e-10	-1.41254
156862726	chr1:156862726:G:A	2.65259e-07	-1.52289e-10	-1.0972	3.31619e-06	-1.52289e-10	-1.00144	1.36004e-07	-1.52289e-10	-1.18928
156863684	chr1:156863684:G:A	2.39146e-07	-1.52289e-10	-1.20083	3.01283e-06	-1.52289e-10	-1.09737	1.13604e-07	-1.52289e-10	-1.36925
156863837	chr1:156863837:G:A	2.23841e-07	-1.52289e-10	-1.26697	2.667e-06	-1.52289e-10	-1.2193	1.16186e-07	-1.52289e-10	-1.34677
156863889	chr1:156863889:A:G	1.81364e-07	-1.52289e-10	-1.4774	2.08228e-06	-1.52289e-10	-1.46679	9.77848e-08	-1.52289e-10	-1.5192
156864121	chr1:156864121:A:G	1.87771e-07	-1.52289e-10	-1.44268	2.31745e-06	-1.52289e-10	-1.35979	9.90443e-08	-1.52289e-10	-1.5064
156864212	chr1:156864212:TGTAA:T	2.02882e-07	-1.52289e-10	-1.36528	2.46626e-06	-1.52289e-10	-1.29755	1.10894e-07	-1.52289e-10	-1.39339
156864572	chr1:156864572:G:A	1.89795e-07	-1.43196	-5.03233e-10	2.04569e-06	-1.48452	-5.03233e-10	8.13552e-08	-1.70314	-5.03233e-10
156864720	chr1:156864720:C:T	2.0211e-07	-1.52289e-10	-1.36909	2.45321e-06	-1.52289e-10	-1.30286	1.0368e-07	-1.52289e-10	-1.46066
156865348	chr1:156865348:C:T	5.25571e-08	-1.66028	-1.05572	6.61488e-07	-1.71525	-0.898275	2.56559e-08	-1.54084	-1.31635
156865558	chr1:156865558:T:G	1.75982e-07	-1.52289e-10	-1.50752	2.0662e-06	-1.52289e-10	-1.47455	1.07604e-07	-1.52289e-10	-1.42351
156865794	chr1:156865794:A:T	3.67361e-08	-1.69998	-1.37416	4.79014e-07	-1.71788	-1.2184	2.26493e-08	-1.61307	-1.36877
156865796	chr1:156865796:T:C	8.16226e-08	-1.64411	-0.631688	1.17891e-06	-1.71594	-0.319726	3.25696e-08	-1.47606	-1.14253
156866083	chr1:156866083:C:T	5.11278e-08	-1.4942	-1.24938	6.10634e-07	-1.39095	-1.30256	2.40272e-08	-1.47938	-1.44341
156866150	chr1:156866150:G:A	1.76788e-07	-1.52289e-10	-1.50295	1.97379e-06	-1.52289e-10	-1.5203	1.0172e-07	-1.52289e-10	-1.47974
156866448	chr1:156866448:G:C	1.73584e-07	-1.52289e-10	-1.52124	1.96605e-06	-1.52289e-10	-1.52423	9.88056e-08	-1.52289e-10	-1.50881
156867025	chr1:156867025:C:T	2.12268e-07	-1.52289e-10	-1.32006	2.33678e-06	-1.52289e-10	-1.35148	1.08117e-07	-1.52289e-10	-1.41875
156867046	chr1:156867046:T:C	3.50136e-08	-1.59751	-1.52466	3.68535e-07	-1.70177	-1.49671	2.82334e-08	-1.30815	-1.45331
156867175	chr1:156867175:A:G	4.21689e-08	-1.68326	-1.25296	5.29858e-07	-1.71816	-1.11724	2.24181e-08	-1.49331	-1.49879
156867339	chr1:156867339:G:A	1.48868e-07	-1.67485	-5.03233e-10	1.78218e-06	-1.62242	-5.03233e-10	8.10068e-08	-1.70743	-5.03233e-10
156867561	chr1:156867561:T:C	3.90981e-07	0.282926	-0.99217	4.88388e-06	0.533435	-1.14775	1.21234e-07	-0.320487	-0.983757
156867601	chr1:156867601:G:A	2.78444e-07	-1.52289e-10	-1.04869	2.97161e-06	-1.52289e-10	-1.11115	1.40787e-07	-1.52289e-10	-1.15472
156867697	chr1:156867697:C:T	7.45647e-08	-1.07953	-1.28671	9.75535e-07	-0.920641	-1.30438	4.39955e-08	-0.830376	-1.4875
156867847	chr1:156867847:G:A	2.27099e-07	-1.52289e-10	-1.25252	2.54726e-06	-1.52289e-10	-1.26524	1.28937e-07	-1.52289e-10	-1.24264
156867915	chr1:156867915:C:T	1.74223e-07	-1.52289e-10	-1.51757	1.99692e-06	-1.52289e-10	-1.50865	1.05093e-07	-1.52289e-10	-1.44712
156868349	chr1:156868349:T:C	6.2641e-08	-1.04868	-1.4918	6.07483e-07	-1.21617	-1.48251	3.44938e-08	-1.0481	-1.51309
156868440	chr1:156868440:A:G	3.31743e-07	-1.52289e-10	-0.873542	4.10551e-06	-1.52289e-10	-0.787927	2.00277e-07	-1.52289e-10	-0.802266
156868640	chr1:156868640:C:T	2.37307e-07	-1.52289e-10	-1.20855	2.90448e-06	-1.52289e-10	-1.134	1.52075e-07	-1.52289e-10	-1.07759
156869191	chr1:156869191:T:C	2.99725e-07	-1.52289e-10	-0.97504	3.06588e-06	-1.52289e-10	-1.07992	2.31374e-07	-1.52289e-10	-0.657932
156869230	chr1:156869230:C:T	1.81733e-07	-1.52289e-10	-1.47537	2.073e-06	-1.52289e-10	-1.47126	1.10111e-07	-1.52289e-10	-1.40047
156869932	chr1:156869932:T:C	1.92082e-07	-1.52289e-10	-1.41998	2.15271e-06	-1.52289e-10	-1.43353	1.06479e-07	-1.52289e-10	-1.43402
156870501	chr1:156870501:G:A	1.79022e-07	-1.52289e-10	-1.4904	2.02675e-06	-1.52289e-10	-1.49382	9.74922e-08	-1.52289e-10	-1.52219
156870831	chr1:156870831:T:C	2.13671e-07	-1.52289e-10	-1.31346	2.31107e-06	-1.52289e-10	-1.36255	1.11758e-07	-1.52289e-10	-1.38563
156871022	chr1:156871022:C:T	3.24217e-08	-1.70377	-1.49531	3.98819e-07	-1.59715	-1.52235	6.18977e-08	-0.548636	-1.42785
156871281	chr1:156871281:G:A	4.3558e-07	0.268257	-0.869482	4.4414e-06	0.148554	-0.857841	7.76253e-07	0.867991	-0.315478
156871882	chr1:156871882:G:A	4.8966e-08	-1.69132	-1.09546	5.46664e-07	-1.54345	-1.26073	8.56368e-08	-0.748135	-0.903716
156872238	chr1:156872238:T:C	1.73011e-07	-1.52289e-10	-1.52455	1.97053e-06	-1.52289e-10	-1.52195	1.06127e-07	-1.52289e-10	-1.43733
156872544	chr1:156872544:C:T	8.11288e-08	-1.26808	-1.01379	1.16859e-06	-1.33903	-0.705431	2.37288e-08	-1.71812	-1.21716
156873149	chr1:156873149:C:T	3.18048e-07	-1.52289e-10	-0.915702	3.26717e-06	-1.52289e-10	-1.01633	2.41007e-07	-1.52289e-10	-0.61714
156873443	chr1:156873443:TAAAATGTATTGTCAACTTTCTTC:T	2.11331e-07	-1.52289e-10	-1.32448	2.48866e-06	-1.52289e-10	-1.28851	1.03792e-07	-1.52289e-10	-1.45958
156873542	chr1:156873542:C:T	1.94366e-07	-1.52289e-10	-1.40816	2.10122e-06	-1.52289e-10	-1.45774	9.72602e-08	-1.52289e-10	-1.52458
156873596	chr1:156873596:G:A	1.87052e-07	-1.52289e-10	-1.44652	2.08136e-06	-1.52289e-10	-1.46724	9.76651e-08	-1.52289e-10	-1.52042
156874028	chr1:156874028:A:G	1.79244e-07	-1.52289e-10	-1.48915	2.14772e-06	-1.52289e-10	-1.43585	1.2264e-07	-1.52289e-10	-1.29271
156874275	chr1:156874275:C:T	2.64997e-07	-1.52289e-10	-1.09819	2.99584e-06	-1.52289e-10	-1.10303	1.19122e-07	-1.52289e-10	-1.32182
156874985	chr1:156874985:G:A	1.73344e-07	-1.52289e-10	-1.52263	1.96521e-06	-1.52289e-10	-1.52466	9.72888e-08	-1.52289e-10	-1.52428
156875187	chr1:156875187:A:C	6.25061e-08	-1.25383	-1.28881	6.59453e-07	-1.30714	-1.30947	3.94162e-08	-0.937229	-1.49056
156875881	chr1:156875881:A:C	3.30012e-08	-1.7177	-1.46366	4.11376e-07	-1.56942	-1.51908	2.73787e-08	-1.51575	-1.27645
156876274	chr1:156876274:A:G	2.22466e-07	-1.52289e-10	-1.27313	2.46145e-06	-1.52289e-10	-1.29951	1.51337e-07	-1.52289e-10	-1.08246
156876328	chr1:156876328:C:T	6.25614e-07	-1.52289e-10	-0.23917	6.16427e-06	-1.52289e-10	-0.381486	8.34473e-07	-1.52289e-10	0.624835
156877075	chr1:156877075:C:T	2.03981e-07	-1.35988	-5.03233e-10	2.10783e-06	-1.4546	-5.03233e-10	1.92728e-07	-0.840687	-5.03233e-10
156877464	chr1:156877464:G:C	2.31824e-07	-1.52289e-10	-1.23192	2.57804e-06	-1.52289e-10	-1.25323	1.617e-07	-1.52289e-10	-1.01622
156877672	chr1:156877672:C:T	6.51017e-07	-1.52289e-10	-0.199368	6.58858e-06	-1.52289e-10	-0.314919	1.92754e-07	-1.52289e-10	-0.84055
156878124	chr1:156878124:G:C	5.00515e-07	-1.52289e-10	-0.462266	5.85108e-06	-1.52289e-10	-0.433631	1.80761e-07	-1.52289e-10	-0.904791
156878314	chr1:156878314:A:G	3.76665e-08	-1.63158	-1.41755	4.28186e-07	-1.66371	-1.38474	1.03153e-05	4.65939	-1.51997
156878328	chr1:156878328:T:A	1.95287e-07	-1.52949	0.126054	3.44792e-06	-1.45302	0.490537	1.71519e-07	-0.712273	-0.245
156878674	chr1:156878674:G:T	1.911e-07	-1.52289e-10	-1.42511	2.34481e-06	-1.52289e-10	-1.34805	1.42302e-07	-1.52289e-10	-1.14402
156878766	chr1:156878766:G:T	9.69229e-07	-1.52289e-10	0.198597	9.16759e-06	-1.52289e-10	0.0154187	8.46167e-07	-1.52289e-10	0.638751
156879002	chr1:156879002:C:T	4.5098e-08	-1.36117	-1.5079	8.80853e-07	-1.12197	-1.20515	4.17506e-08	-0.865671	-1.50458
156879016	chr1:156879016:T:C	4.34212e-08	-1.7089	-1.19806	5.22539e-07	-1.71796	-1.13135	4.11346e-06	3.74015	-1.52009
156879117	chr1:156879117:CA:C	6.2187e-08	-1.38442	-1.16334	6.06163e-07	-1.51938	-1.18148	3.20722e-07	1.10127	-1.43266
156879126	chr1:156879126:C:T	4.12201e-07	0.661454	-1.31785	5.0854e-06	0.602193	-1.17608	4.52685e-07	1.36344	-1.3502
156879154	chr1:156879154:G:T	3.67118e-07	0.545626	-1.31785	4.5363e-06	0.487931	-1.17608	3.97074e-07	1.23236	-1.3502
156879760	chr1:156879760:G:A	7.11755e-08	-1.66827	-0.744484	7.43141e-07	-1.70514	-0.791983	1.95405e-07	0.15716	-0.984049
156879908	chr1:156879908:A:G	1.9339e-06	-1.52289e-10	0.889392	1.76365e-05	-1.52289e-10	0.669715	9.36051e-07	-1.52289e-10	0.739703
156879983	chr1:156879983:T:C	3.87065e-08	-1.65467	-1.36723	4.6853e-07	-1.71617	-1.24225	1.61012e-07	0.456659	-1.47714
156880004	chr1:156880004:A:G	1.33635e-06	-1.52289e-10	0.519794	1.19289e-05	-1.52289e-10	0.278706	9.03134e-07	-1.52289e-10	0.703905
156880154	chr1:156880154:G:A	1.74089e-07	-1.52289e-10	-1.51834	1.99282e-06	-1.52289e-10	-1.5107	1.06321e-07	-1.52289e-10	-1.43551
156880312	chr1:156880312:G:C	1.27339e-07	-1.4732	-0.357848	1.11858e-06	-1.38784	-0.700349	1.01738e-06	0.409477	0.413544
156880320	chr1:156880320:T:G	1.24863e-07	-1.51174	-0.338947	1.0874e-06	-1.43203	-0.684437	1.159e-06	0.515434	0.43791
156880780	chr1:156880780:C:T	6.14813e-07	-1.52289e-10	-0.256586	7.38967e-06	-1.52289e-10	-0.200174	2.16363e-07	-1.52289e-10	-0.725006
156881230	chr1:156881230:C:T	2.02164e-07	-1.52289e-10	-1.36882	2.42042e-06	-1.52289e-10	-1.31631	1.25477e-07	-1.52289e-10	-1.26984
156881249	chr1:156881249:T:G	1.75212e-07	-1.52289e-10	-1.51191	1.97693e-06	-1.52289e-10	-1.51871	9.74802e-08	-1.52289e-10	-1.52232
156882238	chr1:156882238:G:A	6.1672e-08	-1.68278	-0.873297	6.41102e-07	-1.71125	-0.933569	2.1495e-07	0.355131	-1.08669
156882344	chr1:156882344:CTCT:TTCT	1.72998e-07	-1.52289e-10	-1.52463	1.96547e-06	-1.52289e-10	-1.52452	9.7461e-08	-1.52289e-10	-1.52251
156882423	chr1:156882423:C:T	1.76059e-07	-1.52289e-10	-1.50709	1.9737e-06	-1.52289e-10	-1.52034	9.72731e-08	-1.52289e-10	-1.52444
156882522	chr1:156882522:G:C	4.48402e-08	-1.65786	-1.21694	6.45559e-07	-1.57391	-1.06399	2.99032e-08	-1.71739	-0.986609
156882559	chr1:156882559:C:T	1.74051e-07	-1.52289e-10	-1.51856	1.96625e-06	-1.52289e-10	-1.52413	9.72594e-08	-1.52289e-10	-1.52458
156883087	chr1:156883087:G:T	1.73173e-07	-1.52289e-10	-1.52361	1.97522e-06	-1.52289e-10	-1.51958	1.03587e-07	-1.52289e-10	-1.46156
156883184	chr1:156883184:C:T	2.81873e-07	-1.52289e-10	-1.03645	3.68208e-06	-1.52289e-10	-0.896779	1.8592e-07	-1.52289e-10	-0.876651
156883185	chr1:156883185:T:G	2.84639e-07	-1.52289e-10	-1.02668	3.7287e-06	-1.52289e-10	-0.884196	1.88255e-07	-1.52289e-10	-0.864169
156883521	chr1:156883521:C:T	5.88096e-07	-1.52289e-10	-0.301014	6.09905e-06	-1.52289e-10	-0.392124	1.82391e-07	-1.52289e-10	-0.895812
156883640	chr1:156883640:G:A	1.73007e-07	-1.52289e-10	-1.52457	1.96569e-06	-1.52289e-10	-1.52441	9.74995e-08	-1.52289e-10	-1.52212
156883785	chr1:156883785:TC:T	2.27929e-07	-1.52289e-10	-1.24887	2.4172e-06	-1.52289e-10	-1.31765	1.58537e-07	-1.52289e-10	-1.03598
156884033	chr1:156884033:G:C	6.16275e-08	-1.65179	-0.905006	6.30641e-07	-1.69551	-0.96576	1.92203e-07	0.25053	-1.09394
156884172	chr1:156884172:AC:A	5.73973e-08	-1.19281	-1.4351	6.05788e-07	-1.24679	-1.45469	4.10947e-08	-0.863228	-1.52286
156884845	chr1:156884845:C:G	2.07906e-06	-1.52289e-10	0.961769	1.7759e-05	-1.52289e-10	0.676637	1.44074e-06	-1.52289e-10	1.17095
156884985	chr1:156884985:C:G	4.30052e-08	-1.56264	-1.35394	4.83335e-07	-1.6065	-1.3208	2.72943e-08	-1.375	-1.42028
156885261	chr1:156885261:C:A	2.4544e-07	-1.52289e-10	-1.17485	2.48404e-06	-1.52289e-10	-1.29037	1.6815e-07	-1.52289e-10	-0.977112
156885705	chr1:156885705:C:T	8.93033e-08	-1.63153	-0.55434	8.81166e-07	-1.64965	-0.677112	1.82877e-06	0.912027	0.497406
156885743	chr1:156885743:G:A	2.25467e-07	-1.52289e-10	-1.25973	2.68862e-06	-1.52289e-10	-1.21123	1.36031e-07	-1.52289e-10	-1.18909
156885807	chr1:156885807:T:C	2.34255e-07	-1.52289e-10	-1.22149	2.73147e-06	-1.52289e-10	-1.19542	1.27621e-07	-1.52289e-10	-1.2529
156885826	chr1:156885826:C:T	8.82341e-08	-1.66635	-0.531564	8.72031e-07	-1.68016	-0.65703	2.32936e-06	1.12044	0.530947
156886003	chr1:156886003:T:C	4.15304e-07	-1.52289e-10	-0.648893	4.1191e-06	-1.52289e-10	-0.784622	6.66272e-07	-1.52289e-10	0.399732
156886062	chr1:156886062:C:T	5.62221e-08	-1.19421	-1.45439	5.31788e-07	-1.37154	-1.46023	1.39241e-06	2.6336	-1.49677
156886199	chr1:156886199:G:A	2.95836e-07	-1.52289e-10	-0.988099	3.1631e-06	-1.52289e-10	-1.0487	3.43547e-07	-1.52289e-10	-0.262643
156886711	chr1:156886711:T:C	1.7313e-07	-1.52289e-10	-1.52386	1.9704e-06	-1.52289e-10	-1.52202	9.80843e-08	-1.52289e-10	-1.51614
156886776	chr1:156886776:A:G	2.60737e-07	-1.52289e-10	-1.11439	2.59099e-06	-1.52289e-10	-1.24822	1.84359e-07	-1.52289e-10	-0.88508
156888001	chr1:156888001:A:C	3.82987e-07	-0.729902	-5.03233e-10	5.32312e-06	-0.528196	-5.03233e-10	1.84193e-07	-0.885982	-5.03233e-10
156888213	chr1:156888213:G:C	1.89118e-07	-1.52289e-10	-1.43553	2.01911e-06	-1.52289e-10	-1.4976	1.67354e-07	-1.52289e-10	-0.981857
156888313	chr1:156888313:G:C	1.60361e-06	-1.52289e-10	0.702111	2.73913e-05	-1.52289e-10	1.10997	4.31117e-06	-1.52289e-10	2.267
156888608	chr1:156888608:T:C	2.88684e-07	-1.52289e-10	-1.01257	3.85323e-06	-1.52289e-10	-0.851344	2.80747e-07	-1.52289e-10	-0.464513
156888714	chr1:156888714:A:G	1.77691e-07	-1.52289e-10	-1.49786	1.99094e-06	-1.52289e-10	-1.51165	1.00615e-07	-1.52289e-10	-1.49067
156888772	chr1:156888772:A:G	1.77877e-07	-1.52289e-10	-1.49681	2.03985e-06	-1.52289e-10	-1.48738	1.24786e-07	-1.52289e-10	-1.27537
156888870	chr1:156888870:G:A	7.70306e-07	-1.52289e-10	-0.0311156	6.34095e-06	-1.52289e-10	-0.353227	3.14033e-07	-1.52289e-10	-0.352467
156889030	chr1:156889030:T:C	5.34362e-08	-1.35682	-1.3426	3.72186e-07	-1.71716	-1.47145	2.63921e-08	-1.30544	-1.52346
156889566	chr1:156889566:C:T	5.92574e-08	-1.21642	-1.37959	3.73183e-07	-1.69565	-1.49029	2.96252e-08	-1.1888	-1.52454
156889817	chr1:156889817:C:T	5.09223e-08	-1.37137	-1.37623	3.65748e-07	-1.71777	-1.4883	2.59455e-08	-1.32132	-1.52464
156889936	chr1:156889936:G:A	1.50291e-07	-1.66533	-5.03233e-10	1.64281e-06	-1.70385	-5.03233e-10	9.30442e-08	-1.56889	-5.03233e-10
156890326	chr1:156890326:A:G	2.33017e-07	-1.52289e-10	-1.22679	2.69444e-06	-1.52289e-10	-1.20907	1.72121e-07	-1.52289e-10	-0.95377
156890396	chr1:156890396:G:A	2.60006e-07	-1.52289e-10	-1.1172	2.71381e-06	-1.52289e-10	-1.2019	1.7896e-07	-1.52289e-10	-0.914802
156890670	chr1:156890670:G:T	2.16024e-07	-1.52289e-10	-1.30252	4.55866e-06	-1.52289e-10	-0.683227	9.91466e-08	-1.52289e-10	-1.50537
156890978	chr1:156890978:C:T	6.4005e-07	-0.216357	-5.03233e-10	6.34548e-06	-0.352513	-5.03233e-10	4.25765e-07	-0.0480779	-5.03233e-10
156890989	chr1:156890989:T:C	2.93777e-07	-1.12804	0.132961	3.56309e-06	-1.16342	0.233794	1.15291e-06	-0.406124	1.3542
156891376	chr1:156891376:C:T	6.27123e-08	-1.5117	-1.02765	1.21418e-06	-1.36337	-0.642818	1.64115e-07	-1.08122	0.0798229
156891451	chr1:156891451:A:G	6.18115e-08	-1.51064	-1.04318	1.18967e-06	-1.36208	-0.664498	1.59636e-07	-1.07937	0.0503033
156891477	chr1:156891477:G:A	2.2915e-07	-1.24169	-0.0018331	2.77638e-06	-1.27305	0.0939429	8.06113e-07	-0.576886	1.16714
156891679	chr1:156891679:A:T	1.92243e-07	-1.52289e-10	-1.41914	2.13668e-06	-1.52289e-10	-1.441	9.72531e-08	-1.52289e-10	-1.52465
156891699	chr1:156891699:G:A	2.2825e-07	-1.24802	0.000558804	2.75159e-06	-1.28013	0.092054	7.75123e-07	-0.586188	1.13724
156891718	chr1:156891718:C:CT	6.07581e-08	-1.5041	-1.0669	1.16306e-06	-1.35318	-0.69602	1.54725e-07	-1.06773	0.00741549
156891739	chr1:156891739:T:C	3.17388e-07	-1.52289e-10	-0.917778	2.92945e-06	-1.52289e-10	-1.12544	1.44863e-07	-1.52289e-10	-1.12618
156891764	chr1:156891764:G:T	2.31252e-07	-1.52289e-10	-1.2344	2.70112e-06	-1.52289e-10	-1.20659	1.1488e-07	-1.52289e-10	-1.35808
156891797	chr1:156891797:A:C	2.47439e-07	-1.28347	0.116731	2.99247e-06	-1.31474	0.210586	8.49927e-07	-0.641922	1.28511
156891886	chr1:156891886:C:T	2.66681e-07	-1.52289e-10	-1.09185	3.30754e-06	-1.52289e-10	-1.00405	2.38786e-07	-1.52289e-10	-0.626397
156892016	chr1:156892016:C:A	2.22627e-07	-1.27689	0.00448369	2.69409e-06	-1.3085	0.0993045	7.41786e-07	-0.632659	1.13975
156892062	chr1:156892062:CG:C	1.92674e-07	-1.52289e-10	-1.41691	3.5895e-06	-1.52289e-10	-0.922244	9.74453e-08	-1.52289e-10	-1.52268
156892065	chr1:156892065:CT:C	1.92544e-07	-1.52289e-10	-1.41758	3.58364e-06	-1.52289e-10	-0.923878	9.74552e-08	-1.52289e-10	-1.52257
156892246	chr1:156892246:A:G	2.45733e-07	-1.52289e-10	-1.17366	2.84425e-06	-1.52289e-10	-1.15496	1.84999e-07	-1.52289e-10	-0.881618
156892676	chr1:156892676:C:T	6.79944e-08	-1.51316	-0.94532	1.31293e-06	-1.36812	-0.559878	2.07848e-07	-1.07842	0.313259
156892743	chr1:156892743:C:T	3.40764e-07	-1.52289e-10	-0.846715	4.06848e-06	-1.52289e-10	-0.796988	3.67796e-07	-1.52289e-10	-0.194439
156892912	chr1:156892912:A:G	6.67404e-08	-1.50127	-0.975821	1.2755e-06	-1.35397	-0.602941	1.99869e-07	-1.05664	0.252337
156892950	chr1:156892950:A:G	3.40172e-07	-1.11707	0.268618	4.10331e-06	-1.15561	0.367143	1.33246e-06	-0.388012	1.48082
156893119	chr1:156893119:A:G	3.10408e-07	-1.15237	0.212356	3.8454e-06	-1.18226	0.328885	1.29425e-06	-0.435563	1.49929
156893251	chr1:156893251:C:T	2.45375e-07	-1.24772	0.0726057	3.03964e-06	-1.27512	0.186603	9.26188e-07	-0.584376	1.31349
156893398	chr1:156893398:G:T	2.59428e-07	-1.21962	0.100195	3.22438e-06	-1.24586	0.216339	1.0105e-06	-0.536754	1.35299
156893412	chr1:156893412:G:T	7.16382e-08	-1.50998	-0.896293	1.39098e-06	-1.36618	-0.504074	2.39945e-07	-1.06414	0.442582
156893825	chr1:156893825:G:T	2.50775e-07	-1.11478	-0.0385614	3.06022e-06	-1.14738	0.065606	9.92116e-07	-0.370447	1.16832
156894028	chr1:156894028:G:A	1.81867e-07	-1.52289e-10	-1.47463	2.03429e-06	-1.52289e-10	-1.49011	1.00095e-07	-1.52289e-10	-1.49585
156894323	chr1:156894323:C:T	5.19953e-07	-1.52289e-10	-0.424165	5.15143e-06	-1.52289e-10	-0.560982	4.18309e-07	-1.52289e-10	-0.0657464
156894403	chr1:156894403:T:C	2.32963e-07	-1.52289e-10	-1.22703	2.83954e-06	-1.52289e-10	-1.15661	1.51281e-07	-1.52289e-10	-1.08283
156894509	chr1:156894509:T:C	1.92146e-07	-1.52289e-10	-1.41965	2.13066e-06	-1.52289e-10	-1.44383	9.72525e-08	-1.52289e-10	-1.52466
156894649	chr1:156894649:C:T	1.90179e-07	-1.52289e-10	-1.42994	2.11647e-06	-1.52289e-10	-1.45051	9.72712e-08	-1.52289e-10	-1.52446
156894824	chr1:156894824:G:C	9.74655e-07	-0.994667	1.19885	1.2802e-05	-1.04329	1.39264	3.56045e-06	-0.197153	2.27283
156895077	chr1:156895077:C:T	2.4268e-07	-1.52289e-10	-1.18616	2.98202e-06	-1.52289e-10	-1.10765	2.08071e-07	-1.52289e-10	-0.764085
156895771	chr1:156895771:G:A	2.47538e-07	-1.52289e-10	-1.16634	3.04832e-06	-1.52289e-10	-1.08566	2.14322e-07	-1.52289e-10	-0.734484
156896132	chr1:156896132:C:T	2.3605e-07	-1.52289e-10	-1.21386	2.89151e-06	-1.52289e-10	-1.13848	1.99542e-07	-1.52289e-10	-0.80594
156896147	chr1:156896147:C:T	2.43358e-07	-1.52289e-10	-1.18337	2.99127e-06	-1.52289e-10	-1.10456	2.08943e-07	-1.52289e-10	-0.759905
156896345	chr1:156896345:C:T	1.32601e-06	-1.52289e-10	0.512029	2.21188e-05	-1.52289e-10	0.89617	3.39421e-06	-1.52289e-10	2.02786
156897347	chr1:156897347:A:G	1.73232e-07	-1.52289e-10	-1.52327	1.96608e-06	-1.52289e-10	-1.52421	9.73079e-08	-1.52289e-10	-1.52409
156897445	chr1:156897445:C:T	2.45947e-07	-1.52289e-10	-1.17279	3.02506e-06	-1.52289e-10	-1.09332	2.12283e-07	-1.52289e-10	-0.744047
156897494	chr1:156897494:T:C	2.39306e-07	-1.52289e-10	-1.20016	2.74621e-06	-1.52289e-10	-1.19003	1.01801e-07	-1.52289e-10	-1.47895
156897617	chr1:156897617:C:T	1.26208e-06	-1.52289e-10	0.462614	1.14397e-05	-1.52289e-10	0.236836	5.92514e-07	-1.52289e-10	0.282408
156897997	chr1:156897997:G:A	1.7349e-07	-1.52289e-10	-1.52178	1.96645e-06	-1.52289e-10	-1.52403	1.07189e-07	-1.52289e-10	-1.42737
156898192	chr1:156898192:C:T	6.26634e-07	-0.783131	0.54559	8.26824e-06	-0.851614	0.76378	5.39175e-06	0.128146	2.36251
156898198	chr1:156898198:G:A	4.63836e-08	-1.51687	-1.32408	4.74154e-07	-1.58134	-1.36513	0.03718	11.1872	0.14212
156898462	chr1:156898462:C:A	1.7402e-07	-1.52289e-10	-1.51874	2.12219e-06	-1.52289e-10	-1.44781	1.2814e-07	-1.52289e-10	-1.24884
156899056	chr1:156899056:T:C	7.40398e-07	-0.770316	0.6996	9.84895e-06	-0.842112	0.929221	6.82455e-06	0.145474	2.58084
156899067	chr1:156899067:G:A	2.34535e-07	-1.52289e-10	-1.2203	2.41533e-06	-1.52289e-10	-1.31842	1.6594e-07	-1.52289e-10	-0.990338
156899255	chr1:156899255:G:T	6.73329e-08	-1.52745	-0.940808	4.60291e-07	-1.69019	-1.28596	0.382673	11.8295	1.83118
156899445	chr1:156899445:C:T	4.5222e-07	-0.87142	0.307684	6.16921e-06	-0.907824	0.527139	5.97671e-06	0.0253101	2.56835
156899640	chr1:156899640:A:G	4.56073e-07	-0.863451	0.308199	6.12372e-06	-0.89836	0.510274	6.09087e-06	0.014585	2.59799
156899657	chr1:156899657:G:A	1.82975e-07	-1.52289e-10	-1.46855	2.04378e-06	-1.52289e-10	-1.48545	1.08024e-07	-1.52289e-10	-1.41961
156899838	chr1:156899838:G:C	3.74242e-07	-1.00621	0.253214	6.79154e-06	-0.942924	0.658345	2.92761e-06	-0.260532	2.14051
156899922	chr1:156899922:G:A	4.89842e-08	-1.56529	-1.22112	4.29131e-07	-1.67461	-1.37164	0.572442	12.1032	1.96028
156900286	chr1:156900286:G:A	1.51509e-07	-1.65726	-5.03233e-10	1.65386e-06	-1.69715	-5.03233e-10	9.48151e-08	-1.55004	-5.03233e-10
156900823	chr1:156900823:G:A	1.76195e-07	-1.52289e-10	-1.50631	2.7776e-06	-1.52289e-10	-1.17867	1.02528e-07	-1.52289e-10	-1.47183
156900977	chr1:156900977:T:G	3.96775e-07	-1.52289e-10	-0.694534	5.11387e-06	-1.52289e-10	-0.568299	1.66501e-07	-1.52289e-10	-0.986966
156901504	chr1:156901504:C:G	2.14103e-07	-1.52289e-10	-1.31145	2.58376e-06	-1.52289e-10	-1.25101	1.05624e-07	-1.52289e-10	-1.44208
156901526	chr1:156901526:G:A	3.03204e-07	-0.894535	-0.0689614	4.40508e-06	-0.933342	0.215845	7.25346e-07	-0.172393	0.657076
156902300	chr1:156902300:G:A	4.46483e-07	-1.52289e-10	-0.576502	4.7691e-06	-1.52289e-10	-0.638099	1.49074e-07	-1.52289e-10	-1.09752
156902357	chr1:156902357:G:A	1.82105e-07	-1.52289e-10	-1.47332	3.03022e-06	-1.52289e-10	-1.09162	1.00299e-07	-1.52289e-10	-1.49381
156902975	chr1:156902975:T:C	4.21729e-08	-1.60133	-1.33479	1.00064e-06	-1.42378	-0.775834	3.96893e-07	1.40509	-1.52339
156903262	chr1:156903262:C:T	1.88731e-07	-1.52289e-10	-1.43758	2.20649e-06	-1.52289e-10	-1.40885	1.10907e-07	-1.52289e-10	-1.39327
156903527	chr1:156903527:T:C	1.6952e-07	-1.54493	-5.03233e-10	1.78648e-06	-1.62001	-5.03233e-10	1.01877e-07	-1.4782	-5.03233e-10
156903643	chr1:156903643:G:T	1.47485e-07	-1.68418	-5.03233e-10	1.69259e-06	-1.674	-5.03233e-10	8.01433e-08	-1.71815	-5.03233e-10
156903874	chr1:156903874:C:T	7.13428e-07	-1.52289e-10	-0.107822	6.26522e-06	-1.52289e-10	-0.365242	1.68531e-06	-1.52289e-10	1.32774
156903935	chr1:156903935:G:A	3.08266e-07	-0.89326	-0.0536796	4.48034e-06	-0.937785	0.237228	7.13227e-07	-0.203704	0.671538
156904629	chr1:156904629:C:G	2.32786e-07	-0.95159	-0.276192	3.37842e-06	-0.991472	0.00862334	4.6649e-07	-0.295993	0.339263
156905050	chr1:156905050:C:T	1.75834e-07	-1.52289e-10	-1.50837	2.00833e-06	-1.52289e-10	-1.50295	1.00519e-07	-1.52289e-10	-1.49162
156905245	chr1:156905245:T:G	2.15051e-07	-1.52289e-10	-1.30703	2.01112e-06	-1.52289e-10	-1.50157	1.84216e-07	-1.52289e-10	-0.885859
156905300	chr1:156905300:G:A	2.00772e-07	-1.52289e-10	-1.37573	3.70515e-06	-1.52289e-10	-0.890532	9.85211e-08	-1.52289e-10	-1.5117
156905305	chr1:156905305:G:A	3.44968e-08	-1.62834	-1.5087	4.56972e-07	-1.49254	-1.49085	3.23264e-07	1.12833	-1.45183
156905315	chr1:156905315:C:A	1.78339e-07	-1.52289e-10	-1.49422	2.80452e-06	-1.52289e-10	-1.16902	9.88452e-08	-1.52289e-10	-1.50841
156905362	chr1:156905362:C:T	8.23304e-07	-1.52289e-10	0.035421	7.89551e-06	-1.52289e-10	-0.133961	3.73598e-07	-1.52289e-10	-0.178786
156905568	chr1:156905568:G:A	1.93887e-07	-1.52289e-10	-1.41063	2.12676e-06	-1.52289e-10	-1.44566	1.02373e-07	-1.52289e-10	-1.47334
156905690	chr1:156905690:C:T	4.02467e-07	-0.680291	-5.03233e-10	4.08747e-06	-0.792331	-5.03233e-10	3.50869e-07	-0.241555	-5.03233e-10
156905926	chr1:156905926:C:T	2.13603e-07	-1.52289e-10	-1.31379	2.38804e-06	-1.52289e-10	-1.32978	1.58932e-07	-1.52289e-10	-1.03349
156905972	chr1:156905972:G:A	1.19466e-07	-1.70292	-0.191948	1.89607e-06	-1.66554	0.105066	6.37175e-08	-1.51228	-0.435231
156906143	chr1:156906143:T:C	4.74922e-08	-1.30005	-1.51729	6.2359e-07	-1.24912	-1.4234	5.32813e-08	-0.826595	-1.29978
156906183	chr1:156906183:T:C	4.34426e-07	-1.52289e-10	-0.603879	3.63625e-06	-1.52289e-10	-0.909303	1.6105e-07	-1.52289e-10	-1.02025
156906193	chr1:156906193:G:A	1.97368e-07	-1.52289e-10	-1.39283	2.22383e-06	-1.52289e-10	-1.40102	1.07661e-07	-1.52289e-10	-1.42298
156906414	chr1:156906414:G:A	4.25111e-08	-1.40463	-1.5235	5.49725e-07	-1.34739	-1.4512	4.35283e-08	-0.982671	-1.34588
156906429	chr1:156906429:G:A	4.38617e-08	-1.37461	-1.52226	5.44891e-07	-1.3178	-1.48962	4.22641e-08	-0.938958	-1.41907
156906445	chr1:156906445:C:T	4.29978e-08	-1.39259	-1.52417	5.41279e-07	-1.33611	-1.47796	4.25773e-08	-0.963909	-1.38674
156906468	chr1:156906468:C:T	4.28891e-08	-1.39471	-1.52458	5.48193e-07	-1.33798	-1.4634	4.3488e-08	-0.967227	-1.36226
156906577	chr1:156906577:G:A	1.53729e-07	-1.64271	-5.03233e-10	1.80511e-06	-1.60963	-5.03233e-10	1.07207e-07	-1.4272	-5.03233e-10
156906581	chr1:156906581:A:G	4.39793e-08	-1.36953	-1.52466	5.61064e-07	-1.30922	-1.46895	4.49252e-08	-0.928677	-1.36829
156907085	chr1:156907085:G:A	1.70315e-07	-1.32954	-0.210714	1.48823e-06	-1.48876	-0.31391	5.08971e-06	3.51916	-1.08615
156907445	chr1:156907445:C:T	5.38745e-07	-1.52289e-10	-0.388661	5.25005e-06	-1.52289e-10	-0.542019	1.673e-07	-1.52289e-10	-0.982175
156907457	chr1:156907457:A:G	3.67532e-07	-1.71545	0.944352	7.82125e-06	-1.71494	1.57153	5.37705e-07	-1.67895	1.8643
156907466	chr1:156907466:TTCTGAC:T	3.34113e-07	-1.52289e-10	-0.866425	4.05919e-06	-1.52289e-10	-0.799272	1.86763e-07	-1.52289e-10	-0.872124
156907665	chr1:156907665:T:C	3.68291e-07	-1.52289e-10	-0.769032	4.1415e-06	-1.52289e-10	-0.779199	1.98098e-07	-1.52289e-10	-0.813202
156907895	chr1:156907895:T:G	1.75083e-07	-1.52289e-10	-1.51265	1.98756e-06	-1.52289e-10	-1.51335	9.75497e-08	-1.52289e-10	-1.5216
156908252	chr1:156908252:G:A	2.20822e-07	-1.28055	-5.03233e-10	2.46641e-06	-1.29749	-5.03233e-10	9.6241e-08	-1.53511	-5.03233e-10
156908628	chr1:156908628:G:A	1.85464e-07	-1.52289e-10	-1.45504	2.25412e-06	-1.52289e-10	-1.3875	1.27242e-07	-1.52289e-10	-1.25587
156908629	chr1:156908629:C:T	1.85398e-07	-1.52289e-10	-1.4554	2.25299e-06	-1.52289e-10	-1.388	1.27155e-07	-1.52289e-10	-1.25656
156908643	chr1:156908643:C:T	8.65272e-08	-1.67838	-0.539068	1.37487e-06	-1.68514	-0.196752	9.31249e-08	-1.70354	0.135515
156908681	chr1:156908681:C:T	2.96179e-06	1.31564	-5.03233e-10	3.55757e-05	1.37141	-5.03233e-10	6.28825e-07	0.341887	-5.03233e-10
156908739	chr1:156908739:T:C	8.69664e-08	-1.67772	-0.534666	1.38173e-06	-1.68424	-0.192682	9.32165e-08	-1.7047	0.137658
156908945	chr1:156908945:T:C	8.5995e-08	-1.68438	-0.539233	1.36715e-06	-1.69056	-0.196967	9.32467e-08	-1.69955	0.132837
156909095	chr1:156909095:G:A	6.78505e-08	-1.69385	-0.766744	1.0321e-06	-1.68516	-0.483498	6.34776e-08	-1.6904	-0.260881
156909316	chr1:156909316:A:T	4.17909e-07	-1.52289e-10	-0.64264	3.82364e-06	-1.52289e-10	-0.859052	1.79421e-07	-1.52289e-10	-0.912229
156909363	chr1:156909363:C:T	4.21039e-07	-1.52289e-10	-0.635179	3.84851e-06	-1.52289e-10	-0.852569	1.80541e-07	-1.52289e-10	-0.906009
156909603	chr1:156909603:C:T	9.28747e-08	-1.67731	-0.469342	1.49241e-06	-1.68428	-0.11558	1.01812e-07	-1.70425	0.225411
156909712	chr1:156909712:A:G	9.31422e-08	-1.70896	-0.43482	1.55011e-06	-1.70616	-0.0557666	1.14475e-07	-1.61045	0.248842
156909740	chr1:156909740:C:T	2.11578e-07	-1.32331	-5.03233e-10	2.24857e-06	-1.38996	-5.03233e-10	1.46768e-07	-1.11311	-5.03233e-10
156909788	chr1:156909788:C:T	9.19672e-08	-1.70292	-0.453553	1.36422e-06	-1.71247	-0.177199	9.81876e-08	-1.59306	0.0779712
156910361	chr1:156910361:G:A	1.75474e-07	-1.52289e-10	-1.51041	1.98571e-06	-1.52289e-10	-1.51428	9.85499e-08	-1.52289e-10	-1.5114
156910398	chr1:156910398:C:A	1.6098e-07	-1.59663	-5.03233e-10	1.95958e-06	-1.52753	-5.03233e-10	8.24953e-08	-1.68922	-5.03233e-10
156910496	chr1:156910496:C:G	2.05607e-07	-1.35194	-5.03233e-10	2.29507e-06	-1.36949	-5.03233e-10	1.54028e-06	1.23775	-5.03233e-10
156911129	chr1:156911129:TC:T	2.65414e-07	-1.52289e-10	-1.09661	3.2305e-06	-1.52289e-10	-1.02762	1.59464e-07	-1.52289e-10	-1.03015
156911180	chr1:156911180:C:T	1.49353e-07	-1.67159	-5.03233e-10	1.67533e-06	-1.68425	-5.03233e-10	9.28016e-08	-1.5715	-5.03233e-10
156911590	chr1:156911590:A:G	4.1893e-07	-1.52289e-10	-0.640201	3.76255e-06	-1.52289e-10	-0.875159	1.74585e-07	-1.52289e-10	-0.939557
156911601	chr1:156911601:TC:T	4.57645e-08	-1.65857	-1.19583	6.39664e-07	-1.6443	-1.00276	3.38357e-08	-1.7122	-0.868256
156911826	chr1:156911826:T:C	4.84858e-07	-1.52289e-10	-0.494047	7.01109e-06	-1.52289e-10	-0.252764	3.46913e-07	-1.52289e-10	-0.252894
156912010	chr1:156912010:A:G	4.3685e-07	-1.52289e-10	-0.598314	5.35761e-06	-1.52289e-10	-0.521737	2.46159e-07	-1.52289e-10	-0.595988
156912167	chr1:156912167:C:T	9.83479e-08	-1.66277	-0.426627	1.4581e-06	-1.68157	-0.141552	1.11283e-07	-1.51752	0.127631
156912469	chr1:156912469:C:T	1.06093e-06	-1.52289e-10	0.289	1.03586e-05	-1.52289e-10	0.137559	4.47992e-06	-1.52289e-10	2.3054
156912679	chr1:156912679:C:A	1.45296e-06	-1.52289e-10	0.603454	2.35811e-05	-1.52289e-10	0.960191	1.41025e-06	-1.52289e-10	1.14956
156912798	chr1:156912798:G:A	3.51081e-07	-1.52289e-10	-0.816888	3.60922e-06	-1.52289e-10	-0.916764	3.70811e-07	-1.52289e-10	-0.186274
156912965	chr1:156912965:C:G	2.51574e-07	-1.15017	-5.03233e-10	2.8395e-06	-1.15663	-5.03233e-10	1.05872e-07	-1.43974	-5.03233e-10
156912999	chr1:156912999:C:T	1.81622e-07	-1.52289e-10	-1.47597	2.11103e-06	-1.52289e-10	-1.45308	1.09771e-07	-1.52289e-10	-1.40357
156913237	chr1:156913237:C:T	1.65868e-06	-1.52289e-10	0.735871	2.1909e-05	-1.52289e-10	0.886643	1.26658e-06	-1.52289e-10	1.04211
156913391	chr1:156913391:GTTCCAGGCCCGCTCT:G	5.3324e-07	-1.52289e-10	-0.398933	5.12964e-06	-1.52289e-10	-0.565221	1.88521e-07	-1.52289e-10	-0.862755
156913423	chr1:156913423:C:A	4.47981e-08	-1.718	-1.15773	5.87465e-07	-1.71759	-1.01461	3.65373e-08	-1.63863	-0.865002
156913471	chr1:156913471:G:T	1.76613e-07	-1.52289e-10	-1.50394	1.96584e-06	-1.52289e-10	-1.52433	9.79383e-08	-1.52289e-10	-1.51763
156913554	chr1:156913554:C:T	1.7322e-07	-1.52289e-10	-1.52334	1.96562e-06	-1.52289e-10	-1.52445	9.72594e-08	-1.52289e-10	-1.52458
156913701	chr1:156913701:G:A	1.45629e-07	-1.68271	-0.0141297	2.64178e-06	-1.58746	0.358661	6.12731e-07	-0.387395	0.703355
156913755	chr1:156913755:A:G	1.7369e-07	-1.52289e-10	-1.52063	2.00471e-06	-1.52289e-10	-1.50476	9.72845e-08	-1.52289e-10	-1.52433
156913825	chr1:156913825:G:A	8.27122e-08	-1.5376	-0.724935	8.07485e-07	-1.63998	-0.774107	1.22552e-06	2.25215	-1.243
156914099	chr1:156914099:T:C	3.59251e-07	-1.52289e-10	-0.793884	4.41029e-06	-1.52289e-10	-0.716316	1.77184e-07	-1.52289e-10	-0.924777
156914311	chr1:156914311:T:A	1.89374e-06	-0.974758	1.84316	9.46351e-05	-0.635391	2.98516	6.93838e-06	-0.516099	3.25896
156914573	chr1:156914573:T:C	3.39702e-08	-1.63686	-1.51557	4.21066e-07	-1.56179	-1.50344	2.11521e-08	-1.5898	-1.46043
156914580	chr1:156914580:G:A	2.5905e-07	-1.52289e-10	-1.12088	2.94704e-06	-1.52289e-10	-1.11945	1.85101e-07	-1.52289e-10	-0.881065
156914607	chr1:156914607:G:C	7.03475e-07	-0.121872	-5.03233e-10	9.09222e-06	0.0071628	-5.03233e-10	2.5414e-07	-0.564081	-5.03233e-10
156914792	chr1:156914792:C:T	4.49997e-06	0.142046	1.59188	8.17113e-05	0.212497	1.99044	1.75802e-05	1.22591	2.44665
156914922	chr1:156914922:G:A	1.92526e-07	-1.52289e-10	-1.41767	2.40306e-06	-1.52289e-10	-1.32351	1.182e-07	-1.52289e-10	-1.32959
156914967	chr1:156914967:T:C	5.56266e-07	-1.52289e-10	-0.356658	8.29481e-06	-1.52289e-10	-0.0846257	4.39869e-07	-1.52289e-10	-0.0154889
156915166	chr1:156915166:T:C	1.75121e-07	-1.52289e-10	-1.51243	1.96522e-06	-1.52289e-10	-1.52465	9.73587e-08	-1.52289e-10	-1.52356
156915364	chr1:156915364:T:C	2.17872e-07	-1.52289e-10	-1.29399	2.60673e-06	-1.52289e-10	-1.24216	1.66924e-07	-1.52289e-10	-0.984426
156915798	chr1:156915798:T:C	1.93277e-07	-1.52289e-10	-1.41378	2.13506e-06	-1.52289e-10	-1.44176	1.02795e-07	-1.52289e-10	-1.46923
156915975	chr1:156915975:A:G	5.72523e-06	0.235807	1.73893	0.00010272	0.295454	2.1363	2.37304e-05	1.35787	2.61467
156916137	chr1:156916137:A:G	2.70512e-07	-1.52289e-10	-1.07759	3.26649e-06	-1.52289e-10	-1.01654	1.56461e-07	-1.52289e-10	-1.04916
156916562	chr1:156916562:G:A	4.75892e-07	-1.52289e-10	-0.512712	5.99674e-06	-1.52289e-10	-0.409041	3.00708e-07	-1.52289e-10	-0.395827
156916790	chr1:156916790:G:T	1.75101e-07	-1.52289e-10	-1.51254	1.98178e-06	-1.52289e-10	-1.51626	9.96465e-08	-1.52289e-10	-1.50034
156916841	chr1:156916841:A:G	1.91586e-07	-1.52289e-10	-1.42257	2.37177e-06	-1.52289e-10	-1.33662	1.16898e-07	-1.52289e-10	-1.34066
156916985	chr1:156916985:G:A	3.27654e-06	0.262859	1.15378	5.91121e-05	0.368271	1.51091	1.41715e-05	1.50038	1.95665
156917309	chr1:156917309:A:G	1.35958e-06	-0.648679	1.1857	6.18415e-05	-0.240678	2.165	3.66274e-06	-0.0651603	2.16916
156917372	chr1:156917372:C:T	2.99842e-07	-1.52289e-10	-0.974647	3.35359e-06	-1.52289e-10	-0.990226	1.24523e-07	-1.52289e-10	-1.27747
156917788	chr1:156917788:C:T	1.38152e-06	-0.739454	1.29249	6.27407e-05	-0.34966	2.28842	3.73862e-06	-0.177615	2.30212
156918238	chr1:156918238:G:A	7.10967e-07	-1.52289e-10	-0.111278	1.06712e-05	-1.52289e-10	0.167288	5.28637e-07	-1.52289e-10	0.168336
156918882	chr1:156918882:C:T	1.88401e-07	-1.52289e-10	-1.43933	2.31457e-06	-1.52289e-10	-1.36103	1.13413e-07	-1.52289e-10	-1.37093
156918898	chr1:156918898:A:G	6.51058e-06	0.17148	1.9318	0.00012422	0.264514	2.35728	2.71648e-05	1.29493	2.81279
156919426	chr1:156919426:T:C	2.17221e-06	-1.52289e-10	1.0056	4.4149e-05	-1.52289e-10	1.58731	1.59103e-06	-1.52289e-10	1.27017
156920880	chr1:156920880:T:C	6.95894e-06	0.257666	1.91221	0.000133446	0.356978	2.33646	2.95618e-05	1.40088	2.79139
156921212	chr1:156921212:T:C	9.28851e-08	-1.70216	-0.44438	9.90518e-07	-1.70534	-0.504443	8.88091e-08	-1.6812	0.0657214
156921346	chr1:156921346:C:T	3.54132e-07	-1.52289e-10	-0.808235	3.79346e-06	-1.52289e-10	-0.866978	1.29003e-07	-1.52289e-10	-1.24213
156921499	chr1:156921499:G:A	5.96351e-07	-1.52289e-10	-0.287074	8.83994e-06	-1.52289e-10	-0.0209758	4.40793e-07	-1.52289e-10	-0.0133903
156921818	chr1:156921818:G:A	2.58272e-06	0.464774	0.713919	5.78488e-05	0.626718	1.23086	1.06527e-05	1.64327	1.52833
156922384	chr1:156922384:A:G	9.42385e-07	-1.52289e-10	0.17051	9.0179e-06	-1.52289e-10	-0.00104428	5.625e-07	-1.52289e-10	0.230425
156922602	chr1:156922602:T:C	1.96025e-07	-0.592166	-0.807496	7.18931e-06	-0.0857518	-0.141909	5.10297e-07	0.0058617	0.127165
156922745	chr1:156922745:G:T	7.5428e-06	0.420693	1.82975	0.00017941	0.5686	2.42082	3.68755e-05	1.58889	2.82444
156923157	chr1:156923157:T:C	2.19921e-06	-0.403641	1.42159	0.000107382	0.038381	2.43776	7.9003e-06	0.245331	2.62736
156924202	chr1:156924202:T:C	2.84454e-07	-1.52289e-10	-1.02733	3.48891e-06	-1.52289e-10	-0.950668	1.7591e-07	-1.52289e-10	-0.931994
156924206	chr1:156924206:T:C	8.67408e-07	0.0876051	-5.03233e-10	9.50902e-06	0.0519844	-5.03233e-10	1.11178e-06	0.911752	-5.03233e-10
156924213	chr1:156924213:G:A	2.09015e-07	-1.52289e-10	-1.3355	2.68163e-06	-1.52289e-10	-1.21383	1.32345e-07	-1.52289e-10	-1.21656
156924214	chr1:156924214:C:G	3.14542e-07	0.595878	-1.52266	5.85581e-06	0.952309	-1.38513	2.27393e-08	-1.46855	-1.50932
156924821	chr1:156924821:G:T	1.21063e-05	0.443508	2.28007	0.000298796	0.586134	2.91337	6.52691e-05	1.61914	3.36516
156925033	chr1:156925033:C:T	5.19382e-06	-0.0412403	1.91856	0.000109486	0.0228405	2.4727	2.47722e-05	1.07492	2.94059
156925084	chr1:156925084:TG:T	1.85461e-07	-1.52289e-10	-1.45506	2.0887e-06	-1.52289e-10	-1.46371	9.94249e-08	-1.52289e-10	-1.50256
156925740	chr1:156925740:G:T	1.9069e-07	-1.52289e-10	-1.42726	2.23843e-06	-1.52289e-10	-1.39448	1.10086e-07	-1.52289e-10	-1.4007
156926004	chr1:156926004:C:T	1.50154e-07	-1.66624	-5.03233e-10	1.7545e-06	-1.63807	-5.03233e-10	8.14921e-08	-1.70146	-5.03233e-10
156926328	chr1:156926328:T:G	2.5531e-07	-1.52289e-10	-1.13543	2.76829e-06	-1.52289e-10	-1.18203	1.06889e-07	-1.52289e-10	-1.43017
156926372	chr1:156926372:A:G	3.68777e-07	0.756644	-1.52436	6.8192e-06	1.12438	-1.4049	2.40928e-08	-1.41825	-1.50181
156926662	chr1:156926662:C:T	1.74273e-07	-1.52289e-10	-1.51728	1.98329e-06	-1.52289e-10	-1.5155	1.02774e-07	-1.52289e-10	-1.46944
156926683	chr1:156926683:T:C	1.87753e-07	-1.52289e-10	-1.44277	2.26398e-06	-1.52289e-10	-1.38313	1.0309e-07	-1.52289e-10	-1.46637
156926769	chr1:156926769:T:A	1.00526e-05	0.500718	2.03696	0.000251237	0.64876	2.67738	5.44126e-05	1.68717	3.11522
156927487	chr1:156927487:C:T	1.50547e-07	-1.66363	-5.03233e-10	1.76054e-06	-1.63463	-5.03233e-10	8.16107e-08	-1.70001	-5.03233e-10
156928175	chr1:156928175:G:C	2.45098e-06	-0.601665	1.72801	8.41264e-05	-0.329285	2.56135	1.14896e-05	0.0899854	3.15725
156929038	chr1:156929038:A:G	1.77587e-06	-0.516039	1.32018	5.95702e-05	-0.225509	2.11241	7.51361e-06	0.177906	2.6446
156929491	chr1:156929491:G:A	1.42558e-07	-1.71816	-5.03233e-10	1.63223e-06	-1.71031	-5.03233e-10	8.13803e-08	-1.70283	-5.03233e-10
156929496	chr1:156929496:G:A	1.8189e-05	0.704621	2.42605	0.000472304	0.856648	3.10072	0.000104848	1.89546	3.56284
156929800	chr1:156929800:A:G	2.40436e-06	-0.1529	1.26003	8.24341e-05	0.17004	2.0417	1.02228e-05	0.564848	2.56556
156929841	chr1:156929841:G:A	1.81978e-06	-1.52289e-10	0.828568	1.65049e-05	-1.52289e-10	0.6034	6.18371e-07	-1.52289e-10	0.325122
156929890	chr1:156929890:G:A	1.85172e-05	0.869803	2.27875	0.000476861	1.02831	2.93866	0.000108461	2.10114	3.39104
156929901	chr1:156929901:A:C	1.44342e-07	-1.70572	-5.03233e-10	1.62444e-06	-1.71509	-5.03233e-10	8.22439e-08	-1.69228	-5.03233e-10
156930157	chr1:156930157:A:G	1.73726e-07	-1.52289e-10	-1.52042	1.96523e-06	-1.52289e-10	-1.52465	9.95094e-08	-1.52289e-10	-1.50171
156930337	chr1:156930337:C:T	1.51658e-07	-1.65628	-5.03233e-10	1.6805e-06	-1.68116	-5.03233e-10	1.4219e-07	-1.1448	-5.03233e-10
156931744	chr1:156931744:CA:C	1.7301e-07	-1.52289e-10	-1.52456	1.9699e-06	-1.52289e-10	-1.52227	1.01346e-07	-1.52289e-10	-1.48342
156931761	chr1:156931761:G:C	1.73003e-07	-1.52289e-10	-1.5246	1.97033e-06	-1.52289e-10	-1.52205	1.01438e-07	-1.52289e-10	-1.48252
156932096	chr1:156932096:T:C	3.99353e-06	0.0359834	1.57854	0.000196186	0.457809	2.621	1.73961e-05	0.75749	2.90455
156932430	chr1:156932430:G:A	1.59327e-05	0.905494	2.09273	0.000399836	1.05881	2.73199	8.88722e-05	2.12851	3.16447
156932489	chr1:156932489:T:G	8.20073e-06	0.0495732	2.2845	0.000416831	0.607028	3.2254	5.7922e-05	0.993135	3.87175
156932886	chr1:156932886:G:A	1.89004e-07	-1.52289e-10	-1.43614	2.20555e-06	-1.52289e-10	-1.40928	1.07783e-07	-1.52289e-10	-1.42184
156933034	chr1:156933034:G:A	1.76689e-07	-1.52289e-10	-1.50351	2.01286e-06	-1.52289e-10	-1.5007	1.06068e-07	-1.52289e-10	-1.43788
156933465	chr1:156933465:C:A	1.4259e-07	-1.71793	-5.03233e-10	1.63318e-06	-1.70972	-5.03233e-10	8.42001e-08	-1.66877	-5.03233e-10
156933845	chr1:156933845:T:G	1.4289e-07	-1.71583	-5.03233e-10	1.62714e-06	-1.71343	-5.03233e-10	8.13359e-08	-1.70338	-5.03233e-10
156933944	chr1:156933944:T:C	1.80946e-07	-1.52289e-10	-1.47971	2.12541e-06	-1.52289e-10	-1.44629	9.76608e-08	-1.52289e-10	-1.52047
156933984	chr1:156933984:G:C	1.73277e-07	-1.52289e-10	-1.52301	1.96579e-06	-1.52289e-10	-1.52436	9.73426e-08	-1.52289e-10	-1.52373
156934251	chr1:156934251:T:C	8.82893e-08	-0.881101	-1.31618	6.56324e-07	-1.42155	-1.1998	1.14504e-07	-0.231431	-1.12993
156934365	chr1:156934365:G:A	9.44216e-08	-0.820616	-1.30952	6.86272e-07	-1.38578	-1.19095	1.26617e-07	-0.149915	-1.11088
156934742	chr1:156934742:C:T	1.94914e-07	-1.52289e-10	-1.40535	2.37619e-06	-1.52289e-10	-1.33476	1.06948e-07	-1.52289e-10	-1.42962
156934812	chr1:156934812:C:T	1.45123e-07	-1.70032	-5.03233e-10	1.62898e-06	-1.7123	-5.03233e-10	8.27998e-08	-1.68554	-5.03233e-10
156934852	chr1:156934852:A:G	1.50375e-05	0.840642	2.09976	0.000378904	0.996631	2.7404	8.34048e-05	2.06284	3.16666
156935026	chr1:156935026:G:A	1.91778e-05	1.05796	2.12564	0.000491022	1.21998	2.77625	0.000111969	2.32165	3.20236
156935525	chr1:156935525:C:T	1.42877e-07	-1.71592	-5.03233e-10	1.62688e-06	-1.71359	-5.03233e-10	8.136e-08	-1.70308	-5.03233e-10
156935792	chr1:156935792:A:G	2.89684e-06	-0.0737744	1.36725	0.000135554	0.336232	2.37289	1.18126e-05	0.62857	2.64638
156936301	chr1:156936301:C:T	1.55161e-07	-1.63344	-5.03233e-10	1.67919e-06	-1.68195	-5.03233e-10	8.95055e-08	-1.60767	-5.03233e-10
156936320	chr1:156936320:G:A	1.79588e-07	-1.52289e-10	-1.48724	2.04767e-06	-1.52289e-10	-1.48355	1.09351e-07	-1.52289e-10	-1.4074
156936378	chr1:156936378:T:C	2.65345e-07	-1.52289e-10	-1.09687	3.19695e-06	-1.52289e-10	-1.03806	1.53295e-07	-1.52289e-10	-1.0696
156936658	chr1:156936658:A:G	6.64405e-08	-1.1257	-1.3559	1.41493e-06	-0.762096	-1.09108	2.31137e-07	0.561302	-1.22026
156936781	chr1:156936781:A:G	4.74908e-08	-1.71458	-1.10279	5.31686e-07	-1.71805	-1.11391	3.18045e-08	-1.71612	-0.926237
156937016	chr1:156937016:C:T	1.81135e-07	-1.52289e-10	-1.47866	2.18015e-06	-1.52289e-10	-1.42086	1.01897e-07	-1.52289e-10	-1.478
156937089	chr1:156937089:G:A	1.1569e-05	0.820955	1.85723	0.000228031	0.927986	2.30124	5.48352e-05	2.0546	2.75552
156937234	chr1:156937234:CCCTGCTT:C	2.1691e-07	-1.52289e-10	-1.29842	2.81089e-06	-1.52289e-10	-1.16676	1.38311e-07	-1.52289e-10	-1.17246
156937239	chr1:156937239:C:T	7.73085e-06	0.0800496	2.19502	0.000227786	0.285305	2.94285	2.22862e-05	0.849854	3.0599
156937289	chr1:156937289:T:C	1.25031e-07	-0.534937	-1.3144	2.31314e-06	-0.363205	-0.998443	2.03936e-08	-1.71042	-1.37633
156937323	chr1:156937323:T:C	3.61349e-08	-1.69776	-1.39288	4.62368e-07	-1.71411	-1.25754	1.44967e-07	-0.548666	-0.576794
156937627	chr1:156937627:C:T	2.48139e-07	-1.52289e-10	-1.16391	2.86636e-06	-1.52289e-10	-1.14721	1.93328e-07	-1.52289e-10	-0.837576
156937758	chr1:156937758:C:A	1.96754e-05	0.926343	2.28288	0.000504361	1.08244	2.9406	0.000115571	2.16734	3.38833
156937843	chr1:156937843:G:A	1.734e-07	-1.52289e-10	-1.5223	1.98806e-06	-1.52289e-10	-1.5131	1.04173e-07	-1.52289e-10	-1.45591
156938374	chr1:156938374:C:T	1.44402e-07	-1.7053	-5.03233e-10	1.62469e-06	-1.71494	-5.03233e-10	8.22314e-08	-1.69243	-5.03233e-10
156938797	chr1:156938797:G:A	1.44018e-07	-1.70797	-5.03233e-10	1.62261e-06	-1.71622	-5.03233e-10	8.1916e-08	-1.69627	-5.03233e-10
156938835	chr1:156938835:C:A	1.7534e-07	-1.52289e-10	-1.51118	1.99715e-06	-1.52289e-10	-1.50853	1.04289e-07	-1.52289e-10	-1.4548
156939194	chr1:156939194:T:C	9.41063e-06	0.124248	2.34744	0.000407479	0.518628	3.2911	5.6616e-05	0.896113	3.94597
156939511	chr1:156939511:T:A	1.3916e-05	0.831072	2.03182	0.000349621	0.986099	2.6705	7.84909e-05	2.05278	3.11599
156939903	chr1:156939903:G:A	1.09853e-05	0.979306	1.64711	0.000214168	1.08674	2.07977	5.28425e-05	2.24624	2.52686
156940704	chr1:156940704:C:A	2.69463e-07	-1.52289e-10	-1.08147	3.25199e-06	-1.52289e-10	-1.02099	1.55766e-07	-1.52289e-10	-1.05361
156940757	chr1:156940757:C:T	1.09691e-05	0.928384	1.69655	0.000214638	1.03638	2.13232	5.2589e-05	2.18572	2.58258
156940806	chr1:156940806:C:T	1.45382e-07	-1.69854	-5.03233e-10	1.6311e-06	-1.711	-5.03233e-10	8.29936e-08	-1.6832	-5.03233e-10
156940921	chr1:156940921:C:T	2.95026e-07	-0.990839	-5.03233e-10	3.23978e-06	-1.02475	-5.03233e-10	1.23174e-07	-1.28837	-5.03233e-10
156941051	chr1:156941051:A:G	3.92507e-07	-1.52289e-10	-0.70535	4.54533e-06	-1.52289e-10	-0.686157	3.09411e-07	-1.52289e-10	-0.367296
156941100	chr1:156941100:GCTCGTCTT:G	1.50889e-05	0.911083	2.03273	0.000379882	1.06794	2.67167	8.6573e-05	2.1496	3.11718
156941116	chr1:156941116:A:G	2.8317e-07	-0.156214	-0.875643	1.01216e-05	0.349322	-0.234904	8.26887e-07	0.522466	0.0932356
156941516	chr1:156941516:TC:T	1.73942e-07	-1.52289e-10	-1.51918	2.00007e-06	-1.52289e-10	-1.50707	1.05612e-07	-1.52289e-10	-1.44219
156941587	chr1:156941587:A:G	1.23075e-05	-0.0977461	2.8378	0.000415189	0.107446	3.72103	3.40501e-05	0.460442	3.87318
156942277	chr1:156942277:A:T	2.81842e-07	-1.52289e-10	-1.03656	3.21146e-06	-1.52289e-10	-1.03353	2.05221e-07	-1.52289e-10	-0.777881
156942444	chr1:156942444:A:C	1.7586e-07	-1.52289e-10	-1.50821	2.02002e-06	-1.52289e-10	-1.49715	9.72753e-08	-1.52289e-10	-1.52442
156942991	chr1:156942991:C:T	2.33509e-07	-1.52289e-10	-1.22468	2.68707e-06	-1.52289e-10	-1.2118	1.78205e-07	-1.52289e-10	-0.919034
156943168	chr1:156943168:C:T	1.73031e-07	-1.52289e-10	-1.52443	1.97756e-06	-1.52289e-10	-1.51839	9.81355e-08	-1.52289e-10	-1.51562
156943357	chr1:156943357:G:C	2.54175e-07	-1.52289e-10	-1.13988	2.78089e-06	-1.52289e-10	-1.17749	1.0705e-07	-1.52289e-10	-1.42867
156943657	chr1:156943657:C:T	1.25145e-05	-0.0636677	2.82041	0.00042341	0.151162	3.69692	4.05931e-05	0.668639	3.84075
156943786	chr1:156943786:C:T	2.21431e-07	-1.52289e-10	-1.27779	2.88456e-06	-1.52289e-10	-1.14088	1.41962e-07	-1.52289e-10	-1.1464
156944278	chr1:156944278:C:A	7.8247e-06	-0.0621303	2.34927	0.000226473	0.0827254	3.13964	2.48304e-05	0.68829	3.32957
156944644	chr1:156944644:C:T	1.81325e-07	-1.52289e-10	-1.47761	2.03286e-06	-1.52289e-10	-1.49081	9.94282e-08	-1.52289e-10	-1.50253
156944927	chr1:156944927:C:T	1.95353e-07	-1.52289e-10	-1.4031	2.2213e-06	-1.52289e-10	-1.40216	1.00036e-07	-1.52289e-10	-1.49644
156945220	chr1:156945220:T:C	3.33099e-07	-1.52289e-10	-0.869465	3.92218e-06	-1.52289e-10	-0.833609	1.73773e-07	-1.52289e-10	-0.944219
156945246	chr1:156945246:C:T	2.77389e-07	-0.187547	-0.864937	9.907e-06	0.312553	-0.219567	8.07337e-07	0.486029	0.105745
156945454	chr1:156945454:A:T	3.44242e-07	-1.52289e-10	-0.836559	4.80344e-06	-1.52289e-10	-0.630924	2.32536e-07	-1.52289e-10	-0.652923
156945496	chr1:156945496:C:A	2.52817e-07	-1.14524	-5.03233e-10	2.65386e-06	-1.22424	-5.03233e-10	1.02733e-07	-1.46984	-5.03233e-10
156945746	chr1:156945746:C:A	1.78533e-06	-1.52289e-10	0.809453	1.62552e-05	-1.52289e-10	0.588159	6.08996e-07	-1.52289e-10	0.309845
156947738	chr1:156947738:C:T	1.78923e-07	-1.52289e-10	-1.49095	2.04043e-06	-1.52289e-10	-1.4871	1.08618e-07	-1.52289e-10	-1.41413
156948345	chr1:156948345:C:T	2.27372e-07	-1.25132	-5.03233e-10	2.37524e-06	-1.33516	-5.03233e-10	2.07586e-07	-0.766419	-5.03233e-10
156948556	chr1:156948556:T:C	5.76174e-08	-1.24148	-1.3826	5.13444e-07	-1.64828	-1.21859	6.3057e-08	-0.772441	-1.18549
156948800	chr1:156948800:T:C	6.9428e-07	-0.135028	-5.03233e-10	9.0646e-06	0.00412043	-5.03233e-10	2.58857e-07	-0.54569	-5.03233e-10
156949276	chr1:156949276:G:A	1.99284e-07	-1.52289e-10	-1.38317	2.36945e-06	-1.52289e-10	-1.3376	1.46499e-07	-1.52289e-10	-1.11495
156949298	chr1:156949298:C:T	3.3302e-07	-1.52289e-10	-0.869702	3.92122e-06	-1.52289e-10	-0.833853	1.73747e-07	-1.52289e-10	-0.944369
156949332	chr1:156949332:T:C	4.1462e-06	0.0286935	1.62335	0.000203769	0.449628	2.6671	1.83093e-05	0.754557	2.95864
156949388	chr1:156949388:A:G	2.53162e-05	0.155037	3.30626	0.000926782	0.348193	4.28327	0.000129364	0.977334	4.69109
156949823	chr1:156949823:A:G	3.43938e-07	-1.52289e-10	-0.837444	4.79734e-06	-1.52289e-10	-0.632194	2.32176e-07	-1.52289e-10	-0.654471
156949990	chr1:156949990:A:G	2.62981e-07	-0.244791	-0.861033	9.30313e-06	0.246521	-0.216427	7.58283e-07	0.418068	0.111022
156950433	chr1:156950433:C:T	4.18143e-07	-1.52289e-10	-0.64208	4.54814e-06	-1.52289e-10	-0.685539	1.98285e-07	-1.52289e-10	-0.812262
156951166	chr1:156951166:A:G	1.44417e-07	-1.7052	-5.03233e-10	1.62457e-06	-1.71501	-5.03233e-10	8.22295e-08	-1.69245	-5.03233e-10
156951326	chr1:156951326:T:C	2.05239e-07	-1.35373	-5.03233e-10	2.28226e-06	-1.37509	-5.03233e-10	9.80446e-08	-1.51654	-5.03233e-10
156951370	chr1:156951370:G:A	3.61846e-07	-1.52289e-10	-0.786685	5.08238e-06	-1.52289e-10	-0.574476	2.45961e-07	-1.52289e-10	-0.596795
156951428	chr1:156951428:A:G	8.16946e-07	0.75285	-0.725181	1.142e-05	0.988605	-0.753492	1.43521e-06	1.09559	0.0715105
156952097	chr1:156952097:C:T	2.24859e-06	1.04015	-5.03233e-10	3.14912e-05	1.24945	-5.03233e-10	9.37359e-07	0.741101	-5.03233e-10
156952604	chr1:156952604:C:T	1.43592e-07	-1.71093	-5.03233e-10	1.62069e-06	-1.71741	-5.03233e-10	8.1542e-08	-1.70085	-5.03233e-10
156952784	chr1:156952784:G:T	5.27302e-06	0.0879203	1.80453	0.000264217	0.506034	2.87048	2.48042e-05	0.82413	3.19267
156952949	chr1:156952949:G:A	2.24096e-06	1.03675	-5.03233e-10	1.86936e-05	0.727927	-5.03233e-10	4.88075e-07	0.0885027	-5.03233e-10
156953514	chr1:156953514:AC:A	2.92988e-07	-1.52289e-10	-0.997771	3.00541e-06	-1.52289e-10	-1.09984	2.28902e-07	-1.52289e-10	-0.668672
156953841	chr1:156953841:A:G	1.73136e-07	-1.52289e-10	-1.52383	1.98023e-06	-1.52289e-10	-1.51704	1.03105e-07	-1.52289e-10	-1.46622
156953934	chr1:156953934:G:A	1.43363e-07	-1.71252	-5.03233e-10	1.62005e-06	-1.7178	-5.03233e-10	8.13926e-08	-1.70268	-5.03233e-10
156954680	chr1:156954680:G:C	1.89891e-07	-1.52289e-10	-1.43145	2.29867e-06	-1.52289e-10	-1.36793	1.04139e-07	-1.52289e-10	-1.45624
156955215	chr1:156955215:T:C	1.7517e-07	-1.52289e-10	-1.51215	2.06342e-06	-1.52289e-10	-1.47589	9.83712e-08	-1.52289e-10	-1.51322
156955297	chr1:156955297:CT:C	1.5117e-05	0.123321	2.82235	0.000464164	0.244373	3.69561	7.11544e-05	0.948778	4.12186
156955643	chr1:156955643:T:C	2.77115e-05	0.150911	3.40079	0.00102426	0.344225	4.38725	0.000144974	0.96866	4.81368
156956307	chr1:156956307:GGTTTCACCAT:G	1.44223e-07	-1.70654	-5.03233e-10	1.6233e-06	-1.7158	-5.03233e-10	8.20355e-08	-1.69481	-5.03233e-10
156956641	chr1:156956641:C:T	1.84411e-07	-1.52289e-10	-1.46074	2.04017e-06	-1.52289e-10	-1.48722	1.17253e-07	-1.52289e-10	-1.33763
156956849	chr1:156956849:T:C	2.60282e-07	-1.52289e-10	-1.11614	2.84439e-06	-1.52289e-10	-1.15491	1.08347e-07	-1.52289e-10	-1.41662
156957532	chr1:156957532:G:A	2.26172e-07	-1.52289e-10	-1.25661	2.95861e-06	-1.52289e-10	-1.11554	1.45602e-07	-1.52289e-10	-1.12109
156957959	chr1:156957959:T:C	9.56739e-06	0.0223444	2.46587	0.00028373	0.14562	3.30215	4.22378e-05	0.826233	3.72287
156958348	chr1:156958348:A:G	1.73547e-07	-1.52289e-10	-1.52145	1.97419e-06	-1.52289e-10	-1.5201	1.01479e-07	-1.52289e-10	-1.48211
156958700	chr1:156958700:C:T	1.9305e-07	-1.52289e-10	-1.41496	2.26017e-06	-1.52289e-10	-1.38481	1.10538e-07	-1.52289e-10	-1.3966
156958984	chr1:156958984:A:T	2.74664e-05	0.0287512	3.51406	0.000971367	0.201859	4.47659	0.000173554	0.834643	5.12763
156959231	chr1:156959231:C:T	3.59147e-08	-1.70396	-1.3928	3.82698e-07	-1.71804	-1.44273	2.32801e-07	0.865201	-1.51698
156959471	chr1:156959471:T:C	2.93118e-07	-1.52289e-10	-0.99733	2.98924e-06	-1.52289e-10	-1.10524	1.57914e-07	-1.52289e-10	-1.03992
156959802	chr1:156959802:T:C	2.4354e-05	0.0288539	3.39369	0.000851729	0.202066	4.34495	0.000151326	0.834873	4.99036
156959843	chr1:156959843:G:A	2.2607e-07	-1.52289e-10	-1.25706	2.96071e-06	-1.52289e-10	-1.11483	1.45656e-07	-1.52289e-10	-1.12072
156960073	chr1:156960073:A:G	2.86438e-07	-0.11944	-0.900941	1.01378e-05	0.387309	-0.271292	8.22016e-07	0.564063	0.0457313
156960188	chr1:156960188:G:A	3.97129e-07	-1.52289e-10	-0.693644	5.7522e-06	-1.52289e-10	-0.450673	4.26372e-07	-1.52289e-10	-0.0466545
156960261	chr1:156960261:C:T	2.65168e-05	0.0835281	3.4241	0.000934427	0.261615	4.37806	0.000167614	0.903451	5.024
156960531	chr1:156960531:C:T	3.84892e-07	-1.52289e-10	-0.72494	5.43944e-06	-1.52289e-10	-0.506581	2.63295e-07	-1.52289e-10	-0.528693
156960744	chr1:156960744:A:C	3.14383e-07	-1.52289e-10	-0.927292	3.49016e-06	-1.52289e-10	-0.950308	1.29919e-07	-1.52289e-10	-1.23506
156961437	chr1:156961437:T:G	1.73078e-07	-1.52289e-10	-1.52416	2.00731e-06	-1.52289e-10	-1.50346	9.78525e-08	-1.52289e-10	-1.51851
156962460	chr1:156962460:C:T	1.44139e-07	-1.70713	-5.03233e-10	1.67244e-06	-1.68597	-5.03233e-10	8.01558e-08	-1.71799	-5.03233e-10
156963509	chr1:156963509:G:C	2.96043e-07	-1.52289e-10	-0.987398	3.59615e-06	-1.52289e-10	-0.920394	1.71878e-07	-1.52289e-10	-0.955183
156963821	chr1:156963821:G:T	3.90803e-08	-1.68414	-1.32815	5.09621e-07	-1.7069	-1.16744	1.54841e-07	-0.643772	-0.415795
156964170	chr1:156964170:A:G	1.84519e-05	0.108202	3.03682	0.000632811	0.285785	3.96413	0.000112214	0.935435	4.59076
156964356	chr1:156964356:A:G	2.90901e-07	-1.52289e-10	-1.00492	3.31914e-06	-1.52289e-10	-1.00055	2.14056e-07	-1.52289e-10	-0.735728
156965101	chr1:156965101:T:C	3.79081e-08	-1.6774	-1.36534	4.86272e-07	-1.70319	-1.21805	1.37096e-07	-0.6764	-0.504888
156965650	chr1:156965650:G:A	1.44103e-07	-1.70737	-5.03233e-10	1.62272e-06	-1.71615	-5.03233e-10	8.19293e-08	-1.69611	-5.03233e-10
156966490	chr1:156966490:T:C	6.2076e-06	0.120844	1.93478	0.000227466	0.300392	2.92635	3.20591e-05	0.945632	3.32774
156966868	chr1:156966868:T:C	1.44789e-07	-1.70263	-5.03233e-10	1.62678e-06	-1.71366	-5.03233e-10	8.2527e-08	-1.68884	-5.03233e-10
156967139	chr1:156967139:A:G	1.15096e-06	-1.52289e-10	0.370452	1.03862e-05	-1.52289e-10	0.14022	4.98761e-07	-1.52289e-10	0.11016
156967399	chr1:156967399:T:C	1.76368e-07	-1.52289e-10	-1.50533	2.03283e-06	-1.52289e-10	-1.49083	1.02262e-07	-1.52289e-10	-1.47443
156967500	chr1:156967500:C:T	3.70512e-07	-1.52289e-10	-0.763018	4.09596e-06	-1.52289e-10	-0.790255	1.44157e-07	-1.52289e-10	-1.13106
156967653	chr1:156967653:C:T	1.79424e-07	-1.52289e-10	-1.48815	2.14777e-06	-1.52289e-10	-1.43583	1.02044e-07	-1.52289e-10	-1.47656
156968243	chr1:156968243:C:T	4.60264e-07	-0.546103	-5.03233e-10	5.44052e-06	-0.506381	-5.03233e-10	1.67066e-07	-0.98358	-5.03233e-10
156968566	chr1:156968566:A:G	1.84687e-07	-1.52289e-10	-1.45924	2.06542e-06	-1.52289e-10	-1.47492	1.00232e-07	-1.52289e-10	-1.49448
156968775	chr1:156968775:C:T	4.30223e-07	-1.52289e-10	-0.613601	4.59692e-06	-1.52289e-10	-0.67487	2.4371e-07	-1.52289e-10	-0.605989
156968918	chr1:156968918:C:T	1.72993e-07	-1.52289e-10	-1.52466	1.98134e-06	-1.52289e-10	-1.51648	9.84632e-08	-1.52289e-10	-1.51228
156969039	chr1:156969039:C:T	1.73668e-07	-1.52289e-10	-1.52076	2.03082e-06	-1.52289e-10	-1.49182	9.77714e-08	-1.52289e-10	-1.51933
156969275	chr1:156969275:G:A	9.26765e-06	0.885598	1.57078	0.000163392	0.949248	1.94665	5.325e-05	2.12433	2.65645
156969356	chr1:156969356:G:A	1.97311e-07	-1.52289e-10	-1.39312	2.25793e-06	-1.52289e-10	-1.38581	1.00967e-07	-1.52289e-10	-1.48718
156969379	chr1:156969379:A:G	4.65814e-08	-1.68352	-1.15318	5.15539e-07	-1.68844	-1.17436	3.86053e-08	-1.68722	-0.761352
156969383	chr1:156969383:C:T	4.2233e-08	-1.41215	-1.52256	5.43626e-07	-1.34162	-1.46813	1.82321e-08	-1.67475	-1.52403
156969929	chr1:156969929:G:C	5.5415e-08	-1.60303	-1.06003	6.14398e-07	-1.60369	-1.08368	4.90743e-08	-1.57837	-0.630262
156970454	chr1:156970454:T:C	2.94631e-07	-1.52289e-10	-0.992181	3.90782e-06	-1.52289e-10	-0.837275	1.56532e-07	-1.52289e-10	-1.04871
156970533	chr1:156970533:A:G	2.32342e-05	0.027489	3.34799	0.000668889	0.184187	4.12117	5.62106e-05	0.773108	4.06179
156970785	chr1:156970785:A:G	1.96076e-07	-1.52289e-10	-1.3994	2.28406e-06	-1.52289e-10	-1.3743	1.20702e-07	-1.52289e-10	-1.30864
156971920	chr1:156971920:C:T	5.14108e-08	-1.62302	-1.11504	5.70413e-07	-1.62404	-1.13761	4.44792e-08	-1.60101	-0.705931
156972244	chr1:156972244:C:T	1.76043e-07	-1.52289e-10	-1.50718	1.9653e-06	-1.52289e-10	-1.52461	1.01929e-07	-1.52289e-10	-1.47769
156972436	chr1:156972436:C:T	9.25016e-08	-1.22025	-0.930427	1.32442e-06	-1.01911	-0.900171	2.01101e-07	-0.160373	-0.637786
156972835	chr1:156972835:A:AC	5.04042e-06	-0.0339996	1.88134	0.00012815	0.12071	2.53223	7.27326e-06	0.726439	2.06356
156973258	chr1:156973258:C:T	1.79681e-07	-1.52289e-10	-1.48672	2.00057e-06	-1.52289e-10	-1.50682	9.87483e-08	-1.52289e-10	-1.50939
156973509	chr1:156973509:C:T	2.11819e-07	-1.52289e-10	-1.32217	2.40328e-06	-1.52289e-10	-1.32342	1.24195e-07	-1.52289e-10	-1.28011
156973512	chr1:156973512:A:T	1.82088e-07	-1.47341	-5.03233e-10	1.93969e-06	-1.53773	-5.03233e-10	2.9848e-06	1.89932	-5.03233e-10
156973620	chr1:156973620:C:T	2.02492e-05	-0.126296	3.36426	0.00058679	0.0312261	4.14318	4.91074e-05	0.614701	4.0851
156973890	chr1:156973890:G:A	5.4548e-08	-1.6293	-1.04952	6.03723e-07	-1.62989	-1.075	4.81862e-08	-1.60785	-0.619044
156974027	chr1:156974027:A:G	5.11583e-07	-1.52289e-10	-0.440393	6.62095e-06	-1.52289e-10	-0.310017	2.9296e-07	-1.52289e-10	-0.421932
156974385	chr1:156974385:G:A	5.15115e-08	-1.62609	-1.11001	5.71418e-07	-1.62683	-1.13306	4.46358e-08	-1.60432	-0.699109
156974668	chr1:156974668:T:C	2.08154e-07	-1.33963	-5.03233e-10	2.84884e-06	-1.15334	-5.03233e-10	1.59948e-07	-1.02712	-5.03233e-10
156974760	chr1:156974760:G:A	2.46371e-07	-1.52289e-10	-1.17107	2.52603e-06	-1.52289e-10	-1.27361	1.81831e-07	-1.52289e-10	-0.898887
156974885	chr1:156974885:G:C	5.08866e-08	-1.6383	-1.11001	5.64579e-07	-1.63887	-1.13306	4.40332e-08	-1.61791	-0.699109
156974991	chr1:156974991:T:G	1.73972e-07	-1.00112	-0.517887	4.451e-06	-0.670638	-0.0364899	4.9737e-07	0.164567	-0.0571989
156975211	chr1:156975211:C:T	2.14762e-07	-1.52289e-10	-1.30838	2.4381e-06	-1.52289e-10	-1.30904	1.2601e-07	-1.52289e-10	-1.26561
156975290	chr1:156975290:T:C	5.56e-08	-1.60436	-1.05536	6.16566e-07	-1.60482	-1.07903	4.93005e-08	-1.58023	-0.623803
156975578	chr1:156975578:G:T	2.42024e-07	-1.52289e-10	-1.18887	2.61846e-06	-1.52289e-10	-1.23767	2.04682e-07	-1.52289e-10	-0.780509
156975642	chr1:156975642:T:C	1.74766e-07	-1.52289e-10	-1.51445	1.96637e-06	-1.52289e-10	-1.52407	1.00657e-07	-1.52289e-10	-1.49025
156975701	chr1:156975701:C:T	8.60663e-07	-1.52289e-10	0.0797987	7.79033e-06	-1.52289e-10	-0.147373	3.68739e-07	-1.52289e-10	-0.191877
156975916	chr1:156975916:C:G	9.3146e-08	-1.59427	-0.549463	1.42719e-06	-1.6069	-0.237649	4.79892e-08	-1.70895	-0.522045
156976134	chr1:156976134:C:T	1.76675e-05	-0.138553	3.24013	0.000503895	0.0194989	4.00261	4.21362e-05	0.601457	3.94524
156976307	chr1:156976307:T:C	1.03653e-07	-0.567773	-1.46909	1.92286e-06	-0.302536	-1.24391	1.90253e-08	-1.63476	-1.52143
156977106	chr1:156977106:T:G	2.08539e-05	-0.124803	3.3922	0.000603353	0.033263	4.16898	5.05093e-05	0.61735	4.1106
156977203	chr1:156977203:T:C	2.42994e-07	-1.52289e-10	-1.18487	2.82175e-06	-1.52289e-10	-1.1629	1.8013e-07	-1.52289e-10	-0.908285
156977499	chr1:156977499:A:G	1.03076e-07	-1.52673	-0.515707	1.58173e-06	-1.54223	-0.199506	5.07914e-08	-1.68419	-0.490046
156977566	chr1:156977566:C:A	8.39189e-06	0.555638	1.80148	0.000151928	0.624072	2.19908	4.43358e-05	1.68389	2.91369
156978164	chr1:156978164:G:C	1.74551e-07	-1.52289e-10	-1.51569	1.96706e-06	-1.52289e-10	-1.52372	1.00428e-07	-1.52289e-10	-1.49252
156978448	chr1:156978448:G:A	1.7393e-07	-1.52289e-10	-1.51925	1.97137e-06	-1.52289e-10	-1.52153	1.00646e-07	-1.52289e-10	-1.49035
156978450	chr1:156978450:A:G	1.97694e-07	-1.52289e-10	-1.39118	2.21152e-06	-1.52289e-10	-1.40658	9.81526e-08	-1.52289e-10	-1.51544
156978465	chr1:156978465:C:T	2.08963e-07	-1.52289e-10	-1.33575	2.3647e-06	-1.52289e-10	-1.33961	1.03192e-07	-1.52289e-10	-1.46538
156978700	chr1:156978700:T:C	5.44828e-08	-1.62566	-1.05435	6.04468e-07	-1.62568	-1.07798	4.8274e-08	-1.60272	-0.622355
156979164	chr1:156979164:CCCT:C	1.68928e-07	-0.96282	-0.585614	4.28634e-06	-0.625426	-0.119396	4.88608e-07	0.228689	-0.139094
156979555	chr1:156979555:G:A	2.63427e-07	-1.52289e-10	-1.10413	2.80495e-06	-1.52289e-10	-1.16887	1.10475e-07	-1.52289e-10	-1.39717
156979610	chr1:156979610:C:T	2.08406e-07	-1.52289e-10	-1.33842	2.36032e-06	-1.52289e-10	-1.34146	1.2181e-07	-1.52289e-10	-1.29951
156979655	chr1:156979655:C:T	1.10961e-07	-1.13622	-0.832504	1.45214e-06	-0.995615	-0.831603	1.8376e-07	-0.0198283	-0.868506
156979921	chr1:156979921:T:C	2.01096e-05	-0.0800882	3.31114	0.000578514	0.0805881	4.07962	4.87693e-05	0.67164	4.02125
156980603	chr1:156980603:A:T	2.15659e-07	-1.52289e-10	-1.3042	2.44594e-06	-1.52289e-10	-1.30583	1.26662e-07	-1.52289e-10	-1.26045
156980864	chr1:156980864:T:G	1.83748e-07	-0.096949	-1.36739	2.34416e-06	0.0993011	-1.44763	3.06291e-07	0.92621	-1.30364
156980991	chr1:156980991:C:A	9.4046e-08	-1.56751	-0.566607	1.43789e-06	-1.58081	-0.256272	4.7613e-08	-1.69999	-0.538867
156981003	chr1:156981003:A:G	1.10074e-05	0.563264	2.06515	0.000202249	0.632819	2.47642	6.18606e-05	1.69579	3.23488
156981214	chr1:156981214:T:A	1.73599e-05	-0.115233	3.19925	0.000497577	0.0443856	3.96511	4.17492e-05	0.629846	3.90762
156981270	chr1:156981270:T:C	1.9367e-07	-1.52289e-10	-1.41175	2.13219e-06	-1.52289e-10	-1.44311	1.42385e-07	-1.52289e-10	-1.14343
156981579	chr1:156981579:T:C	5.98943e-06	0.0425828	1.97726	0.000153777	0.20026	2.63499	8.79718e-06	0.819847	2.16037
156981944	chr1:156981944:A:C	2.61588e-07	-1.52289e-10	-1.11113	3.23528e-06	-1.52289e-10	-1.02614	1.2717e-07	-1.52289e-10	-1.25644
156982172	chr1:156982172:G:A	2.85883e-07	-1.52289e-10	-1.02232	3.78595e-06	-1.52289e-10	-0.86896	1.49936e-07	-1.52289e-10	-1.09176
156982262	chr1:156982262:C:A	5.90595e-06	0.0599523	1.94586	0.000151689	0.218462	2.60311	8.73844e-06	0.84267	2.13085
156982334	chr1:156982334:C:T	1.73814e-07	-1.52289e-10	-1.51992	1.97049e-06	-1.52289e-10	-1.52197	1.00779e-07	-1.52289e-10	-1.48904
156982350	chr1:156982350:A:G	1.90694e-05	-0.120838	3.29877	0.000548845	0.0380244	4.06954	4.59936e-05	0.622191	4.0121
156983700	chr1:156983700:G:C	4.79572e-08	-1.63307	-1.17453	5.33602e-07	-1.63347	-1.19489	4.04422e-08	-1.6117	-0.790388
156983865	chr1:156983865:T:C	4.2417e-07	-1.52289e-10	-0.627769	4.64839e-06	-1.52289e-10	-0.663734	2.20778e-07	-1.52289e-10	-0.704807
156984475	chr1:156984475:C:T	3.27946e-08	-1.67024	-1.5174	4.10705e-07	-1.6613	-1.42884	1.80273e-08	-1.71646	-1.49362
156984592	chr1:156984592:T:C	9.40919e-08	-1.58273	-0.5509	1.43853e-06	-1.59587	-0.240766	4.78799e-08	-1.70578	-0.527491
156984641	chr1:156984641:T:C	9.11549e-06	0.581164	1.85866	0.000165749	0.651276	2.25894	4.87634e-05	1.71376	2.97901
156984689	chr1:156984689:T:C	1.45868e-07	-1.6952	-5.03233e-10	1.63583e-06	-1.70811	-5.03233e-10	8.45599e-08	-1.66451	-5.03233e-10
156985289	chr1:156985289:T:C	5.01199e-08	-1.6294	-1.13409	5.56688e-07	-1.62983	-1.15618	4.30193e-08	-1.60732	-0.732994
156985487	chr1:156985487:G:A	4.91463e-08	-1.62305	-1.16005	5.46683e-07	-1.62264	-1.1815	4.17374e-08	-1.59926	-0.771311
156985492	chr1:156985492:C:T	1.90917e-05	-0.13024	3.30934	0.000548654	0.0295688	4.07764	4.59618e-05	0.610116	4.02348
156985515	chr1:156985515:C:G	2.54004e-07	-1.14055	-5.03233e-10	2.78861e-06	-1.17471	-5.03233e-10	2.10553e-06	1.55036	-5.03233e-10
156986077	chr1:156986077:G:T	7.9624e-07	-1.52289e-10	0.00199613	9.61882e-06	-1.52289e-10	0.063465	8.24301e-07	-1.52289e-10	0.612569
156986265	chr1:156986265:T:C	2.01124e-07	-0.89051	-0.483471	5.31432e-06	-0.535875	0.00602445	6.27665e-07	0.354495	-0.0144549
156986554	chr1:156986554:G:C	3.09722e-07	-1.52289e-10	-0.942229	3.22622e-06	-1.52289e-10	-1.02895	2.60754e-07	-1.52289e-10	-0.538387
156986566	chr1:156986566:G:A	5.34905e-06	0.0379972	1.86877	0.000136513	0.197105	2.51906	7.89955e-06	0.818024	2.05457
156986839	chr1:156986839:T:C	9.50449e-07	-1.52289e-10	0.179031	8.53895e-06	-1.52289e-10	-0.0556182	4.03225e-07	-1.52289e-10	-0.102472
156986889	chr1:156986889:T:C	2.17663e-07	-1.52289e-10	-1.29495	2.28108e-06	-1.52289e-10	-1.37561	1.54005e-07	-1.52289e-10	-1.06498
156987240	chr1:156987240:T:C	5.62904e-07	0.778922	-1.12372	8.8602e-06	0.857094	-0.875782	8.96747e-07	1.8563	-1.1595
156987450	chr1:156987450:A:T	9.60871e-06	0.541383	1.95114	0.000175374	0.610562	2.35611	5.27567e-05	1.66878	3.1027
156987559	chr1:156987559:G:T	5.00972e-08	-1.63053	-1.13341	5.56483e-07	-1.63094	-1.15544	4.30074e-08	-1.60862	-0.731977
156988555	chr1:156988555:T:C	5.06401e-08	-1.62188	-1.13128	5.6244e-07	-1.62234	-1.15339	4.35594e-08	-1.59897	-0.72887
156988680	chr1:156988680:G:A	4.2262e-07	0.16913	-0.800561	6.27735e-06	0.0912549	-0.454562	6.67502e-07	1.21267	-0.811098
156988833	chr1:156988833:G:A	5.10552e-08	-1.63391	-1.11108	5.67006e-07	-1.63408	-1.13356	4.42337e-08	-1.61151	-0.700972
156989727	chr1:156989727:C:T	1.88044e-07	-1.52289e-10	-1.44123	2.20612e-06	-1.52289e-10	-1.40902	1.0542e-07	-1.52289e-10	-1.44401
156989804	chr1:156989804:G:A	2.73637e-07	-1.52289e-10	-1.0661	3.13107e-06	-1.52289e-10	-1.05888	1.14115e-07	-1.52289e-10	-1.36476
156990093	chr1:156990093:CCAAT:C	1.81586e-07	-1.52289e-10	-1.47617	2.04953e-06	-1.52289e-10	-1.48265	9.75688e-08	-1.52289e-10	-1.52141
156991091	chr1:156991091:T:C	4.90415e-08	-1.61198	-1.17326	5.45722e-07	-1.6122	-1.1937	4.15361e-08	-1.58688	-0.78852
156991111	chr1:156991111:G:A	2.29724e-07	-1.52289e-10	-1.24102	2.41294e-06	-1.52289e-10	-1.31941	1.53234e-07	-1.52289e-10	-1.07
156991350	chr1:156991350:C:T	1.91079e-05	-0.188789	3.36874	0.000551963	-0.0336221	4.14685	4.5318e-05	0.539565	4.07993
156991362	chr1:156991362:C:T	2.91935e-07	-1.52289e-10	-1.00137	3.05976e-06	-1.52289e-10	-1.08192	2.42119e-07	-1.52289e-10	-0.612538
156991380	chr1:156991380:C:A	1.72997e-07	-1.52289e-10	-1.52463	1.96815e-06	-1.52289e-10	-1.52316	9.9083e-08	-1.52289e-10	-1.50601
156991438	chr1:156991438:G:C	9.85849e-07	-1.52289e-10	0.215599	8.81473e-06	-1.52289e-10	-0.0238321	4.16098e-07	-1.52289e-10	-0.0710447
156991476	chr1:156991476:C:T	2.21725e-07	-1.52289e-10	-1.27647	2.51366e-06	-1.52289e-10	-1.27852	1.30283e-07	-1.52289e-10	-1.23226
156992389	chr1:156992389:T:C	6.65992e-06	0.0270881	2.09887	0.000173215	0.183973	2.7703	9.75888e-06	0.801737	2.28223
156992414	chr1:156992414:T:G	2.11377e-05	-0.180181	3.46109	0.000615098	-0.0245266	4.24605	5.05332e-05	0.550058	4.17836
156992509	chr1:156992509:G:A	2.10768e-07	-1.52289e-10	-1.32715	2.35076e-06	-1.52289e-10	-1.34552	1.00222e-07	-1.52289e-10	-1.49458
156993304	chr1:156993304:A:G	5.22615e-07	-1.52289e-10	-0.419058	6.77011e-06	-1.52289e-10	-0.287739	2.98999e-07	-1.52289e-10	-0.401527
156993564	chr1:156993564:A:G	1.50867e-07	-1.6615	-5.03233e-10	1.77439e-06	-1.6268	-5.03233e-10	8.03583e-08	-1.71547	-5.03233e-10
156993619	chr1:156993619:G:C	2.91447e-07	-1.52289e-10	-1.00305	3.05521e-06	-1.52289e-10	-1.08341	2.416e-07	-1.52289e-10	-0.614681
156993722	chr1:156993722:G:C	2.12427e-07	-1.52289e-10	-1.31931	2.33481e-06	-1.52289e-10	-1.35232	9.9087e-08	-1.52289e-10	-1.50597
156993757	chr1:156993757:C:T	1.93729e-07	-1.41144	-5.03233e-10	2.19958e-06	-1.41199	-5.03233e-10	1.02262e-07	-1.47443	-5.03233e-10
156993868	chr1:156993868:T:C	5.41807e-07	-1.52289e-10	-0.382995	6.973e-06	-1.52289e-10	-0.25821	3.0454e-07	-1.52289e-10	-0.383165
156993919	chr1:156993919:A:C	1.79244e-07	-1.52289e-10	-1.48915	1.99676e-06	-1.52289e-10	-1.50873	9.85891e-08	-1.52289e-10	-1.51101
156993932	chr1:156993932:T:C	1.98503e-05	-0.177421	3.39549	0.000572993	-0.0219343	4.17255	4.70187e-05	0.553063	4.10327
156994082	chr1:156994082:T:C	2.34128e-05	-0.160419	3.54355	0.00068388	-0.00403558	4.33156	5.6273e-05	0.574056	4.26195
156994183	chr1:156994183:G:A	2.51156e-05	-0.161713	3.61505	0.000739077	-0.00518192	4.41033	6.07272e-05	0.572816	4.33936
156994260	chr1:156994260:C:T	1.22164e-07	-1.06376	-0.808784	1.61761e-06	-0.914325	-0.804982	2.16214e-07	0.110945	-0.836644
156994649	chr1:156994649:G:A	1.79126e-07	-1.52289e-10	-1.48981	1.99588e-06	-1.52289e-10	-1.50917	9.85482e-08	-1.52289e-10	-1.51142
156994784	chr1:156994784:C:G	1.98912e-07	-1.52289e-10	-1.38504	2.25604e-06	-1.52289e-10	-1.38664	1.16092e-07	-1.52289e-10	-1.34758
156994840	chr1:156994840:AATACTACCTTTCTCAAAGG:A	2.27955e-05	-0.191662	3.54808	0.000667987	-0.0356197	4.33963	5.47082e-05	0.536917	4.27089
156995010	chr1:156995010:CTT:C	2.63537e-05	-0.103778	3.60524	0.00077518	0.0562945	4.39654	6.44426e-05	0.642895	4.32867
156995596	chr1:156995596:C:T	1.86037e-07	-1.52289e-10	-1.45196	2.14618e-06	-1.52289e-10	-1.43657	1.12367e-07	-1.52289e-10	-1.38019
156996156	chr1:156996156:A:G	5.8582e-06	0.0605396	1.93715	0.000149968	0.219906	2.59026	8.58463e-06	0.843278	2.11248
156996645	chr1:156996645:C:T	9.96147e-06	0.565033	1.96354	0.000182021	0.635436	2.36843	5.451e-05	1.69714	3.10703
156996653	chr1:156996653:G:A	4.77028e-07	-1.52289e-10	-0.510329	7.01144e-06	-1.52289e-10	-0.252713	5.18577e-07	-1.52289e-10	0.149122
156996705	chr1:156996705:G:A	2.70983e-07	-1.52289e-10	-1.07585	2.72409e-06	-1.52289e-10	-1.19812	2.08192e-07	-1.52289e-10	-0.763506
156996984	chr1:156996984:C:A	2.23558e-07	-1.52289e-10	-1.26823	2.5773e-06	-1.52289e-10	-1.25352	1.60814e-07	-1.52289e-10	-1.02172
156997313	chr1:156997313:T:C	2.6035e-07	-1.52289e-10	-1.11588	3.21394e-06	-1.52289e-10	-1.03276	1.26499e-07	-1.52289e-10	-1.26173
156997685	chr1:156997685:A:T	4.07308e-07	-0.668334	-5.03233e-10	4.5231e-06	-0.691059	-5.03233e-10	2.73882e-06	1.81331	-5.03233e-10
156998031	chr1:156998031:C:CAG	5.38504e-08	-1.61388	-1.07781	5.97734e-07	-1.61411	-1.10076	4.74051e-08	-1.58971	-0.653523
156998151	chr1:156998151:G:A	1.17094e-07	-1.086	-0.828925	1.54634e-06	-0.937819	-0.826543	2.02747e-07	0.0749621	-0.864972
156998330	chr1:156998330:T:C	2.64636e-07	-1.52289e-10	-1.09955	3.03499e-06	-1.52289e-10	-1.09005	1.16195e-07	-1.52289e-10	-1.34669
156998506	chr1:156998506:T:A	2.15397e-07	-1.52289e-10	-1.30542	2.44302e-06	-1.52289e-10	-1.30702	1.26491e-07	-1.52289e-10	-1.2618
156998908	chr1:156998908:G:A	1.88682e-07	-1.52289e-10	-1.43784	2.1374e-06	-1.52289e-10	-1.44067	1.08941e-07	-1.52289e-10	-1.41116
156999058	chr1:156999058:C:A	5.19177e-08	-1.62774	-1.10051	5.75892e-07	-1.62832	-1.12378	4.52264e-08	-1.60579	-0.6845
156999101	chr1:156999101:A:C	2.41231e-07	-1.52289e-10	-1.19215	2.80204e-06	-1.52289e-10	-1.16991	1.78215e-07	-1.52289e-10	-0.918975
156999266	chr1:156999266:T:A	1.29102e-07	-0.293102	-1.5242	2.06822e-06	0.0507315	-1.5243	2.33611e-08	-1.50501	-1.44588
156999718	chr1:156999718:T:C	3.24256e-07	-1.52289e-10	-0.896372	4.34133e-06	-1.52289e-10	-0.732076	1.70947e-07	-1.52289e-10	-0.960614
156999811	chr1:156999811:A:G	5.84706e-06	0.0596368	1.93615	0.000150156	0.220143	2.59127	8.56198e-06	0.841029	2.11209
156999967	chr1:156999967:C:T	1.42674e-07	-1.71734	-5.03233e-10	1.62378e-06	-1.7155	-5.03233e-10	8.18053e-08	-1.69762	-5.03233e-10
157000108	chr1:157000108:G:A	4.85357e-07	-0.493019	-5.03233e-10	4.45036e-06	-0.707271	-5.03233e-10	3.63758e-06	2.09711	-5.03233e-10
157000154	chr1:157000154:C:G	9.89369e-08	-1.58353	-0.499893	1.52233e-06	-1.59715	-0.182865	5.0364e-08	-1.70605	-0.476643
157000256	chr1:157000256:C:T	1.87659e-07	-1.52289e-10	-1.44328	2.09125e-06	-1.52289e-10	-1.46249	1.01254e-07	-1.52289e-10	-1.48433
157000335	chr1:157000335:T:C	1.26947e-07	-1.07625	-0.75788	1.67994e-06	-0.926364	-0.755134	2.21113e-07	0.0914215	-0.794713
157000545	chr1:157000545:A:G	2.50227e-07	-1.52289e-10	-1.15554	3.04611e-06	-1.52289e-10	-1.08639	1.49641e-07	-1.52289e-10	-1.09373
157000803	chr1:157000803:C:T	1.82287e-07	-1.52289e-10	-1.47232	2.05681e-06	-1.52289e-10	-1.4791	9.76788e-08	-1.52289e-10	-1.52028
157000961	chr1:157000961:G:A	8.95905e-07	-1.52289e-10	0.11993	8.0638e-06	-1.52289e-10	-0.112872	3.80935e-07	-1.52289e-10	-0.159337
157001183	chr1:157001183:G:A	9.13203e-07	-1.52289e-10	0.139055	8.20033e-06	-1.52289e-10	-0.0960822	3.87449e-07	-1.52289e-10	-0.142383
157001346	chr1:157001346:CAGA:C	1.81709e-07	-1.52289e-10	-1.4755	2.05026e-06	-1.52289e-10	-1.48229	9.75947e-08	-1.52289e-10	-1.52114
157001368	chr1:157001368:T:C	3.19935e-07	-1.52289e-10	-0.909788	4.27995e-06	-1.52289e-10	-0.746315	1.68791e-07	-1.52289e-10	-0.973306
157001485	chr1:157001485:C:T	2.24163e-07	-1.52289e-10	-1.26553	2.39343e-06	-1.52289e-10	-1.32753	1.13454e-07	-1.52289e-10	-1.37057
157001995	chr1:157001995:C:T	2.23824e-07	-1.52289e-10	-1.26704	2.39032e-06	-1.52289e-10	-1.32883	1.13323e-07	-1.52289e-10	-1.37172
157002189	chr1:157002189:T:C	9.02463e-08	-0.656665	-1.5187	1.51093e-06	-0.401869	-1.38566	1.87162e-08	-1.65882	-1.51375
157002626	chr1:157002626:C:G	4.75709e-08	-1.63481	-1.18087	5.29328e-07	-1.63534	-1.20106	3.99915e-08	-1.61367	-0.799626
157002675	chr1:157002675:T:C	9.61078e-08	-0.590231	-1.5222	1.59372e-06	-0.32856	-1.40563	1.91539e-08	-1.64225	-1.50721
157002686	chr1:157002686:A:G	9.39473e-08	-0.615781	-1.51939	1.57443e-06	-0.357017	-1.38934	1.89245e-08	-1.64886	-1.51264
157002693	chr1:157002693:C:T	1.25141e-07	-0.335872	-1.51259	1.98367e-06	-0.00275419	-1.51255	2.18342e-08	-1.52173	-1.49676
157002745	chr1:157002745:T:C	4.82949e-08	-1.5971	-1.20348	5.37689e-07	-1.59648	-1.22425	4.03012e-08	-1.57408	-0.831508
157002766	chr1:157002766:T:C	5.38292e-08	-1.62631	-1.06578	5.97268e-07	-1.62666	-1.08899	4.75207e-08	-1.60408	-0.636719
157002988	chr1:157002988:T:C	3.9753e-07	-0.692634	-5.03233e-10	4.28177e-06	-0.745889	-5.03233e-10	3.53427e-07	-0.23429	-5.03233e-10
157004153	chr1:157004153:C:T	2.29626e-07	-1.52289e-10	-1.24145	2.66227e-06	-1.52289e-10	-1.22108	1.66228e-07	-1.52289e-10	-0.988603
157004177	chr1:157004177:C:T	1.81983e-07	-1.52289e-10	-1.47399	2.01823e-06	-1.52289e-10	-1.49804	9.95793e-08	-1.52289e-10	-1.50101
157004530	chr1:157004530:C:T	4.56541e-08	-1.6274	-1.22941	5.08651e-07	-1.62794	-1.24831	3.75457e-08	-1.60547	-0.870939
157004613	chr1:157004613:C:T	2.02334e-07	-1.52289e-10	-1.36799	2.29445e-06	-1.52289e-10	-1.36976	1.1793e-07	-1.52289e-10	-1.33188
157004824	chr1:157004824:C:A	3.17433e-07	-1.52289e-10	-0.917639	3.64321e-06	-1.52289e-10	-0.907392	2.36557e-07	-1.52289e-10	-0.635776
157004940	chr1:157004940:G:T	1.80142e-07	-1.52289e-10	-1.48416	2.11573e-06	-1.52289e-10	-1.45086	9.73221e-08	-1.52289e-10	-1.52394
157005204	chr1:157005204:C:G	3.17501e-07	-1.52289e-10	-0.917423	3.6439e-06	-1.52289e-10	-0.907202	2.36613e-07	-1.52289e-10	-0.63554
157005230	chr1:157005230:T:A	9.01064e-08	-0.695014	-1.4819	1.61745e-06	-0.445933	-1.27347	1.83673e-08	-1.66754	-1.52386
157005918	chr1:157005918:C:G	2.09355e-07	-1.52289e-10	-1.33387	2.24846e-06	-1.52289e-10	-1.39001	1.51142e-07	-1.52289e-10	-1.08374
157006277	chr1:157006277:A:G	1.11317e-06	-0.0138477	0.350907	2.69387e-05	0.218164	0.875145	2.27966e-06	0.747546	0.88227
157006433	chr1:157006433:C:T	1.98471e-06	-0.203715	1.11904	5.2351e-05	0.0273429	1.73037	6.26146e-06	0.515939	2.12426
157006440	chr1:157006440:G:A	5.67376e-07	-1.52289e-10	-0.336882	5.29411e-06	-1.52289e-10	-0.533662	2.32698e-07	-1.52289e-10	-0.652226
157006695	chr1:157006695:A:G	2.24163e-07	-1.52289e-10	-1.26553	2.39343e-06	-1.52289e-10	-1.32753	1.13454e-07	-1.52289e-10	-1.37057
157006751	chr1:157006751:T:A	2.11127e-07	-1.52289e-10	-1.32545	2.30295e-06	-1.52289e-10	-1.36606	1.09669e-07	-1.52289e-10	-1.4045
157007016	chr1:157007016:AG:A	5.17463e-07	-1.52289e-10	-0.428966	6.56905e-06	-1.52289e-10	-0.317887	3.30289e-07	-1.52289e-10	-0.301999
157007662	chr1:157007662:C:T	4.17747e-07	-0.643028	-5.03233e-10	5.28635e-06	-0.535128	-5.03233e-10	1.6504e-07	-0.995777	-5.03233e-10
157007756	chr1:157007756:C:T	3.1461e-07	-1.52289e-10	-0.92657	4.18926e-06	-1.52289e-10	-0.767732	1.65862e-07	-1.52289e-10	-0.990809
157007849	chr1:157007849:TTTC:T	1.82839e-07	-1.52289e-10	-1.4693	2.06251e-06	-1.52289e-10	-1.47633	9.77655e-08	-1.52289e-10	-1.51939
157007963	chr1:157007963:CA:C	4.57253e-07	-1.52289e-10	-0.552667	5.03979e-06	-1.52289e-10	-0.582891	1.73267e-07	-1.52289e-10	-0.94713
157007989	chr1:157007989:T:C	2.62349e-07	-1.52289e-10	-1.10823	2.74513e-06	-1.52289e-10	-1.19043	1.76751e-07	-1.52289e-10	-0.927224
157008113	chr1:157008113:A:G	9.60837e-07	0.00703394	0.182867	2.28752e-05	0.242412	0.687387	1.93243e-06	0.771586	0.692978
157008216	chr1:157008216:C:T	5.57929e-07	-1.52289e-10	-0.353672	7.25413e-06	-1.52289e-10	-0.218686	3.19689e-07	-1.52289e-10	-0.334619
157009073	chr1:157009073:C:T	2.17464e-07	-1.29587	-5.03233e-10	2.41851e-06	-1.3171	-5.03233e-10	9.88237e-08	-1.50863	-5.03233e-10
157010597	chr1:157010597:T:TG	2.11764e-07	-1.52289e-10	-1.32243	2.32396e-06	-1.52289e-10	-1.35698	9.98927e-08	-1.52289e-10	-1.49787
157010901	chr1:157010901:A:G	2.3364e-07	-1.52289e-10	-1.22412	2.48189e-06	-1.52289e-10	-1.29123	1.17171e-07	-1.52289e-10	-1.33833
157011045	chr1:157011045:C:T	1.26425e-07	-1.00395	-0.8343	1.68201e-06	-0.846785	-0.833484	2.31268e-07	0.207744	-0.866131
157011240	chr1:157011240:T:C	2.01829e-07	-1.52289e-10	-1.37048	2.28718e-06	-1.52289e-10	-1.37294	1.17585e-07	-1.52289e-10	-1.33481
157011359	chr1:157011359:C:T	2.24184e-07	-1.52289e-10	-1.26544	2.44791e-06	-1.52289e-10	-1.30502	1.02204e-07	-1.52289e-10	-1.475
157011456	chr1:157011456:C:A	4.17558e-07	-1.52289e-10	-0.643481	4.58313e-06	-1.52289e-10	-0.677874	1.59577e-07	-1.52289e-10	-1.02944
157011556	chr1:157011556:G:A	4.6125e-06	-0.0881162	1.84674	0.000115168	0.0545753	2.49156	5.77982e-06	0.659792	1.90037
157012036	chr1:157012036:T:C	4.87909e-07	-1.52289e-10	-0.487776	6.27927e-06	-1.52289e-10	-0.363003	2.8178e-07	-1.52289e-10	-0.460838
157012476	chr1:157012476:T:C	5.22267e-07	-0.419725	-5.03233e-10	6.2493e-06	-0.367787	-5.03233e-10	2.45146e-07	-0.600112	-5.03233e-10
157012838	chr1:157012838:T:C	2.8662e-07	-1.52289e-10	-1.01975	3.77124e-06	-1.52289e-10	-0.872853	1.52689e-07	-1.52289e-10	-1.07356
157013104	chr1:157013104:G:A	2.60505e-06	-0.356387	1.54369	7.28353e-05	-0.0976457	2.18559	8.83488e-06	0.325011	2.65949
157013170	chr1:157013170:T:C	2.42625e-07	-1.52289e-10	-1.18639	2.94277e-06	-1.52289e-10	-1.12091	1.31915e-07	-1.52289e-10	-1.21981
157013387	chr1:157013387:C:T	4.99742e-07	-1.52289e-10	-0.463811	6.83912e-06	-1.52289e-10	-0.277597	3.14366e-07	-1.52289e-10	-0.351408
157013545	chr1:157013545:T:C	2.70787e-07	-1.52289e-10	-1.07657	3.35451e-06	-1.52289e-10	-0.98995	1.30698e-07	-1.52289e-10	-1.22907
157013701	chr1:157013701:G:GA	1.28813e-05	0.550226	2.2354	0.000277896	0.677548	2.74944	3.97525e-05	1.62911	2.85935
157013913	chr1:157013913:C:T	3.26017e-07	-0.823052	-0.0679043	5.38478e-06	-0.547845	0.0311648	5.35409e-07	0.442349	-0.261285
157014247	chr1:157014247:T:G	5.62532e-08	-1.14428	-1.50376	6.8945e-07	-1.05415	-1.51797	1.07335e-07	-0.00113731	-1.42487
157014309	chr1:157014309:A:G	3.02528e-06	0.354982	0.981872	5.24713e-05	0.422051	1.33796	1.16232e-05	1.42635	1.83244
157014330	chr1:157014330:T:C	3.94393e-07	-1.52289e-10	-0.700557	4.33548e-06	-1.52289e-10	-0.733424	1.52983e-07	-1.52289e-10	-1.07164
157014934	chr1:157014934:C:T	2.80372e-07	-1.52289e-10	-1.04179	3.48622e-06	-1.52289e-10	-0.951438	1.34099e-07	-1.52289e-10	-1.20338
157015058	chr1:157015058:G:A	3.68404e-06	0.585668	0.948193	6.42391e-05	0.660975	1.30138	1.49252e-05	1.71762	1.79122
157015150	chr1:157015150:A:T	1.40812e-07	-0.209518	-1.52096	2.19724e-06	0.108786	-1.52184	2.4089e-08	-1.48554	-1.43467
157015638	chr1:157015638:G:C	3.65715e-06	0.464571	1.06196	6.41791e-05	0.537596	1.42382	1.46651e-05	1.56714	1.92412
157016103	chr1:157016103:T:C	4.55853e-08	-1.66043	-1.19788	5.09983e-07	-1.6575	-1.21614	3.81336e-08	-1.62984	-0.831034
157016235	chr1:157016235:T:C	3.26292e-08	-1.71588	-1.47681	3.70575e-07	-1.70839	-1.48457	2.06543e-08	-1.70783	-1.36621
157016354	chr1:157016354:GGATTATAGA:G	4.94839e-07	-1.52289e-10	-0.473671	4.6705e-06	-1.52289e-10	-0.65899	2.07538e-07	-1.52289e-10	-0.766652
157016955	chr1:157016955:C:T	1.55421e-07	-1.63177	-5.03233e-10	1.74357e-06	-1.64432	-5.03233e-10	9.94248e-08	-1.50256	-5.03233e-10
157017013	chr1:157017013:T:C	1.74176e-07	-1.52289e-10	-1.51784	1.97303e-06	-1.52289e-10	-1.52069	9.89743e-08	-1.52289e-10	-1.50711
157017080	chr1:157017080:G:A	1.79497e-07	-1.52289e-10	-1.48775	2.02614e-06	-1.52289e-10	-1.49413	9.77346e-08	-1.52289e-10	-1.51971
157017121	chr1:157017121:C:T	2.83843e-07	-1.52289e-10	-1.02948	3.53495e-06	-1.52289e-10	-0.937557	1.3545e-07	-1.52289e-10	-1.19336
157017236	chr1:157017236:T:C	2.05824e-07	-1.52289e-10	-1.35088	2.25415e-06	-1.52289e-10	-1.38748	1.07666e-07	-1.52289e-10	-1.42293
157017492	chr1:157017492:G:A	2.80372e-07	-1.52289e-10	-1.04179	3.48622e-06	-1.52289e-10	-0.951438	1.34099e-07	-1.52289e-10	-1.20338
157017570	chr1:157017570:G:T	2.79576e-07	-1.52289e-10	-1.04463	3.4757e-06	-1.52289e-10	-0.95446	1.33795e-07	-1.52289e-10	-1.20566
157017905	chr1:157017905:C:T	1.5747e-07	-0.87612	-0.742551	3.90284e-06	-0.520101	-0.318451	4.656e-07	0.374702	-0.333341
157018204	chr1:157018204:A:T	2.03081e-07	-1.52289e-10	-1.3643	2.41568e-06	-1.52289e-10	-1.31828	1.11625e-07	-1.52289e-10	-1.38682
157018355	chr1:157018355:A:G	1.73955e-07	-1.52289e-10	-1.51911	1.97115e-06	-1.52289e-10	-1.52164	9.87713e-08	-1.52289e-10	-1.50916
157018370	chr1:157018370:G:A	2.28884e-07	-1.52289e-10	-1.24469	2.50072e-06	-1.52289e-10	-1.28368	1.01896e-07	-1.52289e-10	-1.47802
157018469	chr1:157018469:C:T	1.73015e-07	-0.919405	-0.605122	4.38639e-06	-0.571891	-0.149858	5.16987e-07	0.305125	-0.159073
157018540	chr1:157018540:G:A	3.15967e-06	0.335276	1.04504	5.49741e-05	0.395809	1.4108	1.18506e-05	1.40187	1.8763
157018561	chr1:157018561:C:T	2.75856e-07	-1.52289e-10	-1.05803	3.17282e-06	-1.52289e-10	-1.04564	1.98252e-07	-1.52289e-10	-0.812429
157018712	chr1:157018712:C:G	2.80611e-07	-1.52289e-10	-1.04094	3.48899e-06	-1.52289e-10	-0.950645	1.34184e-07	-1.52289e-10	-1.20276
157018829	chr1:157018829:C:T	2.73167e-07	-1.52289e-10	-1.06782	3.38528e-06	-1.52289e-10	-0.98082	1.31208e-07	-1.52289e-10	-1.22518
157018931	chr1:157018931:C:T	1.89842e-07	-1.52289e-10	-1.43171	2.12356e-06	-1.52289e-10	-1.44716	9.79126e-08	-1.52289e-10	-1.51789
157018981	chr1:157018981:C:T	1.88683e-07	-1.52289e-10	-1.43783	2.215e-06	-1.52289e-10	-1.405	1.05861e-07	-1.52289e-10	-1.43984
157019000	chr1:157019000:T:C	3.93204e-07	0.742745	-1.44632	5.3252e-06	0.915443	-1.44325	5.99389e-07	1.62729	-1.33334
157019502	chr1:157019502:C:A	3.00273e-07	-1.52289e-10	-0.973212	3.752e-06	-1.52289e-10	-0.877966	1.41853e-07	-1.52289e-10	-1.14717
157019505	chr1:157019505:T:C	2.84568e-07	-1.52289e-10	-1.02693	3.54158e-06	-1.52289e-10	-0.935685	1.35693e-07	-1.52289e-10	-1.19157
157019605	chr1:157019605:T:C	2.05841e-07	-1.52289e-10	-1.3508	2.2543e-06	-1.52289e-10	-1.38742	1.07671e-07	-1.52289e-10	-1.42289
157020019	chr1:157020019:C:T	1.68506e-06	1.35824	-0.606585	2.31273e-05	1.5232	-0.582443	2.57709e-06	1.86416	-0.111712
157020080	chr1:157020080:C:T	4.05772e-08	-1.67452	-1.30018	4.51018e-07	-1.66766	-1.32884	2.89723e-08	-1.64854	-1.08708
157020444	chr1:157020444:A:G	2.72548e-07	-1.52289e-10	-1.07009	3.37789e-06	-1.52289e-10	-0.983005	1.309e-07	-1.52289e-10	-1.22754
157021168	chr1:157021168:G:A	1.86913e-07	-1.52289e-10	-1.44726	2.19019e-06	-1.52289e-10	-1.41627	1.04883e-07	-1.52289e-10	-1.44912
157021517	chr1:157021517:A:C	5.69741e-06	0.446677	1.52319	0.000101909	0.509541	1.91429	2.49147e-05	1.55298	2.46827
157021736	chr1:157021736:A:G	1.96897e-07	-1.52289e-10	-1.39522	2.23484e-06	-1.52289e-10	-1.39609	1.1428e-07	-1.52289e-10	-1.36332
157021779	chr1:157021779:C:T	1.1544e-07	-1.60605	-0.323103	1.65979e-06	-1.5936	-0.0999704	6.04479e-08	-1.60331	-0.396875
157021896	chr1:157021896:T:C	7.84899e-07	0.828374	-0.840722	8.26217e-06	0.75796	-0.846528	1.49162e-07	-0.236199	-0.860736
157022317	chr1:157022317:AAGTC:A	1.8812e-07	-1.52289e-10	-1.44083	2.17435e-06	-1.52289e-10	-1.42353	1.1385e-07	-1.52289e-10	-1.36709
157022840	chr1:157022840:T:C	1.7761e-07	-1.52289e-10	-1.49831	2.00825e-06	-1.52289e-10	-1.50299	9.72525e-08	-1.52289e-10	-1.52466
157022961	chr1:157022961:C:T	5.90925e-08	-1.47304	-1.12576	7.71441e-07	-1.49828	-0.961468	2.64232e-08	-1.63752	-1.1902
157022973	chr1:157022973:C:T	2.47718e-07	-1.52289e-10	-1.16561	3.06163e-06	-1.52289e-10	-1.08131	1.29606e-07	-1.52289e-10	-1.23747
157022991	chr1:157022991:T:C	1.48694e-07	-0.914098	-0.761919	3.63357e-06	-0.562735	-0.347305	4.23741e-07	0.300862	-0.353705
157023207	chr1:157023207:A:C	3.15929e-07	-1.52289e-10	-0.922385	3.96842e-06	-1.52289e-10	-0.821887	1.47997e-07	-1.52289e-10	-1.10477
157023747	chr1:157023747:C:T	2.90722e-07	-1.52289e-10	-1.00554	3.62995e-06	-1.52289e-10	-0.911036	1.38075e-07	-1.52289e-10	-1.17417
157023891	chr1:157023891:A:G	2.80887e-07	-1.52289e-10	-1.03995	3.49341e-06	-1.52289e-10	-0.949378	1.34311e-07	-1.52289e-10	-1.20181
157024463	chr1:157024463:C:G	2.80372e-07	-1.52289e-10	-1.04179	3.48622e-06	-1.52289e-10	-0.951438	1.34099e-07	-1.52289e-10	-1.20338
157024687	chr1:157024687:T:C	3.70615e-07	-1.52289e-10	-0.76274	3.81308e-06	-1.52289e-10	-0.861818	3.06603e-07	-1.52289e-10	-0.376411
157024827	chr1:157024827:T:C	2.84002e-07	-1.52289e-10	-1.02892	3.53411e-06	-1.52289e-10	-0.937794	1.35546e-07	-1.52289e-10	-1.19265
157024849	chr1:157024849:C:T	2.7881e-07	-1.52289e-10	-1.04737	3.46517e-06	-1.52289e-10	-0.957494	1.33495e-07	-1.52289e-10	-1.2079
157025004	chr1:157025004:T:C	2.79737e-07	-1.52289e-10	-1.04405	3.47737e-06	-1.52289e-10	-0.953979	1.33843e-07	-1.52289e-10	-1.2053
157025082	chr1:157025082:A:G	2.03042e-07	-1.52289e-10	-1.36449	2.41506e-06	-1.52289e-10	-1.31853	1.11603e-07	-1.52289e-10	-1.38702
157025181	chr1:157025181:C:T	1.73065e-07	-1.52289e-10	-1.52424	1.97112e-06	-1.52289e-10	-1.52166	9.86777e-08	-1.52289e-10	-1.51011
157025360	chr1:157025360:A:G	3.15779e-08	-1.70084	-1.52461	4.03215e-07	-1.63462	-1.47392	1.78907e-08	-1.69361	-1.52407
157025620	chr1:157025620:G:A	2.80372e-07	-1.52289e-10	-1.04179	3.48622e-06	-1.52289e-10	-0.951438	1.34099e-07	-1.52289e-10	-1.20338
157025866	chr1:157025866:T:C	2.21363e-07	-1.2781	-5.03233e-10	2.46076e-06	-1.29978	-5.03233e-10	1.49902e-07	-1.09199	-5.03233e-10
157025991	chr1:157025991:T:C	3.36789e-07	-1.52289e-10	-0.858447	3.8606e-06	-1.52289e-10	-0.849434	2.53686e-07	-1.52289e-10	-0.56587
157026855	chr1:157026855:A:G	2.83664e-07	-1.52289e-10	-1.03011	3.52751e-06	-1.52289e-10	-0.939663	1.35127e-07	-1.52289e-10	-1.19575
157027092	chr1:157027092:T:C	2.5581e-07	-1.52289e-10	-1.13347	3.14771e-06	-1.52289e-10	-1.05358	1.24399e-07	-1.52289e-10	-1.27847
157027389	chr1:157027389:A:C	4.13843e-07	-1.52289e-10	-0.652417	5.01924e-06	-1.52289e-10	-0.586978	2.67244e-07	-1.52289e-10	-0.513805
157027683	chr1:157027683:G:A	1.78963e-07	-1.52289e-10	-1.49073	1.9871e-06	-1.52289e-10	-1.51358	1.05492e-07	-1.52289e-10	-1.44333
157027706	chr1:157027706:C:T	7.30125e-07	-0.0846886	-5.03233e-10	1.02956e-05	0.131456	-5.03233e-10	4.65006e-07	0.0400832	-5.03233e-10
157027852	chr1:157027852:C:G	2.72924e-07	-1.52289e-10	-1.06871	3.38306e-06	-1.52289e-10	-0.981477	1.31052e-07	-1.52289e-10	-1.22637
157027863	chr1:157027863:G:A	2.36076e-06	1.08883	-5.03233e-10	3.76306e-05	1.42756	-5.03233e-10	2.92437e-06	1.87887	-5.03233e-10
157028252	chr1:157028252:T:C	2.25119e-07	-1.52289e-10	-1.26127	2.74038e-06	-1.52289e-10	-1.19216	1.13103e-07	-1.52289e-10	-1.37367
157028555	chr1:157028555:A:G	2.35018e-07	-1.21824	-5.03233e-10	2.60558e-06	-1.2426	-5.03233e-10	1.60716e-07	-1.02233	-5.03233e-10
157028734	chr1:157028734:CAAAGA:C	2.7131e-07	-1.52289e-10	-1.07464	3.36118e-06	-1.52289e-10	-0.987964	1.30425e-07	-1.52289e-10	-1.23117
157029331	chr1:157029331:G:A	1.79008e-07	-1.52289e-10	-1.49047	1.97134e-06	-1.52289e-10	-1.52154	1.03992e-07	-1.52289e-10	-1.45765
157029519	chr1:157029519:GC:G	2.81927e-07	-1.52289e-10	-1.03626	3.50728e-06	-1.52289e-10	-0.945416	1.34706e-07	-1.52289e-10	-1.19887
157029842	chr1:157029842:A:C	2.23149e-07	-1.52289e-10	-1.27007	2.40339e-06	-1.52289e-10	-1.32338	1.16007e-07	-1.52289e-10	-1.34831
157029845	chr1:157029845:C:T	2.78336e-07	-1.52289e-10	-1.04907	3.457e-06	-1.52289e-10	-0.959855	1.33219e-07	-1.52289e-10	-1.20997
157030389	chr1:157030389:C:T	2.91566e-07	-1.52289e-10	-1.00264	3.56077e-06	-1.52289e-10	-0.930281	1.78885e-07	-1.52289e-10	-0.915225
157030562	chr1:157030562:T:G	1.14205e-07	-1.18044	-0.759471	2.61382e-06	-0.898989	-0.340455	2.73462e-07	-0.139595	-0.351211
157030659	chr1:157030659:C:G	2.54962e-07	-1.52289e-10	-1.13679	3.13789e-06	-1.52289e-10	-1.05671	1.24123e-07	-1.52289e-10	-1.28069
157030801	chr1:157030801:G:A	1.77373e-07	-1.52289e-10	-1.49965	2.04071e-06	-1.52289e-10	-1.48696	9.73019e-08	-1.52289e-10	-1.52415
157030806	chr1:157030806:AC:A	1.79345e-07	-1.52289e-10	-1.48859	2.0429e-06	-1.52289e-10	-1.48589	9.73792e-08	-1.52289e-10	-1.52335
157030924	chr1:157030924:G:A	7.6673e-08	-1.61707	-0.721283	1.04759e-06	-1.60768	-0.546088	3.90918e-08	-1.61489	-0.821164
157031235	chr1:157031235:C:T	2.61125e-07	-1.52289e-10	-1.1129	3.21047e-06	-1.52289e-10	-1.03384	1.26136e-07	-1.52289e-10	-1.26461
157031483	chr1:157031483:A:T	2.54169e-07	-1.52289e-10	-1.1399	3.11738e-06	-1.52289e-10	-1.06326	1.23492e-07	-1.52289e-10	-1.28579
157031537	chr1:157031537:C:T	1.78621e-07	-1.49264	-5.03233e-10	2.24683e-06	-1.39074	-5.03233e-10	8.89155e-08	-1.61428	-5.03233e-10
157031594	chr1:157031594:G:A	2.97476e-07	-1.52289e-10	-0.982571	3.65664e-06	-1.52289e-10	-0.903712	1.85173e-07	-1.52289e-10	-0.880674
157031869	chr1:157031869:C:A	1.26997e-07	-1.07676	-0.75698	2.98106e-06	-0.762132	-0.345845	3.29707e-07	0.044836	-0.348597
157031886	chr1:157031886:T:C	3.86433e-07	-1.52289e-10	-0.720945	4.43741e-06	-1.52289e-10	-0.710186	2.1639e-07	-1.52289e-10	-0.724885
157032147	chr1:157032147:C:T	2.56439e-07	-1.52289e-10	-1.13101	3.14786e-06	-1.52289e-10	-1.05353	1.24361e-07	-1.52289e-10	-1.27878
157032651	chr1:157032651:T:C	4.46881e-08	-1.61026	-1.26794	5.56071e-07	-1.59249	-1.19462	2.76458e-08	-1.61786	-1.16463
157032707	chr1:157032707:A:G	4.70591e-08	-1.67833	-1.14817	5.24751e-07	-1.67563	-1.16945	3.94453e-08	-1.65371	-0.77334
157032972	chr1:157032972:T:C	4.77211e-08	-1.6655	-1.14703	5.32213e-07	-1.66263	-1.16834	4.02358e-08	-1.63556	-0.771652
157033480	chr1:157033480:C:T	2.66015e-07	-1.52289e-10	-1.09435	3.2772e-06	-1.52289e-10	-1.01327	1.28132e-07	-1.52289e-10	-1.24891
157033735	chr1:157033735:C:A	4.32567e-07	-1.52289e-10	-0.608167	4.73645e-06	-1.52289e-10	-0.644969	1.6402e-07	-1.52289e-10	-1.00198
157034072	chr1:157034072:T:C	5.09418e-07	0.631392	-1.07603	5.09122e-06	0.597725	-1.17046	1.14053e-07	-0.407906	-0.957396
157034330	chr1:157034330:C:T	1.94599e-07	-1.52289e-10	-1.40696	2.1424e-06	-1.52289e-10	-1.43833	1.42046e-07	-1.52289e-10	-1.14581
157034629	chr1:157034629:A:G	3.35683e-07	-1.52289e-10	-0.861737	3.24217e-06	-1.52289e-10	-1.02401	1.74201e-07	-1.52289e-10	-0.941755
157035035	chr1:157035035:C:T	2.39894e-07	-1.52289e-10	-1.19771	2.91115e-06	-1.52289e-10	-1.13171	1.30618e-07	-1.52289e-10	-1.22969
157035860	chr1:157035860:TATATATAGGA:T	2.00028e-07	-1.37945	-5.03233e-10	2.18329e-06	-1.41942	-5.03233e-10	3.97039e-07	-0.117933	-5.03233e-10
157035873	chr1:157035873:ATATATAGGAATATATATAGGAATATATATATATGAAT:A	3.47144e-07	-0.828163	-5.03233e-10	4.3785e-06	-0.72355	-5.03233e-10	1.47634e-07	-1.10723	-5.03233e-10
157036099	chr1:157036099:A:C	2.58103e-07	-1.52289e-10	-1.12455	3.17414e-06	-1.52289e-10	-1.04522	1.25168e-07	-1.52289e-10	-1.27231
157036126	chr1:157036126:AAAAT:A	2.672e-07	-1.52289e-10	-1.0899	3.29788e-06	-1.52289e-10	-1.00698	1.28782e-07	-1.52289e-10	-1.24384
157036385	chr1:157036385:G:A	3.84792e-07	-1.52289e-10	-0.725201	3.91727e-06	-1.52289e-10	-0.834861	3.18255e-07	-1.52289e-10	-0.339113
157036943	chr1:157036943:T:C	1.91243e-07	-1.52289e-10	-1.42436	2.08701e-06	-1.52289e-10	-1.46453	1.01492e-07	-1.52289e-10	-1.48199
157037184	chr1:157037184:T:C	5.65421e-08	-1.66772	-0.975197	7.47927e-07	-1.6635	-0.827209	3.35688e-08	-1.67227	-0.916103
157037256	chr1:157037256:G:A	2.61417e-07	-1.52289e-10	-1.11179	3.21538e-06	-1.52289e-10	-1.03231	1.26358e-07	-1.52289e-10	-1.26285
157037352	chr1:157037352:C:T	1.35848e-07	-0.343894	-1.42248	1.9723e-06	-0.144446	-1.37661	2.79413e-08	-1.53099	-1.24087
157037710	chr1:157037710:C:T	3.92568e-08	-1.6586	-1.34918	4.79673e-07	-1.6462	-1.28871	2.38397e-08	-1.66685	-1.26376
157037736	chr1:157037736:C:A	2.62211e-07	-1.52289e-10	-1.10876	3.22693e-06	-1.52289e-10	-1.02873	1.26685e-07	-1.52289e-10	-1.26027
157037988	chr1:157037988:C:T	3.40317e-08	-1.71768	-1.43293	3.82188e-07	-1.71725	-1.44485	2.19506e-08	-1.7169	-1.29627
157038240	chr1:157038240:C:T	1.42866e-07	-1.71599	-5.03233e-10	1.6384e-06	-1.70653	-5.03233e-10	8.0504e-08	-1.71366	-5.03233e-10
157038252	chr1:157038252:C:T	2.96393e-07	-1.52289e-10	-0.986218	3.6953e-06	-1.52289e-10	-0.893196	1.38997e-07	-1.52289e-10	-1.16751
157038447	chr1:157038447:C:T	2.09703e-07	-1.52289e-10	-1.33221	2.37018e-06	-1.52289e-10	-1.33729	1.03651e-07	-1.52289e-10	-1.46094
157039508	chr1:157039508:T:C	2.70193e-07	-1.52289e-10	-1.07877	3.33346e-06	-1.52289e-10	-0.996246	1.29737e-07	-1.52289e-10	-1.23645
157039880	chr1:157039880:T:C	2.66015e-07	-1.52289e-10	-1.09435	3.2772e-06	-1.52289e-10	-1.01327	1.28132e-07	-1.52289e-10	-1.24891
157040245	chr1:157040245:T:C	2.62615e-07	-1.52289e-10	-1.10722	3.23294e-06	-1.52289e-10	-1.02687	1.26869e-07	-1.52289e-10	-1.25881
157040381	chr1:157040381:CT:C	2.73171e-07	-1.52289e-10	-1.06781	3.42125e-06	-1.52289e-10	-0.97025	1.40664e-07	-1.52289e-10	-1.15559
157040406	chr1:157040406:A:G	2.66394e-07	-1.52289e-10	-1.09293	3.28184e-06	-1.52289e-10	-1.01185	1.28267e-07	-1.52289e-10	-1.24786
157040566	chr1:157040566:G:C	1.73422e-07	-1.52289e-10	-1.52217	1.97921e-06	-1.52289e-10	-1.51756	9.80711e-08	-1.52289e-10	-1.51627
157041533	chr1:157041533:A:G	6.43146e-08	-1.03834	-1.47578	1.19429e-06	-0.702739	-1.31997	1.18735e-07	0.0919778	-1.41705
157041768	chr1:157041768:C:T	1.77707e-07	-1.49777	-5.03233e-10	2.23258e-06	-1.3971	-5.03233e-10	8.86166e-08	-1.61765	-5.03233e-10
157041822	chr1:157041822:C:G	3.75658e-07	-1.52289e-10	-0.749224	4.3014e-06	-1.52289e-10	-0.741315	2.8766e-07	-1.52289e-10	-0.440187
157041827	chr1:157041827:G:A	3.29883e-07	-1.52289e-10	-0.879166	3.7707e-06	-1.52289e-10	-0.872994	2.4595e-07	-1.52289e-10	-0.596839
157041934	chr1:157041934:A:G	2.58007e-07	-1.52289e-10	-1.12492	2.93304e-06	-1.52289e-10	-1.12422	1.40117e-07	-1.52289e-10	-1.15949
157042391	chr1:157042391:C:T	2.65789e-07	-1.52289e-10	-1.0952	3.27417e-06	-1.52289e-10	-1.01419	1.28045e-07	-1.52289e-10	-1.24958
157042429	chr1:157042429:T:C	2.61459e-07	-1.52289e-10	-1.11163	3.2161e-06	-1.52289e-10	-1.03209	1.26379e-07	-1.52289e-10	-1.26268
157042783	chr1:157042783:A:C	1.1837e-07	-1.03573	-0.868362	2.72772e-06	-0.711656	-0.485133	3.09223e-07	0.118588	-0.486493
157042802	chr1:157042802:A:G	2.66145e-07	-1.52289e-10	-1.09386	3.27895e-06	-1.52289e-10	-1.01273	1.28185e-07	-1.52289e-10	-1.24849
157043183	chr1:157043183:A:G	2.66015e-07	-1.52289e-10	-1.09435	3.2772e-06	-1.52289e-10	-1.01327	1.28132e-07	-1.52289e-10	-1.24891
157043369	chr1:157043369:T:C	1.08854e-06	0.44521	-0.130522	1.74402e-05	0.545967	0.112554	4.48731e-06	1.56452	0.742518
157043669	chr1:157043669:C:G	2.21083e-07	-1.52289e-10	-1.27936	2.33554e-06	-1.52289e-10	-1.35201	1.45174e-07	-1.52289e-10	-1.12403
157044157	chr1:157044157:C:A	4.63846e-08	-1.66541	-1.17553	5.17913e-07	-1.66239	-1.19582	3.85767e-08	-1.636	-0.81332
157044799	chr1:157044799:G:T	3.22546e-07	-1.52289e-10	-0.901659	3.1356e-06	-1.52289e-10	-1.05743	1.68105e-07	-1.52289e-10	-0.977376
157044910	chr1:157044910:G:A	3.89007e-08	-1.64137	-1.37552	4.74359e-07	-1.62626	-1.31979	2.35341e-08	-1.64781	-1.29571
157045172	chr1:157045172:T:A	4.4305e-08	-1.47811	-1.4087	6.89308e-07	-1.35773	-1.21459	1.85581e-08	-1.7139	-1.46716
157045642	chr1:157045642:AC:A	3.7974e-07	-1.52289e-10	-0.738418	3.89703e-06	-1.52289e-10	-0.840043	3.20258e-07	-1.52289e-10	-0.33284
157046373	chr1:157046373:C:T	1.51814e-07	-1.65525	-5.03233e-10	1.8314e-06	-1.59518	-5.03233e-10	8.13649e-08	-1.70302	-5.03233e-10
157046619	chr1:157046619:TAGC:T	5.16601e-08	-1.44476	-1.28846	8.65552e-07	-1.30947	-1.03517	2.02892e-08	-1.71712	-1.37476
157046899	chr1:157046899:TACTC:T	1.73004e-07	-1.52289e-10	-1.52459	1.99033e-06	-1.52289e-10	-1.51195	9.9459e-08	-1.52289e-10	-1.50222
157046918	chr1:157046918:C:T	1.11711e-07	-1.1659	-0.796083	2.58491e-06	-0.870939	-0.379628	2.64215e-07	-0.124658	-0.400544
157046928	chr1:157046928:T:A	4.99633e-08	-1.30972	-1.45689	5.85596e-07	-1.33566	-1.39972	2.32565e-08	-1.52438	-1.431
157047032	chr1:157047032:T:A	4.85384e-08	-1.34656	-1.44899	6.86231e-07	-1.17397	-1.40283	7.50899e-08	-0.335315	-1.44797
157047040	chr1:157047040:A:T	2.03142e-07	-1.52289e-10	-1.364	2.45343e-06	-1.52289e-10	-1.30277	1.3227e-07	-1.52289e-10	-1.21712
157047267	chr1:157047267:G:C	4.3161e-07	0.692397	-1.30278	8.2751e-06	1.0415	-1.1285	7.35433e-07	1.7621	-1.26361
157047413	chr1:157047413:A:T	4.49348e-08	-1.37023	-1.50246	5.24217e-07	-1.38914	-1.45697	2.07978e-08	-1.56855	-1.49857
157047613	chr1:157047613:C:A	1.13869e-06	0.397129	-0.0374003	1.84715e-05	0.50196	0.214013	4.81178e-06	1.51076	0.866096
157047890	chr1:157047890:T:A	2.60266e-07	-1.52289e-10	-1.1162	3.20619e-06	-1.52289e-10	-1.03517	1.26112e-07	-1.52289e-10	-1.2648
157048780	chr1:157048780:G:A	1.88016e-07	-1.52289e-10	-1.44138	2.13962e-06	-1.52289e-10	-1.43963	9.91716e-08	-1.52289e-10	-1.50511
157048840	chr1:157048840:C:T	2.21326e-07	-1.52289e-10	-1.27827	2.33786e-06	-1.52289e-10	-1.35102	1.45419e-07	-1.52289e-10	-1.12235
157049333	chr1:157049333:T:C	2.57874e-07	-1.52289e-10	-1.12543	3.35609e-06	-1.52289e-10	-0.989481	1.65769e-07	-1.52289e-10	-0.99137
157049483	chr1:157049483:T:A	6.92696e-08	-1.06092	-1.37897	1.01775e-06	-0.846396	-1.33626	1.24424e-07	0.0800616	-1.35833
157049816	chr1:157049816:T:C	8.77982e-07	-1.52289e-10	0.0997224	1.05996e-05	-1.52289e-10	0.160559	9.21611e-07	-1.52289e-10	0.724157
157049862	chr1:157049862:C:T	3.78121e-07	-1.52289e-10	-0.74269	3.85113e-06	-1.52289e-10	-0.85189	3.11152e-07	-1.52289e-10	-0.361685
157050756	chr1:157050756:G:C	1.75756e-07	-1.52289e-10	-1.50881	2.02846e-06	-1.52289e-10	-1.49298	1.045e-07	-1.52289e-10	-1.45278
157050882	chr1:157050882:A:G	2.62469e-07	-1.52289e-10	-1.10777	3.23609e-06	-1.52289e-10	-1.02589	1.27001e-07	-1.52289e-10	-1.25777
157051480	chr1:157051480:A:G	1.29222e-07	-1.10379	-0.712585	2.71031e-06	-0.804214	-0.39898	3.66932e-07	-0.00276859	-0.19402
157051777	chr1:157051777:C:T	2.56763e-07	-1.52289e-10	-1.12975	3.1582e-06	-1.52289e-10	-1.05025	1.24815e-07	-1.52289e-10	-1.27513
157052091	chr1:157052091:A:G	2.56442e-07	-1.52289e-10	-1.131	3.15398e-06	-1.52289e-10	-1.05159	1.24694e-07	-1.52289e-10	-1.2761
157052374	chr1:157052374:C:A	2.08821e-07	-1.52289e-10	-1.33642	2.37082e-06	-1.52289e-10	-1.33702	1.05319e-07	-1.52289e-10	-1.44497
157052430	chr1:157052430:A:G	2.60444e-07	-1.52289e-10	-1.11552	2.5946e-06	-1.52289e-10	-1.24683	1.80512e-07	-1.52289e-10	-0.906167
157052504	chr1:157052504:A:C	1.04043e-06	0.389377	-0.119889	1.67475e-05	0.492908	0.125083	4.28178e-06	1.50287	0.757291
157053001	chr1:157053001:G:A	2.64765e-07	-1.52289e-10	-1.09906	3.2634e-06	-1.52289e-10	-1.01749	1.27879e-07	-1.52289e-10	-1.25088
157053221	chr1:157053221:A:G	1.45339e-07	-1.11967	-0.579164	3.08631e-06	-0.828666	-0.244615	4.18367e-07	-0.0432737	-0.0223347
157053225	chr1:157053225:T:C	1.15305e-07	-0.447269	-1.48305	1.62411e-06	-0.262199	-1.45309	2.40727e-08	-1.56939	-1.3515
157053306	chr1:157053306:C:T	1.44501e-07	-1.12006	-0.584558	3.06276e-06	-0.829095	-0.251843	4.15108e-07	-0.0428062	-0.0306203
157053362	chr1:157053362:C:T	2.41348e-07	-1.52289e-10	-1.19167	2.43712e-06	-1.52289e-10	-1.30944	1.643e-07	-1.52289e-10	-1.00027
157053386	chr1:157053386:T:C	1.39443e-07	-1.13659	-0.603655	2.93491e-06	-0.850049	-0.273531	3.9493e-07	-0.0695573	-0.0536996
157053485	chr1:157053485:G:A	1.47553e-07	-1.09271	-0.591004	3.144e-06	-0.795594	-0.259166	4.31539e-07	0.00314535	-0.0377543
157053569	chr1:157053569:A:G	1.41002e-07	-1.13482	-0.594307	2.97487e-06	-0.84714	-0.262915	4.0046e-07	-0.067593	-0.04176
157053595	chr1:157053595:C:T	2.66185e-07	-1.52289e-10	-1.09371	3.28592e-06	-1.52289e-10	-1.01061	1.28483e-07	-1.52289e-10	-1.24617
157053857	chr1:157053857:T:C	1.87053e-07	-1.52289e-10	-1.44651	2.16928e-06	-1.52289e-10	-1.42586	1.08543e-07	-1.52289e-10	-1.41482
157053888	chr1:157053888:A:AT	6.1088e-08	-1.08697	-1.47862	9.16415e-07	-0.841813	-1.44573	1.25619e-07	0.0494817	-1.3182
157053895	chr1:157053895:C:T	1.95488e-07	-1.52289e-10	-1.4024	2.19681e-06	-1.52289e-10	-1.41325	9.77048e-08	-1.52289e-10	-1.52002
157054227	chr1:157054227:G:A	1.46496e-07	-1.12307	-0.567832	3.10972e-06	-0.832967	-0.232756	4.22082e-07	-0.0472245	-0.00954157
157054568	chr1:157054568:T:C	2.27422e-07	-1.25109	-5.03233e-10	2.42656e-06	-1.31378	-5.03233e-10	2.07571e-07	-0.766492	-5.03233e-10
157054976	chr1:157054976:A:G	1.86605e-07	-1.52289e-10	-1.44891	2.16343e-06	-1.52289e-10	-1.42856	1.08233e-07	-1.52289e-10	-1.41768
157055021	chr1:157055021:A:G	1.88249e-07	-1.06213	-0.378007	4.19455e-06	-0.757074	-0.0093957	5.90939e-07	0.0584118	0.221334
157055132	chr1:157055132:A:G	1.53501e-07	-1.0952	-0.549002	3.30005e-06	-0.797139	-0.209181	4.56106e-07	0.00376633	0.0169919
157055601	chr1:157055601:G:A	2.02512e-07	-1.52289e-10	-1.3671	2.29633e-06	-1.52289e-10	-1.36894	1.17757e-07	-1.52289e-10	-1.33334
157055628	chr1:157055628:T:A	1.96993e-07	-1.52289e-10	-1.39474	2.23278e-06	-1.52289e-10	-1.39701	1.0038e-07	-1.52289e-10	-1.493
157055645	chr1:157055645:A:G	2.72644e-07	-1.52289e-10	-1.06974	3.42267e-06	-1.52289e-10	-0.969836	1.40101e-07	-1.52289e-10	-1.15961
157055858	chr1:157055858:C:G	1.86535e-07	-1.52289e-10	-1.44929	2.16197e-06	-1.52289e-10	-1.42924	1.08169e-07	-1.52289e-10	-1.41827
157056063	chr1:157056063:A:G	1.86654e-07	-1.52289e-10	-1.44865	2.16406e-06	-1.52289e-10	-1.42827	1.08265e-07	-1.52289e-10	-1.41738
157056153	chr1:157056153:G:A	1.4107e-07	-1.15055	-0.578094	2.97322e-06	-0.866434	-0.244178	3.97118e-07	-0.0962259	-0.0215077
157056476	chr1:157056476:C:T	2.25124e-07	-1.52289e-10	-1.26125	2.71744e-06	-1.52289e-10	-1.20056	1.23214e-07	-1.52289e-10	-1.28804
157056559	chr1:157056559:T:A	1.52934e-07	-1.6479	-5.03233e-10	1.84975e-06	-1.58521	-5.03233e-10	8.16613e-08	-1.69939	-5.03233e-10
157056751	chr1:157056751:G:A	2.42007e-07	-1.52289e-10	-1.18894	2.44178e-06	-1.52289e-10	-1.30753	1.64847e-07	-1.52289e-10	-0.996946
157057109	chr1:157057109:G:A	5.49752e-08	-1.61439	-1.05664	6.14139e-07	-1.60684	-1.08095	4.82753e-08	-1.57753	-0.647517
157057179	chr1:157057179:G:A	1.00996e-06	0.773701	-0.533937	1.03922e-05	0.691051	-0.55025	1.88824e-07	-0.280485	-0.580666
157057210	chr1:157057210:T:C	8.3436e-07	0.631918	-0.583157	8.6225e-06	0.553843	-0.599724	1.61875e-07	-0.385836	-0.629305
157057219	chr1:157057219:G:A	1.47436e-07	-1.68451	-5.03233e-10	1.76645e-06	-1.63128	-5.03233e-10	8.0182e-08	-1.71767	-5.03233e-10
157057236	chr1:157057236:T:C	8.45271e-07	0.68146	-0.619707	8.72413e-06	0.601548	-0.635712	1.62029e-07	-0.34934	-0.664852
157057387	chr1:157057387:CT:C	8.44662e-07	0.665749	-0.604715	8.71889e-06	0.586089	-0.620853	1.6249e-07	-0.361114	-0.650238
157057475	chr1:157057475:G:T	9.19696e-08	-1.41324	-0.74321	2.40132e-06	-1.24852	-0.0757176	3.17397e-08	-1.7181	-0.926299
157057496	chr1:157057496:TAA:T	8.89887e-07	0.750565	-0.637374	9.18062e-06	0.670061	-0.653222	1.67904e-07	-0.296505	-0.682071
157057503	chr1:157057503:G:A	1.9843e-07	-1.52289e-10	-1.38747	2.22831e-06	-1.52289e-10	-1.39901	9.802e-08	-1.52289e-10	-1.51679
157057728	chr1:157057728:C:T	9.75238e-07	0.771484	-0.566706	1.00484e-05	0.690349	-0.583192	1.82644e-07	-0.281255	-0.613175
157058152	chr1:157058152:C:T	8.06961e-07	0.636074	-0.620702	8.34403e-06	0.557533	-0.636243	1.56522e-07	-0.383066	-0.665705
157058420	chr1:157058420:G:T	8.85974e-07	0.734952	-0.626168	9.14106e-06	0.654636	-0.642116	1.67746e-07	-0.308367	-0.67115
157058543	chr1:157058543:C:T	9.00721e-07	0.734147	-0.608855	9.27647e-06	0.653006	-0.625781	1.70299e-07	-0.309649	-0.654764
157058596	chr1:157058596:T:C	8.10263e-07	0.621495	-0.60204	8.36646e-06	0.543424	-0.619449	1.57533e-07	-0.394107	-0.648227
157058597	chr1:157058597:G:A	7.77793e-07	0.594158	-0.615601	8.03261e-06	0.515799	-0.632546	1.52284e-07	-0.414846	-0.661376
157058645	chr1:157058645:A:T	1.7492e-07	-1.52289e-10	-1.51357	2.00132e-06	-1.52289e-10	-1.50645	1.01811e-07	-1.52289e-10	-1.47885
157058739	chr1:157058739:G:A	9.73674e-07	0.808514	-0.605341	9.99489e-06	0.723251	-0.621433	1.80619e-07	-0.254831	-0.650745
157058952	chr1:157058952:T:G	9.24255e-07	0.761593	-0.610509	9.53223e-06	0.68097	-0.626547	1.73815e-07	-0.28813	-0.655842
157058990	chr1:157058990:A:G	2.78875e-07	-1.52289e-10	-1.04714	3.17776e-06	-1.52289e-10	-1.04408	1.51424e-07	-1.52289e-10	-1.08188
157059196	chr1:157059196:C:T	2.54704e-07	-1.52289e-10	-1.1378	3.13106e-06	-1.52289e-10	-1.05889	1.2402e-07	-1.52289e-10	-1.28153
157059198	chr1:157059198:T:C	4.53356e-07	0.658726	-1.21995	4.35683e-06	0.489125	-1.21764	1.166e-07	-0.366123	-0.977096
157059342	chr1:157059342:T:C	8.80811e-07	0.790152	-0.687213	9.08758e-06	0.709194	-0.702542	1.6491e-07	-0.265928	-0.73064
157059405	chr1:157059405:C:G	2.73789e-07	-1.52289e-10	-1.06555	3.43854e-06	-1.52289e-10	-0.96521	1.40628e-07	-1.52289e-10	-1.15585
157059407	chr1:157059407:A:G	5.42091e-07	0.827935	-1.2104	5.39856e-06	0.752712	-1.26684	1.54624e-06	2.09605	-0.854431
157059722	chr1:157059722:G:A	2.73789e-07	-1.52289e-10	-1.06555	3.43854e-06	-1.52289e-10	-0.96521	1.40628e-07	-1.52289e-10	-1.15585
157059747	chr1:157059747:G:A	8.8197e-07	-1.52289e-10	0.104254	1.06485e-05	-1.52289e-10	0.165163	9.26535e-07	-1.52289e-10	0.729486
157059834	chr1:157059834:C:T	3.42136e-07	-1.52289e-10	-0.842697	3.91771e-06	-1.52289e-10	-0.834748	2.57532e-07	-1.52289e-10	-0.550822
157059882	chr1:157059882:C:G	2.73789e-07	-1.52289e-10	-1.06555	3.43854e-06	-1.52289e-10	-0.96521	1.40628e-07	-1.52289e-10	-1.15585
157060065	chr1:157060065:T:C	9.68155e-07	0.802203	-0.604715	9.97542e-06	0.720721	-0.620853	1.80239e-07	-0.257445	-0.650238
157060074	chr1:157060074:C:T	3.69213e-08	-1.70904	-1.36008	4.18946e-07	-1.69498	-1.37529	2.48644e-08	-1.697	-1.19152
157060220	chr1:157060220:G:C	2.56763e-07	-1.52289e-10	-1.12975	3.1582e-06	-1.52289e-10	-1.05025	1.24815e-07	-1.52289e-10	-1.27513
157060307	chr1:157060307:G:A	9.40909e-07	0.822045	-0.653102	9.69551e-06	0.740245	-0.668839	1.74766e-07	-0.241049	-0.697471
157060412	chr1:157060412:G:T	1.83039e-07	-1.17655	-0.291651	4.02061e-06	-0.897499	0.0886756	5.40056e-07	-0.139965	0.329671
157060488	chr1:157060488:T:C	1.44306e-06	0.692329	-0.0957129	1.49398e-05	0.486508	0.0172667	2.62673e-07	-0.273633	-0.257422
157060683	chr1:157060683:G:C	2.05379e-07	-1.52289e-10	-1.35305	2.33199e-06	-1.52289e-10	-1.35354	1.0423e-07	-1.52289e-10	-1.45537
157060835	chr1:157060835:T:C	1.02516e-06	0.807838	-0.553138	1.05581e-05	0.726433	-0.569795	1.90409e-07	-0.252869	-0.59992
157061218	chr1:157061218:G:A	8.77258e-07	0.681795	-0.582897	9.05542e-06	0.602317	-0.59921	1.68063e-07	-0.348805	-0.62882
157061225	chr1:157061225:A:G	1.51303e-06	0.729059	-0.0850914	1.56608e-05	0.522557	0.0283495	2.73056e-07	-0.24497	-0.24732
157061247	chr1:157061247:T:C	1.86365e-07	-1.52289e-10	-1.4502	2.16028e-06	-1.52289e-10	-1.43002	1.08067e-07	-1.52289e-10	-1.41921
157061263	chr1:157061263:T:G	8.65012e-07	0.689555	-0.604715	8.92822e-06	0.609814	-0.620853	1.65351e-07	-0.343659	-0.650238
157061357	chr1:157061357:C:T	3.73268e-07	-1.52289e-10	-0.755608	4.54616e-06	-1.52289e-10	-0.685974	1.7095e-07	-1.52289e-10	-0.960594
157061551	chr1:157061551:C:T	2.51382e-07	-1.52289e-10	-1.15093	3.08565e-06	-1.52289e-10	-1.07349	1.22739e-07	-1.52289e-10	-1.29191
157061643	chr1:157061643:G:A	8.60092e-07	0.67503	-0.595895	8.88144e-06	0.595885	-0.612178	1.65077e-07	-0.353789	-0.641765
157061738	chr1:157061738:C:T	1.89989e-07	-1.52289e-10	-1.43094	2.10186e-06	-1.52289e-10	-1.45743	1.0152e-07	-1.52289e-10	-1.48171
157061799	chr1:157061799:C:T	9.27896e-07	0.785215	-0.630199	9.56156e-06	0.703606	-0.646111	1.73551e-07	-0.270417	-0.675078
157061830	chr1:157061830:T:C	9.02421e-07	0.7177	-0.590523	9.3122e-06	0.637717	-0.606648	1.71426e-07	-0.321444	-0.63637
157061886	chr1:157061886:T:C	1.3403e-06	0.664608	-0.141864	1.38758e-05	0.460022	-0.0301307	2.46156e-07	-0.295199	-0.300802
157061950	chr1:157061950:T:C	2.56008e-07	-1.52289e-10	-1.13269	3.14795e-06	-1.52289e-10	-1.05351	1.24521e-07	-1.52289e-10	-1.27749
157062163	chr1:157062163:G:T	2.57058e-07	-1.52289e-10	-1.1286	3.10786e-06	-1.52289e-10	-1.06632	1.55394e-07	-1.52289e-10	-1.056
157062177	chr1:157062177:CT:C	7.14825e-07	0.683888	-0.789754	7.39553e-06	0.6057	-0.80508	1.38423e-07	-0.3481	-0.82355
157062209	chr1:157062209:T:C	1.27746e-06	0.596704	-0.12198	1.32772e-05	0.395173	-0.00938308	2.38093e-07	-0.347458	-0.281848
157062449	chr1:157062449:C:T	1.26681e-07	-0.326134	-1.5101	1.51262e-06	-0.271514	-1.5149	1.47545e-07	0.383248	-1.49108
157062637	chr1:157062637:G:A	2.62476e-07	-1.52289e-10	-1.10774	3.20977e-06	-1.52289e-10	-1.03406	1.42155e-07	-1.52289e-10	-1.14505
157062801	chr1:157062801:G:A	8.9697e-07	0.733424	-0.612306	9.25132e-06	0.65307	-0.62856	1.69745e-07	-0.309734	-0.657937
157062871	chr1:157062871:G:A	2.39214e-07	-1.52289e-10	-1.20055	2.41797e-06	-1.52289e-10	-1.31733	1.6268e-07	-1.52289e-10	-1.01018
157062904	chr1:157062904:G:A	2.23191e-07	-1.52289e-10	-1.26988	2.67193e-06	-1.52289e-10	-1.21745	1.11835e-07	-1.52289e-10	-1.38494
157063040	chr1:157063040:T:C	8.9586e-07	0.725504	-0.605623	9.25772e-06	0.647062	-0.621861	1.70038e-07	-0.314606	-0.65134
157063091	chr1:157063091:A:G	1.01069e-06	0.808661	-0.568178	1.02961e-05	0.67825	-0.546742	2.04844e-07	-0.229419	-0.550296
157063203	chr1:157063203:C:T	1.35465e-06	0.63469	-0.101295	1.40579e-05	0.432099	0.0108282	2.49799e-07	-0.318256	-0.263052
157063235	chr1:157063235:G:A	8.6474e-07	0.720436	-0.635912	8.92269e-06	0.640253	-0.651911	1.64307e-07	-0.319453	-0.680778
157063872	chr1:157063872:T:C	1.08934e-06	0.749699	-0.434279	1.12187e-05	0.669187	-0.451862	2.04323e-07	-0.296952	-0.485313
157063889	chr1:157063889:A:G	2.01411e-07	-1.52289e-10	-1.37255	2.28637e-06	-1.52289e-10	-1.37329	1.03e-07	-1.52289e-10	-1.46724
157063984	chr1:157063984:T:G	2.9369e-07	-1.52289e-10	-0.995381	3.33928e-06	-1.52289e-10	-0.9945	1.60723e-07	-1.52289e-10	-1.02228
157064109	chr1:157064109:A:G	9.03884e-07	0.722044	-0.593247	9.32577e-06	0.641716	-0.609191	1.71362e-07	-0.31874	-0.639449
157064127	chr1:157064127:G:A	8.94138e-07	0.713982	-0.596026	9.23171e-06	0.634495	-0.612107	1.69973e-07	-0.323941	-0.642383
157064421	chr1:157064421:G:A	1.24168e-06	0.828033	-0.381712	1.27498e-05	0.736922	-0.391665	2.2949e-07	-0.230722	-0.435384
157064454	chr1:157064454:T:C	9.48762e-07	0.742188	-0.564934	9.78774e-06	0.661927	-0.581052	1.79001e-07	-0.30284	-0.611737
157064521	chr1:157064521:G:A	1.04168e-06	0.206127	0.0645637	1.71227e-05	0.303439	0.336712	4.57473e-06	1.30309	1.02325
157064602	chr1:157064602:C:T	2.09202e-07	-1.32248	-0.0121298	4.45193e-06	-1.10417	0.397249	5.52664e-07	-0.423061	0.635846
157064679	chr1:157064679:C:T	8.51727e-07	0.65501	-0.585648	8.8044e-06	0.576585	-0.60159	1.64459e-07	-0.367366	-0.631936
157064711	chr1:157064711:T:A	9.17267e-07	0.733466	-0.589971	9.46518e-06	0.653281	-0.605918	1.73507e-07	-0.30946	-0.636286
157064722	chr1:157064722:T:C	3.86559e-08	-1.69935	-1.32386	4.40363e-07	-1.68027	-1.34015	2.66242e-08	-1.68306	-1.13709
157064756	chr1:157064756:T:C	1.73034e-07	-1.52289e-10	-1.52441	1.97019e-06	-1.52289e-10	-1.52213	9.8812e-08	-1.52289e-10	-1.50875
157064923	chr1:157064923:A:G	1.39777e-06	0.644661	-0.0799323	1.45034e-05	0.441603	0.0325216	2.57771e-07	-0.31055	-0.239346
157065012	chr1:157065012:C:T	1.9048e-07	-1.52289e-10	-1.42836	2.21511e-06	-1.52289e-10	-1.40496	1.11529e-07	-1.52289e-10	-1.38769
157065457	chr1:157065457:T:C	1.52253e-07	-1.65236	-5.03233e-10	1.69659e-06	-1.67164	-5.03233e-10	9.07548e-08	-1.5938	-5.03233e-10
157065511	chr1:157065511:C:T	9.69182e-07	0.744428	-0.54588	9.98791e-06	0.663612	-0.562493	1.82746e-07	-0.30134	-0.59253
157065539	chr1:157065539:G:T	2.83026e-07	-1.10349	0.0711263	6.50065e-06	-0.813366	0.485013	9.22056e-07	-0.0184527	0.743092
157065591	chr1:157065591:A:G	2.61326e-07	-1.52289e-10	-1.11213	3.21802e-06	-1.52289e-10	-1.03149	1.2643e-07	-1.52289e-10	-1.26228
157065593	chr1:157065593:C:A	2.67445e-07	-1.52289e-10	-1.08899	3.30039e-06	-1.52289e-10	-1.00621	1.28793e-07	-1.52289e-10	-1.24376
157065979	chr1:157065979:A:G	4.62325e-08	-1.64019	-1.20403	6.0267e-07	-1.63964	-1.067	2.60366e-08	-1.6435	-1.19896
157066403	chr1:157066403:A:G	8.82217e-07	0.695511	-0.590977	9.09792e-06	0.615767	-0.607977	1.68202e-07	-0.338609	-0.638192
157066441	chr1:157066441:C:CA	8.79446e-07	0.701096	-0.599707	9.07256e-06	0.62136	-0.616362	1.6764e-07	-0.334014	-0.646136
157066474	chr1:157066474:G:T	9.28435e-07	0.752451	-0.596854	9.58002e-06	0.672859	-0.613435	1.75107e-07	-0.293202	-0.643368
157066530	chr1:157066530:T:C	1.59497e-06	0.722047	-0.0253421	1.65271e-05	0.515481	0.0892621	2.87707e-07	-0.250804	-0.189219
157066632	chr1:157066632:T:A	9.21502e-07	0.772363	-0.624262	9.49217e-06	0.691425	-0.641213	1.72772e-07	-0.280029	-0.669964
157066865	chr1:157066865:C:T	8.70292e-07	0.710737	-0.619811	8.97356e-06	0.630712	-0.636685	1.65602e-07	-0.326841	-0.665539
157066894	chr1:157066894:T:C	1.36684e-06	0.660909	-0.118555	1.41681e-05	0.456037	-0.00529847	2.51147e-07	-0.297625	-0.278302
157067026	chr1:157067026:G:A	3.80862e-08	-1.67794	-1.36011	4.37014e-07	-1.65226	-1.37578	2.58238e-08	-1.65846	-1.19221
157067056	chr1:157067056:G:A	1.88864e-07	-1.52289e-10	-1.43688	2.18059e-06	-1.52289e-10	-1.42066	1.10901e-07	-1.52289e-10	-1.39333
157067078	chr1:157067078:A:G	8.73437e-07	0.70105	-0.606518	9.00618e-06	0.621178	-0.623523	1.66604e-07	-0.333772	-0.652575
157067164	chr1:157067164:G:C	9.31987e-07	0.760659	-0.601244	9.60098e-06	0.679869	-0.618259	1.75097e-07	-0.289188	-0.647439
157067179	chr1:157067179:C:T	9.14705e-07	0.763491	-0.622793	9.41584e-06	0.681996	-0.639859	1.72063e-07	-0.285708	-0.668398
157067263	chr1:157067263:C:T	1.13756e-07	-0.454343	-1.4895	1.60109e-06	-0.268453	-1.46112	2.38544e-08	-1.56465	-1.36535
157067450	chr1:157067450:G:C	7.56646e-07	0.719625	-0.768633	7.82652e-06	0.641299	-0.784036	1.45265e-07	-0.32064	-0.802766
157067477	chr1:157067477:TA:T	2.41072e-07	-1.52289e-10	-1.19281	2.43151e-06	-1.52289e-10	-1.31174	1.64305e-07	-1.52289e-10	-1.00024
157067673	chr1:157067673:G:A	1.97179e-07	-1.52289e-10	-1.39379	2.09345e-06	-1.52289e-10	-1.46144	1.04511e-07	-1.52289e-10	-1.45268
157067698	chr1:157067698:G:C	4.5719e-08	-1.63529	-1.2201	5.94436e-07	-1.63448	-1.08592	2.57472e-08	-1.63784	-1.2158
157067775	chr1:157067775:T:A	2.11399e-07	-1.32416	-5.03233e-10	2.70002e-06	-1.207	-5.03233e-10	1.59528e-07	-1.02975	-5.03233e-10
157067836	chr1:157067836:C:T	2.75288e-07	-1.52289e-10	-1.06009	3.4617e-06	-1.52289e-10	-0.958496	1.41369e-07	-1.52289e-10	-1.15059
157067987	chr1:157067987:T:G	8.80885e-07	0.73604	-0.633017	9.08221e-06	0.655827	-0.649766	1.66663e-07	-0.307588	-0.678404
157068165	chr1:157068165:A:G	8.6261e-07	0.69206	-0.610001	8.8936e-06	0.612193	-0.627117	1.6478e-07	-0.341265	-0.656088
157068216	chr1:157068216:A:G	1.36643e-06	0.642105	-0.100052	1.41752e-05	0.438255	0.0129809	2.51578e-07	-0.312698	-0.261516
157068458	chr1:157068458:T:G	9.04916e-07	0.729444	-0.599506	9.32696e-06	0.649161	-0.616507	1.71338e-07	-0.312674	-0.645651
157068832	chr1:157068832:G:C	1.0333e-06	0.795099	-0.532491	1.06367e-05	0.713928	-0.549877	1.92244e-07	-0.262776	-0.580427
157069073	chr1:157069073:T:G	8.69745e-07	0.717191	-0.626895	8.96536e-06	0.637307	-0.644195	1.65319e-07	-0.321877	-0.67221
157069205	chr1:157069205:T:C	9.07505e-07	0.728603	-0.595808	9.3478e-06	0.648235	-0.61335	1.71766e-07	-0.313699	-0.642135
157069269	chr1:157069269:T:C	9.76679e-07	0.82344	-0.617186	1.00484e-05	0.741032	-0.633876	1.80761e-07	-0.24211	-0.662679
157069281	chr1:157069281:A:G	9.2666e-07	0.740448	-0.586765	9.545e-06	0.659634	-0.603872	1.74917e-07	-0.304226	-0.633429
157069360	chr1:157069360:T:C	2.59396e-07	-1.52289e-10	-1.11955	3.19425e-06	-1.52289e-10	-1.03891	1.25849e-07	-1.52289e-10	-1.26688
157069454	chr1:157069454:C:T	2.09962e-07	-1.52289e-10	-1.33098	2.38466e-06	-1.52289e-10	-1.3312	1.05742e-07	-1.52289e-10	-1.44097
157069457	chr1:157069457:G:A	1.8706e-07	-1.52289e-10	-1.44647	2.12173e-06	-1.52289e-10	-1.44803	1.07591e-07	-1.52289e-10	-1.42363
157069608	chr1:157069608:T:C	9.02874e-07	0.741464	-0.613785	9.30738e-06	0.661224	-0.630673	1.70515e-07	-0.303429	-0.659711
157069670	chr1:157069670:C:A	8.73028e-07	0.739157	-0.645093	9.00077e-06	0.658734	-0.661679	1.65097e-07	-0.305308	-0.690122
157069949	chr1:157069949:G:A	7.814e-07	0.770895	-0.787712	8.07809e-06	0.691871	-0.802972	1.48309e-07	-0.281539	-0.821128
157070266	chr1:157070266:T:A	3.42558e-07	-1.52289e-10	-0.841462	3.92226e-06	-1.52289e-10	-0.833588	2.57885e-07	-1.52289e-10	-0.549451
157070350	chr1:157070350:A:G	1.97714e-07	-1.52289e-10	-1.39108	2.22053e-06	-1.52289e-10	-1.40251	9.79363e-08	-1.52289e-10	-1.51765
157070504	chr1:157070504:A:G	1.34862e-06	0.645383	-0.116446	1.39705e-05	0.440828	-0.00413608	2.48343e-07	-0.31023	-0.276925
157070727	chr1:157070727:T:C	1.85247e-07	-1.52289e-10	-1.45622	2.14652e-06	-1.52289e-10	-1.43641	1.07325e-07	-1.52289e-10	-1.42611
157070760	chr1:157070760:T:C	8.26721e-07	0.808262	-0.768699	8.53749e-06	0.728412	-0.784201	1.5548e-07	-0.252776	-0.80267
157071045	chr1:157071045:T:C	9.06374e-07	0.905942	-0.774395	9.3665e-06	0.826867	-0.789984	1.67017e-07	-0.175003	-0.808868
157071131	chr1:157071131:C:T	2.14785e-07	-1.52289e-10	-1.30827	2.52409e-06	-1.52289e-10	-1.27437	1.26045e-07	-1.52289e-10	-1.26533
157071286	chr1:157071286:A:G	8.00489e-07	0.772753	-0.765434	8.25418e-06	0.691956	-0.781491	1.5191e-07	-0.278746	-0.799932
157071315	chr1:157071315:C:T	1.57001e-06	0.98896	-0.308024	1.59729e-05	0.842855	-0.272217	3.0972e-07	-0.0901039	-0.276192
157071371	chr1:157071371:A:G	2.34206e-07	-1.52289e-10	-1.2217	2.79158e-06	-1.52289e-10	-1.17365	1.40181e-07	-1.52289e-10	-1.15903
157071510	chr1:157071510:C:T	8.75261e-07	0.783167	-0.686549	9.02745e-06	0.704414	-0.704401	1.65677e-07	-0.269069	-0.722856
157071514	chr1:157071514:C:G	3.70233e-08	-1.67626	-1.39009	4.26168e-07	-1.64964	-1.40354	2.49141e-08	-1.65319	-1.23334
157071600	chr1:157071600:G:A	4.8022e-07	-1.52289e-10	-0.503661	5.58383e-06	-1.52289e-10	-0.480381	2.67322e-07	-1.52289e-10	-0.513512
157071844	chr1:157071844:C:T	1.76548e-07	-1.52289e-10	-1.50431	1.98333e-06	-1.52289e-10	-1.51548	9.76519e-08	-1.52289e-10	-1.52056
157072095	chr1:157072095:G:A	1.88434e-07	-1.52289e-10	-1.43916	2.08678e-06	-1.52289e-10	-1.46464	1.01761e-07	-1.52289e-10	-1.47934
157072163	chr1:157072163:T:C	1.84504e-07	-1.52289e-10	-1.46023	2.05075e-06	-1.52289e-10	-1.48205	1.00252e-07	-1.52289e-10	-1.49428
157072312	chr1:157072312:G:T	4.57737e-08	-1.63768	-1.21651	5.21092e-07	-1.59251	-1.25958	3.03711e-08	-1.60831	-1.08016
157072361	chr1:157072361:G:A	1.31298e-07	-0.291832	-1.50861	1.7303e-06	-0.127408	-1.52455	1.98483e-07	0.675279	-1.48654
157072368	chr1:157072368:A:G	4.58302e-08	-1.63546	-1.21751	5.22002e-07	-1.58976	-1.26057	3.04083e-08	-1.60578	-1.08148
157072601	chr1:157072601:C:T	4.69749e-08	-1.6381	-1.19019	5.33654e-07	-1.59306	-1.23521	3.13226e-08	-1.60884	-1.04879
157072616	chr1:157072616:C:A	4.60243e-08	-1.63813	-1.21061	5.23743e-07	-1.59281	-1.2542	3.05621e-08	-1.609	-1.0732
157072759	chr1:157072759:GAGA:G	4.46366e-08	-1.64111	-1.23824	5.08469e-07	-1.59684	-1.27977	2.94664e-08	-1.61227	-1.10645
157072944	chr1:157072944:C:T	4.6093e-08	-1.62813	-1.21911	5.26052e-07	-1.58069	-1.26192	3.06112e-08	-1.59726	-1.08335
157073380	chr1:157073380:G:GGCA	6.36506e-08	-1.27023	-1.25427	6.30442e-07	-1.25457	-1.40702	2.52498e-08	-1.47414	-1.399
157073665	chr1:157073665:G:GACA	4.53371e-08	-1.63689	-1.22689	5.16297e-07	-1.59152	-1.26981	2.99836e-08	-1.60743	-1.09388
157073904	chr1:157073904:T:G	4.49817e-08	-1.64234	-1.22931	5.11654e-07	-1.59839	-1.27197	2.97127e-08	-1.6138	-1.09659
157073940	chr1:157073940:A:G	3.24137e-08	-1.67635	-1.52297	3.71397e-07	-1.6865	-1.50424	1.8243e-08	-1.68667	-1.51151
157074057	chr1:157074057:G:GGA	4.70057e-08	-1.63052	-1.19711	5.35026e-07	-1.58349	-1.2422	3.13095e-08	-1.59984	-1.05821
157074177	chr1:157074177:T:C	7.44786e-07	-1.52289e-10	-0.0648066	1.28546e-05	-1.52289e-10	0.353446	8.18701e-07	-1.52289e-10	0.605753
157074197	chr1:157074197:CCG:C	5.88402e-08	-1.28695	-1.31613	5.96125e-07	-1.27083	-1.44674	2.39994e-08	-1.48809	-1.43585
157074270	chr1:157074270:C:G	3.79433e-07	-1.52289e-10	-0.739225	4.35755e-06	-1.52289e-10	-0.728346	1.75317e-07	-1.52289e-10	-0.935373
157074307	chr1:157074307:A:G	5.97152e-08	-1.4837	-1.10461	6.70228e-07	-1.47142	-1.12897	5.23263e-08	-1.42904	-0.715427
157074434	chr1:157074434:A:G	4.55268e-08	-1.64429	-1.21531	5.16644e-07	-1.60128	-1.25938	3.01114e-08	-1.6164	-1.08066
157074534	chr1:157074534:G:A	2.21057e-07	-1.52289e-10	-1.27948	2.66227e-06	-1.52289e-10	-1.22108	1.21036e-07	-1.52289e-10	-1.30588
157074633	chr1:157074633:G:A	1.89704e-07	-1.52289e-10	-1.43244	2.11024e-06	-1.52289e-10	-1.45346	1.01931e-07	-1.52289e-10	-1.47767
157074790	chr1:157074790:A:G	4.53949e-08	-1.63388	-1.22862	5.17069e-07	-1.58794	-1.2719	2.99978e-08	-1.6041	-1.09674
157074835	chr1:157074835:T:C	4.07087e-07	-1.52289e-10	-0.668877	4.51409e-06	-1.52289e-10	-0.693052	1.54557e-07	-1.52289e-10	-1.0614
157074859	chr1:157074859:C:T	8.70704e-07	-0.0183894	0.109787	1.39345e-05	0.0622439	0.371867	3.5552e-06	1.01477	1.05943
157075047	chr1:157075047:A:G	4.82626e-08	-1.62894	-1.1723	5.47823e-07	-1.58173	-1.22033	3.22386e-08	-1.59834	-1.03046
157075201	chr1:157075201:C:G	1.68517e-07	-0.0325378	-1.51833	1.64577e-06	-0.188844	-1.5132	4.21794e-08	-0.835718	-1.52432
157075423	chr1:157075423:T:G	4.72568e-08	-1.63869	-1.18362	5.35474e-07	-1.59398	-1.23088	3.14509e-08	-1.60981	-1.04373
157075466	chr1:157075466:C:T	3.74687e-07	-1.52289e-10	-0.751812	4.05892e-06	-1.52289e-10	-0.799338	2.27096e-07	-1.52289e-10	-0.676595
157075477	chr1:157075477:T:C	4.65191e-08	-1.63932	-1.19872	5.27639e-07	-1.59474	-1.24486	3.08759e-08	-1.6105	-1.06149
157075668	chr1:157075668:C:T	4.92709e-08	-1.61394	-1.16663	5.60942e-07	-1.56295	-1.21544	3.30329e-08	-1.58045	-1.02401
157075789	chr1:157075789:C:G	4.57339e-08	-1.65647	-1.19859	5.16206e-07	-1.61676	-1.24475	3.02641e-08	-1.63082	-1.06119
157075879	chr1:157075879:G:A	4.80492e-08	-1.65501	-1.15067	5.41229e-07	-1.61441	-1.19976	3.20916e-08	-1.62922	-1.00415
157076041	chr1:157076041:G:A	4.67837e-08	-1.63995	-1.19242	5.30282e-07	-1.59553	-1.23908	3.10832e-08	-1.61125	-1.05405
157076069	chr1:157076069:G:A	9.9517e-07	-1.52289e-10	0.22501	1.20512e-05	-1.52289e-10	0.288909	1.06791e-06	-1.52289e-10	0.871489
157076255	chr1:157076255:AGG:A	4.34335e-07	-1.52289e-10	-0.604088	4.994e-06	-1.52289e-10	-0.59202	1.96224e-07	-1.52289e-10	-0.822707
157076270	chr1:157076270:C:T	4.60427e-08	-1.63955	-1.20878	5.22342e-07	-1.59487	-1.25482	3.05973e-08	-1.61092	-1.07014
157076400	chr1:157076400:C:T	3.72014e-07	-1.52289e-10	-0.758972	4.04242e-06	-1.52289e-10	-0.803412	2.25823e-07	-1.52289e-10	-0.682213
157076456	chr1:157076456:C:T	6.4096e-07	0.814972	-1.02991	6.61089e-06	0.724858	-1.0364	1.21085e-07	-0.24551	-1.05997
157076475	chr1:157076475:G:A	4.63225e-08	-1.63773	-1.20454	5.25694e-07	-1.5928	-1.25049	3.07046e-08	-1.60861	-1.06895
157076495	chr1:157076495:G:A	4.66797e-08	-1.62958	-1.20501	5.30794e-07	-1.58258	-1.25106	3.09775e-08	-1.5992	-1.0695
157076621	chr1:157076621:A:C	4.58146e-08	-1.64837	-1.20494	5.18594e-07	-1.60615	-1.25074	3.03165e-08	-1.62114	-1.06913
157076666	chr1:157076666:C:T	4.7972e-08	-1.64176	-1.16552	5.4288e-07	-1.59732	-1.2138	3.20181e-08	-1.61334	-1.02233
157076766	chr1:157076766:C:T	4.34768e-07	-1.52289e-10	-0.603092	4.99093e-06	-1.52289e-10	-0.592633	1.97256e-07	-1.52289e-10	-0.817461
157076924	chr1:157076924:A:C	4.76841e-07	-1.52289e-10	-0.51072	5.267e-06	-1.52289e-10	-0.538795	1.72485e-07	-1.52289e-10	-0.951657
157077031	chr1:157077031:G:T	1.89704e-07	-1.52289e-10	-1.43244	2.11024e-06	-1.52289e-10	-1.45346	1.01931e-07	-1.52289e-10	-1.47767
157077193	chr1:157077193:A:G	2.62206e-07	-1.52289e-10	-1.10877	2.76375e-06	-1.52289e-10	-1.18367	1.16397e-07	-1.52289e-10	-1.34496
157077656	chr1:157077656:T:C	1.44069e-07	-1.70761	-5.03233e-10	1.64646e-06	-1.70163	-5.03233e-10	8.29436e-08	-1.6838	-5.03233e-10
157077863	chr1:157077863:A:G	1.44708e-07	-1.70319	-5.03233e-10	1.62289e-06	-1.71605	-5.03233e-10	8.49078e-08	-1.6604	-5.03233e-10
157078190	chr1:157078190:C:T	2.15846e-07	-1.52289e-10	-1.30334	2.59106e-06	-1.52289e-10	-1.24819	1.18412e-07	-1.52289e-10	-1.32779
157078294	chr1:157078294:A:G	5.48833e-07	-1.52289e-10	-0.37011	5.09026e-06	-1.52289e-10	-0.572927	2.82256e-07	-1.52289e-10	-0.459152
157078428	chr1:157078428:C:G	1.47895e-07	-0.167408	-1.51399	1.45749e-06	-0.316034	-1.5075	3.82389e-08	-0.933507	-1.52461
157078444	chr1:157078444:C:G	2.08335e-07	-1.52289e-10	-1.33876	2.29109e-06	-1.52289e-10	-1.37123	1.10163e-07	-1.52289e-10	-1.40001
157078554	chr1:157078554:C:T	4.61045e-08	-1.64076	-1.20623	5.22893e-07	-1.59657	-1.25206	3.05352e-08	-1.61223	-1.07085
157078562	chr1:157078562:C:T	5.72361e-07	0.69594	-1.02407	5.94428e-06	0.612537	-1.03036	1.112e-07	-0.335462	-1.05518
157078593	chr1:157078593:G:A	1.8813e-07	-1.52289e-10	-1.44077	2.0546e-06	-1.52289e-10	-1.48017	9.85434e-08	-1.52289e-10	-1.51147
157078643	chr1:157078643:A:T	1.10262e-06	-1.52289e-10	0.327541	1.33437e-05	-1.52289e-10	0.390787	1.19915e-06	-1.52289e-10	0.987403
157079035	chr1:157079035:A:G	1.51373e-07	-1.65816	-5.03233e-10	1.66987e-06	-1.68751	-5.03233e-10	9.14042e-08	-1.58667	-5.03233e-10
157079084	chr1:157079084:T:C	2.11815e-07	-1.32219	-5.03233e-10	2.22856e-06	-1.3989	-5.03233e-10	4.5318e-06	2.31691	-5.03233e-10
157079183	chr1:157079183:C:A	4.79269e-08	-1.63742	-1.17081	5.42509e-07	-1.59235	-1.21946	3.19335e-08	-1.6082	-1.03011
157079225	chr1:157079225:G:A	4.29067e-07	0.284276	-0.900568	6.79053e-06	0.271519	-0.556246	5.12733e-07	1.0658	-0.928011
157079423	chr1:157079423:G:A	4.71866e-08	-1.63962	-1.18417	5.34503e-07	-1.59506	-1.23161	3.13708e-08	-1.61087	-1.04522
157079519	chr1:157079519:T:C	4.5681e-08	-1.65742	-1.1988	5.15659e-07	-1.61783	-1.24474	3.02568e-08	-1.63205	-1.0602
157079625	chr1:157079625:G:A	3.50362e-07	-1.52289e-10	-0.818938	3.81547e-06	-1.52289e-10	-0.861191	2.12497e-07	-1.52289e-10	-0.743038
157079639	chr1:157079639:A:G	2.36753e-07	-1.52289e-10	-1.21089	2.52668e-06	-1.52289e-10	-1.27335	1.58284e-07	-1.52289e-10	-1.03758
157079769	chr1:157079769:A:G	4.65133e-08	-1.63543	-1.20274	5.2808e-07	-1.58985	-1.24891	3.08383e-08	-1.60578	-1.06743
157079843	chr1:157079843:A:T	4.71983e-08	-1.63991	-1.18364	5.34345e-07	-1.59552	-1.23145	3.13645e-08	-1.6112	-1.04509
157079967	chr1:157079967:A:G	4.00262e-07	0.216432	-0.902216	6.32626e-06	0.202783	-0.55833	4.69113e-07	0.978606	-0.929728
157080153	chr1:157080153:G:A	2.34201e-07	-1.52289e-10	-1.22172	2.83221e-06	-1.52289e-10	-1.1592	1.15221e-07	-1.52289e-10	-1.35512
157080183	chr1:157080183:C:G	4.72325e-08	-1.63431	-1.18851	5.35889e-07	-1.58845	-1.23564	3.14105e-08	-1.60462	-1.05021
157080211	chr1:157080211:C:T	1.73333e-07	-1.52289e-10	-1.52269	1.98722e-06	-1.52289e-10	-1.51352	9.93744e-08	-1.52289e-10	-1.50307
157080224	chr1:157080224:T:A	5.08061e-08	-1.67636	-1.07353	5.5597e-07	-1.63944	-1.14785	3.61858e-08	-1.65789	-0.85541
157080298	chr1:157080298:G:A	2.34311e-07	-1.52289e-10	-1.22126	2.83199e-06	-1.52289e-10	-1.15928	1.15204e-07	-1.52289e-10	-1.35526
157080402	chr1:157080402:A:G	5.89071e-07	0.688266	-0.987623	6.06045e-06	0.59614	-0.994612	1.15239e-07	-0.336091	-1.01887
157080576	chr1:157080576:G:T	5.83545e-07	0.832635	-1.14142	6.03418e-06	0.743892	-1.14671	1.10774e-07	-0.232875	-1.1616
157080658	chr1:157080658:G:A	4.61175e-08	-1.64748	-1.19924	5.21798e-07	-1.60501	-1.24573	3.05269e-08	-1.6201	-1.06326
157080734	chr1:157080734:T:C	5.41103e-07	0.436783	-0.821077	7.17086e-06	0.503241	-0.733471	5.78173e-07	0.792596	-0.53469
157080755	chr1:157080755:C:T	4.52439e-08	-1.66393	-1.2019	5.09583e-07	-1.62603	-1.24839	2.98133e-08	-1.64002	-1.06699
157080849	chr1:157080849:G:A	4.59632e-08	-1.68086	-1.1692	5.13168e-07	-1.64878	-1.21863	3.04507e-08	-1.6607	-1.02516
157080877	chr1:157080877:G:A	4.62622e-08	-1.64279	-1.20079	5.24172e-07	-1.59895	-1.24724	3.0636e-08	-1.61455	-1.06524
157081009	chr1:157081009:T:G	4.57394e-08	-1.649	-1.20594	5.17699e-07	-1.60671	-1.2519	3.02333e-08	-1.62182	-1.0712
157081040	chr1:157081040:T:G	4.56513e-08	-1.65635	-1.20053	5.15401e-07	-1.61615	-1.24692	3.01685e-08	-1.63049	-1.06468
157081047	chr1:157081047:G:A	4.73847e-08	-1.6556	-1.164	5.34552e-07	-1.61439	-1.21219	3.15173e-08	-1.62996	-1.02147
157081077	chr1:157081077:A:G	4.62364e-08	-1.65785	-1.18629	5.21207e-07	-1.61813	-1.23373	3.06203e-08	-1.63243	-1.04787
157081168	chr1:157081168:G:A	4.5403e-08	-1.65894	-1.20338	5.12402e-07	-1.61949	-1.24941	2.99712e-08	-1.6336	-1.06813
157081202	chr1:157081202:C:T	4.41009e-08	-1.56257	-1.32886	5.57808e-07	-1.41931	-1.36468	3.2518e-08	-1.38146	-1.23871
157081244	chr1:157081244:G:A	5.24619e-08	-1.62316	-1.09466	5.92905e-07	-1.57454	-1.14844	3.552e-08	-1.59158	-0.940287
157081312	chr1:157081312:C:T	3.6801e-08	-1.67814	-1.39424	4.22472e-07	-1.65235	-1.40954	2.45975e-08	-1.65522	-1.2441
157081455	chr1:157081455:A:G	4.78359e-08	-1.65819	-1.15194	5.37774e-07	-1.61857	-1.202	3.18512e-08	-1.63275	-1.00814
157081738	chr1:157081738:C:T	1.7523e-07	-1.52289e-10	-1.5118	1.9966e-06	-1.52289e-10	-1.50881	1.10883e-07	-1.52289e-10	-1.39349
157081952	chr1:157081952:G:A	7.89987e-08	-1.31115	-0.997321	1.84748e-06	-1.14358	-0.442853	2.56058e-08	-1.71207	-1.14708
157081969	chr1:157081969:C:CCCT	5.35129e-07	0.781044	-1.17644	5.53713e-06	0.692798	-1.18158	1.02898e-07	-0.272048	-1.19618
157081994	chr1:157081994:C:T	4.74352e-08	-1.65023	-1.16831	5.35105e-07	-1.60836	-1.21719	3.15376e-08	-1.62338	-1.0274
157082009	chr1:157082009:C:T	1.08914e-07	-0.733321	-1.25403	1.61493e-06	-0.475548	-1.24542	1.94909e-08	-1.66336	-1.46866
157082063	chr1:157082063:T:C	2.22777e-07	-1.52289e-10	-1.27173	2.4357e-06	-1.52289e-10	-1.31002	1.16417e-07	-1.52289e-10	-1.34479
157082163	chr1:157082163:ATGTC:A	4.76551e-08	-1.65491	-1.15901	5.36536e-07	-1.61433	-1.20855	3.17112e-08	-1.62884	-1.01645
157082279	chr1:157082279:T:TCAGTTTGGCATTTTAAACAGAGCACCCTAG	1.58525e-07	-0.0935916	-1.5184	1.55487e-06	-0.245638	-1.51323	4.0361e-08	-0.87971	-1.52439
157082432	chr1:157082432:G:A	1.57519e-07	-0.174609	-1.44375	1.55031e-06	-0.329903	-1.4319	3.93107e-08	-0.931756	-1.49871
157082461	chr1:157082461:G:A	2.23885e-07	-1.52289e-10	-1.26677	2.69331e-06	-1.52289e-10	-1.20949	1.70127e-07	-1.52289e-10	-0.965418
157082738	chr1:157082738:T:C	4.86458e-08	-1.61998	-1.17336	5.532e-07	-1.57114	-1.22115	3.26876e-08	-1.58734	-1.02762
157083195	chr1:157083195:G:A	6.97931e-07	0.503348	-0.633132	7.13416e-06	0.422008	-0.65737	1.36124e-07	-0.473022	-0.715381
157083623	chr1:157083623:C:T	1.05295e-06	0.599584	-0.31814	1.00792e-05	0.285018	-0.174804	2.17722e-07	-0.333177	-0.385571
157083775	chr1:157083775:T:G	2.20037e-07	-1.52289e-10	-1.28411	2.58193e-06	-1.52289e-10	-1.25172	1.25272e-07	-1.52289e-10	-1.27148
157084295	chr1:157084295:C:T	2.00755e-07	-1.52289e-10	-1.37582	2.31159e-06	-1.52289e-10	-1.36232	1.27796e-07	-1.52289e-10	-1.25153
157084405	chr1:157084405:C:T	6.61575e-07	1.33073	-1.51401	5.39751e-06	0.999683	-1.514	2.59858e-07	0.982209	-1.52404
157084444	chr1:157084444:G:A	7.76334e-07	1.50038	-1.5237	6.28128e-06	1.16108	-1.52376	3.03578e-07	1.13605	-1.52238
157084571	chr1:157084571:G:A	1.21076e-06	1.37813	-0.957025	9.81209e-06	1.08113	-0.997773	4.52094e-07	0.995503	-0.983578
157084781	chr1:157084781:C:T	3.22198e-07	-1.52289e-10	-0.902736	3.71517e-06	-1.52289e-10	-0.887832	1.82196e-07	-1.52289e-10	-0.896882
157084945	chr1:157084945:C:G	1.88953e-07	0.0715234	-1.50793	2.07112e-06	0.0506141	-1.52278	7.25641e-08	-0.311164	-1.50633
157085256	chr1:157085256:C:T	3.6496e-07	0.739182	-1.5173	3.34385e-06	0.526897	-1.52003	1.25439e-07	0.243306	-1.51345
157085260	chr1:157085260:T:C	3.47415e-07	0.692317	-1.5197	3.18712e-06	0.480769	-1.52191	1.19566e-07	0.198358	-1.51646
157085295	chr1:157085295:C:A	1.75597e-07	-1.52289e-10	-1.50971	2.01357e-06	-1.52289e-10	-1.50035	1.01262e-07	-1.52289e-10	-1.48426
157085314	chr1:157085314:AC:A	2.20477e-07	-1.52289e-10	-1.28211	2.58145e-06	-1.52289e-10	-1.2519	1.4198e-07	-1.52289e-10	-1.14628
157085606	chr1:157085606:G:A	7.05835e-08	-1.05629	-1.36482	1.28192e-06	-0.889005	-1.06289	3.12554e-08	-1.19025	-1.46952
157085801	chr1:157085801:G:A	3.53879e-07	0.710585	-1.51954	3.24821e-06	0.499561	-1.52171	1.21989e-07	0.218237	-1.51627
157085804	chr1:157085804:A:G	4.60686e-07	0.49968	-1.04487	4.1451e-06	0.323542	-1.10187	1.74768e-07	0.00380213	-0.942308
157085845	chr1:157085845:T:C	4.7424e-07	0.545083	-1.06127	4.27175e-06	0.367914	-1.11615	1.78821e-07	0.04374	-0.959319
157085968	chr1:157085968:T:C	3.58217e-06	0.352923	1.1529	3.76991e-05	0.279347	1.15003	9.05945e-07	-0.585797	1.29281
157086125	chr1:157086125:C:T	2.89612e-07	-1.52289e-10	-1.00936	3.34395e-06	-1.52289e-10	-0.993103	2.30101e-07	-1.52289e-10	-0.66345
157086209	chr1:157086209:C:T	1.76084e-07	-1.52289e-10	-1.50694	2.00739e-06	-1.52289e-10	-1.50342	9.82491e-08	-1.52289e-10	-1.51446
157086240	chr1:157086240:T:C	3.66269e-07	0.749851	-1.52439	3.34058e-06	0.530542	-1.52466	1.25343e-07	0.252835	-1.52375
157086249	chr1:157086249:G:A	1.02409e-05	-1.52289e-10	2.55624	9.05371e-05	-1.52289e-10	2.3055	1.15202e-05	-1.52289e-10	3.24989
157086276	chr1:157086276:G:A	2.78788e-07	-1.52289e-10	-1.04745	3.21701e-06	-1.52289e-10	-1.0318	2.18995e-07	-1.52289e-10	-0.712918
157086692	chr1:157086692:C:T	2.86512e-07	0.502658	-1.52278	2.5449e-06	0.257391	-1.52356	1.12854e-07	0.147466	-1.52333
157086702	chr1:157086702:T:G	1.7832e-07	-1.52289e-10	-1.49433	2.01408e-06	-1.52289e-10	-1.50009	9.95748e-08	-1.52289e-10	-1.50106
157086771	chr1:157086771:G:A	2.13901e-07	-1.52289e-10	-1.31239	2.28204e-06	-1.52289e-10	-1.37519	1.05547e-07	-1.52289e-10	-1.44281
157087085	chr1:157087085:C:T	2.17034e-07	-1.52289e-10	-1.29785	2.40541e-06	-1.52289e-10	-1.32253	1.25646e-07	-1.52289e-10	-1.2685
157087418	chr1:157087418:A:C	3.45714e-07	-1.52289e-10	-0.832291	4.041e-06	-1.52289e-10	-0.803763	1.93149e-07	-1.52289e-10	-0.838507
157087427	chr1:157087427:T:A	4.65872e-07	0.497819	-1.03181	4.19015e-06	0.321444	-1.08896	1.77294e-07	0.00368959	-0.927845
157087428	chr1:157087428:T:A	4.80231e-07	0.490561	-0.994198	4.31122e-06	0.31462	-1.05366	1.83646e-07	-0.00230836	-0.886649
157087481	chr1:157087481:G:C	3.78891e-07	0.324985	-1.06564	3.43631e-06	0.155454	-1.12131	1.46208e-07	-0.149298	-0.967635
157087544	chr1:157087544:T:C	4.18263e-07	0.469604	-1.1114	3.75308e-06	0.285928	-1.16361	1.57863e-07	-0.0235179	-1.01672
157087552	chr1:157087552:A:G	3.67765e-07	-1.52289e-10	-0.77046	4.26683e-06	-1.52289e-10	-0.749386	2.36169e-07	-1.52289e-10	-0.637419
157087695	chr1:157087695:C:T	7.19844e-06	-1.52289e-10	2.20372	6.42961e-05	-1.52289e-10	1.96324	7.86647e-06	-1.52289e-10	2.8684
157087728	chr1:157087728:G:A	4.54004e-07	0.4728	-1.0326	4.08285e-06	0.297131	-1.09059	1.73302e-07	-0.0175152	-0.929414
157087942	chr1:157087942:T:A	6.96315e-08	-1.23041	-1.20428	1.287e-06	-0.635457	-1.31248	2.67077e-08	-1.65778	-1.15923
157088010	chr1:157088010:GA:G	2.66412e-07	-1.52289e-10	-1.09286	2.82885e-06	-1.52289e-10	-1.16039	1.98816e-07	-1.52289e-10	-0.809586
157088139	chr1:157088139:A:G	3.41387e-06	-1.52289e-10	1.4577	3.05964e-05	-1.52289e-10	1.22063	3.28433e-06	-1.52289e-10	1.99495
157088185	chr1:157088185:A:G	4.29752e-07	0.387987	-1.00268	3.88538e-06	0.21358	-1.05662	1.67012e-07	-0.0913261	-0.892577
157088291	chr1:157088291:G:A	2.89568e-07	-1.52289e-10	-1.00951	3.30202e-06	-1.52289e-10	-1.00572	1.74052e-07	-1.52289e-10	-0.94261
157088392	chr1:157088392:G:T	2.89155e-07	-1.52289e-10	-1.01094	3.37783e-06	-1.52289e-10	-0.983022	1.61657e-07	-1.52289e-10	-1.01649
157088461	chr1:157088461:GA:G	4.38788e-07	0.493536	-1.08742	3.95959e-06	0.315852	-1.13997	1.66359e-07	0.000646973	-0.988465
157088564	chr1:157088564:G:A	1.94283e-07	-1.52289e-10	-1.40859	2.32111e-06	-1.52289e-10	-1.35821	1.0744e-07	-1.52289e-10	-1.42504
157088632	chr1:157088632:A:G	3.44385e-07	0.314033	-1.15018	3.15078e-06	0.144724	-1.19733	1.37005e-07	-0.161864	-1.02008
157089004	chr1:157089004:G:A	1.73129e-07	-1.52289e-10	-1.52387	1.96939e-06	-1.52289e-10	-1.52253	1.01489e-07	-1.52289e-10	-1.48202
157089314	chr1:157089314:T:C	3.98086e-07	0.475947	-1.16718	3.5998e-06	0.296009	-1.21539	1.49083e-07	-0.017867	-1.0796
157089365	chr1:157089365:A:T	2.89473e-07	-1.52289e-10	-1.00984	3.37983e-06	-1.52289e-10	-0.982431	1.62178e-07	-1.52289e-10	-1.01327
157089468	chr1:157089468:C:T	2.5007e-07	0.367096	-1.52326	2.23506e-06	0.126471	-1.52246	1.00904e-07	0.0231575	-1.51095
157089550	chr1:157089550:TAAAC:T	9.62131e-06	-1.52289e-10	2.49383	8.52101e-05	-1.52289e-10	2.24486	1.07982e-05	-1.52289e-10	3.18517
157089771	chr1:157089771:G:A	8.06191e-08	-0.810668	-1.4775	8.22742e-07	-0.918627	-1.47674	4.42773e-08	-0.877388	-1.43411
157089781	chr1:157089781:C:T	1.8415e-07	-1.52289e-10	-1.46215	2.17555e-06	-1.52289e-10	-1.42298	1.0185e-07	-1.52289e-10	-1.47846
157089797	chr1:157089797:G:A	4.1521e-07	-0.649119	-5.03233e-10	5.92304e-06	-0.421406	-5.03233e-10	2.03768e-07	-0.784985	-5.03233e-10
157089815	chr1:157089815:C:T	1.64619e-07	-1.57427	-5.03233e-10	1.88096e-06	-1.56847	-5.03233e-10	1.08683e-07	-1.41353	-5.03233e-10
157090082	chr1:157090082:G:A	6.31676e-06	-1.52289e-10	2.07306	5.68984e-05	-1.52289e-10	1.84101	6.80193e-06	-1.52289e-10	2.723
157090101	chr1:157090101:A:G	2.55561e-07	-1.52289e-10	-1.13444	2.84831e-06	-1.52289e-10	-1.15353	1.13021e-07	-1.52289e-10	-1.37439
157090104	chr1:157090104:C:T	1.73086e-07	-1.52289e-10	-1.52412	1.96805e-06	-1.52289e-10	-1.52321	1.01851e-07	-1.52289e-10	-1.47846
157090330	chr1:157090330:T:C	2.60891e-07	-1.52289e-10	-1.1138	3.1733e-06	-1.52289e-10	-1.04549	2.01031e-07	-1.52289e-10	-0.798507
157090563	chr1:157090563:G:A	1.76947e-07	-1.52289e-10	-1.50205	2.00783e-06	-1.52289e-10	-1.5032	9.79421e-08	-1.52289e-10	-1.51759
157090606	chr1:157090606:G:A	2.51845e-07	-1.52289e-10	-1.14909	2.76716e-06	-1.52289e-10	-1.18244	1.46213e-07	-1.52289e-10	-1.1169
157090625	chr1:157090625:AG:A	2.31349e-07	0.289836	-1.52381	2.13079e-06	0.0792436	-1.52301	9.40629e-08	-0.0450999	-1.5129
157090648	chr1:157090648:C:T	2.92609e-07	-1.52289e-10	-0.999066	3.10343e-06	-1.52289e-10	-1.06775	1.98292e-07	-1.52289e-10	-0.812226
157090665	chr1:157090665:C:T	3.6638e-07	-1.52289e-10	-0.774232	4.39779e-06	-1.52289e-10	-0.719154	2.86125e-07	-1.52289e-10	-0.445536
157090698	chr1:157090698:C:T	2.47962e-07	-1.52289e-10	-1.16463	2.72934e-06	-1.52289e-10	-1.1962	1.44176e-07	-1.52289e-10	-1.13093
157090752	chr1:157090752:A:G	2.46252e-06	0.178664	0.95237	2.34196e-05	0.193849	0.759469	5.66746e-07	-0.709968	0.947912
157091320	chr1:157091320:C:T	1.76994e-07	-1.52289e-10	-1.50179	2.00845e-06	-1.52289e-10	-1.50289	9.79217e-08	-1.52289e-10	-1.5178
157091380	chr1:157091380:A:G	3.19622e-07	-1.52289e-10	-0.910766	3.36557e-06	-1.52289e-10	-0.98666	2.1985e-07	-1.52289e-10	-0.70902
157091485	chr1:157091485:T:C	7.38659e-06	-1.52289e-10	2.22952	6.59803e-05	-1.52289e-10	1.9891	8.04995e-06	-1.52289e-10	2.89145
157091564	chr1:157091564:G:C	1.74581e-07	-1.52289e-10	-1.51552	1.9748e-06	-1.52289e-10	-1.51979	9.76662e-08	-1.52289e-10	-1.52041
157091758	chr1:157091758:G:A	7.35543e-08	-1.03693	-1.34295	1.35014e-06	-0.839722	-1.06033	3.51077e-08	-1.18025	-1.36329
157091803	chr1:157091803:C:T	1.43016e-07	-1.71495	-5.03233e-10	1.68663e-06	-1.67752	-5.03233e-10	8.60799e-08	-1.64669	-5.03233e-10
157091851	chr1:157091851:C:T	1.95538e-06	0.127143	0.773292	2.031e-05	0.0558525	0.755004	5.21971e-07	-0.750617	0.906263
157092113	chr1:157092113:C:T	2.12105e-07	-1.52289e-10	-1.32082	2.76477e-06	-1.52289e-10	-1.1833	1.09971e-07	-1.52289e-10	-1.40175
157092294	chr1:157092294:C:T	2.06728e-07	-1.52289e-10	-1.3465	2.3686e-06	-1.52289e-10	-1.33796	1.19716e-07	-1.52289e-10	-1.31685
157092586	chr1:157092586:G:A	1.81448e-07	-1.52289e-10	-1.47694	2.04619e-06	-1.52289e-10	-1.48428	1.00462e-07	-1.52289e-10	-1.49218
157092783	chr1:157092783:T:C	3.8854e-07	-0.715507	-5.03233e-10	4.99991e-06	-0.590837	-5.03233e-10	2.89198e-07	-0.434854	-5.03233e-10
157092904	chr1:157092904:G:T	2.0372e-07	-0.924894	-0.436263	5.09467e-06	-0.720753	0.148693	5.47857e-08	-1.56027	-0.53827
157092947	chr1:157092947:C:G	1.09242e-06	-1.7116	2.02984	1.15925e-05	-1.70445	1.95456	1.28541e-06	-1.54841	2.60528
157093777	chr1:157093777:G:A	8.12594e-08	-1.12356	-1.1567	8.21308e-07	-1.16487	-1.23225	2.69595e-08	-1.71149	-1.09614
157093856	chr1:157093856:C:A	9.61009e-07	-0.987486	1.17757	1.37587e-05	-0.985847	1.40726	9.03282e-07	-1.00358	1.70765
157093874	chr1:157093874:G:A	1.75996e-07	-1.52289e-10	-1.50745	1.99741e-06	-1.52289e-10	-1.5084	9.82435e-08	-1.52289e-10	-1.51452
157093890	chr1:157093890:C:CA	2.24062e-07	-1.52289e-10	-1.26598	2.58539e-06	-1.52289e-10	-1.25038	1.45503e-07	-1.52289e-10	-1.12177
157094278	chr1:157094278:C:T	2.41197e-07	-1.19229	-5.03233e-10	2.63279e-06	-1.23221	-5.03233e-10	1.66272e-07	-0.988341	-5.03233e-10
157094468	chr1:157094468:G:A	3.95963e-07	-1.52289e-10	-0.696584	4.94255e-06	-1.52289e-10	-0.602375	2.43182e-07	-1.52289e-10	-0.608157
157094474	chr1:157094474:G:A	3.6385e-07	-1.52289e-10	-0.781162	4.68591e-06	-1.52289e-10	-0.655695	2.88386e-07	-1.52289e-10	-0.437667
157094504	chr1:157094504:A:G	1.54519e-07	-1.63759	-5.03233e-10	1.77545e-06	-1.6262	-5.03233e-10	9.77234e-08	-1.51983	-5.03233e-10
157094508	chr1:157094508:C:T	1.24893e-06	-1.03334	1.48548	1.79373e-05	-1.03334	1.71997	1.21485e-06	-1.04849	2.04889
157094554	chr1:157094554:C:T	2.15589e-07	-1.52289e-10	-1.30453	2.48542e-06	-1.52289e-10	-1.28981	1.38641e-07	-1.52289e-10	-1.17008
157094646	chr1:157094646:C:T	1.08253e-06	-1.09374	1.40289	1.55084e-05	-1.09384	1.63497	1.04484e-06	-1.1083	1.95796
157095137	chr1:157095137:C:T	1.41759e-07	-0.69853	-1.02525	2.99025e-06	-0.489451	-0.615448	3.06065e-08	-1.53404	-1.14671
157095329	chr1:157095329:AG:A	1.73117e-07	-1.52289e-10	-1.52394	1.96554e-06	-1.52289e-10	-1.52449	9.73688e-08	-1.52289e-10	-1.52346
157095371	chr1:157095371:A:G	7.30417e-07	-1.52289e-10	-0.0842887	1.00864e-05	-1.52289e-10	0.11093	4.33031e-07	-1.52289e-10	-0.0311573
157095382	chr1:157095382:G:A	2.60987e-07	-0.586487	-0.526944	3.40141e-06	-0.450113	-0.525953	9.56106e-08	-1.18329	-0.358396
157096337	chr1:157096337:C:T	6.6859e-08	-1.0561	-1.41922	9.15206e-07	-0.812047	-1.47682	3.58222e-08	-1.11912	-1.40428
157096659	chr1:157096659:G:A	5.36285e-07	-0.393239	-5.03233e-10	7.47381e-06	-0.188852	-5.03233e-10	5.81976e-07	0.264463	-5.03233e-10
157096844	chr1:157096844:A:G	1.73034e-07	-1.52289e-10	-1.52442	1.97282e-06	-1.52289e-10	-1.52079	9.7259e-08	-1.52289e-10	-1.52459
157096868	chr1:157096868:G:A	3.34366e-08	-1.64638	-1.52187	3.9043e-07	-1.62129	-1.51947	1.85277e-08	-1.65805	-1.52464
157096881	chr1:157096881:T:C	4.78512e-08	-1.29442	-1.51539	6.77712e-07	-1.1964	-1.39288	1.78862e-08	-1.69394	-1.524
157096955	chr1:157096955:T:C	4.23314e-08	-1.54788	-1.3845	5.48111e-07	-1.6336	-1.16794	2.41783e-08	-1.69179	-1.22472
157097049	chr1:157097049:G:C	2.13171e-07	-1.52289e-10	-1.31581	2.71884e-06	-1.52289e-10	-1.20005	1.42003e-07	-1.52289e-10	-1.14612
157097158	chr1:157097158:T:C	2.23299e-07	-1.4527	0.18331	4.16683e-06	-1.34872	0.57562	1.34822e-07	-1.60183	0.403817
157097306	chr1:157097306:T:C	2.05266e-07	-1.3536	-5.03233e-10	2.30051e-06	-1.36712	-5.03233e-10	2.12781e-07	-0.741702	-5.03233e-10
157097907	chr1:157097907:T:C	4.09477e-08	-1.44221	-1.52339	5.23942e-07	-1.32669	-1.51994	1.89061e-08	-1.64348	-1.51901
157098016	chr1:157098016:G:A	3.093e-07	-1.52289e-10	-0.943591	3.56323e-06	-1.52289e-10	-0.92959	1.56479e-07	-1.52289e-10	-1.04905
157098126	chr1:157098126:T:G	9.88756e-08	-1.25452	-0.829521	1.13628e-06	-1.14705	-0.925445	5.91314e-08	-1.5378	-0.484407
157098232	chr1:157098232:G:C	3.03542e-07	-1.52289e-10	-0.962383	4.55837e-06	-1.52289e-10	-0.683291	1.74905e-07	-1.52289e-10	-0.937722
157098366	chr1:157098366:G:A	1.65725e-07	-1.56757	-5.03233e-10	1.98223e-06	-1.51603	-5.03233e-10	1.17061e-07	-1.33927	-5.03233e-10
157098375	chr1:157098375:T:C	4.25585e-08	-1.70125	-1.22578	6.243e-07	-1.71773	-0.953648	2.40783e-08	-1.6393	-1.28136
157098490	chr1:157098490:A:G	1.99435e-07	-1.52289e-10	-1.38242	2.49217e-06	-1.52289e-10	-1.2871	1.45503e-07	-1.52289e-10	-1.12177
157098880	chr1:157098880:C:T	1.80061e-07	-1.52289e-10	-1.48461	2.04965e-06	-1.52289e-10	-1.48259	9.82671e-08	-1.52289e-10	-1.51428
157099035	chr1:157099035:A:T	1.81236e-07	-1.52289e-10	-1.47811	2.03746e-06	-1.52289e-10	-1.48855	9.73511e-08	-1.52289e-10	-1.52364
157099176	chr1:157099176:T:C	1.95739e-07	-1.52289e-10	-1.40112	2.16724e-06	-1.52289e-10	-1.4268	1.27288e-07	-1.52289e-10	-1.25552
157099362	chr1:157099362:A:G	9.74687e-08	-1.71806	-0.380312	1.97238e-06	-1.67042	0.149407	4.13396e-08	-1.69219	-0.687954
157099423	chr1:157099423:G:A	3.52464e-07	-1.52289e-10	-0.812955	3.57501e-06	-1.52289e-10	-0.926289	2.75306e-07	-1.52289e-10	-0.484084
157099469	chr1:157099469:A:C	5.20772e-08	-1.42985	-1.29533	9.98978e-07	-1.13309	-1.06818	2.01322e-08	-1.71781	-1.38184
157099769	chr1:157099769:C:G	4.61849e-08	-1.52719	-1.31806	5.37213e-07	-1.43477	-1.38685	2.55808e-08	-1.68287	-1.17725
157099796	chr1:157099796:G:A	4.58517e-08	-1.53434	-1.31815	5.32681e-07	-1.44319	-1.3869	2.54988e-08	-1.68592	-1.17742
157099805	chr1:157099805:G:A	4.64951e-08	-1.55658	-1.28198	5.34488e-07	-1.46796	-1.35874	2.65684e-08	-1.69452	-1.12772
157100014	chr1:157100014:A:G	3.29753e-07	-1.52289e-10	-0.879559	3.97896e-06	-1.52289e-10	-0.819235	1.48012e-07	-1.52289e-10	-1.10468
157100090	chr1:157100090:A:G	8.5118e-08	-1.71512	-0.518744	1.61565e-06	-1.69464	-0.0258762	3.77873e-08	-1.67021	-0.799779
157100128	chr1:157100128:G:A	4.76755e-08	-1.50694	-1.30655	5.55878e-07	-1.41019	-1.37727	2.62152e-08	-1.67377	-1.16186
157100307	chr1:157100307:C:T	2.13578e-07	-1.52289e-10	-1.3139	2.52399e-06	-1.52289e-10	-1.27442	1.24e-07	-1.52289e-10	-1.28169
157100308	chr1:157100308:G:A	1.79769e-07	-1.37394	-0.112295	1.88022e-06	-1.39015	-0.178716	1.05777e-07	-1.59572	0.155089
157100478	chr1:157100478:A:G	4.44212e-08	-1.54781	-1.33637	5.15852e-07	-1.45956	-1.40263	2.47647e-08	-1.69199	-1.20056
157100527	chr1:157100527:C:T	3.09674e-07	-1.52289e-10	-0.942384	3.56501e-06	-1.52289e-10	-0.92909	1.5636e-07	-1.52289e-10	-1.04981
157100645	chr1:157100645:A:G	1.01264e-07	-1.70443	-0.355744	1.94753e-06	-1.70959	0.175898	4.48369e-08	-1.63893	-0.660004
157100714	chr1:157100714:C:T	2.12028e-07	-1.52289e-10	-1.32118	2.5564e-06	-1.52289e-10	-1.26166	1.24503e-07	-1.52289e-10	-1.27763
157100851	chr1:157100851:G:A	1.97508e-07	-1.52289e-10	-1.39213	2.68802e-06	-1.52289e-10	-1.21145	1.16744e-07	-1.52289e-10	-1.34198
157100866	chr1:157100866:G:A	4.58076e-08	-1.53055	-1.32291	5.32925e-07	-1.43886	-1.39077	2.53835e-08	-1.68428	-1.18359
157100977	chr1:157100977:A:G	8.18e-08	-1.35568	-0.917949	9.34749e-07	-1.2624	-1.00534	4.96502e-08	-1.5963	-0.600661
157100999	chr1:157100999:G:A	4.92031e-08	-1.53328	-1.24866	9.18782e-07	-1.28277	-1.00219	2.10261e-08	-1.71228	-1.34392
157101099	chr1:157101099:C:A	4.55079e-08	-1.54337	-1.31665	5.27306e-07	-1.45453	-1.3857	2.54533e-08	-1.68962	-1.1755
157101159	chr1:157101159:A:G	4.60229e-08	-1.52199	-1.32677	8.38754e-07	-1.26461	-1.11149	1.97318e-08	-1.71414	-1.4056
157101357	chr1:157101357:G:A	2.097e-07	-1.52289e-10	-1.33223	2.52518e-06	-1.52289e-10	-1.27394	1.23031e-07	-1.52289e-10	-1.28953
157101654	chr1:157101654:G:A	6.57956e-08	-1.33154	-1.15981	1.3247e-06	-1.05164	-0.867434	2.2952e-08	-1.71223	-1.25633
157101762	chr1:157101762:C:G	2.17148e-07	-1.52289e-10	-1.29733	2.57256e-06	-1.52289e-10	-1.25535	1.26202e-07	-1.52289e-10	-1.26408
157101784	chr1:157101784:C:T	2.28295e-07	-1.52289e-10	-1.24726	2.71589e-06	-1.52289e-10	-1.20114	1.3311e-07	-1.52289e-10	-1.21079
157101949	chr1:157101949:A:G	7.40508e-08	-1.13742	-1.23573	1.53653e-06	-0.794702	-0.976025	2.20753e-08	-1.68215	-1.32536
157101969	chr1:157101969:A:G	5.64752e-08	-1.42543	-1.21867	1.08259e-06	-1.1735	-0.947398	2.16854e-08	-1.71814	-1.30718
157101996	chr1:157101996:G:A	7.34338e-07	-1.52289e-10	-0.0789345	9.05446e-06	-1.52289e-10	0.00300111	4.08968e-07	-1.52289e-10	-0.0883303
157102269	chr1:157102269:A:G	2.26574e-07	-1.52289e-10	-1.25483	2.69611e-06	-1.52289e-10	-1.20845	1.321e-07	-1.52289e-10	-1.21841
157102278	chr1:157102278:G:A	1.73034e-07	-1.52289e-10	-1.52441	1.96986e-06	-1.52289e-10	-1.52229	9.94766e-08	-1.52289e-10	-1.50204
157102317	chr1:157102317:C:T	1.73038e-07	-1.52289e-10	-1.52439	1.96629e-06	-1.52289e-10	-1.52411	9.72733e-08	-1.52289e-10	-1.52444
157102330	chr1:157102330:C:T	4.07033e-08	-1.67925	-1.29235	5.57791e-07	-1.66239	-1.12163	2.13543e-08	-1.71781	-1.3229
157102353	chr1:157102353:G:A	2.19725e-07	-1.52289e-10	-1.28553	2.60516e-06	-1.52289e-10	-1.24276	1.27838e-07	-1.52289e-10	-1.2512
157102369	chr1:157102369:T:C	2.1268e-07	-1.52289e-10	-1.31811	2.51427e-06	-1.52289e-10	-1.27827	1.23449e-07	-1.52289e-10	-1.28614
157102374	chr1:157102374:T:C	2.26331e-07	-1.52289e-10	-1.2559	2.68895e-06	-1.52289e-10	-1.21111	1.31948e-07	-1.52289e-10	-1.21955
157102442	chr1:157102442:A:G	2.19373e-07	-1.52289e-10	-1.28713	2.6005e-06	-1.52289e-10	-1.24455	1.27621e-07	-1.52289e-10	-1.2529
157102613	chr1:157102613:G:C	2.19109e-07	-1.52289e-10	-1.28834	2.59699e-06	-1.52289e-10	-1.2459	1.27449e-07	-1.52289e-10	-1.25425
157102973	chr1:157102973:A:G	1.91359e-07	-1.52289e-10	-1.42375	2.22233e-06	-1.52289e-10	-1.4017	1.12577e-07	-1.52289e-10	-1.37833
157103306	chr1:157103306:G:A	1.03038e-07	-1.70822	-0.334579	2.00852e-06	-1.70522	0.202365	4.55052e-08	-1.64677	-0.637372
157103447	chr1:157103447:C:T	7.00665e-08	-1.56367	-0.864788	8.14745e-07	-1.63184	-0.773295	3.24841e-08	-1.64654	-0.974673
157103515	chr1:157103515:A:G	2.11027e-07	-1.52289e-10	-1.32592	2.54104e-06	-1.52289e-10	-1.26768	1.23731e-07	-1.52289e-10	-1.28385
157103691	chr1:157103691:C:T	3.22711e-07	-1.52289e-10	-0.901147	3.71708e-06	-1.52289e-10	-0.887319	1.62502e-07	-1.52289e-10	-1.01128
157103806	chr1:157103806:T:C	8.59241e-08	-1.48175	-0.742689	9.44874e-07	-1.51582	-0.741141	4.25951e-08	-1.64662	-0.703603
157104161	chr1:157104161:T:C	2.18226e-07	-1.52289e-10	-1.29237	2.37376e-06	-1.52289e-10	-1.33578	1.36091e-07	-1.52289e-10	-1.18864
157104637	chr1:157104637:C:T	2.56234e-07	-1.13181	-5.03233e-10	2.92453e-06	-1.12712	-5.03233e-10	9.43234e-08	-1.55524	-5.03233e-10
157104816	chr1:157104816:A:G	2.78444e-07	-1.29415	0.245462	2.81518e-06	-1.31673	0.151496	1.7246e-07	-1.54353	0.591725
157105444	chr1:157105444:C:G	4.00484e-07	-1.52289e-10	-0.685229	4.12653e-06	-1.52289e-10	-0.782819	2.9791e-07	-1.52289e-10	-0.405175
157106075	chr1:157106075:C:T	3.88839e-08	-1.49633	-1.521	3.93359e-07	-1.63414	-1.49914	2.49481e-08	-1.4013	-1.48387
157106406	chr1:157106406:T:C	9.95139e-07	-1.52289e-10	0.224978	1.03019e-05	-1.52289e-10	0.132072	3.68963e-07	-1.52289e-10	-0.191271
157106453	chr1:157106453:G:A	3.80256e-08	-1.5334	-1.50625	3.96869e-07	-1.65501	-1.4694	2.33082e-08	-1.44442	-1.50874
157106841	chr1:157106841:C:G	7.37508e-08	-1.65098	-0.72623	9.41833e-07	-1.70656	-0.553623	2.99193e-08	-1.66255	-1.04091
157106923	chr1:157106923:C:T	5.67726e-08	-1.14908	-1.48977	6.78843e-07	-1.29356	-1.29406	3.47368e-08	-1.05267	-1.5015
157107120	chr1:157107120:T:C	7.2764e-08	-1.62836	-0.762324	9.20015e-07	-1.69635	-0.587276	2.98261e-08	-1.64087	-1.06571
157107513	chr1:157107513:C:T	7.21248e-08	-1.62892	-0.770586	9.11457e-07	-1.69663	-0.596339	2.96117e-08	-1.64153	-1.07227
157107617	chr1:157107617:G:C	1.80551e-07	-1.52289e-10	-1.48189	2.31736e-06	-1.52289e-10	-1.35983	1.04991e-07	-1.52289e-10	-1.44809
157107717	chr1:157107717:G:A	6.67512e-08	-1.64911	-0.827826	8.41008e-07	-1.70546	-0.667948	2.77145e-08	-1.66013	-1.11988
157107948	chr1:157107948:C:G	2.16169e-07	-1.52289e-10	-1.30184	2.35239e-06	-1.52289e-10	-1.34482	1.44395e-07	-1.52289e-10	-1.12942
157108178	chr1:157108178:C:T	6.45957e-08	-1.71306	-0.796697	1.03634e-06	-1.69691	-0.467651	3.48661e-08	-1.70757	-0.842881
157108246	chr1:157108246:G:A	1.75107e-07	-1.52289e-10	-1.5125	1.96899e-06	-1.52289e-10	-1.52274	1.03165e-07	-1.52289e-10	-1.46564
157108291	chr1:157108291:G:T	1.42557e-07	-1.71816	-5.03233e-10	1.62437e-06	-1.71514	-5.03233e-10	8.54755e-08	-1.65374	-5.03233e-10
157108699	chr1:157108699:C:G	4.1169e-08	-1.5064	-1.45382	6.35332e-07	-1.33805	-1.31582	1.96421e-08	-1.71241	-1.41189
157108856	chr1:157108856:G:A	2.54309e-07	-1.13935	-5.03233e-10	2.89046e-06	-1.13884	-5.03233e-10	9.4128e-08	-1.55731	-5.03233e-10
157109131	chr1:157109131:C:T	2.14571e-07	-1.52289e-10	-1.30926	2.34601e-06	-1.52289e-10	-1.34754	1.44577e-07	-1.52289e-10	-1.12815
157109163	chr1:157109163:A:C	4.87318e-07	-1.52289e-10	-0.488986	4.78926e-06	-1.52289e-10	-0.633879	2.3632e-07	-1.52289e-10	-0.63678
157109230	chr1:157109230:C:T	1.95897e-07	-1.52289e-10	-1.40032	2.14905e-06	-1.52289e-10	-1.43523	1.24309e-07	-1.52289e-10	-1.2792
157109338	chr1:157109338:G:A	4.64251e-08	-1.48418	-1.35588	5.84421e-07	-1.48384	-1.25355	3.43297e-08	-1.30237	-1.26358
157109941	chr1:157109941:C:A	1.73023e-07	-1.52289e-10	-1.52448	1.96685e-06	-1.52289e-10	-1.52382	9.72555e-08	-1.52289e-10	-1.52463
157109998	chr1:157109998:A:G	2.30253e-07	-1.66063	0.421907	3.85596e-06	-1.69329	0.842652	1.40306e-07	-1.56335	0.405206
157110357	chr1:157110357:C:T	3.9441e-07	-1.52289e-10	-0.700512	3.79091e-06	-1.52289e-10	-0.867649	2.1263e-07	-1.52289e-10	-0.742412
157110382	chr1:157110382:A:G	2.17393e-07	-1.52289e-10	-1.2962	2.33775e-06	-1.52289e-10	-1.35107	1.18915e-07	-1.52289e-10	-1.32356
157110475	chr1:157110475:G:A	1.73054e-07	-1.52289e-10	-1.5243	1.97294e-06	-1.52289e-10	-1.52073	9.73256e-08	-1.52289e-10	-1.5239
157110618	chr1:157110618:C:T	1.49836e-07	-0.75987	-0.908494	2.33074e-06	-0.674592	-0.679479	8.57035e-08	-0.758668	-0.892405
157110690	chr1:157110690:C:T	1.89131e-07	-1.52289e-10	-1.43547	2.10366e-06	-1.52289e-10	-1.45658	1.06181e-07	-1.52289e-10	-1.43682
157110875	chr1:157110875:C:T	3.53903e-07	-1.52289e-10	-0.80888	3.44069e-06	-1.52289e-10	-0.964583	1.92507e-07	-1.52289e-10	-0.841835
157110937	chr1:157110937:T:C	1.73208e-07	-1.52289e-10	-1.52341	1.97826e-06	-1.52289e-10	-1.51804	9.74505e-08	-1.52289e-10	-1.52262
157111111	chr1:157111111:C:T	6.31031e-07	-1.52289e-10	-0.230549	6.41497e-06	-1.52289e-10	-0.341622	5.05147e-07	-1.52289e-10	0.122882
157111157	chr1:157111157:G:A	4.15869e-08	-1.47844	-1.47167	4.24927e-07	-1.68335	-1.37274	4.42339e-08	-0.893346	-1.41913
157111318	chr1:157111318:A:G	1.50324e-07	-1.66511	-5.03233e-10	1.76324e-06	-1.6331	-5.03233e-10	1.0677e-07	-1.43129	-5.03233e-10
157111589	chr1:157111589:G:C	1.74042e-07	-1.52289e-10	-1.51861	1.96701e-06	-1.52289e-10	-1.52374	9.77087e-08	-1.52289e-10	-1.51998
157112040	chr1:157112040:A:C	1.54182e-07	-1.63977	-5.03233e-10	1.63621e-06	-1.70787	-5.03233e-10	9.2712e-08	-1.57247	-5.03233e-10
157112052	chr1:157112052:C:T	3.83005e-07	-1.52289e-10	-0.729855	4.69661e-06	-1.52289e-10	-0.653415	1.72116e-07	-1.52289e-10	-0.953799
157112225	chr1:157112225:C:T	7.848e-08	-1.48463	-0.830426	9.47618e-07	-1.56256	-0.691498	6.85829e-08	-1.27672	-0.597206
157112340	chr1:157112340:C:T	2.06311e-07	-1.52289e-10	-1.34852	2.27206e-06	-1.52289e-10	-1.37957	1.15483e-07	-1.52289e-10	-1.35284
157112409	chr1:157112409:G:A	6.97574e-07	-1.52289e-10	-0.130296	7.34672e-06	-1.52289e-10	-0.206002	5.45797e-07	-1.52289e-10	0.20028
157112610	chr1:157112610:C:T	1.77789e-07	-1.52289e-10	-1.49731	1.99372e-06	-1.52289e-10	-1.51025	9.98723e-08	-1.52289e-10	-1.49807
157112667	chr1:157112667:T:G	3.68431e-08	-1.54975	-1.52149	4.81692e-07	-1.46286	-1.46785	1.95216e-08	-1.61567	-1.51478
157112756	chr1:157112756:A:G	7.03113e-08	-1.61102	-0.813949	8.63609e-07	-1.64214	-0.704754	5.95322e-08	-1.46039	-0.555061
157113287	chr1:157113287:T:C	3.92633e-08	-1.67709	-1.33052	4.40945e-07	-1.71353	-1.30557	2.01419e-08	-1.63915	-1.46002
157113315	chr1:157113315:C:T	2.3994e-07	-1.52289e-10	-1.19752	2.6095e-06	-1.52289e-10	-1.2411	1.35103e-07	-1.52289e-10	-1.19593
157113434	chr1:157113434:G:A	2.03854e-07	-1.52289e-10	-1.3605	2.37615e-06	-1.52289e-10	-1.33477	1.20795e-07	-1.52289e-10	-1.30787
157113439	chr1:157113439:A:G	2.12731e-07	-1.52289e-10	-1.31788	3.04281e-06	-1.52289e-10	-1.08747	1.23633e-07	-1.52289e-10	-1.28465
157113750	chr1:157113750:C:T	3.57188e-07	-1.3042	0.504563	6.70341e-06	-1.53805	1.24041	3.39328e-07	-0.99004	0.71504
157114025	chr1:157114025:A:G	3.84633e-08	-1.50751	-1.52069	5.05002e-07	-1.41137	-1.47208	2.02431e-08	-1.58057	-1.51358
157114089	chr1:157114089:C:A	3.24858e-07	-1.52289e-10	-0.894516	3.94944e-06	-1.52289e-10	-0.826682	1.49966e-07	-1.52289e-10	-1.09156
157114129	chr1:157114129:A:T	6.3643e-08	-1.67731	-0.847307	7.80985e-07	-1.69301	-0.754447	5.20004e-08	-1.5805	-0.570211
157114331	chr1:157114331:G:A	2.63245e-07	-1.52289e-10	-1.10482	4.26441e-06	-1.52289e-10	-0.749952	1.42413e-07	-1.52289e-10	-1.14324
157114465	chr1:157114465:C:T	1.82541e-07	-1.52289e-10	-1.47093	2.03137e-06	-1.52289e-10	-1.49154	1.02345e-07	-1.52289e-10	-1.47362
157114466	chr1:157114466:G:A	2.36979e-07	-1.52289e-10	-1.20993	2.70912e-06	-1.52289e-10	-1.20363	1.40126e-07	-1.52289e-10	-1.15942
157114486	chr1:157114486:A:G	1.73459e-07	-1.52289e-10	-1.52196	1.96615e-06	-1.52289e-10	-1.52418	1.01152e-07	-1.52289e-10	-1.48534
157114495	chr1:157114495:T:C	4.10425e-08	-1.63907	-1.32423	4.51528e-07	-1.69664	-1.29873	2.12335e-08	-1.58932	-1.45707
157115011	chr1:157115011:G:A	4.67934e-08	-1.68044	-1.15172	5.1684e-07	-1.71147	-1.14881	2.293e-08	-1.70143	-1.26809
157115531	chr1:157115531:C:A	3.54348e-07	-1.52289e-10	-0.807625	3.53704e-06	-1.52289e-10	-0.936965	1.82797e-07	-1.52289e-10	-0.893592
157115803	chr1:157115803:G:A	1.73092e-07	-1.52289e-10	-1.52408	1.96541e-06	-1.52289e-10	-1.52455	9.85775e-08	-1.52289e-10	-1.51112
157116339	chr1:157116339:G:A	7.72725e-08	-1.26681	-1.06376	8.18271e-07	-1.13418	-1.26664	5.1637e-08	-1.33453	-0.823202
157116898	chr1:157116898:T:C	1.90654e-07	-1.52289e-10	-1.42744	2.10116e-06	-1.52289e-10	-1.45777	1.01252e-07	-1.52289e-10	-1.48435
157117568	chr1:157117568:T:C	2.11097e-07	-1.52289e-10	-1.32559	2.29804e-06	-1.52289e-10	-1.3682	1.18539e-07	-1.52289e-10	-1.32673
157117673	chr1:157117673:A:G	1.74973e-07	-1.51327	-5.03233e-10	2.11225e-06	-1.4525	-5.03233e-10	9.32614e-08	-1.56656	-5.03233e-10
157117766	chr1:157117766:C:A	1.78783e-07	-1.52289e-10	-1.49173	2.16117e-06	-1.52289e-10	-1.42961	1.00917e-07	-1.52289e-10	-1.48766
157117779	chr1:157117779:G:A	5.43688e-07	-1.52289e-10	-0.379528	7.09007e-06	-1.52289e-10	-0.241561	3.36143e-07	-1.52289e-10	-0.284429
157118226	chr1:157118226:AG:A	4.6746e-08	-1.51387	-1.31931	4.77172e-07	-1.56146	-1.37867	2.33838e-08	-1.59098	-1.35894
157118507	chr1:157118507:G:A	1.79725e-07	-1.52289e-10	-1.48648	2.05338e-06	-1.52289e-10	-1.48077	1.06075e-07	-1.52289e-10	-1.43782
157118898	chr1:157118898:G:A	4.8787e-07	-1.52289e-10	-0.487855	8.82566e-06	-1.52289e-10	-0.0225926	3.02734e-07	-1.52289e-10	-0.389113
157119286	chr1:157119286:C:A	7.86618e-07	-1.52289e-10	-0.0101612	8.97139e-06	-1.52289e-10	-0.00621507	3.86444e-07	-1.52289e-10	-0.144979
157119355	chr1:157119355:C:T	8.93592e-08	-0.878841	-1.3064	9.42866e-07	-0.891383	-1.3677	1.06267e-07	-0.151635	-1.28438
157119738	chr1:157119738:C:T	5.36168e-08	-1.17142	-1.52462	6.07181e-07	-1.17805	-1.52114	2.58957e-08	-1.3244	-1.52349
157120344	chr1:157120344:G:A	8.4963e-08	-1.51288	-0.722812	8.98209e-07	-1.50286	-0.804746	1.11946e-07	-0.69024	-0.693708
157120529	chr1:157120529:C:A	2.13349e-07	-1.31498	-5.03233e-10	2.57439e-06	-1.25464	-5.03233e-10	9.1137e-08	-1.5896	-5.03233e-10
157120617	chr1:157120617:A:T	1.84129e-07	-1.52289e-10	-1.46227	2.10682e-06	-1.52289e-10	-1.45508	1.01838e-07	-1.52289e-10	-1.47858
157120635	chr1:157120635:C:G	2.10815e-07	-1.52289e-10	-1.32692	2.51119e-06	-1.52289e-10	-1.2795	1.21098e-07	-1.52289e-10	-1.30537
157122111	chr1:157122111:A:G	3.76255e-07	-1.52289e-10	-0.747636	3.88908e-06	-1.52289e-10	-0.842083	1.94517e-07	-1.52289e-10	-0.831446
157123043	chr1:157123043:G:A	2.1281e-07	-1.52289e-10	-1.31751	2.53592e-06	-1.52289e-10	-1.2697	1.22209e-07	-1.52289e-10	-1.29624
157123857	chr1:157123857:AC:A	5.04893e-08	-1.23164	-1.5245	5.72396e-07	-1.23939	-1.51879	2.44534e-08	-1.38087	-1.52432
157124922	chr1:157124922:G:A	3.83082e-07	-1.52289e-10	-0.729656	4.4627e-06	-1.52289e-10	-0.704503	2.06026e-07	-1.52289e-10	-0.773965
157125123	chr1:157125123:T:C	2.39792e-07	-1.52289e-10	-1.19813	2.5631e-06	-1.52289e-10	-1.25904	1.37151e-07	-1.52289e-10	-1.18088
157125678	chr1:157125678:A:G	1.06666e-07	-1.38039	-0.627812	9.95533e-07	-1.33835	-0.866383	1.58637e-07	-0.400181	-0.635168
157126061	chr1:157126061:A:G	2.22187e-07	-1.27439	-5.03233e-10	2.39012e-06	-1.32891	-5.03233e-10	9.72874e-08	-1.5243	-5.03233e-10
157126461	chr1:157126461:A:G	1.19757e-07	-1.56582	-0.326615	2.893e-06	-1.20165	0.0636907	5.45492e-08	-1.67248	-0.430386
157126508	chr1:157126508:A:G	1.73064e-07	-1.52289e-10	-1.52424	2.00335e-06	-1.52289e-10	-1.50544	9.73528e-08	-1.52289e-10	-1.52363
157127196	chr1:157127196:A:G	1.75743e-07	-1.52289e-10	-1.50888	1.98654e-06	-1.52289e-10	-1.51386	1.01741e-07	-1.52289e-10	-1.47953
157127419	chr1:157127419:C:T	1.84712e-07	-1.52289e-10	-1.4591	2.06527e-06	-1.52289e-10	-1.475	1.13246e-07	-1.52289e-10	-1.3724
157132096	chr1:157132096:A:G	2.06854e-07	-1.52289e-10	-1.34589	2.23758e-06	-1.52289e-10	-1.39486	1.17629e-07	-1.52289e-10	-1.33443
157132133	chr1:157132133:C:G	4.40376e-08	-1.69746	-1.1954	7.72975e-07	-1.63141	-0.826356	2.47288e-08	-1.71762	-1.17637
157132367	chr1:157132367:A:C	2.94024e-07	-1.52289e-10	-0.994243	3.98202e-06	-1.52289e-10	-0.818466	1.9064e-07	-1.52289e-10	-0.851578
157132836	chr1:157132836:G:A	4.55973e-07	-1.52289e-10	-0.55547	5.10273e-06	-1.52289e-10	-0.57048	1.91126e-07	-1.52289e-10	-0.849035
157135308	chr1:157135308:C:A	2.71485e-07	-1.52289e-10	-1.074	2.931e-06	-1.52289e-10	-1.12491	1.82221e-07	-1.52289e-10	-0.896744
157135998	chr1:157135998:T:C	6.23986e-08	-1.11845	-1.42591	6.79183e-07	-1.13011	-1.45702	3.04389e-08	-1.28056	-1.40568
157136360	chr1:157136360:C:T	2.51539e-07	-1.52289e-10	-1.1503	2.71651e-06	-1.52289e-10	-1.20091	1.63892e-07	-1.52289e-10	-1.00276
157137822	chr1:157137822:C:T	8.83517e-08	-0.81712	-1.37946	1.19991e-06	-0.796108	-1.2219	3.8424e-08	-1.08326	-1.37002
157138225	chr1:157138225:G:C	1.73299e-07	-1.52289e-10	-1.52289	1.96861e-06	-1.52289e-10	-1.52293	9.90661e-08	-1.52289e-10	-1.50618
157138367	chr1:157138367:G:C	1.42876e-07	-1.71593	-5.03233e-10	1.63154e-06	-1.71073	-5.03233e-10	8.75944e-08	-1.62925	-5.03233e-10
157138448	chr1:157138448:G:A	1.43071e-07	-1.71456	-5.03233e-10	1.61972e-06	-1.718	-5.03233e-10	8.13834e-08	-1.70279	-5.03233e-10
157138552	chr1:157138552:T:TC	1.99221e-07	-1.52289e-10	-1.38349	2.36663e-06	-1.52289e-10	-1.33879	1.143e-07	-1.52289e-10	-1.36314
157138677	chr1:157138677:G:C	1.79118e-07	-1.52289e-10	-1.48986	1.99084e-06	-1.52289e-10	-1.5117	1.0202e-07	-1.52289e-10	-1.4768
157138709	chr1:157138709:C:T	8.60346e-08	-1.45833	-0.764823	2.02185e-06	-1.05018	-0.446062	4.05141e-08	-1.59184	-0.808476
157138759	chr1:157138759:AGGCAGAAC:A	1.81602e-07	-1.52289e-10	-1.47609	2.07578e-06	-1.52289e-10	-1.46992	1.0054e-07	-1.52289e-10	-1.49141
157138777	chr1:157138777:G:T	5.62361e-08	-1.38317	-1.26517	1.20898e-06	-0.943367	-1.06711	2.67651e-08	-1.53872	-1.27615
157139057	chr1:157139057:C:T	1.84442e-07	-1.52289e-10	-1.46057	2.06077e-06	-1.52289e-10	-1.47718	1.12657e-07	-1.52289e-10	-1.37761
157139180	chr1:157139180:C:T	1.90701e-07	-1.52289e-10	-1.4272	2.21365e-06	-1.52289e-10	-1.40561	1.21972e-07	-1.52289e-10	-1.29817
157139182	chr1:157139182:C:G	6.78334e-07	-1.18731	1.02904	7.01137e-06	-1.18319	0.930464	1.12819e-06	-0.0201656	0.946572
157139687	chr1:157139687:G:A	2.60722e-06	-1.52289e-10	1.18814	4.40953e-05	-1.52289e-10	1.5861	1.27013e-06	-1.52289e-10	1.04491
157140434	chr1:157140434:G:C	2.18272e-07	-1.52289e-10	-1.29216	2.60887e-06	-1.52289e-10	-1.24134	1.25176e-07	-1.52289e-10	-1.27225
157141541	chr1:157141541:T:TC	3.89101e-07	-1.52289e-10	-0.714066	4.37743e-06	-1.52289e-10	-0.723794	2.03182e-07	-1.52289e-10	-0.787862
157143237	chr1:157143237:G:T	3.11534e-06	-1.52289e-10	1.36619	5.352e-05	-1.52289e-10	1.7798	1.50252e-06	-1.52289e-10	1.21293
157143259	chr1:157143259:AAT:A	1.78268e-07	-1.52289e-10	-1.49462	2.15329e-06	-1.52289e-10	-1.43326	1.04181e-07	-1.52289e-10	-1.45584
157143835	chr1:157143835:G:A	5.15489e-06	-1.52289e-10	1.8698	0.000166489	-1.52289e-10	2.91467	2.49551e-06	-1.52289e-10	1.72028
157143854	chr1:157143854:C:T	1.85818e-07	-1.52289e-10	-1.45314	2.10131e-06	-1.52289e-10	-1.45769	1.04406e-07	-1.52289e-10	-1.45368
157144086	chr1:157144086:A:G	4.25414e-07	-1.35889	0.734053	3.73062e-06	-1.32877	0.44509	5.69089e-07	-0.341331	0.583401
157145059	chr1:157145059:T:C	7.35976e-08	-1.64692	-0.732374	1.03149e-06	-1.71467	-0.454581	4.1592e-08	-1.64129	-0.732771
157145238	chr1:157145238:C:T	1.73003e-07	-1.52289e-10	-1.5246	1.97211e-06	-1.52289e-10	-1.52115	9.72546e-08	-1.52289e-10	-1.52463
157145628	chr1:157145628:G:A	1.82357e-07	-1.52289e-10	-1.47194	2.23556e-06	-1.52289e-10	-1.39577	1.07598e-07	-1.52289e-10	-1.42356
157146193	chr1:157146193:T:G	2.19061e-07	-1.52289e-10	-1.28855	2.40479e-06	-1.52289e-10	-1.32279	1.41836e-07	-1.52289e-10	-1.14729
157146243	chr1:157146243:G:A	1.89971e-07	-1.52289e-10	-1.43103	2.08729e-06	-1.52289e-10	-1.46439	1.0111e-07	-1.52289e-10	-1.48575
157146430	chr1:157146430:A:C	1.43915e-07	-1.70868	-5.03233e-10	1.67696e-06	-1.68327	-5.03233e-10	8.20836e-08	-1.69423	-5.03233e-10
157147205	chr1:157147205:A:G	9.93994e-07	-1.52289e-10	0.223828	1.01221e-05	-1.52289e-10	0.114466	5.86702e-07	-1.52289e-10	0.272551
157147835	chr1:157147835:A:T	8.44592e-08	-1.39528	-0.846356	9.70419e-07	-1.57341	-0.656871	5.19323e-08	-1.38575	-0.766271
157148560	chr1:157148560:G:A	1.74382e-07	-1.52289e-10	-1.51665	1.9712e-06	-1.52289e-10	-1.52161	1.05633e-07	-1.52289e-10	-1.442
157148629	chr1:157148629:T:C	8.21864e-08	-1.45276	-0.816151	9.32295e-07	-1.56066	-0.709698	5.43423e-08	-1.46678	-0.639879
157149406	chr1:157149406:C:G	1.7945e-07	-1.52289e-10	-1.48801	2.08392e-06	-1.52289e-10	-1.46601	1.01057e-07	-1.52289e-10	-1.48629
157149854	chr1:157149854:T:C	1.80321e-07	-1.52289e-10	-1.48316	1.99807e-06	-1.52289e-10	-1.50807	1.0177e-07	-1.52289e-10	-1.47925
157150068	chr1:157150068:A:T	1.0627e-07	-1.70982	-0.302093	1.65466e-06	-1.68533	-0.0113306	6.57812e-08	-1.65868	-0.256952
157151897	chr1:157151897:A:G	2.35623e-07	-1.52289e-10	-1.21567	2.96049e-06	-1.52289e-10	-1.1149	1.27442e-07	-1.52289e-10	-1.2543
157151931	chr1:157151931:C:A	1.97516e-07	-1.52289e-10	-1.39209	2.30604e-06	-1.52289e-10	-1.36472	1.14475e-07	-1.52289e-10	-1.36161
157152027	chr1:157152027:G:A	6.15719e-08	-1.63097	-0.926729	5.8804e-07	-1.6002	-1.13102	3.38572e-08	-1.71813	-0.861684
157152758	chr1:157152758:G:A	2.41372e-07	-1.52289e-10	-1.19156	2.53231e-06	-1.52289e-10	-1.27112	1.40629e-07	-1.52289e-10	-1.15584
157152828	chr1:157152828:A:G	7.23944e-08	-1.68536	-0.710413	8.96344e-07	-1.71449	-0.595199	5.14701e-08	-1.63185	-0.529113
157153287	chr1:157153287:A:G	3.54737e-07	-1.52289e-10	-0.806526	4.10932e-06	-1.52289e-10	-0.786998	1.90633e-07	-1.52289e-10	-0.851615
157153338	chr1:157153338:A:T	1.23287e-05	-1.12749	3.86927	8.52716e-05	-1.06258	3.30816	1.82275e-05	-0.036908	3.74563
157153866	chr1:157153866:G:A	1.7879e-07	-1.52289e-10	-1.49169	2.12017e-06	-1.52289e-10	-1.44876	1.0178e-07	-1.52289e-10	-1.47915
157154043	chr1:157154043:G:A	1.89612e-07	-1.43292	-5.03233e-10	2.15149e-06	-1.43409	-5.03233e-10	9.66951e-08	-1.5304	-5.03233e-10
157154096	chr1:157154096:A:C	7.27877e-07	-1.52289e-10	-0.0877723	6.04466e-06	-1.52289e-10	-0.401081	3.92624e-07	-1.52289e-10	-0.129115
157154184	chr1:157154184:C:T	3.62006e-07	-1.52289e-10	-0.786243	3.96817e-06	-1.52289e-10	-0.821951	1.80754e-07	-1.52289e-10	-0.904831
157154675	chr1:157154675:T:C	1.79667e-07	-1.52289e-10	-1.4868	1.98683e-06	-1.52289e-10	-1.51372	1.00875e-07	-1.52289e-10	-1.48809
157154857	chr1:157154857:C:T	3.01536e-07	-1.52289e-10	-0.969015	3.57914e-06	-1.52289e-10	-0.925135	1.67185e-07	-1.52289e-10	-0.982867
157154991	chr1:157154991:C:T	1.05183e-07	-1.63872	-0.383485	1.26689e-06	-1.69047	-0.273213	8.05883e-08	-1.56357	-0.149043
157155106	chr1:157155106:C:A	2.13058e-07	-1.52289e-10	-1.31634	2.32346e-06	-1.52289e-10	-1.3572	1.22253e-07	-1.52289e-10	-1.29588
157155629	chr1:157155629:C:T	1.77418e-07	-1.52289e-10	-1.49939	2.04554e-06	-1.52289e-10	-1.4846	1.00776e-07	-1.52289e-10	-1.48907
157155745	chr1:157155745:A:G	2.27743e-07	-1.52289e-10	-1.24969	2.46928e-06	-1.52289e-10	-1.29633	1.31237e-07	-1.52289e-10	-1.22496
157156067	chr1:157156067:G:A	2.31526e-07	-1.52289e-10	-1.23321	2.72218e-06	-1.52289e-10	-1.19882	1.18444e-07	-1.52289e-10	-1.32753
157156319	chr1:157156319:A:G	1.05126e-06	0.393165	-0.113327	2.08747e-05	1.42978	-0.591498	2.41099e-07	-0.338057	-0.278702
157157415	chr1:157157415:C:T	2.13017e-07	-1.52289e-10	-1.31653	2.36232e-06	-1.52289e-10	-1.34061	1.30792e-07	-1.52289e-10	-1.22836
157157506	chr1:157157506:C:T	2.6252e-07	-1.39378	0.286204	3.39009e-06	-1.46626	0.486863	2.46042e-07	-1.0417	0.445236
157158067	chr1:157158067:T:C	1.81095e-07	-1.52289e-10	-1.47888	2.02093e-06	-1.52289e-10	-1.4967	1.02988e-07	-1.52289e-10	-1.46735
157158096	chr1:157158096:C:T	1.43728e-07	-1.70998	-5.03233e-10	1.62297e-06	-1.716	-5.03233e-10	8.01544e-08	-1.71801	-5.03233e-10
157158262	chr1:157158262:G:A	2.61048e-05	-1.52289e-10	3.49197	0.000413293	-1.52289e-10	3.8239	2.16233e-05	-1.52289e-10	3.87956
157158268	chr1:157158268:C:A	3.47326e-05	-1.52289e-10	3.77753	0.000550748	-1.52289e-10	4.11102	2.74897e-05	-1.52289e-10	4.1196
157158328	chr1:157158328:G:A	4.8126e-07	-0.307091	-0.194406	5.29794e-06	-0.327447	-0.20549	7.69575e-07	0.557821	-0.0139483
157158545	chr1:157158545:T:C	2.33518e-07	-1.52289e-10	-1.22465	2.58352e-06	-1.52289e-10	-1.2511	1.77982e-07	-1.52289e-10	-0.920281
157158722	chr1:157158722:A:G	1.98256e-07	-1.52289e-10	-1.38834	2.14825e-06	-1.52289e-10	-1.4356	1.14234e-07	-1.52289e-10	-1.36372
157158914	chr1:157158914:T:C	2.70366e-05	-1.52289e-10	3.52704	0.000426846	-1.52289e-10	3.85617	2.11934e-05	-1.52289e-10	3.85948
157159083	chr1:157159083:G:A	3.42163e-05	-1.52289e-10	3.76255	0.000543391	-1.52289e-10	4.09757	2.71489e-05	-1.52289e-10	4.10713
157159497	chr1:157159497:G:A	1.74113e-07	-1.52289e-10	-1.5182	1.97375e-06	-1.52289e-10	-1.52032	9.78742e-08	-1.52289e-10	-1.51828
157159544	chr1:157159544:A:G	1.76208e-07	-1.52289e-10	-1.50624	1.99414e-06	-1.52289e-10	-1.51004	9.90262e-08	-1.52289e-10	-1.50658
157159968	chr1:157159968:C:A	1.74218e-07	-1.52289e-10	-1.5176	1.97464e-06	-1.52289e-10	-1.51987	9.79191e-08	-1.52289e-10	-1.51782
157160025	chr1:157160025:G:A	2.00504e-07	-1.52289e-10	-1.37707	2.20674e-06	-1.52289e-10	-1.40874	1.15468e-07	-1.52289e-10	-1.35298
157160030	chr1:157160030:C:T	2.4748e-07	-1.52289e-10	-1.16657	2.8898e-06	-1.52289e-10	-1.13907	1.18141e-07	-1.52289e-10	-1.33008
157160129	chr1:157160129:C:T	1.76261e-07	-1.52289e-10	-1.50594	1.99466e-06	-1.52289e-10	-1.50978	9.90525e-08	-1.52289e-10	-1.50632
157160162	chr1:157160162:C:T	3.27176e-07	-1.52289e-10	-0.887407	7.02878e-06	-1.52289e-10	-0.250243	1.70784e-07	-1.52289e-10	-0.961565
157160552	chr1:157160552:C:T	1.64753e-07	-1.57345	-5.03233e-10	1.99553e-06	-1.50935	-5.03233e-10	1.09025e-07	-1.41039	-5.03233e-10
157160690	chr1:157160690:G:A	1.73108e-07	-1.52289e-10	-1.52399	1.97017e-06	-1.52289e-10	-1.52214	9.91886e-08	-1.52289e-10	-1.50494
157160775	chr1:157160775:A:G	2.88366e-05	-1.52289e-10	3.5915	0.00045362	-1.52289e-10	3.917	2.2483e-05	-1.52289e-10	3.91855
157160806	chr1:157160806:T:A	5.71956e-07	-0.233813	-0.095029	6.28094e-06	-0.253943	-0.108793	9.33334e-07	0.650316	0.0864807
157160870	chr1:157160870:G:A	2.59236e-07	-1.52289e-10	-1.12016	3.09375e-06	-1.52289e-10	-1.07087	1.56528e-07	-1.52289e-10	-1.04873
157160928	chr1:157160928:A:G	5.8482e-07	-0.244632	-0.0619673	6.4224e-06	-0.264496	-0.0759682	9.53554e-07	0.636829	0.1214
157160979	chr1:157160979:A:G	5.81214e-06	-1.52289e-10	1.9898	8.48189e-05	-1.52289e-10	2.24026	4.3245e-06	-1.52289e-10	2.27009
157160986	chr1:157160986:G:A	5.93673e-07	-0.229172	-0.0624027	6.51602e-06	-0.249492	-0.0765008	9.71952e-07	0.656104	0.121236
157161210	chr1:157161210:C:T	8.83424e-07	0.105902	-5.03233e-10	8.10376e-06	-0.107928	-5.03233e-10	4.64701e-07	0.0394277	-5.03233e-10
157161470	chr1:157161470:G:A	5.98597e-06	-1.52289e-10	2.01927	8.73169e-05	-1.52289e-10	2.26929	4.45362e-06	-1.52289e-10	2.29951
157161675	chr1:157161675:C:T	3.90729e-07	-1.52289e-10	-0.709889	4.27125e-06	-1.52289e-10	-0.748349	1.98546e-07	-1.52289e-10	-0.810947
157161784	chr1:157161784:T:C	6.15858e-06	-1.52289e-10	2.0477	8.99136e-05	-1.52289e-10	2.29859	4.57845e-06	-1.52289e-10	2.32715
157161788	chr1:157161788:G:A	6.08629e-06	-1.52289e-10	2.03589	8.88449e-05	-1.52289e-10	2.28664	4.52144e-06	-1.52289e-10	2.31462
157161893	chr1:157161893:A:G	1.96732e-07	-1.52289e-10	-1.39606	2.21948e-06	-1.52289e-10	-1.40298	1.05018e-07	-1.52289e-10	-1.44784
157161965	chr1:157161965:G:A	2.05877e-07	-1.52289e-10	-1.35063	2.25759e-06	-1.52289e-10	-1.38596	1.18721e-07	-1.52289e-10	-1.32519
157162370	chr1:157162370:A:AT	4.48293e-06	-1.52289e-10	1.73013	6.58371e-05	-1.52289e-10	1.98693	3.63786e-06	-1.52289e-10	2.09718
157162597	chr1:157162597:A:G	4.93386e-06	-1.52289e-10	1.82597	7.27898e-05	-1.52289e-10	2.08732	4.02956e-06	-1.52289e-10	2.19945
157162653	chr1:157162653:C:T	2.24987e-07	-1.52289e-10	-1.26186	2.45172e-06	-1.52289e-10	-1.30347	1.31295e-07	-1.52289e-10	-1.22452
157162898	chr1:157162898:T:C	6.83134e-06	-1.52289e-10	2.15137	0.000101939	-1.52289e-10	2.42412	5.66378e-06	-1.52289e-10	2.53988
157162941	chr1:157162941:G:A	2.93134e-06	0.14604	1.15927	2.66379e-05	0.165954	0.916126	7.65724e-06	1.13576	1.70568
157163087	chr1:157163087:G:T	2.43066e-07	-1.07607	-0.1085	3.00492e-06	-1.23655	0.136551	2.37125e-07	-0.599628	-0.0337508
157163254	chr1:157163254:G:T	8.95256e-08	-0.726622	-1.45676	1.1998e-06	-0.678386	-1.33972	3.96133e-08	-0.973432	-1.44937
157163310	chr1:157163310:G:A	8.58266e-06	-1.52289e-10	2.37959	0.00012878	-1.52289e-10	2.65785	7.18022e-06	-1.52289e-10	2.77712
157163330	chr1:157163330:G:A	3.75269e-05	-1.52289e-10	3.85491	0.000401453	-1.52289e-10	3.79483	4.79963e-05	-1.52289e-10	4.67691
157163346	chr1:157163346:G:A	3.92345e-05	-1.52289e-10	3.89941	0.000419885	-1.52289e-10	3.83973	5.03926e-05	-1.52289e-10	4.72563
157163359	chr1:157163359:C:T	8.52827e-06	-1.52289e-10	2.37324	0.000127972	-1.52289e-10	2.65155	7.13465e-06	-1.52289e-10	2.77075
157163685	chr1:157163685:G:A	2.69351e-07	-1.52289e-10	-1.08189	3.64867e-06	-1.52289e-10	-0.905894	1.59984e-07	-1.52289e-10	-1.0269
157163804	chr1:157163804:C:A	2.6057e-07	-1.52289e-10	-1.11503	3.51166e-06	-1.52289e-10	-0.944168	1.54942e-07	-1.52289e-10	-1.05891
157163898	chr1:157163898:T:G	1.09192e-05	-1.52289e-10	2.62038	8.45809e-05	-1.52289e-10	2.23745	8.91755e-06	-1.52289e-10	2.99381
157163921	chr1:157163921:G:A	1.73844e-07	-1.52289e-10	-1.51974	1.9696e-06	-1.52289e-10	-1.52242	1.00866e-07	-1.52289e-10	-1.48818
157164026	chr1:157164026:C:G	2.68416e-07	-1.52289e-10	-1.08537	3.63651e-06	-1.52289e-10	-0.909231	1.5945e-07	-1.52289e-10	-1.03024
157164036	chr1:157164036:T:C	2.67981e-07	-1.52289e-10	-1.08699	3.62954e-06	-1.52289e-10	-0.911151	1.59176e-07	-1.52289e-10	-1.03196
157164325	chr1:157164325:C:T	4.10312e-07	-1.52289e-10	-0.660987	9.76183e-06	-1.52289e-10	0.0782241	2.10112e-07	-1.52289e-10	-0.754324
157164444	chr1:157164444:G:A	1.9636e-07	-1.52289e-10	-1.39796	2.23864e-06	-1.52289e-10	-1.39439	1.07825e-07	-1.52289e-10	-1.42146
157164973	chr1:157164973:C:T	2.794e-07	-1.52289e-10	-1.04526	3.83951e-06	-1.52289e-10	-0.85491	1.72059e-07	-1.52289e-10	-0.954127
157165257	chr1:157165257:GAC:G	2.65836e-07	-1.52289e-10	-1.09502	3.59707e-06	-1.52289e-10	-0.920136	1.57738e-07	-1.52289e-10	-1.04103
157165374	chr1:157165374:G:A	2.84865e-07	-1.52289e-10	-1.02589	3.9039e-06	-1.52289e-10	-0.838281	1.69914e-07	-1.52289e-10	-0.966674
157165497	chr1:157165497:A:T	1.50774e-07	-1.66212	-5.03233e-10	1.69952e-06	-1.66991	-5.03233e-10	1.14834e-07	-1.35848	-5.03233e-10
157165563	chr1:157165563:CA:C	2.77423e-07	-1.52289e-10	-1.05236	3.78453e-06	-1.52289e-10	-0.869335	1.65123e-07	-1.52289e-10	-0.995274
157165865	chr1:157165865:T:C	2.44373e-07	-1.52289e-10	-1.17921	3.12778e-06	-1.52289e-10	-1.05993	1.47425e-07	-1.52289e-10	-1.10865
157166069	chr1:157166069:C:T	3.63207e-07	-1.52289e-10	-0.78293	4.37254e-06	-1.52289e-10	-0.724911	2.25329e-07	-1.52289e-10	-0.684405
157166892	chr1:157166892:T:G	1.98765e-07	-1.52289e-10	-1.38578	2.1536e-06	-1.52289e-10	-1.43312	1.14654e-07	-1.52289e-10	-1.36004
157167049	chr1:157167049:G:T	1.82554e-07	-1.52289e-10	-1.47086	2.02581e-06	-1.52289e-10	-1.49429	1.04578e-07	-1.52289e-10	-1.45203
157167252	chr1:157167252:A:G	5.02346e-07	-0.458615	-5.03233e-10	4.78961e-06	-0.633806	-5.03233e-10	2.62493e-07	-0.531743	-5.03233e-10
157167341	chr1:157167341:G:A	1.79542e-07	-1.52289e-10	-1.48749	2.01113e-06	-1.52289e-10	-1.50156	1.02538e-07	-1.52289e-10	-1.47173
157167475	chr1:157167475:T:G	1.73897e-07	-1.52289e-10	-1.51944	1.97198e-06	-1.52289e-10	-1.52122	9.77549e-08	-1.52289e-10	-1.5195
157167555	chr1:157167555:A:G	3.1611e-07	-1.52289e-10	-0.921815	3.7175e-06	-1.52289e-10	-0.887205	1.77389e-07	-1.52289e-10	-0.923621
157168296	chr1:157168296:C:T	1.80482e-07	-1.52289e-10	-1.48227	2.0198e-06	-1.52289e-10	-1.49726	1.03159e-07	-1.52289e-10	-1.46569
157168388	chr1:157168388:C:T	1.81946e-07	-1.52289e-10	-1.47419	2.03243e-06	-1.52289e-10	-1.49103	1.04224e-07	-1.52289e-10	-1.45542
157168705	chr1:157168705:G:A	1.74852e-07	-1.52289e-10	-1.51396	1.98111e-06	-1.52289e-10	-1.5166	9.8288e-08	-1.52289e-10	-1.51406
157168959	chr1:157168959:A:G	9.70552e-07	-1.52289e-10	0.199961	8.03088e-06	-1.52289e-10	-0.116962	7.46187e-07	-1.52289e-10	0.51301
157169671	chr1:157169671:A:G	1.78804e-07	-1.52289e-10	-1.49161	2.00476e-06	-1.52289e-10	-1.50473	1.02048e-07	-1.52289e-10	-1.47652
157170640	chr1:157170640:C:A	9.40085e-07	-1.52289e-10	0.168066	7.63083e-06	-1.52289e-10	-0.16806	6.64099e-07	-1.52289e-10	0.396465
157170666	chr1:157170666:A:T	5.30191e-07	-1.52289e-10	-0.404667	1.23193e-05	-1.52289e-10	0.310907	2.73942e-07	-1.52289e-10	-0.489048
157170858	chr1:157170858:A:C	0.000115595	-1.04462	6.02456	0.00130382	-0.936367	5.90917	0.000179446	-0.70591	6.70157
157170913	chr1:157170913:A:G	1.79713e-07	-1.52289e-10	-1.48654	2.01264e-06	-1.52289e-10	-1.50081	1.02654e-07	-1.52289e-10	-1.4706
157171282	chr1:157171282:C:T	1.91833e-07	-1.52289e-10	-1.42128	2.09149e-06	-1.52289e-10	-1.46238	1.09406e-07	-1.52289e-10	-1.4069
157171298	chr1:157171298:G:A	7.89452e-05	-1.21878	5.81738	0.000718211	-1.06113	5.43764	0.000162171	-0.941947	6.83639
157171305	chr1:157171305:C:T	6.10983e-07	-1.52289e-10	-0.262834	7.86481e-06	-1.52289e-10	-0.137857	3.01344e-07	-1.52289e-10	-0.393715
157171358	chr1:157171358:G:T	3.11224e-07	-1.52289e-10	-0.93739	3.66543e-06	-1.52289e-10	-0.90131	1.74921e-07	-1.52289e-10	-0.937629
157171524	chr1:157171524:G:A	2.0067e-07	-1.52289e-10	-1.37624	2.18332e-06	-1.52289e-10	-1.41941	1.17555e-07	-1.52289e-10	-1.33506
157171547	chr1:157171547:A:G	2.29187e-05	-1.15751	4.51932	0.00025749	-1.04893	4.39965	3.39692e-05	-0.849792	5.18104
157171555	chr1:157171555:C:A	5.67964e-08	-1.57131	-1.06712	6.34236e-07	-1.44828	-1.20731	2.93783e-08	-1.70572	-1.01598
157171580	chr1:157171580:C:T	1.7788e-07	-1.52289e-10	-1.4968	2.04387e-06	-1.52289e-10	-1.48541	9.7712e-08	-1.52289e-10	-1.51994
157171587	chr1:157171587:T:G	1.75024e-07	-1.52289e-10	-1.51298	1.98295e-06	-1.52289e-10	-1.51567	9.83765e-08	-1.52289e-10	-1.51316
157171851	chr1:157171851:C:T	1.97023e-07	-1.52289e-10	-1.39458	2.13785e-06	-1.52289e-10	-1.44046	1.12609e-07	-1.52289e-10	-1.37805
157172061	chr1:157172061:G:A	5.661e-08	-1.57744	-1.06427	6.28733e-07	-1.45905	-1.20525	2.94245e-08	-1.70718	-1.01296
157172068	chr1:157172068:C:G	1.73268e-07	-1.52289e-10	-1.52306	1.96652e-06	-1.52289e-10	-1.52399	9.74064e-08	-1.52289e-10	-1.52307
157172169	chr1:157172169:C:T	4.03197e-07	-0.67848	-5.03233e-10	3.93175e-06	-0.831172	-5.03233e-10	2.13721e-07	-0.737295	-5.03233e-10
157172867	chr1:157172867:A:G	1.90813e-07	-1.52289e-10	-1.42661	2.22718e-06	-1.52289e-10	-1.39952	1.03446e-07	-1.52289e-10	-1.46291
157172875	chr1:157172875:G:A	1.86729e-07	-1.52289e-10	-1.44825	2.08893e-06	-1.52289e-10	-1.4636	1.02295e-07	-1.52289e-10	-1.47411
157173700	chr1:157173700:C:T	2.40352e-05	-1.09021	4.49958	0.00025868	-0.946707	4.30204	4.07673e-05	-0.787167	5.30084
157173792	chr1:157173792:G:A	2.02253e-07	-1.52289e-10	-1.36838	2.38695e-06	-1.52289e-10	-1.33024	1.10695e-07	-1.52289e-10	-1.39519
157173882	chr1:157173882:C:T	2.6443e-07	-1.10033	-5.03233e-10	3.1756e-06	-1.04476	-5.03233e-10	1.00119e-07	-1.49561	-5.03233e-10
157174034	chr1:157174034:A:T	7.12357e-06	-1.52289e-10	2.19326	5.77717e-05	-1.52289e-10	1.85624	5.5884e-06	-1.52289e-10	2.52648
157175014	chr1:157175014:G:C	1.86361e-07	-1.52289e-10	-1.45022	2.08568e-06	-1.52289e-10	-1.46516	1.02334e-07	-1.52289e-10	-1.47372
157175435	chr1:157175435:T:G	1.78451e-07	-1.52289e-10	-1.49359	1.99329e-06	-1.52289e-10	-1.51047	1.01763e-07	-1.52289e-10	-1.47932
157175759	chr1:157175759:T:C	1.95912e-07	-1.52289e-10	-1.40024	2.17724e-06	-1.52289e-10	-1.4222	1.07705e-07	-1.52289e-10	-1.42257
157175980	chr1:157175980:TATAA:T	1.75555e-07	-1.52289e-10	-1.50995	1.9732e-06	-1.52289e-10	-1.5206	9.96342e-08	-1.52289e-10	-1.50046
157176365	chr1:157176365:C:T	1.74724e-07	-1.52289e-10	-1.5147	2.00026e-06	-1.52289e-10	-1.50698	9.7785e-08	-1.52289e-10	-1.5192
157176465	chr1:157176465:T:C	1.7342e-07	-1.52289e-10	-1.52218	1.97313e-06	-1.52289e-10	-1.52063	9.75003e-08	-1.52289e-10	-1.52211
157176509	chr1:157176509:G:A	1.74197e-07	-1.52289e-10	-1.51772	1.96651e-06	-1.52289e-10	-1.52399	9.86066e-08	-1.52289e-10	-1.51083
157176666	chr1:157176666:C:T	1.74319e-07	-1.52289e-10	-1.51702	1.96696e-06	-1.52289e-10	-1.52377	9.87032e-08	-1.52289e-10	-1.50985
157176800	chr1:157176800:G:T	1.74255e-07	-1.52289e-10	-1.51739	1.96672e-06	-1.52289e-10	-1.52389	9.86526e-08	-1.52289e-10	-1.51036
157176817	chr1:157176817:A:G	1.74003e-07	-1.52289e-10	-1.51883	1.9659e-06	-1.52289e-10	-1.5243	9.84493e-08	-1.52289e-10	-1.51242
157176970	chr1:157176970:C:T	1.76162e-07	-1.52289e-10	-1.5065	2.0339e-06	-1.52289e-10	-1.4903	9.74691e-08	-1.52289e-10	-1.52243
157176979	chr1:157176979:G:A	1.81011e-07	-1.52289e-10	-1.47935	2.10312e-06	-1.52289e-10	-1.45683	9.89367e-08	-1.52289e-10	-1.50749
157177009	chr1:157177009:T:G	1.74876e-07	-1.52289e-10	-1.51383	2.00251e-06	-1.52289e-10	-1.50585	9.78469e-08	-1.52289e-10	-1.51856
157177136	chr1:157177136:G:A	1.77951e-07	-1.52289e-10	-1.49639	2.06933e-06	-1.52289e-10	-1.47303	9.80383e-08	-1.52289e-10	-1.51661
157177268	chr1:157177268:C:T	1.92855e-07	-1.52289e-10	-1.41596	2.10018e-06	-1.52289e-10	-1.45823	1.10003e-07	-1.52289e-10	-1.40146
157177319	chr1:157177319:T:C	6.91367e-05	-1.33265	5.79859	0.000703319	-1.23808	5.59364	9.39365e-05	-1.07865	6.42706
157177368	chr1:157177368:T:C	6.47885e-05	-1.34129	5.74226	0.000659427	-1.24803	5.53914	8.75632e-05	-1.0902	6.36835
157177784	chr1:157177784:A:C	5.64054e-05	-1.2851	5.54752	0.000511382	-1.14275	5.17961	0.000111929	-1.03545	6.5591
157177785	chr1:157177785:C:T	1.74304e-07	-1.52289e-10	-1.5171	1.97087e-06	-1.52289e-10	-1.52178	9.85596e-08	-1.52289e-10	-1.51131
157177796	chr1:157177796:C:T	0.000127134	-1.44378	6.51888	0.00117452	-1.35138	6.21975	0.000212137	-1.22916	7.39218
157177864	chr1:157177864:G:A	8.17425e-05	-1.28168	5.9151	0.000837413	-1.18249	5.71256	0.000113754	-1.01373	6.55356
157178457	chr1:157178457:A:G	5.51305e-05	-1.29896	5.53852	0.000561061	-1.19612	5.32569	7.87801e-05	-1.04084	6.21329
157178508	chr1:157178508:C:T	2.79252e-05	-1.70935	5.26873	0.00029139	-1.6857	5.16011	3.471e-05	-1.5839	5.93672
157178691	chr1:157178691:C:T	4.49751e-08	-1.36098	-1.51082	5.08247e-07	-1.42573	-1.45131	3.2129e-08	-1.11881	-1.51339
157179108	chr1:157179108:G:A	6.92406e-05	-1.06767	5.53511	0.000712132	-0.942944	5.31095	0.000103491	-0.757949	6.20322
157179160	chr1:157179160:A:G	0.000115262	-1.11908	6.09614	0.00117356	-1.00536	5.87289	0.000166517	-0.815572	6.73646
157179575	chr1:157179575:A:T	9.18236e-05	-1.01749	5.76721	0.000845021	-0.839654	5.37876	0.000193391	-0.714065	6.78457
157179619	chr1:157179619:T:C	6.29321e-07	-1.52289e-10	-0.233263	9.9017e-06	-1.52289e-10	0.0924506	6.29858e-07	-1.52289e-10	0.343528
157179630	chr1:157179630:A:G	3.02113e-05	-1.00101	4.63908	0.000317389	-0.869857	4.42973	4.43644e-05	-0.679366	5.27759
157179653	chr1:157179653:A:G	3.79253e-08	-1.55448	-1.48781	6.13932e-07	-1.16428	-1.52385	1.88726e-08	-1.70486	-1.45939
157179681	chr1:157179681:A:G	2.66327e-07	-1.52289e-10	-1.09318	3.17305e-06	-1.52289e-10	-1.04556	1.60597e-07	-1.52289e-10	-1.02307
157179824	chr1:157179824:A:G	5.26964e-05	-0.997587	5.19199	0.000545007	-0.864262	4.96481	8.08492e-05	-0.673908	5.87228
157179940	chr1:157179940:T:C	2.0364e-07	-1.36155	-5.03233e-10	2.37257e-06	-1.33628	-5.03233e-10	1.09253e-07	-1.4083	-5.03233e-10
157180576	chr1:157180576:C:G	1.74773e-07	-1.52289e-10	-1.51442	1.97567e-06	-1.52289e-10	-1.51935	9.73529e-08	-1.52289e-10	-1.52362
157180700	chr1:157180700:T:C	2.38362e-05	-1.34905	4.75011	0.000505793	-1.36607	5.39194	2.24187e-05	-1.00913	4.92482
157180971	chr1:157180971:T:C	3.27777e-05	-1.24492	4.96452	0.000694554	-1.26549	5.6085	3.26534e-05	-0.866944	5.15868
157181114	chr1:157181114:A:G	2.62617e-05	-1.27651	4.77448	0.000555459	-1.29692	5.41646	2.55721e-05	-0.910507	4.9578
157181165	chr1:157181165:A:T	5.82472e-08	-1.09241	-1.5208	1.17233e-06	-0.523653	-1.51761	2.34817e-08	-1.45249	-1.49326
157181277	chr1:157181277:A:G	2.78449e-05	-1.29514	4.85164	0.000590249	-1.3151	5.49539	2.6926e-05	-0.935841	5.03472
157181354	chr1:157181354:T:A	1.747e-07	-1.52289e-10	-1.51483	2.01386e-06	-1.52289e-10	-1.5002	9.74116e-08	-1.52289e-10	-1.52302
157181576	chr1:157181576:A:G	2.44258e-05	-1.30374	4.72923	0.000516591	-1.32198	5.36897	2.37338e-05	-0.940263	4.91295
157181733	chr1:157181733:T:C	2.78116e-05	-1.31563	4.87094	0.000604026	-1.33634	5.5397	2.60359e-05	-0.954284	5.01955
157182153	chr1:157182153:AG:A	9.11013e-06	-1.06165	3.50089	9.45921e-05	-0.891005	3.24032	1.69525e-05	-0.772511	4.40871
157182680	chr1:157182680:G:A	1.703e-05	-1.37001	4.43484	0.000352598	-1.40153	5.0666	1.38456e-05	-1.02072	4.45448
157183132	chr1:157183132:C:A	1.74855e-07	-1.52289e-10	-1.51395	1.97065e-06	-1.52289e-10	-1.52189	9.85929e-08	-1.52289e-10	-1.51097
157183218	chr1:157183218:A:G	1.74589e-07	-1.52289e-10	-1.51547	1.97418e-06	-1.52289e-10	-1.5201	9.74385e-08	-1.52289e-10	-1.52274
157183579	chr1:157183579:T:C	1.91069e-07	-1.52289e-10	-1.42527	2.15162e-06	-1.52289e-10	-1.43403	1.11192e-07	-1.52289e-10	-1.39071
157183612	chr1:157183612:T:C	1.38806e-05	-1.05539	3.91573	0.000276313	-1.04148	4.46276	1.3022e-05	-0.648403	4.02083
157183717	chr1:157183717:G:A	2.7758e-07	-1.52289e-10	-1.05179	3.31088e-06	-1.52289e-10	-1.00304	1.67895e-07	-1.52289e-10	-0.978627
157183977	chr1:157183977:A:G	6.93031e-07	-1.70587	1.56904	1.43968e-05	-1.70787	2.17463	3.85011e-07	-1.65468	1.50599
157184086	chr1:157184086:G:A	0.000140785	-1.69634	6.87343	0.00223398	-1.70713	7.21841	0.000110487	-1.69295	7.20364
157184110	chr1:157184110:G:A	4.80358e-06	-1.65363	3.45284	0.000131192	-1.65134	4.32775	2.46823e-06	-1.70403	3.41333
157184175	chr1:157184175:C:T	1.55364e-05	-1.71781	4.69084	0.000151473	-1.70594	4.52609	2.15649e-05	-1.65005	5.52691
157184216	chr1:157184216:T:C	5.20447e-08	-1.65855	-1.06725	4.52194e-07	-1.71143	-1.28247	5.08399e-08	-1.24882	-0.924469
157184395	chr1:157184395:C:A	1.42693e-07	-1.71721	-5.03233e-10	1.61952e-06	-1.71812	-5.03233e-10	8.68239e-08	-1.63808	-5.03233e-10
157184500	chr1:157184500:T:A	1.74178e-07	-1.52289e-10	-1.51782	1.983e-06	-1.52289e-10	-1.51564	9.8533e-08	-1.52289e-10	-1.51157
157185122	chr1:157185122:C:G	6.41916e-08	-1.45689	-1.05914	4.68248e-07	-1.70783	-1.25118	4.10078e-08	-1.347	-1.04121
157185263	chr1:157185263:G:A	4.30717e-08	-1.66795	-1.24708	4.13473e-07	-1.70263	-1.38079	2.5366e-08	-1.62238	-1.24618
157185314	chr1:157185314:G:A	4.31167e-08	-1.67639	-1.2376	4.18533e-07	-1.69744	-1.37381	2.53058e-08	-1.63426	-1.23667
157185625	chr1:157185625:G:A	1.98316e-07	-1.52289e-10	-1.38804	2.26359e-06	-1.52289e-10	-1.38331	1.08898e-07	-1.52289e-10	-1.41156
157186622	chr1:157186622:C:A	6.5535e-08	-1.38056	-1.11476	6.79124e-07	-1.36275	-1.22446	3.0761e-08	-1.64977	-1.02595
157186639	chr1:157186639:A:T	5.31838e-08	-1.53871	-1.16544	5.55445e-07	-1.52593	-1.26231	2.5695e-08	-1.69807	-1.1576
157187075	chr1:157187075:G:C	4.11414e-08	-1.46156	-1.49933	4.11144e-07	-1.58017	-1.5089	2.49494e-08	-1.39325	-1.49187
157187257	chr1:157187257:G:C	1.86235e-07	-1.52289e-10	-1.4509	2.05224e-06	-1.52289e-10	-1.48132	1.09948e-07	-1.52289e-10	-1.40196
157188374	chr1:157188374:T:C	2.16496e-07	-1.52289e-10	-1.30033	2.74556e-06	-1.52289e-10	-1.19027	1.28595e-07	-1.52289e-10	-1.2453
157188935	chr1:157188935:T:C	5.67313e-07	-1.52289e-10	-0.336993	5.58777e-06	-1.52289e-10	-0.479675	2.97991e-07	-1.52289e-10	-0.404901
157189573	chr1:157189573:T:C	1.7858e-07	-1.52289e-10	-1.49287	2.02695e-06	-1.52289e-10	-1.49372	1.01875e-07	-1.52289e-10	-1.47822
157189695	chr1:157189695:C:T	1.76484e-07	-1.52289e-10	-1.50467	2.04143e-06	-1.52289e-10	-1.4866	1.01872e-07	-1.52289e-10	-1.47825
157189758	chr1:157189758:C:T	1.73634e-07	-1.52289e-10	-1.52096	1.97471e-06	-1.52289e-10	-1.51983	9.82789e-08	-1.52289e-10	-1.51416
157190011	chr1:157190011:G:T	1.46976e-07	-1.68764	-5.03233e-10	1.66636e-06	-1.68962	-5.03233e-10	8.01463e-08	-1.71811	-5.03233e-10
157190530	chr1:157190530:T:A	1.73447e-07	-1.52289e-10	-1.52203	1.96642e-06	-1.52289e-10	-1.52404	9.82698e-08	-1.52289e-10	-1.51425
157190810	chr1:157190810:A:G	3.75561e-08	-1.52742	-1.52465	4.47638e-07	-1.48355	-1.52048	2.51942e-08	-1.35623	-1.51912
157191359	chr1:157191359:A:G	2.30966e-07	-1.52289e-10	-1.23563	2.3998e-06	-1.52289e-10	-1.32487	1.24461e-07	-1.52289e-10	-1.27797
157191556	chr1:157191556:C:T	3.9252e-08	-1.48761	-1.52029	4.65966e-07	-1.43924	-1.52466	2.64619e-08	-1.30171	-1.52455
157192055	chr1:157192055:G:A	2.27655e-07	-1.52289e-10	-1.25007	2.461e-06	-1.52289e-10	-1.29969	1.30244e-07	-1.52289e-10	-1.23256
157192096	chr1:157192096:G:A	1.73475e-07	-1.52289e-10	-1.52187	1.9663e-06	-1.52289e-10	-1.5241	9.83131e-08	-1.52289e-10	-1.51381
157192140	chr1:157192140:G:A	4.05105e-08	-1.45755	-1.5188	4.82763e-07	-1.40396	-1.52453	2.76203e-08	-1.25876	-1.52466
157192192	chr1:157192192:T:C	1.88569e-07	-1.52289e-10	-1.43844	2.1599e-06	-1.52289e-10	-1.4302	1.05057e-07	-1.52289e-10	-1.44747
157192310	chr1:157192310:T:C	1.90846e-07	-1.42644	-5.03233e-10	2.3509e-06	-1.34546	-5.03233e-10	9.03026e-08	-1.5988	-5.03233e-10
157192599	chr1:157192599:G:A	1.8684e-07	-1.52289e-10	-1.44765	2.16333e-06	-1.52289e-10	-1.42861	1.04786e-07	-1.52289e-10	-1.45005
157192809	chr1:157192809:T:G	1.8862e-07	-1.52289e-10	-1.43817	2.16047e-06	-1.52289e-10	-1.42993	1.05082e-07	-1.52289e-10	-1.44722
157193173	chr1:157193173:T:C	1.43266e-07	-1.7132	-5.03233e-10	1.62515e-06	-1.71466	-5.03233e-10	8.1841e-08	-1.69719	-5.03233e-10
157193641	chr1:157193641:A:T	1.89298e-07	-1.52289e-10	-1.43458	2.16858e-06	-1.52289e-10	-1.42618	1.0544e-07	-1.52289e-10	-1.44383
157193663	chr1:157193663:T:C	1.96769e-07	-1.52289e-10	-1.39587	2.37975e-06	-1.52289e-10	-1.33326	1.03275e-07	-1.52289e-10	-1.46457
157194079	chr1:157194079:C:A	1.81344e-06	0.825076	-5.03233e-10	1.53502e-05	0.530873	-5.03233e-10	4.21009e-07	-0.0593111	-5.03233e-10
157194306	chr1:157194306:C:G	4.46204e-08	-1.68429	-1.19542	5.10913e-07	-1.6387	-1.23311	2.84504e-08	-1.60142	-1.15238
157194564	chr1:157194564:G:A	3.59308e-08	-1.60229	-1.49402	3.84006e-07	-1.70158	-1.45578	2.08235e-08	-1.54736	-1.51852
157195087	chr1:157195087:T:C	4.11035e-08	-1.67948	-1.28233	4.73302e-07	-1.63096	-1.31732	2.60944e-08	-1.59299	-1.24725
157195155	chr1:157195155:T:C	3.48769e-08	-1.61998	-1.5061	3.7393e-07	-1.69754	-1.4864	2.01239e-08	-1.57672	-1.52334
157195233	chr1:157195233:T:G	1.31357e-07	-1.45978	-0.340203	1.28947e-06	-1.54788	-0.398144	7.91278e-08	-1.24176	-0.489141
157195331	chr1:157195331:T:G	1.3004e-07	-1.39785	-0.412215	1.26577e-06	-1.49808	-0.46649	8.09549e-08	-1.15914	-0.548929
157195367	chr1:157195367:T:C	1.33975e-07	-1.40525	-0.375001	1.30427e-06	-1.50416	-0.430452	8.29705e-08	-1.16899	-0.514487
157195437	chr1:157195437:C:A	1.33267e-07	-1.40366	-0.381889	1.29715e-06	-1.50283	-0.437252	8.26154e-08	-1.16682	-0.520953
157195487	chr1:157195487:A:G	1.10416e-07	-1.44684	-0.526809	1.07531e-06	-1.53559	-0.592059	6.75038e-08	-1.22633	-0.663454
157195623	chr1:157195623:C:T	3.1484e-07	-1.52289e-10	-0.92584	3.35725e-06	-1.52289e-10	-0.989134	1.82624e-07	-1.52289e-10	-0.894536
157196272	chr1:157196272:C:T	3.80282e-08	-1.58748	-1.4521	4.62921e-07	-1.5307	-1.43976	2.57329e-08	-1.44207	-1.41212
157196471	chr1:157196471:G:C	1.21227e-07	-1.37795	-0.502293	1.18394e-06	-1.48157	-0.549838	7.62231e-08	-1.135	-0.633305
157196859	chr1:157196859:G:A	1.76042e-07	-1.52289e-10	-1.50718	1.9717e-06	-1.52289e-10	-1.52136	1.00931e-07	-1.52289e-10	-1.48753
157197957	chr1:157197957:A:G	7.00385e-08	-1.28057	-1.14829	6.7771e-07	-1.40276	-1.18653	4.81511e-08	-1.00427	-1.22336
157198057	chr1:157198057:T:C	6.6804e-08	-1.28713	-1.18901	6.45214e-07	-1.40438	-1.23404	4.58732e-08	-1.01318	-1.2629
157198103	chr1:157198103:T:C	1.86033e-07	-1.52289e-10	-1.45198	2.02809e-06	-1.52289e-10	-1.49316	1.1047e-07	-1.52289e-10	-1.39722
157198281	chr1:157198281:G:T	1.11784e-07	-1.29487	-0.666463	1.02518e-06	-1.40878	-0.766613	7.44828e-08	-1.02724	-0.764156
157198361	chr1:157198361:A:G	7.19245e-08	-1.22628	-1.17601	6.91348e-07	-1.35631	-1.21306	5.03406e-08	-0.934693	-1.24846
157198630	chr1:157198630:T:C	7.15656e-08	-1.29984	-1.10745	6.89032e-07	-1.41465	-1.15808	4.8501e-08	-1.0305	-1.18988
157198788	chr1:157198788:T:C	7.04262e-08	-1.29505	-1.12829	6.78462e-07	-1.41054	-1.17764	4.78884e-08	-1.02453	-1.20856
157199078	chr1:157199078:G:A	3.59913e-08	-1.57878	-1.51584	4.34474e-07	-1.53413	-1.49975	2.40797e-08	-1.42465	-1.49595
157199211	chr1:157199211:C:T	7.49734e-08	-1.25188	-1.10889	7.29563e-07	-1.37468	-1.14089	5.27969e-08	-0.954456	-1.18106
157199393	chr1:157199393:C:T	3.00188e-07	-1.52289e-10	-0.973496	3.38428e-06	-1.52289e-10	-0.981116	1.83596e-07	-1.52289e-10	-0.88923
157199416	chr1:157199416:T:A	6.24896e-08	-1.27776	-1.26515	6.09302e-07	-1.40135	-1.29435	4.38491e-08	-1.00106	-1.32015
157200027	chr1:157200027:G:A	4.80855e-08	-1.64374	-1.16118	4.93432e-07	-1.68414	-1.22249	2.92666e-08	-1.49298	-1.23254
157200241	chr1:157200241:G:A	5.84365e-08	-1.29681	-1.31316	5.69837e-07	-1.41508	-1.34758	4.09935e-08	-1.02554	-1.36302
157200306	chr1:157200306:T:C	1.79744e-07	-1.52289e-10	-1.48637	2.127e-06	-1.52289e-10	-1.44554	9.83856e-08	-1.52289e-10	-1.51307
157200366	chr1:157200366:A:G	1.80278e-07	-1.52289e-10	-1.4834	2.08636e-06	-1.52289e-10	-1.46484	1.01057e-07	-1.52289e-10	-1.48628
157200445	chr1:157200445:A:G	1.73383e-07	-1.52289e-10	-1.5224	1.97833e-06	-1.52289e-10	-1.518	9.73279e-08	-1.52289e-10	-1.52388
157200523	chr1:157200523:C:T	5.76457e-08	-1.31366	-1.30993	5.64561e-07	-1.42656	-1.34541	4.01015e-08	-1.04671	-1.36385
157200673	chr1:157200673:T:C	5.70973e-08	-1.35503	-1.27812	5.61164e-07	-1.46164	-1.31635	3.90819e-08	-1.10051	-1.33579
157201101	chr1:157201101:A:G	1.73294e-07	-1.52289e-10	-1.52292	2.00533e-06	-1.52289e-10	-1.50445	9.7869e-08	-1.52289e-10	-1.51834
157202007	chr1:157202007:C:A	5.65507e-08	-1.43955	-1.20322	5.43585e-07	-1.51539	-1.29444	3.71162e-08	-1.21857	-1.26934
157202104	chr1:157202104:A:G	2.16661e-07	-1.52289e-10	-1.29957	2.40712e-06	-1.52289e-10	-1.32182	1.24213e-07	-1.52289e-10	-1.27997
157202207	chr1:157202207:G:C	5.91243e-08	-1.34189	-1.25637	5.76939e-07	-1.44866	-1.30161	4.08731e-08	-1.08503	-1.30647
157202284	chr1:157202284:C:T	6.13282e-08	-1.3028	-1.25886	5.95198e-07	-1.41527	-1.30385	4.29578e-08	-1.03313	-1.30862
157202457	chr1:157202457:T:C	3.74252e-08	-1.53095	-1.52461	3.72469e-07	-1.67129	-1.51657	2.28997e-08	-1.45629	-1.51455
157202552	chr1:157202552:C:T	1.73e-07	-1.52289e-10	-1.52461	1.97947e-06	-1.52289e-10	-1.51743	9.823e-08	-1.52289e-10	-1.51465
157202567	chr1:157202567:G:A	1.54176e-07	-1.63981	-5.03233e-10	1.8577e-06	-1.58092	-5.03233e-10	8.78371e-08	-1.62648	-5.03233e-10
157202760	chr1:157202760:A:G	6.33476e-08	-1.30465	-1.22462	6.13011e-07	-1.41683	-1.2728	4.41561e-08	-1.03554	-1.2787
157202803	chr1:157202803:TG:T	3.71598e-08	-1.64386	-1.41882	4.35132e-07	-1.66868	-1.36368	2.20324e-08	-1.62025	-1.3892
157202808	chr1:157202808:A:AG	3.76694e-08	-1.63083	-1.41822	4.40169e-07	-1.65791	-1.36294	2.2367e-08	-1.60583	-1.38854
157202892	chr1:157202892:G:A	6.2239e-08	-1.28907	-1.25785	6.02619e-07	-1.40351	-1.30321	4.37045e-08	-1.01616	-1.30836
157203038	chr1:157203038:G:C	1.78075e-07	-1.52289e-10	-1.4957	2.00414e-06	-1.52289e-10	-1.50504	9.94847e-08	-1.52289e-10	-1.50196
157203045	chr1:157203045:T:C	5.26564e-08	-1.25536	-1.45876	5.19277e-07	-1.37441	-1.48116	3.84455e-08	-0.972759	-1.47996
157203142	chr1:157203142:A:T	1.74685e-07	-1.52289e-10	-1.51492	1.97128e-06	-1.52289e-10	-1.52157	9.86744e-08	-1.52289e-10	-1.51014
157203572	chr1:157203572:A:G	4.37703e-08	-1.39041	-1.50854	4.46385e-07	-1.48879	-1.51804	3.10704e-08	-1.14789	-1.51782
157203606	chr1:157203606:C:T	1.73894e-07	-1.52289e-10	-1.51946	2.0142e-06	-1.52289e-10	-1.50003	9.72829e-08	-1.52289e-10	-1.52434
157203683	chr1:157203683:G:A	1.85483e-07	-1.52289e-10	-1.45494	2.03218e-06	-1.52289e-10	-1.49114	1.02303e-07	-1.52289e-10	-1.47403
157203685	chr1:157203685:T:C	4.74947e-08	-1.30614	-1.51115	4.77972e-07	-1.419	-1.51946	3.46935e-08	-1.03654	-1.51887
157203849	chr1:157203849:TGG:T	1.79382e-07	-1.52289e-10	-1.48839	1.98686e-06	-1.52289e-10	-1.5137	9.95425e-08	-1.52289e-10	-1.50138
157203851	chr1:157203851:G:GTACC	1.79795e-07	-1.52289e-10	-1.48609	1.9894e-06	-1.52289e-10	-1.51242	9.97272e-08	-1.52289e-10	-1.49953
157204291	chr1:157204291:A:C	2.27852e-07	-1.52289e-10	-1.24921	2.9845e-06	-1.52289e-10	-1.10682	1.22628e-07	-1.52289e-10	-1.29281
157205903	chr1:157205903:T:A	4.70124e-08	-1.3147	-1.51279	4.73792e-07	-1.42679	-1.52045	3.42625e-08	-1.04795	-1.51997
157206570	chr1:157206570:C:T	1.72993e-07	-1.52289e-10	-1.52465	1.97159e-06	-1.52289e-10	-1.52142	9.83471e-08	-1.52289e-10	-1.51346
157206933	chr1:157206933:A:G	1.91715e-07	-1.52289e-10	-1.4219	2.07597e-06	-1.52289e-10	-1.46983	1.13072e-07	-1.52289e-10	-1.37394
157206991	chr1:157206991:A:G	4.75887e-08	-1.33305	-1.48226	4.77909e-07	-1.43979	-1.4988	3.42223e-08	-1.07075	-1.49834
157207008	chr1:157207008:T:C	2.20818e-07	-1.52289e-10	-1.28056	2.31052e-06	-1.52289e-10	-1.36278	1.33033e-07	-1.52289e-10	-1.21137
157207167	chr1:157207167:G:A	5.2697e-08	-1.34183	-1.37152	5.19989e-07	-1.44996	-1.40424	3.71996e-08	-1.08037	-1.40529
157207734	chr1:157207734:G:A	1.90631e-07	-1.52289e-10	-1.42756	2.06865e-06	-1.52289e-10	-1.47336	1.12425e-07	-1.52289e-10	-1.37968
157208387	chr1:157208387:T:C	5.05207e-08	-1.26992	-1.4856	5.03056e-07	-1.38596	-1.50135	3.70178e-08	-0.989652	-1.50092
157208592	chr1:157208592:C:A	1.80108e-07	-1.52289e-10	-1.48435	2.02429e-06	-1.52289e-10	-1.49504	1.05418e-07	-1.52289e-10	-1.44403
157209782	chr1:157209782:A:G	1.82359e-07	-1.52289e-10	-1.47193	2.04615e-06	-1.52289e-10	-1.4843	1.02622e-07	-1.52289e-10	-1.47091
157210312	chr1:157210312:C:G	1.6468e-07	-1.5739	-5.03233e-10	1.90962e-06	-1.55335	-5.03233e-10	9.01916e-08	-1.60003	-5.03233e-10
157211092	chr1:157211092:T:C	3.73086e-08	-1.63758	-1.4211	4.50626e-07	-1.58811	-1.40926	2.45233e-08	-1.51482	-1.38752
157211111	chr1:157211111:G:A	1.75382e-07	-1.52289e-10	-1.51094	2.013e-06	-1.52289e-10	-1.50063	9.83537e-08	-1.52289e-10	-1.5134
157211451	chr1:157211451:C:T	8.95227e-08	-1.63442	-0.548991	1.50247e-06	-1.60255	-0.19059	4.73173e-08	-1.69353	-0.55156
157211757	chr1:157211757:C:T	3.93039e-08	-1.63854	-1.36804	4.11895e-07	-1.70355	-1.38369	2.54741e-08	-1.59034	-1.27397
157211800	chr1:157211800:T:C	1.7876e-07	-1.52289e-10	-1.49186	1.98302e-06	-1.52289e-10	-1.51563	9.90959e-08	-1.52289e-10	-1.50588
157211975	chr1:157211975:C:T	1.73761e-07	-1.52289e-10	-1.52022	2.00079e-06	-1.52289e-10	-1.50671	9.72581e-08	-1.52289e-10	-1.5246
157212171	chr1:157212171:T:G	1.75953e-07	-1.52289e-10	-1.50769	1.99762e-06	-1.52289e-10	-1.5083	1.00279e-07	-1.52289e-10	-1.49401
157212172	chr1:157212172:C:CTTTTAAAAGGGAAT	1.75916e-07	-1.52289e-10	-1.5079	1.99721e-06	-1.52289e-10	-1.5085	1.00249e-07	-1.52289e-10	-1.49431
157212173	chr1:157212173:C:G	1.75998e-07	-1.52289e-10	-1.50743	1.99812e-06	-1.52289e-10	-1.50805	1.00311e-07	-1.52289e-10	-1.49369
157212198	chr1:157212198:G:C	1.79092e-07	-1.52289e-10	-1.49001	1.98452e-06	-1.52289e-10	-1.51488	9.92567e-08	-1.52289e-10	-1.50426
157212914	chr1:157212914:A:T	2.02357e-07	-1.52289e-10	-1.36787	2.23234e-06	-1.52289e-10	-1.39721	1.14202e-07	-1.52289e-10	-1.364
157213456	chr1:157213456:G:A	1.92561e-07	-1.52289e-10	-1.41749	2.154e-06	-1.52289e-10	-1.43293	1.09702e-07	-1.52289e-10	-1.4042
157213575	chr1:157213575:T:A	5.29372e-08	-1.21169	-1.49711	5.22616e-07	-1.33805	-1.51112	3.98689e-08	-0.905762	-1.51061
157213807	chr1:157213807:T:C	1.91938e-07	-1.52289e-10	-1.42073	2.07497e-06	-1.52289e-10	-1.47031	1.13241e-07	-1.52289e-10	-1.37245
157213917	chr1:157213917:C:T	1.77014e-07	-1.50167	-5.03233e-10	1.85209e-06	-1.58394	-5.03233e-10	9.80051e-08	-1.51695	-5.03233e-10
157214200	chr1:157214200:G:C	1.76831e-07	-1.52289e-10	-1.50271	1.97361e-06	-1.52289e-10	-1.52039	9.8339e-08	-1.52289e-10	-1.51355
157215097	chr1:157215097:A:G	1.75189e-07	-1.52289e-10	-1.51204	2.00824e-06	-1.52289e-10	-1.503	9.81843e-08	-1.52289e-10	-1.51512
157215146	chr1:157215146:C:T	1.79199e-07	-1.52289e-10	-1.48941	1.98572e-06	-1.52289e-10	-1.51428	9.92979e-08	-1.52289e-10	-1.50384
157215418	chr1:157215418:G:A	6.22875e-08	-1.51047	-1.03567	5.76028e-07	-1.56229	-1.18957	5.29763e-08	-1.17158	-0.960544
157215508	chr1:157215508:A:T	1.77898e-07	-1.52289e-10	-1.49669	1.97646e-06	-1.52289e-10	-1.51895	1.03175e-07	-1.52289e-10	-1.46554
157215620	chr1:157215620:A:G	3.84085e-08	-1.54673	-1.48289	3.63742e-07	-1.69159	-1.51998	2.48346e-08	-1.45075	-1.43898
157215942	chr1:157215942:C:G	4.81228e-07	-1.52289e-10	-0.501564	4.95782e-06	-1.52289e-10	-0.599289	3.4584e-07	-1.52289e-10	-0.255989
157216033	chr1:157216033:G:T	1.78384e-07	-1.52289e-10	-1.49397	2.05936e-06	-1.52289e-10	-1.47786	9.97954e-08	-1.52289e-10	-1.49884
157217121	chr1:157217121:C:T	1.92561e-07	-1.52289e-10	-1.41749	2.154e-06	-1.52289e-10	-1.43293	1.09702e-07	-1.52289e-10	-1.4042
157217132	chr1:157217132:T:C	2.29074e-07	-1.52289e-10	-1.24386	2.56983e-06	-1.52289e-10	-1.25642	1.21256e-07	-1.52289e-10	-1.30406
157217184	chr1:157217184:C:T	2.29298e-07	-1.52289e-10	-1.24288	2.57221e-06	-1.52289e-10	-1.25549	1.2136e-07	-1.52289e-10	-1.30321
157217331	chr1:157217331:A:C	2.29166e-07	-1.52289e-10	-1.24346	2.57071e-06	-1.52289e-10	-1.25607	1.21296e-07	-1.52289e-10	-1.30373
157217384	chr1:157217384:G:T	4.40011e-08	-1.56962	-1.32407	5.36262e-07	-1.50526	-1.31813	2.92717e-08	-1.41171	-1.31364
157217527	chr1:157217527:G:A	2.29044e-07	-1.52289e-10	-1.24399	2.56945e-06	-1.52289e-10	-1.25656	1.21241e-07	-1.52289e-10	-1.30418
157217542	chr1:157217542:T:G	2.29268e-07	-1.52289e-10	-1.24301	2.57188e-06	-1.52289e-10	-1.25562	1.21347e-07	-1.52289e-10	-1.30332
157217646	chr1:157217646:G:A	5.14235e-08	-1.22909	-1.50872	5.12728e-07	-1.35068	-1.51758	3.86934e-08	-0.930062	-1.51624
157217729	chr1:157217729:T:C	2.29073e-07	-1.52289e-10	-1.24386	2.56979e-06	-1.52289e-10	-1.25643	1.21255e-07	-1.52289e-10	-1.30407
157217835	chr1:157217835:G:C	2.29007e-07	-1.52289e-10	-1.24415	2.56907e-06	-1.52289e-10	-1.25671	1.21224e-07	-1.52289e-10	-1.30432
157217921	chr1:157217921:T:C	3.80605e-08	-1.56354	-1.47519	3.62367e-07	-1.69794	-1.51742	2.45708e-08	-1.47164	-1.42877
157217936	chr1:157217936:T:C	2.20637e-07	-1.52289e-10	-1.28138	2.47731e-06	-1.52289e-10	-1.29308	1.17307e-07	-1.52289e-10	-1.33717
157218018	chr1:157218018:G:A	2.2827e-07	-1.52289e-10	-1.24737	2.55981e-06	-1.52289e-10	-1.26032	1.20896e-07	-1.52289e-10	-1.30703
157218241	chr1:157218241:T:C	1.79609e-07	-1.52289e-10	-1.48712	2.0124e-06	-1.52289e-10	-1.50093	1.02159e-07	-1.52289e-10	-1.47544
157218257	chr1:157218257:T:C	2.33827e-07	-1.52289e-10	-1.22332	2.62186e-06	-1.52289e-10	-1.23637	1.23488e-07	-1.52289e-10	-1.28582
157218439	chr1:157218439:A:C	2.29093e-07	-1.52289e-10	-1.24377	2.57001e-06	-1.52289e-10	-1.25635	1.21267e-07	-1.52289e-10	-1.30397
157218447	chr1:157218447:C:T	5.23665e-08	-1.21209	-1.50754	5.21152e-07	-1.33517	-1.5168	3.95867e-08	-0.908088	-1.51538
157219722	chr1:157219722:G:A	4.39657e-08	-1.52006	-1.37444	3.94785e-07	-1.67675	-1.45292	3.0455e-08	-1.41071	-1.275
157220067	chr1:157220067:C:G	1.7403e-07	-1.52289e-10	-1.51868	1.97053e-06	-1.52289e-10	-1.52195	9.92583e-08	-1.52289e-10	-1.50424
157220320	chr1:157220320:T:G	1.78065e-07	-1.52289e-10	-1.49576	2.03159e-06	-1.52289e-10	-1.49144	1.02416e-07	-1.52289e-10	-1.47293
157220835	chr1:157220835:A:AG	3.91897e-08	-1.49302	-1.51647	3.71285e-07	-1.67042	-1.52062	2.47967e-08	-1.37858	-1.51267
157221548	chr1:157221548:T:A	5.51521e-08	-1.16197	-1.50584	6.36601e-07	-1.13108	-1.52079	3.92533e-08	-0.947032	-1.4849
157221551	chr1:157221551:AG:A	1.73004e-07	-1.52289e-10	-1.52459	1.96572e-06	-1.52289e-10	-1.5244	9.77285e-08	-1.52289e-10	-1.51977
157222687	chr1:157222687:A:T	5.94944e-07	-1.52289e-10	-0.289437	7.74415e-06	-1.52289e-10	-0.153318	3.66646e-07	-1.52289e-10	-0.19757
157222872	chr1:157222872:C:T	6.08812e-07	-1.52289e-10	-0.266395	6.89828e-06	-1.52289e-10	-0.268984	3.40375e-07	-1.52289e-10	-0.271919
157222921	chr1:157222921:G:A	4.74297e-08	-1.39423	-1.42442	4.89837e-07	-1.49969	-1.41425	3.24386e-08	-1.19256	-1.43006
157223104	chr1:157223104:G:A	3.91164e-08	-1.50352	-1.50785	4.41254e-07	-1.49872	-1.51967	2.66499e-08	-1.32528	-1.4939
157223263	chr1:157223263:T:C	2.05632e-07	-1.52289e-10	-1.35181	2.24674e-06	-1.52289e-10	-1.39078	1.10786e-07	-1.52289e-10	-1.39436
157223529	chr1:157223529:T:G	7.88791e-08	-1.36725	-0.942743	8.33905e-07	-1.4781	-0.903793	5.48604e-08	-1.13819	-0.958983
157223616	chr1:157223616:C:A	8.34269e-08	-1.36672	-0.887215	8.82968e-07	-1.47775	-0.846969	5.79572e-08	-1.13774	-0.904525
157223727	chr1:157223727:C:T	1.7306e-07	-1.52289e-10	-1.52427	1.97376e-06	-1.52289e-10	-1.52032	9.77444e-08	-1.52289e-10	-1.51961
157223859	chr1:157223859:G:T	8.43206e-08	-1.71799	-0.525284	1.08497e-06	-1.71557	-0.40313	4.36909e-08	-1.64091	-0.683917
157224103	chr1:157224103:G:A	8.05126e-08	-1.38061	-0.90888	8.53455e-07	-1.48954	-0.86918	5.57584e-08	-1.15532	-0.925618
157224269	chr1:157224269:C:T	8.34276e-08	-1.3604	-0.89352	8.82061e-07	-1.47268	-0.853067	5.81148e-08	-1.12951	-0.910038
157224342	chr1:157224342:C:T	1.92281e-07	-1.52289e-10	-1.41895	2.17729e-06	-1.52289e-10	-1.42217	1.07415e-07	-1.52289e-10	-1.42527
157225033	chr1:157225033:G:A	8.53655e-08	-1.34647	-0.884491	9.00438e-07	-1.46122	-0.843908	5.96381e-08	-1.11169	-0.901986
157225113	chr1:157225113:A:G	8.26163e-08	-1.35038	-0.913315	8.7189e-07	-1.46404	-0.87331	5.77168e-08	-1.11682	-0.929596
157225318	chr1:157225318:T:A	1.83866e-07	-1.52289e-10	-1.4637	2.02275e-06	-1.52289e-10	-1.4958	1.04452e-07	-1.52289e-10	-1.45324
157225506	chr1:157225506:A:G	8.39834e-08	-1.32533	-0.92195	8.82803e-07	-1.44261	-0.882297	5.90251e-08	-1.08538	-0.938622
157225660	chr1:157225660:G:A	3.26402e-07	-1.52289e-10	-0.889775	4.09749e-06	-1.52289e-10	-0.789881	1.98021e-07	-1.52289e-10	-0.813593
157225936	chr1:157225936:C:T	4.3126e-07	-1.52289e-10	-0.611192	4.21679e-06	-1.52289e-10	-0.761183	1.97203e-07	-1.52289e-10	-0.817732
157226063	chr1:157226063:G:A	8.15653e-08	-1.35773	-0.91877	8.60851e-07	-1.47082	-0.879269	5.68325e-08	-1.12654	-0.935319
157226144	chr1:157226144:A:G	9.12541e-08	-1.38853	-0.775724	9.69504e-07	-1.49761	-0.733618	6.31931e-08	-1.16536	-0.790411
157226158	chr1:157226158:C:T	9.12038e-08	-1.36391	-0.800899	9.69495e-07	-1.4747	-0.756541	6.28245e-08	-1.13671	-0.824914
157226388	chr1:157226388:T:C	1.1895e-07	-0.779358	-1.11985	1.41451e-06	-0.884	-0.969477	1.31014e-07	-0.188167	-1.03849
157226473	chr1:157226473:A:G	8.29421e-08	-1.3815	-0.878261	8.79762e-07	-1.49068	-0.837683	5.7382e-08	-1.15713	-0.895102
157226819	chr1:157226819:G:A	8.39541e-08	-1.4031	-0.844531	8.95614e-07	-1.50823	-0.802273	5.77102e-08	-1.18484	-0.861694
157226894	chr1:157226894:A:AGTG	8.9746e-08	-1.37098	-0.809941	9.53477e-07	-1.48175	-0.766144	6.22947e-08	-1.14366	-0.826427
157226910	chr1:157226910:C:T	8.42094e-08	-1.3816	-0.862997	8.94234e-07	-1.4906	-0.821443	5.82366e-08	-1.15744	-0.880013
157227047	chr1:157227047:G:A	1.52245e-07	-1.65241	-5.03233e-10	1.6699e-06	-1.68749	-5.03233e-10	8.36018e-08	-1.6759	-5.03233e-10
157227082	chr1:157227082:G:T	8.45846e-08	-1.38089	-0.859266	8.98281e-07	-1.48995	-0.817583	5.85348e-08	-1.1562	-0.876143
157227104	chr1:157227104:G:A	8.62341e-08	-1.36353	-0.857307	9.13143e-07	-1.47556	-0.815563	5.99884e-08	-1.13361	-0.874208
157227112	chr1:157227112:A:G	8.48894e-08	-1.37875	-0.857807	9.01342e-07	-1.48805	-0.816078	5.87853e-08	-1.15337	-0.874702
157227286	chr1:157227286:T:C	8.41141e-08	-1.3423	-0.903429	8.86559e-07	-1.45814	-0.862527	5.88747e-08	-1.1071	-0.91945
157227484	chr1:157227484:G:T	8.31755e-08	-1.38497	-0.871979	8.8364e-07	-1.49343	-0.830533	5.74276e-08	-1.16278	-0.88866
157227626	chr1:157227626:T:C	8.46353e-08	-1.37711	-0.862439	8.9828e-07	-1.48705	-0.820478	5.8562e-08	-1.15279	-0.87909
157227670	chr1:157227670:A:C	8.53009e-08	-1.37767	-0.854053	9.05306e-07	-1.4874	-0.812334	5.90219e-08	-1.15293	-0.871126
157227826	chr1:157227826:C:G	4.79708e-08	-1.56282	-1.24449	5.13311e-07	-1.56702	-1.3001	3.15884e-08	-1.43832	-1.21086
157227866	chr1:157227866:A:G	8.48721e-08	-1.38253	-0.854225	9.01472e-07	-1.4916	-0.812386	5.86581e-08	-1.15907	-0.871166
157227907	chr1:157227907:C:T	7.84247e-08	-1.43933	-0.87643	8.37745e-07	-1.53996	-0.837335	5.33899e-08	-1.23244	-0.89191
157227930	chr1:157227930:ATTG:A	6.24376e-08	-1.39112	-1.15261	6.24926e-07	-1.41985	-1.25053	4.73133e-08	-1.21006	-1.03511
157227969	chr1:157227969:A:C	8.205e-08	-1.42647	-0.844104	8.78871e-07	-1.52785	-0.801528	5.6127e-08	-1.21361	-0.860736
157228352	chr1:157228352:G:A	4.58752e-08	-1.39573	-1.45624	4.08374e-07	-1.57712	-1.5187	4.9471e-08	-0.781186	-1.41939
157228609	chr1:157228609:T:C	9.62771e-08	-1.356	-0.754678	1.02453e-06	-1.46811	-0.70791	6.64782e-08	-1.12623	-0.778858
157228631	chr1:157228631:G:A	9.63519e-08	-1.35502	-0.754874	1.02508e-06	-1.46737	-0.708112	6.65212e-08	-1.12539	-0.779052
157228642	chr1:157228642:T:A	9.5229e-08	-1.35772	-0.763898	1.01349e-06	-1.46962	-0.717243	6.57361e-08	-1.12854	-0.787774
157228653	chr1:157228653:A:AG	9.68018e-08	-1.35069	-0.754544	1.02919e-06	-1.46371	-0.707772	6.69338e-08	-1.11954	-0.778727
157228665	chr1:157228665:A:G	4.89263e-08	-1.39651	-1.39108	5.19369e-07	-1.34872	-1.50668	3.94863e-08	-1.00925	-1.41676
157228669	chr1:157228669:A:G	1.73664e-07	-1.52289e-10	-1.52078	1.97043e-06	-1.52289e-10	-1.522	9.72527e-08	-1.52289e-10	-1.52465
157228756	chr1:157228756:G:C	9.71187e-08	-1.35461	-0.747365	1.03339e-06	-1.46703	-0.700378	6.70608e-08	-1.12471	-0.771661
157228773	chr1:157228773:G:T	9.59141e-08	-1.35159	-0.762857	1.0195e-06	-1.46446	-0.716487	6.6292e-08	-1.12074	-0.787161
157228791	chr1:157228791:A:G	9.75137e-08	-1.3429	-0.75501	1.03572e-06	-1.45713	-0.708029	6.7624e-08	-1.10933	-0.778676
157228816	chr1:157228816:C:A	9.65686e-08	-1.35381	-0.75384	1.02728e-06	-1.4663	-0.707047	6.67379e-08	-1.12316	-0.778034
157228837	chr1:157228837:T:C	9.98982e-08	-1.33716	-0.736591	1.06026e-06	-1.45233	-0.689412	6.93211e-08	-1.10179	-0.761425
157230217	chr1:157230217:G:T	1.73467e-07	-1.52289e-10	-1.52192	1.96731e-06	-1.52289e-10	-1.52359	9.88265e-08	-1.52289e-10	-1.5086
157230627	chr1:157230627:A:C	3.11057e-07	-1.52289e-10	-0.937929	2.92977e-06	-1.52289e-10	-1.12533	1.63403e-07	-1.52289e-10	-1.00575
157230762	chr1:157230762:T:C	3.1769e-07	-1.52289e-10	-0.916827	2.97955e-06	-1.52289e-10	-1.10849	1.66548e-07	-1.52289e-10	-0.986681
157231118	chr1:157231118:T:G	3.9745e-08	-1.47076	-1.52466	4.35872e-07	-1.51936	-1.5113	2.76335e-08	-1.28736	-1.49558
157231145	chr1:157231145:TG:T	2.03294e-06	-1.52289e-10	0.939333	2.0189e-05	-1.52289e-10	0.804883	1.48837e-06	-1.52289e-10	1.20347
157231220	chr1:157231220:A:G	4.35728e-08	-1.40348	-1.49999	5.01337e-07	-1.45315	-1.43758	3.05782e-08	-1.19383	-1.48785
157231277	chr1:157231277:G:C	2.92031e-07	-1.52289e-10	-1.00104	3.00036e-06	-1.52289e-10	-1.10152	1.70004e-07	-1.52289e-10	-0.966145
157231488	chr1:157231488:A:C	5.31906e-07	-1.52289e-10	-0.401436	5.10677e-06	-1.52289e-10	-0.569689	2.38166e-07	-1.52289e-10	-0.629
157231597	chr1:157231597:A:T	3.15541e-07	-1.52289e-10	-0.923616	2.96335e-06	-1.52289e-10	-1.11393	1.65435e-07	-1.52289e-10	-0.993386
157231643	chr1:157231643:T:G	3.0522e-07	-1.52289e-10	-0.95687	2.88263e-06	-1.52289e-10	-1.14155	1.60246e-07	-1.52289e-10	-1.02526
157231762	chr1:157231762:T:C	4.61774e-07	-1.52289e-10	-0.542829	4.07175e-06	-1.52289e-10	-0.796184	2.60099e-07	-1.52289e-10	-0.540905
157231805	chr1:157231805:C:T	1.77086e-07	-1.52289e-10	-1.50127	1.98547e-06	-1.52289e-10	-1.5144	9.83978e-08	-1.52289e-10	-1.51295
157231901	chr1:157231901:A:C	4.85682e-07	-1.52289e-10	-0.49235	4.24045e-06	-1.52289e-10	-0.755586	2.44286e-07	-1.52289e-10	-0.603628
157231974	chr1:157231974:C:T	5.15522e-07	-1.52289e-10	-0.432724	4.46484e-06	-1.52289e-10	-0.704023	2.58614e-07	-1.52289e-10	-0.546629
157232002	chr1:157232002:C:A	2.92653e-07	-1.52289e-10	-0.998915	3.02707e-06	-1.52289e-10	-1.09266	2.02386e-07	-1.52289e-10	-0.79179
157232050	chr1:157232050:A:G	7.33727e-08	-1.60439	-0.777958	6.0868e-07	-1.69408	-1.00264	4.52964e-08	-1.41887	-0.869866
157232162	chr1:157232162:A:G	4.84785e-08	-1.28167	-1.51512	5.27529e-07	-1.36165	-1.47816	3.48766e-08	-1.03833	-1.51182
157232380	chr1:157232380:T:C	1.94074e-07	-1.52289e-10	-1.40967	2.18029e-06	-1.52289e-10	-1.4208	1.21749e-07	-1.52289e-10	-1.30001
157232532	chr1:157232532:C:G	5.2165e-08	-1.20452	-1.51897	4.95199e-07	-1.39761	-1.50544	4.35031e-08	-0.807796	-1.52134
157232533	chr1:157232533:A:G	9.74607e-08	-0.579717	-1.51874	9.31128e-07	-0.759208	-1.51241	1.26356e-07	0.244292	-1.50715
157232556	chr1:157232556:C:G	1.26545e-07	-0.312664	-1.52464	1.18354e-06	-0.508249	-1.5235	1.79998e-07	0.611443	-1.52046
157232664	chr1:157232664:A:G	1.82617e-07	-0.351151	-1.11936	1.89326e-06	-0.525362	-1.03659	2.50833e-07	0.466031	-1.04321
157233199	chr1:157233199:A:G	2.63048e-07	-1.52289e-10	-1.10557	2.72589e-06	-1.52289e-10	-1.19746	1.57963e-07	-1.52289e-10	-1.0396
157233209	chr1:157233209:T:C	1.90346e-07	-1.52289e-10	-1.42906	2.07437e-06	-1.52289e-10	-1.4706	1.11385e-07	-1.52289e-10	-1.38897
157233360	chr1:157233360:T:C	1.8017e-07	-1.52289e-10	-1.484	2.14195e-06	-1.52289e-10	-1.43854	1.01517e-07	-1.52289e-10	-1.48174
157233727	chr1:157233727:A:G	3.81602e-08	-1.68984	-1.34627	4.24208e-07	-1.69837	-1.35942	2.2482e-08	-1.71648	-1.27277
157233841	chr1:157233841:T:C	3.40681e-08	-1.63779	-1.51176	4.04836e-07	-1.59076	-1.51377	1.77286e-08	-1.70908	-1.51771
157234254	chr1:157234254:G:A	3.36556e-08	-1.63815	-1.52357	4.00578e-07	-1.5912	-1.52391	1.76036e-08	-1.70924	-1.52463
157234266	chr1:157234266:C:T	2.37721e-07	-1.52289e-10	-1.20681	2.56775e-06	-1.52289e-10	-1.25722	1.49821e-07	-1.52289e-10	-1.09252
157234464	chr1:157234464:A:G	3.41291e-08	-1.64048	-1.50728	4.05306e-07	-1.59382	-1.50955	1.77732e-08	-1.71003	-1.51424
157234504	chr1:157234504:T:C	3.38868e-08	-1.63496	-1.51992	4.04171e-07	-1.58407	-1.5221	1.76451e-08	-1.70824	-1.52326
157234535	chr1:157234535:CA:C	3.4692e-08	-1.61169	-1.5197	4.12972e-07	-1.57986	-1.50477	1.78163e-08	-1.70252	-1.51933
157234542	chr1:157234542:T:C	4.86156e-08	-1.71434	-1.07962	6.18351e-07	-1.71486	-0.966093	3.06853e-08	-1.58786	-1.09032
157234973	chr1:157234973:T:C	1.84408e-07	-1.52289e-10	-1.46075	2.14115e-06	-1.52289e-10	-1.43891	1.04088e-07	-1.52289e-10	-1.45673
157235063	chr1:157235063:G:A	3.38092e-08	-1.64464	-1.51253	4.01418e-07	-1.59866	-1.51435	1.76797e-08	-1.71141	-1.51814
157235702	chr1:157235702:C:T	3.38422e-08	-1.64708	-1.50912	4.01398e-07	-1.6018	-1.51126	1.77107e-08	-1.71212	-1.51568
157235804	chr1:157235804:T:C	3.39648e-08	-1.64622	-1.50636	4.02871e-07	-1.60066	-1.50873	1.77533e-08	-1.71178	-1.51361
157235836	chr1:157235836:C:T	1.73364e-07	-1.52289e-10	-1.52251	1.99032e-06	-1.52289e-10	-1.51196	9.74362e-08	-1.52289e-10	-1.52277
157235845	chr1:157235845:A:G	3.39489e-08	-1.64252	-1.51053	4.03227e-07	-1.59593	-1.51258	1.77168e-08	-1.7107	-1.51676
157235866	chr1:157235866:C:T	3.40296e-08	-1.64215	-1.50852	4.04166e-07	-1.5955	-1.51069	1.77465e-08	-1.71056	-1.51522
157235874	chr1:157235874:A:G	3.40189e-08	-1.64184	-1.50915	4.04051e-07	-1.59514	-1.51133	1.77404e-08	-1.71044	-1.51568
157236031	chr1:157236031:C:T	3.85145e-08	-1.69106	-1.33581	4.28254e-07	-1.69961	-1.34868	2.2777e-08	-1.71663	-1.25958
157236056	chr1:157236056:T:G	3.40606e-08	-1.6416	-1.50816	4.04512e-07	-1.59494	-1.51039	1.77544e-08	-1.71036	-1.51497
157236118	chr1:157236118:C:T	6.21277e-07	-0.246126	-5.03233e-10	6.90198e-06	-0.268448	-5.03233e-10	4.1343e-07	-0.0774771	-5.03233e-10
157236231	chr1:157236231:G:T	3.39672e-08	-1.6328	-1.51971	4.05263e-07	-1.58153	-1.52195	1.76585e-08	-1.70762	-1.52313
157236326	chr1:157236326:C:T	3.36639e-08	-1.64906	-1.51242	3.99098e-07	-1.60449	-1.51432	1.76574e-08	-1.71267	-1.51814
157236341	chr1:157236341:T:C	3.36501e-08	-1.64949	-1.5124	3.98884e-07	-1.60498	-1.51436	1.76559e-08	-1.71277	-1.51813
157236436	chr1:157236436:G:C	6.57101e-07	-0.190066	-5.03233e-10	7.32573e-06	-0.208863	-5.03233e-10	4.4192e-07	-0.0108365	-5.03233e-10
157236494	chr1:157236494:T:G	3.37824e-08	-1.64714	-1.51082	4.00674e-07	-1.60204	-1.51282	1.76883e-08	-1.71212	-1.51695
157236520	chr1:157236520:T:C	2.80067e-07	-1.52289e-10	-1.04287	3.47197e-06	-1.52289e-10	-0.955535	1.80457e-07	-1.52289e-10	-0.906475
157236548	chr1:157236548:G:A	2.9469e-07	-1.52289e-10	-0.99198	3.66552e-06	-1.52289e-10	-0.901285	1.9071e-07	-1.52289e-10	-0.85121
157236592	chr1:157236592:T:C	3.38333e-08	-1.64942	-1.50704	4.01026e-07	-1.60463	-1.50935	1.77292e-08	-1.71271	-1.51405
157236918	chr1:157236918:G:A	3.37285e-08	-1.64464	-1.51492	4.00456e-07	-1.59879	-1.51662	1.76495e-08	-1.71138	-1.51988
157236961	chr1:157236961:G:C	1.7498e-07	-1.52289e-10	-1.51323	1.96606e-06	-1.52289e-10	-1.52423	9.8912e-08	-1.52289e-10	-1.50774
157237159	chr1:157237159:G:A	4.52798e-08	-1.71451	-1.15053	5.77122e-07	-1.71527	-1.03468	2.88707e-08	-1.589	-1.15014
157237271	chr1:157237271:T:C	3.47701e-08	-1.64153	-1.48761	4.12668e-07	-1.5956	-1.48977	1.81007e-08	-1.71044	-1.49558
157237698	chr1:157237698:T:C	2.97182e-07	-1.52289e-10	-0.98356	3.70376e-06	-1.52289e-10	-0.890907	1.93152e-07	-1.52289e-10	-0.838486
157237702	chr1:157237702:T:C	1.85003e-07	-1.52289e-10	-1.45753	2.1492e-06	-1.52289e-10	-1.43516	1.04435e-07	-1.52289e-10	-1.4534
157237727	chr1:157237727:T:C	3.41392e-08	-1.64427	-1.50319	4.04902e-07	-1.59858	-1.50578	1.78083e-08	-1.7113	-1.511
157237971	chr1:157237971:C:T	4.52512e-08	-1.65057	-1.21511	5.00769e-07	-1.66641	-1.22546	2.65675e-08	-1.69998	-1.12229
157238098	chr1:157238098:T:A	1.85003e-07	-1.52289e-10	-1.45753	2.1492e-06	-1.52289e-10	-1.43516	1.04435e-07	-1.52289e-10	-1.4534
157238138	chr1:157238138:G:T	6.17414e-07	-0.252364	-5.03233e-10	6.88632e-06	-0.27072	-5.03233e-10	4.13519e-07	-0.0772624	-5.03233e-10
157238492	chr1:157238492:TCTGGCA:T	6.39554e-07	-0.217132	-5.03233e-10	7.13759e-06	-0.23488	-5.03233e-10	4.29254e-07	-0.0399176	-5.03233e-10
157238848	chr1:157238848:A:C	2.07027e-07	-1.52289e-10	-1.34506	2.2237e-06	-1.52289e-10	-1.40108	1.22194e-07	-1.52289e-10	-1.29636
157239073	chr1:157239073:C:T	2.16986e-07	-1.52289e-10	-1.29807	2.29075e-06	-1.52289e-10	-1.37138	1.27412e-07	-1.52289e-10	-1.25454
157239162	chr1:157239162:C:T	1.73081e-07	-1.52289e-10	-1.52414	1.96524e-06	-1.52289e-10	-1.52464	9.92034e-08	-1.52289e-10	-1.50479
157239176	chr1:157239176:T:A	1.51463e-07	-1.65757	-5.03233e-10	1.68457e-06	-1.67875	-5.03233e-10	8.03578e-08	-1.71548	-5.03233e-10
157239230	chr1:157239230:T:G	2.40239e-07	-1.52289e-10	-1.19627	2.6497e-06	-1.52289e-10	-1.22581	1.45947e-07	-1.52289e-10	-1.11872
157240019	chr1:157240019:G:A	3.49575e-08	-1.61899	-1.50478	4.0456e-07	-1.62669	-1.47852	2.5125e-08	-1.37331	-1.50479
157240455	chr1:157240455:T:G	1.74527e-07	-1.52289e-10	-1.51582	1.96679e-06	-1.52289e-10	-1.52385	9.95874e-08	-1.52289e-10	-1.50093
157240503	chr1:157240503:G:T	1.733e-07	-1.52289e-10	-1.52288	1.96671e-06	-1.52289e-10	-1.52389	9.7278e-08	-1.52289e-10	-1.52439
157240516	chr1:157240516:A:G	4.21093e-08	-1.61527	-1.32237	5.16095e-07	-1.6204	-1.24132	3.00815e-08	-1.36752	-1.33054
157240556	chr1:157240556:C:T	1.85256e-07	-1.52289e-10	-1.45617	2.04233e-06	-1.52289e-10	-1.48617	1.10609e-07	-1.52289e-10	-1.39596
157240617	chr1:157240617:A:G	3.21046e-08	-1.69288	-1.51603	3.73727e-07	-1.66644	-1.51805	1.75451e-08	-1.71711	-1.52008
157240644	chr1:157240644:G:C	4.50897e-08	-1.62937	-1.23988	5.60762e-07	-1.63452	-1.14419	3.17283e-08	-1.39535	-1.24941
157240689	chr1:157240689:G:A	3.26043e-07	-1.52289e-10	-0.890875	3.9937e-06	-1.52289e-10	-0.815537	1.97208e-07	-1.52289e-10	-0.817709
157240793	chr1:157240793:C:T	2.27352e-07	-1.52289e-10	-1.25141	2.47846e-06	-1.52289e-10	-1.29262	1.36233e-07	-1.52289e-10	-1.1876
157240919	chr1:157240919:A:G	3.31262e-08	-1.68693	-1.49065	4.08975e-07	-1.63438	-1.45998	1.82885e-08	-1.71642	-1.47927
157240966	chr1:157240966:G:A	4.38097e-07	-0.595464	-5.03233e-10	4.9023e-06	-0.610553	-5.03233e-10	2.19642e-07	-0.709966	-5.03233e-10
157241114	chr1:157241114:C:T	4.64306e-08	-1.31566	-1.52428	4.52954e-07	-1.46799	-1.52423	3.48848e-08	-1.02771	-1.52221
157241362	chr1:157241362:T:C	5.15605e-08	-1.23096	-1.50419	5.91864e-07	-1.20919	-1.51554	3.39952e-08	-1.08027	-1.49548
157241375	chr1:157241375:C:T	1.60061e-07	-1.60235	-5.03233e-10	1.8486e-06	-1.58583	-5.03233e-10	8.2443e-08	-1.68986	-5.03233e-10
157241568	chr1:157241568:C:G	3.19972e-07	-1.52289e-10	-0.90967	4.08182e-06	-1.52289e-10	-0.793714	1.96964e-07	-1.52289e-10	-0.818946
157241607	chr1:157241607:G:T	2.53173e-06	1.15875	-5.03233e-10	2.86757e-05	1.15579	-5.03233e-10	1.81313e-06	1.40084	-5.03233e-10
157241621	chr1:157241621:C:A	7.49776e-08	-0.955204	-1.40551	7.06293e-07	-1.17076	-1.37722	4.56045e-08	-0.890732	-1.39123
157241745	chr1:157241745:A:C	1.11118e-07	-0.55151	-1.4158	9.93875e-07	-0.817579	-1.38882	6.90262e-08	-0.466571	-1.40091
157241782	chr1:157241782:C:T	1.08254e-07	-0.545345	-1.44808	9.61733e-07	-0.814208	-1.42507	6.6986e-08	-0.462071	-1.43541
157241792	chr1:157241792:A:T	2.50829e-07	-1.52289e-10	-1.15313	3.1283e-06	-1.52289e-10	-1.05976	1.4797e-07	-1.52289e-10	-1.10495
157241815	chr1:157241815:C:T	1.06352e-07	-0.63299	-1.37816	9.64748e-07	-0.889237	-1.34691	6.59916e-08	-0.55145	-1.36099
157241875	chr1:157241875:G:A	1.6361e-06	2.18883	-1.46666	2.47489e-05	2.4776	-1.46908	9.41495e-07	2.18085	-1.43535
157242135	chr1:157242135:A:G	2.99706e-07	-1.52289e-10	-0.975101	3.05782e-06	-1.52289e-10	-1.08255	1.70034e-07	-1.52289e-10	-0.965967
157242218	chr1:157242218:G:A	1.80866e-07	-1.52289e-10	-1.48015	2.05629e-06	-1.52289e-10	-1.47935	1.01555e-07	-1.52289e-10	-1.48136
157242250	chr1:157242250:A:G	5.20075e-07	-1.52289e-10	-0.42393	5.13802e-06	-1.52289e-10	-0.563588	3.59025e-07	-1.52289e-10	-0.218575
157242382	chr1:157242382:C:T	2.74394e-07	-1.52289e-10	-1.06334	3.25967e-06	-1.52289e-10	-1.01863	1.56811e-07	-1.52289e-10	-1.04692
157242516	chr1:157242516:C:T	1.83441e-07	-1.52289e-10	-1.46601	2.04275e-06	-1.52289e-10	-1.48596	1.06216e-07	-1.52289e-10	-1.43649
157242927	chr1:157242927:G:A	1.85834e-07	-1.52289e-10	-1.45305	2.04373e-06	-1.52289e-10	-1.48548	1.04504e-07	-1.52289e-10	-1.45274
157242959	chr1:157242959:G:A	3.18063e-07	-0.209664	-0.705992	2.86586e-06	-0.552212	-0.595175	2.10636e-07	-0.106583	-0.64525
157243701	chr1:157243701:G:T	3.16848e-08	-1.71149	-1.51057	3.62189e-07	-1.7176	-1.49824	1.92459e-08	-1.63584	-1.50883
157243724	chr1:157243724:C:T	1.16649e-07	-0.499898	-1.41884	1.03936e-06	-0.76913	-1.39252	7.28692e-08	-0.408548	-1.40475
157243765	chr1:157243765:T:C	1.18978e-07	-0.518914	-1.38005	1.06443e-06	-0.788091	-1.34972	7.44368e-08	-0.426857	-1.36516
157243826	chr1:157243826:C:T	1.96661e-07	-1.52289e-10	-1.39642	2.13636e-06	-1.52289e-10	-1.44115	1.15155e-07	-1.52289e-10	-1.35568
157243986	chr1:157243986:G:A	2.07634e-07	-1.52289e-10	-1.34213	2.51143e-06	-1.52289e-10	-1.2794	1.25099e-07	-1.52289e-10	-1.27286
157244173	chr1:157244173:A:G	1.87591e-07	-1.52289e-10	-1.44364	2.06553e-06	-1.52289e-10	-1.47487	1.09338e-07	-1.52289e-10	-1.40752
157244280	chr1:157244280:A:C	1.84361e-07	-0.348534	-1.11247	3.48057e-06	0.0972811	-1.05034	9.06306e-08	-0.566209	-1.02897
157244338	chr1:157244338:C:A	1.74378e-07	-1.52289e-10	-1.51668	1.96732e-06	-1.52289e-10	-1.52359	9.95418e-08	-1.52289e-10	-1.50139
157244420	chr1:157244420:A:G	1.34149e-07	-0.424104	-1.35485	1.19775e-06	-0.70528	-1.31453	8.60683e-08	-0.334829	-1.312
157244595	chr1:157244595:C:T	1.18384e-07	-0.546812	-1.35715	1.07207e-06	-0.813573	-1.31709	7.56116e-08	-0.461853	-1.3145
157244596	chr1:157244596:G:A	2.43801e-06	1.12103	-5.03233e-10	2.77873e-05	1.12432	-5.03233e-10	1.74739e-06	1.36391	-5.03233e-10
157244628	chr1:157244628:C:T	1.98275e-07	-1.52289e-10	-1.38825	2.19686e-06	-1.52289e-10	-1.41323	1.09705e-07	-1.52289e-10	-1.40417
157244629	chr1:157244629:A:G	2.04152e-07	-1.52289e-10	-1.35904	2.25506e-06	-1.52289e-10	-1.38708	1.12583e-07	-1.52289e-10	-1.37828
157245112	chr1:157245112:C:T	1.11884e-07	-0.481673	-1.47877	1.64854e-06	-0.224008	-1.47636	5.20844e-08	-0.686196	-1.4629
157245129	chr1:157245129:T:C	1.21994e-07	-0.485013	-1.38892	1.09292e-06	-0.754874	-1.35653	7.79261e-08	-0.400709	-1.3455
157245209	chr1:157245209:A:G	1.31264e-07	-0.452866	-1.34783	1.1754e-06	-0.731975	-1.30667	8.41238e-08	-0.3655	-1.30418
157245488	chr1:157245488:C:T	2.49837e-06	1.14549	-5.03233e-10	2.83769e-05	1.14532	-5.03233e-10	1.79236e-06	1.38932	-5.03233e-10
157245735	chr1:157245735:T:C	1.28424e-07	-0.454745	-1.36782	1.14814e-06	-0.733421	-1.32869	8.21194e-08	-0.367368	-1.32642
157245793	chr1:157245793:G:A	1.2993e-07	-0.456065	-1.35485	1.16315e-06	-0.734596	-1.31453	8.32103e-08	-0.368599	-1.312
157245892	chr1:157245892:G:C	3.02684e-07	-1.52289e-10	-0.965215	3.83533e-06	-1.52289e-10	-0.856	1.85288e-07	-1.52289e-10	-0.880054
157245939	chr1:157245939:A:G	1.26624e-07	-0.48592	-1.35076	1.13754e-06	-0.761286	-1.31011	8.10476e-08	-0.399521	-1.30741
157246077	chr1:157246077:C:G	4.00956e-08	-1.65986	-1.32677	4.58795e-07	-1.65643	-1.32298	2.31261e-08	-1.69968	-1.26133
157246105	chr1:157246105:G:A	1.20824e-07	-0.526836	-1.35673	1.09186e-06	-0.796005	-1.31637	7.71939e-08	-0.441997	-1.31365
157246269	chr1:157246269:C:T	7.2236e-08	-1.01998	-1.37799	6.96224e-07	-1.21189	-1.35045	4.27386e-08	-0.988102	-1.35876
157246428	chr1:157246428:C:T	3.27814e-07	-0.885458	-5.03233e-10	3.66708e-06	-0.900861	-5.03233e-10	1.25263e-07	-1.27155	-5.03233e-10
157246825	chr1:157246825:A:G	1.25777e-07	-0.485417	-1.35797	1.12937e-06	-0.760373	-1.31822	8.0436e-08	-0.398941	-1.31556
157246898	chr1:157246898:G:C	1.81479e-07	-1.47676	-5.03233e-10	1.87189e-06	-1.57331	-5.03233e-10	9.83607e-08	-1.51332	-5.03233e-10
157246959	chr1:157246959:T:C	1.25796e-07	-0.485532	-1.35771	1.12964e-06	-0.760476	-1.31788	8.04569e-08	-0.399009	-1.31524
157246975	chr1:157246975:A:C	1.25258e-07	-0.48982	-1.35771	1.12533e-06	-0.764296	-1.31788	8.00942e-08	-0.403527	-1.31524
157247085	chr1:157247085:G:A	1.22665e-07	-0.513133	-1.35531	1.10552e-06	-0.784799	-1.31514	7.84166e-08	-0.427397	-1.31253
157247463	chr1:157247463:A:G	1.27512e-07	-0.470588	-1.35911	1.1427e-06	-0.747449	-1.31941	8.16102e-08	-0.383214	-1.3168
157247558	chr1:157247558:T:C	1.32988e-07	-0.429935	-1.35771	1.18644e-06	-0.711421	-1.31788	8.52165e-08	-0.341536	-1.31524
157247631	chr1:157247631:C:G	6.85088e-08	-0.932514	-1.51843	9.2166e-07	-0.76263	-1.5192	3.33636e-08	-1.07885	-1.51565
157247642	chr1:157247642:G:A	2.10076e-07	-1.52289e-10	-1.33043	2.30213e-06	-1.52289e-10	-1.36642	1.24027e-07	-1.52289e-10	-1.28147
157247759	chr1:157247759:C:G	7.23494e-08	-1.03542	-1.36098	7.02823e-07	-1.27161	-1.2813	6.07734e-08	-0.629502	-1.36531
157247892	chr1:157247892:A:G	1.86349e-07	-1.52289e-10	-1.45028	2.24189e-06	-1.52289e-10	-1.39294	1.03244e-07	-1.52289e-10	-1.46487
157248066	chr1:157248066:T:C	1.24588e-07	-0.476246	-1.37665	1.11554e-06	-0.75204	-1.33888	7.95615e-08	-0.389167	-1.33627
157248195	chr1:157248195:A:C	2.14885e-07	-1.52289e-10	-1.3078	2.61113e-06	-1.52289e-10	-1.24047	1.30011e-07	-1.52289e-10	-1.23435
157248287	chr1:157248287:G:T	1.04683e-07	-0.920577	-1.10639	1.25833e-06	-0.958943	-1.01153	9.97193e-08	-0.479668	-1.01994
157248527	chr1:157248527:T:A	3.5363e-07	-0.809653	-5.03233e-10	3.93927e-06	-0.82926	-5.03233e-10	1.8025e-07	-0.907621	-5.03233e-10
157248626	chr1:157248626:G:A	4.64797e-07	-1.52289e-10	-0.536304	5.97487e-06	-1.52289e-10	-0.412693	3.15954e-07	-1.52289e-10	-0.346368
157248666	chr1:157248666:T:TA	2.2808e-07	0.261003	-1.50921	1.8829e-06	-0.0524012	-1.51504	2.70246e-07	1.00052	-1.50315
157248785	chr1:157248785:C:T	1.86293e-07	-1.52289e-10	-1.45058	2.04312e-06	-1.52289e-10	-1.48578	1.07864e-07	-1.52289e-10	-1.4211
157248854	chr1:157248854:AACAT:A	1.23643e-07	-0.50053	-1.35998	1.11184e-06	-0.773887	-1.32036	7.89751e-08	-0.414963	-1.31787
157249637	chr1:157249637:G:C	1.27823e-07	-0.429573	-1.39769	1.14109e-06	-0.702216	-1.36606	8.18994e-08	-0.343194	-1.35328
157249691	chr1:157249691:C:T	2.18627e-07	-1.52289e-10	-1.29054	2.66396e-06	-1.52289e-10	-1.22044	1.32657e-07	-1.52289e-10	-1.2142
157249725	chr1:157249725:G:A	2.01195e-07	-1.52289e-10	-1.37363	2.17826e-06	-1.52289e-10	-1.42173	1.18465e-07	-1.52289e-10	-1.32735
157250075	chr1:157250075:C:CA	1.30141e-07	-0.462304	-1.34698	1.1668e-06	-0.740031	-1.30596	8.34038e-08	-0.37503	-1.30324
157250137	chr1:157250137:G:T	1.27437e-07	-0.472575	-1.35771	1.14257e-06	-0.749093	-1.31788	8.15387e-08	-0.385652	-1.31524
157250299	chr1:157250299:G:A	8.89217e-08	-0.759954	-1.43019	8.89049e-07	-0.884638	-1.43322	8.54131e-08	-0.25417	-1.4003
157250317	chr1:157250317:C:T	3.70362e-07	0.743645	-1.50707	5.23125e-06	0.939621	-1.48523	2.35395e-07	0.871129	-1.51183
157250385	chr1:157250385:T:C	3.85947e-08	-1.64188	-1.38291	5.19024e-07	-1.54249	-1.31357	2.19572e-08	-1.64376	-1.36911
157250518	chr1:157250518:T:C	5.78641e-07	-1.52289e-10	-0.317222	5.67395e-06	-1.52289e-10	-0.464371	4.03321e-07	-1.52289e-10	-0.102234
157250554	chr1:157250554:C:T	1.42559e-07	-1.71815	-5.03233e-10	1.61961e-06	-1.71807	-5.03233e-10	8.67541e-08	-1.63889	-5.03233e-10
157250971	chr1:157250971:C:G	3.66951e-08	-1.65405	-1.42121	4.83369e-07	-1.56193	-1.3653	2.05577e-08	-1.65645	-1.42228
157251330	chr1:157251330:A:G	2.00799e-07	-1.52289e-10	-1.3756	2.48772e-06	-1.52289e-10	-1.28889	1.14561e-07	-1.52289e-10	-1.36086
157251345	chr1:157251345:T:G	1.24773e-07	-0.507194	-1.34421	1.12474e-06	-0.780208	-1.3025	7.9848e-08	-0.421807	-1.30003
157251357	chr1:157251357:T:C	1.88323e-07	-1.52289e-10	-1.43975	2.27351e-06	-1.52289e-10	-1.37893	1.04232e-07	-1.52289e-10	-1.45535
157252252	chr1:157252252:A:T	1.42921e-07	-0.363997	-1.35162	1.26553e-06	-0.653683	-1.31108	9.1984e-08	-0.271951	-1.3084
157252697	chr1:157252697:C:G	3.70574e-08	-1.67307	-1.39237	4.23623e-07	-1.6696	-1.38957	2.12936e-08	-1.7062	-1.33737
157252921	chr1:157252921:A:G	1.7995e-07	-1.52289e-10	-1.48523	2.00825e-06	-1.52289e-10	-1.50299	9.89308e-08	-1.52289e-10	-1.50755
157252959	chr1:157252959:C:A	3.85761e-07	0.416368	-1.13905	4.63742e-06	0.467664	-1.13376	2.89877e-07	0.63297	-1.06548
157253062	chr1:157253062:T:C	2.08052e-07	-1.52289e-10	-1.34012	2.52285e-06	-1.52289e-10	-1.27487	1.25215e-07	-1.52289e-10	-1.27194
157253167	chr1:157253167:C:G	1.42324e-07	-0.369158	-1.35064	1.26108e-06	-0.658297	-1.30999	9.15931e-08	-0.277303	-1.30731
157253508	chr1:157253508:A:G	7.34073e-08	-1.06754	-1.31434	8.69352e-07	-1.11235	-1.22791	7.75953e-08	-0.451562	-1.2989
157253579	chr1:157253579:T:C	1.27818e-07	-0.448556	-1.37874	1.13928e-06	-0.728498	-1.34137	8.17805e-08	-0.359054	-1.33887
157253785	chr1:157253785:A:C	7.46456e-08	-1.06526	-1.2999	8.8536e-07	-1.11136	-1.21066	7.89377e-08	-0.449403	-1.2839
157253788	chr1:157253788:T:G	1.37597e-07	-0.395934	-1.35764	1.22203e-06	-0.68191	-1.31783	8.84139e-08	-0.304776	-1.31516
157253794	chr1:157253794:C:T	7.09031e-07	-1.52289e-10	-0.114004	9.29654e-06	-1.52289e-10	0.0293866	4.308e-07	-1.52289e-10	-0.0363224
157253811	chr1:157253811:A:G	2.17126e-07	-1.52289e-10	-1.29743	2.64406e-06	-1.52289e-10	-1.22794	1.31577e-07	-1.52289e-10	-1.22237
157253860	chr1:157253860:A:T	1.33944e-07	-0.418331	-1.36215	1.1916e-06	-0.702087	-1.32287	8.58805e-08	-0.328781	-1.32023
157253959	chr1:157253959:T:C	2.91065e-07	-0.0314896	-0.972867	2.55745e-06	-0.414863	-0.846384	2.01266e-07	0.0789147	-0.876251
157253963	chr1:157253963:G:A	1.41024e-07	-0.422622	-1.30635	1.2687e-06	-0.698047	-1.26422	9.1251e-08	-0.33625	-1.2521
157254027	chr1:157254027:G:A	5.43376e-07	-1.52289e-10	-0.380102	5.34819e-06	-1.52289e-10	-0.523497	3.76753e-07	-1.52289e-10	-0.170376
157254099	chr1:157254099:C:T	4.5817e-07	-1.52289e-10	-0.550663	5.74525e-06	-1.52289e-10	-0.451883	2.83743e-07	-1.52289e-10	-0.453896
157254172	chr1:157254172:G:A	3.38642e-07	-0.852961	-5.03233e-10	3.1574e-06	-1.05051	-5.03233e-10	1.64598e-07	-0.998463	-5.03233e-10
157254184	chr1:157254184:T:C	1.35903e-07	-0.41372	-1.35224	1.20967e-06	-0.698134	-1.31178	8.72963e-08	-0.323544	-1.30911
157254216	chr1:157254216:A:AAAT	1.12033e-07	-0.474872	-1.48424	1.65689e-06	-0.213801	-1.48151	5.23509e-08	-0.67439	-1.46961
157254272	chr1:157254272:G:A	3.94091e-08	-1.50519	-1.49872	3.73723e-07	-1.65994	-1.52456	3.08903e-08	-1.18662	-1.4849
157254275	chr1:157254275:G:A	3.65982e-07	0.596788	-1.37211	4.74306e-06	0.699512	-1.34309	2.6431e-07	0.808424	-1.33327
157254279	chr1:157254279:T:C	7.21419e-08	-1.08699	-1.31228	8.52953e-07	-1.13254	-1.22677	7.54228e-08	-0.479836	-1.29902
157254453	chr1:157254453:C:T	8.83498e-08	-0.733103	-1.4635	1.07482e-06	-0.672239	-1.45586	4.74437e-08	-0.839258	-1.40316
157254528	chr1:157254528:T:G	1.58336e-07	-1.61318	-5.03233e-10	1.71412e-06	-1.66136	-5.03233e-10	1.08192e-07	-1.41806	-5.03233e-10
157254584	chr1:157254584:T:C	2.08052e-07	-1.52289e-10	-1.34012	2.52285e-06	-1.52289e-10	-1.27487	1.25215e-07	-1.52289e-10	-1.27194
157254621	chr1:157254621:T:C	5.27757e-07	-0.409268	-5.03233e-10	5.16459e-06	-0.55843	-5.03233e-10	3.29573e-07	-0.304169	-5.03233e-10
157254759	chr1:157254759:T:C	1.39759e-07	-0.390968	-1.34702	1.24311e-06	-0.677553	-1.30508	8.99614e-08	-0.299792	-1.30279
157254953	chr1:157254953:G:A	1.42562e-07	-1.71813	-5.03233e-10	1.62206e-06	-1.71656	-5.03233e-10	9.29521e-08	-1.56988	-5.03233e-10
157255020	chr1:157255020:C:T	1.73751e-07	-1.52289e-10	-1.52028	1.98544e-06	-1.52289e-10	-1.51442	9.75712e-08	-1.52289e-10	-1.52138
157255056	chr1:157255056:T:C	1.31646e-07	-0.434889	-1.3629	1.17419e-06	-0.716252	-1.32343	8.4436e-08	-0.345126	-1.32085
157255354	chr1:157255354:A:G	1.22934e-07	-0.496397	-1.36986	1.10222e-06	-0.771783	-1.33115	7.86133e-08	-0.408863	-1.32856
157255434	chr1:157255434:A:C	1.05166e-07	-0.775928	-1.24643	1.25017e-06	-0.812216	-1.16476	9.85517e-08	-0.335745	-1.17564
157255557	chr1:157255557:C:T	1.28103e-07	-0.456707	-1.36836	1.14498e-06	-0.735051	-1.32981	8.20884e-08	-0.36694	-1.32723
157256073	chr1:157256073:A:T	5.35638e-07	-1.52289e-10	-0.394446	5.26952e-06	-1.52289e-10	-0.538317	3.78659e-07	-1.52289e-10	-0.16533
157256388	chr1:157256388:C:A	1.74814e-07	-1.52289e-10	-1.51418	1.97283e-06	-1.52289e-10	-1.52078	1.00244e-07	-1.52289e-10	-1.49436
157256935	chr1:157256935:C:T	2.52639e-07	-1.52289e-10	-1.14594	3.15895e-06	-1.52289e-10	-1.05002	1.49137e-07	-1.52289e-10	-1.0971
157256941	chr1:157256941:G:A	1.36239e-07	-0.405182	-1.35831	1.21231e-06	-0.690174	-1.31755	8.75686e-08	-0.314519	-1.31502
157257052	chr1:157257052:T:A	1.89694e-07	-1.52289e-10	-1.43249	2.34681e-06	-1.52289e-10	-1.3472	1.05459e-07	-1.52289e-10	-1.44364
157257134	chr1:157257134:CA:C	1.39297e-07	-0.361038	-1.38026	1.23181e-06	-0.644711	-1.34706	8.96903e-08	-0.270003	-1.3356
157257279	chr1:157257279:T:C	1.35591e-07	-0.410098	-1.35816	1.2074e-06	-0.694112	-1.31767	8.71517e-08	-0.319491	-1.31482
157257336	chr1:157257336:C:T	4.32636e-07	-1.52289e-10	-0.608006	5.54125e-06	-1.52289e-10	-0.488035	2.92782e-07	-1.52289e-10	-0.422536
157257648	chr1:157257648:C:T	1.14179e-07	-0.455651	-1.48448	1.68861e-06	-0.194394	-1.48196	5.31813e-08	-0.658509	-1.46975
157257874	chr1:157257874:A:G	2.70249e-06	1.22402	-5.03233e-10	3.09574e-05	1.23236	-5.03233e-10	1.96093e-06	1.47921	-5.03233e-10
157258056	chr1:157258056:A:G	3.95838e-08	-1.48529	-1.5142	4.14569e-07	-1.56017	-1.5206	2.85819e-08	-1.24838	-1.50081
157258060	chr1:157258060:A:G	3.70722e-08	-1.55207	-1.51297	3.93192e-07	-1.61421	-1.51951	2.59605e-08	-1.34682	-1.49857
157258240	chr1:157258240:C:T	1.26202e-07	-0.437586	-1.40243	1.12612e-06	-0.709749	-1.37173	8.08351e-08	-0.350454	-1.3591
157258248	chr1:157258248:T:A	6.44071e-08	-0.992448	-1.52023	5.98431e-07	-1.2044	-1.5093	5.44379e-08	-0.581536	-1.52337
157258372	chr1:157258372:A:C	4.01829e-07	-1.52289e-10	-0.681877	5.1239e-06	-1.52289e-10	-0.56634	2.70133e-07	-1.52289e-10	-0.503053
157258393	chr1:157258393:A:T	1.75405e-07	-1.52289e-10	-1.51081	1.99969e-06	-1.52289e-10	-1.50726	9.95906e-08	-1.52289e-10	-1.5009
157258555	chr1:157258555:C:T	1.28455e-07	-0.425843	-1.39648	1.14014e-06	-0.708134	-1.36097	8.20978e-08	-0.335864	-1.35819
157259131	chr1:157259131:A:G	2.19847e-07	-1.52289e-10	-1.28497	2.68225e-06	-1.52289e-10	-1.2136	1.33576e-07	-1.52289e-10	-1.2073
157259240	chr1:157259240:G:A	3.5171e-07	-1.52289e-10	-0.815097	4.38299e-06	-1.52289e-10	-0.722526	2.31768e-07	-1.52289e-10	-0.656229
157259440	chr1:157259440:T:C	1.35058e-07	-0.41066	-1.36154	1.20227e-06	-0.694658	-1.32138	8.67847e-08	-0.319997	-1.31854
157259585	chr1:157259585:C:T	1.47701e-07	-0.327938	-1.35478	1.29801e-06	-0.625539	-1.31388	9.44686e-08	-0.242713	-1.31099
157259631	chr1:157259631:A:G	1.94469e-07	-1.52289e-10	-1.40763	2.42885e-06	-1.52289e-10	-1.31284	1.08033e-07	-1.52289e-10	-1.41953
157259905	chr1:157259905:G:C	1.91768e-07	-1.52289e-10	-1.42162	2.08788e-06	-1.52289e-10	-1.46411	1.09691e-07	-1.52289e-10	-1.4043
157259925	chr1:157259925:G:A	1.30036e-07	-0.457382	-1.35271	1.16531e-06	-0.735716	-1.31156	8.3515e-08	-0.368275	-1.30866
157260054	chr1:157260054:A:AG	1.34821e-07	-0.414562	-1.35939	1.20015e-06	-0.698732	-1.31908	8.66279e-08	-0.324076	-1.31627
157260170	chr1:157260170:C:T	3.17898e-08	-1.69412	-1.52464	3.90479e-07	-1.65396	-1.48667	1.86373e-08	-1.65216	-1.52464
157260199	chr1:157260199:T:C	1.34038e-07	-0.429836	-1.34994	1.19677e-06	-0.712094	-1.30853	8.61822e-08	-0.339902	-1.3056
157260318	chr1:157260318:T:C	9.82044e-08	-0.839221	-1.25163	1.16769e-06	-0.874466	-1.17076	9.09688e-08	-0.410305	-1.18115
157260369	chr1:157260369:G:A	7.18013e-07	-1.52289e-10	-0.101416	9.39667e-06	-1.52289e-10	0.040099	4.35571e-07	-1.52289e-10	-0.0253077
157260444	chr1:157260444:C:T	1.45893e-07	-0.350024	-1.34501	1.29175e-06	-0.641235	-1.30302	9.4096e-08	-0.257542	-1.30011
157260479	chr1:157260479:A:G	1.38423e-07	-0.409577	-1.33801	1.23481e-06	-0.694072	-1.29527	8.92222e-08	-0.318623	-1.29221
157260995	chr1:157260995:G:A	4.56787e-07	-1.52289e-10	-0.553686	4.54369e-06	-1.52289e-10	-0.686517	3.17412e-07	-1.52289e-10	-0.341766
157261029	chr1:157261029:G:A	1.80457e-07	-1.52289e-10	-1.48241	2.00286e-06	-1.52289e-10	-1.50568	1.01433e-07	-1.52289e-10	-1.48256
157261193	chr1:157261193:T:C	7.0211e-08	-0.97997	-1.44643	8.07524e-07	-1.0262	-1.38784	7.33782e-08	-0.369068	-1.43727
157261279	chr1:157261279:T:C	6.77181e-08	-1.03421	-1.42834	6.29162e-07	-1.21605	-1.44758	5.95302e-08	-0.634741	-1.38074
157261388	chr1:157261388:C:T	1.40349e-07	-0.383336	-1.35043	1.2465e-06	-0.670785	-1.30913	9.03983e-08	-0.291585	-1.30616
157261436	chr1:157261436:T:C	1.32629e-07	-0.432188	-1.35816	1.18348e-06	-0.714121	-1.31768	8.51716e-08	-0.342496	-1.3148
157261544	chr1:157261544:T:C	1.40213e-07	-0.375534	-1.3592	1.24214e-06	-0.664559	-1.31886	9.01668e-08	-0.284415	-1.31589
157261638	chr1:157261638:C:G	7.29342e-08	-0.958792	-1.42955	8.43078e-07	-1.00516	-1.36579	7.71515e-08	-0.336712	-1.41948
157261808	chr1:157261808:G:T	7.16007e-07	-1.52289e-10	-0.104214	9.36865e-06	-1.52289e-10	0.0371123	4.3429e-07	-1.52289e-10	-0.0282532
157261887	chr1:157261887:C:A	2.25303e-07	0.17081	-1.43127	2.18286e-06	-0.0180974	-1.40152	2.46317e-07	0.812874	-1.40822
157261989	chr1:157261989:C:T	1.36338e-07	-0.394941	-1.36782	1.21023e-06	-0.681019	-1.32842	8.75802e-08	-0.30382	-1.32559
157262026	chr1:157262026:A:T	1.3508e-07	-0.415822	-1.35621	1.20362e-06	-0.69944	-1.31548	8.68297e-08	-0.325469	-1.31255
157262405	chr1:157262405:A:G	2.04749e-07	-1.52289e-10	-1.35612	2.46918e-06	-1.52289e-10	-1.29637	1.2304e-07	-1.52289e-10	-1.28946
157262418	chr1:157262418:A:T	2.57868e-06	1.17713	-5.03233e-10	2.94701e-05	1.18312	-5.03233e-10	1.86692e-06	1.43008	-5.03233e-10
157262744	chr1:157262744:T:C	1.00634e-07	-0.82825	-1.23816	1.19874e-06	-0.863303	-1.15569	9.34942e-08	-0.39702	-1.16705
157263169	chr1:157263169:CA:C	3.97784e-08	-1.47305	-1.52153	3.83844e-07	-1.64188	-1.5159	3.08807e-08	-1.15574	-1.51609
157263438	chr1:157263438:T:C	3.52168e-07	0.571478	-1.38527	4.56851e-06	0.676308	-1.35738	2.54041e-07	0.783165	-1.34764
157263621	chr1:157263621:A:G	2.01774e-07	-1.52289e-10	-1.37076	2.231e-06	-1.52289e-10	-1.39781	1.11329e-07	-1.52289e-10	-1.38947
157263792	chr1:157263792:T:A	3.46265e-07	0.576493	-1.40719	4.482e-06	0.681367	-1.38155	2.49021e-07	0.788464	-1.37289
157263991	chr1:157263991:T:C	3.22952e-08	-1.69281	-1.51017	3.77314e-07	-1.68418	-1.49075	1.81351e-08	-1.71534	-1.48877
157264127	chr1:157264127:A:T	1.2777e-07	-0.482265	-1.3454	1.14951e-06	-0.757776	-1.30315	8.21171e-08	-0.393106	-1.30071
157264240	chr1:157264240:G:A	4.03811e-07	-1.52289e-10	-0.676957	5.14939e-06	-1.52289e-10	-0.561379	2.71724e-07	-1.52289e-10	-0.49718
157264242	chr1:157264242:A:G	1.36683e-07	-0.372172	-1.38807	1.20727e-06	-0.661387	-1.3505	8.77032e-08	-0.280222	-1.34779
157264517	chr1:157264517:T:C	1.635e-07	-0.400506	-1.18058	1.44551e-06	-0.69552	-1.13628	1.05128e-07	-0.296285	-1.1505
157264765	chr1:157264765:C:T	3.52284e-08	-1.64151	-1.47454	4.33484e-07	-1.57174	-1.46442	2.05714e-08	-1.63231	-1.44576
157265052	chr1:157265052:C:T	2.80613e-06	1.26166	-5.03233e-10	3.21403e-05	1.26985	-5.03233e-10	2.0426e-06	1.52001	-5.03233e-10
157265117	chr1:157265117:G:A	2.74548e-06	1.23981	-5.03233e-10	3.14941e-05	1.24954	-5.03233e-10	1.9976e-06	1.49773	-5.03233e-10
157265361	chr1:157265361:T:C	1.39823e-07	-0.365483	-1.37204	1.23634e-06	-0.655012	-1.33309	8.99086e-08	-0.273075	-1.3301
157265477	chr1:157265477:T:C	1.73776e-07	-1.52289e-10	-1.52014	1.96547e-06	-1.52289e-10	-1.52452	9.90153e-08	-1.52289e-10	-1.50669
157265512	chr1:157265512:G:A	1.73508e-07	-1.52289e-10	-1.52168	1.96522e-06	-1.52289e-10	-1.52465	9.86939e-08	-1.52289e-10	-1.50994
157265650	chr1:157265650:C:T	1.83716e-07	-1.52289e-10	-1.46451	2.02639e-06	-1.52289e-10	-1.494	1.03285e-07	-1.52289e-10	-1.46447
157265756	chr1:157265756:A:G	1.31317e-07	-0.420819	-1.37947	1.16659e-06	-0.704722	-1.34145	8.41689e-08	-0.330571	-1.33857
157266029	chr1:157266029:T:A	3.30047e-08	-1.71045	-1.47081	4.2458e-07	-1.6632	-1.39371	1.85757e-08	-1.69431	-1.4858
157266141	chr1:157266141:T:A	1.32323e-07	-0.413615	-1.37905	1.17529e-06	-0.698281	-1.34046	8.48855e-08	-0.323181	-1.33748
157266154	chr1:157266154:T:C	1.24409e-07	-0.475193	-1.37914	1.1129e-06	-0.75274	-1.34054	7.96503e-08	-0.386754	-1.33757
157266505	chr1:157266505:G:A	3.27839e-08	-1.71585	-1.47212	4.16671e-07	-1.67993	-1.39579	1.83579e-08	-1.70492	-1.48698
157266609	chr1:157266609:T:C	4.7882e-08	-1.39015	-1.41902	5.58085e-07	-1.31794	-1.46556	3.26064e-08	-1.26566	-1.3518
157266795	chr1:157266795:T:C	2.15874e-07	-1.52289e-10	-1.30321	2.62714e-06	-1.52289e-10	-1.23436	1.30795e-07	-1.52289e-10	-1.22834
157266945	chr1:157266945:T:C	1.73042e-07	-1.52289e-10	-1.52437	1.96523e-06	-1.52289e-10	-1.52465	9.73969e-08	-1.52289e-10	-1.52317
157267077	chr1:157267077:T:C	2.65101e-06	1.20479	-5.03233e-10	3.038e-05	1.21353	-5.03233e-10	1.92797e-06	1.46226	-5.03233e-10
157267163	chr1:157267163:C:T	1.73177e-07	-1.52289e-10	-1.52359	1.98457e-06	-1.52289e-10	-1.51485	9.84174e-08	-1.52289e-10	-1.51275
157267571	chr1:157267571:G:A	7.7434e-08	-0.912186	-1.41629	9.0248e-07	-0.955276	-1.34759	8.38555e-08	-0.268919	-1.40395
157267713	chr1:157267713:T:C	2.08463e-07	-1.52289e-10	-1.33814	2.2836e-06	-1.52289e-10	-1.3745	1.22854e-07	-1.52289e-10	-1.29097
157267879	chr1:157267879:T:C	7.53468e-07	-1.52289e-10	-0.053217	9.93815e-06	-1.52289e-10	0.0961245	4.59847e-07	-1.52289e-10	0.0289282
157268042	chr1:157268042:G:A	1.43749e-07	-1.70984	-5.03233e-10	1.64878e-06	-1.70022	-5.03233e-10	8.03498e-08	-1.71558	-5.03233e-10
157268122	chr1:157268122:G:C	4.05804e-07	-1.52289e-10	-0.672034	5.23423e-06	-1.52289e-10	-0.545036	2.70621e-07	-1.52289e-10	-0.501249
157268206	chr1:157268206:G:A	2.16121e-07	-1.52289e-10	-1.30206	2.63013e-06	-1.52289e-10	-1.23322	1.30919e-07	-1.52289e-10	-1.22739
157268310	chr1:157268310:A:G	2.4828e-07	-1.52289e-10	-1.16335	3.10138e-06	-1.52289e-10	-1.06841	1.64563e-07	-1.52289e-10	-0.998674
157268526	chr1:157268526:G:A	2.41081e-07	-1.52289e-10	-1.19277	3.00398e-06	-1.52289e-10	-1.10032	1.58532e-07	-1.52289e-10	-1.03601
157268748	chr1:157268748:C:T	2.41444e-07	-1.52289e-10	-1.19127	3.00931e-06	-1.52289e-10	-1.09855	1.5882e-07	-1.52289e-10	-1.0342
157268761	chr1:157268761:C:T	2.46459e-07	-1.52289e-10	-1.17071	3.07905e-06	-1.52289e-10	-1.07563	1.62732e-07	-1.52289e-10	-1.00986
157268790	chr1:157268790:A:G	2.73093e-07	-1.52289e-10	-1.06809	2.96092e-06	-1.52289e-10	-1.11475	1.76932e-07	-1.52289e-10	-0.926198
157269121	chr1:157269121:A:G	1.84717e-07	-1.52289e-10	-1.45908	2.11655e-06	-1.52289e-10	-1.45047	1.05531e-07	-1.52289e-10	-1.44296
157269316	chr1:157269316:G:A	9.12854e-08	-0.737071	-1.42684	8.43454e-07	-0.971108	-1.3994	5.76394e-08	-0.65915	-1.38861
157269409	chr1:157269409:C:T	2.5998e-07	-1.52289e-10	-1.1173	3.26591e-06	-1.52289e-10	-1.01672	1.5394e-07	-1.52289e-10	-1.0654
157269605	chr1:157269605:A:T	7.69554e-08	-0.943611	-1.39107	8.96685e-07	-0.992223	-1.31708	8.26541e-08	-0.309621	-1.37768
157269724	chr1:157269724:A:G	3.23351e-08	-1.6906	-1.51115	3.7158e-07	-1.68056	-1.50969	1.89466e-08	-1.66439	-1.49595
157269811	chr1:157269811:C:T	9.20282e-07	-1.52289e-10	0.146777	1.19694e-05	-1.52289e-10	0.282094	5.59585e-07	-1.52289e-10	0.225229
157269833	chr1:157269833:C:T	2.16648e-07	-1.52289e-10	-1.29963	2.84653e-06	-1.52289e-10	-1.15416	1.29351e-07	-1.52289e-10	-1.23944
157269973	chr1:157269973:A:G	1.76345e-07	-1.52289e-10	-1.50546	2.08908e-06	-1.52289e-10	-1.46353	9.85638e-08	-1.52289e-10	-1.51126
157270136	chr1:157270136:C:T	2.95277e-06	1.3126	-5.03233e-10	3.37184e-05	1.31779	-5.03233e-10	2.19177e-06	1.5905	-5.03233e-10
157270199	chr1:157270199:C:T	5.6365e-08	-1.22007	-1.42599	5.54411e-07	-1.36695	-1.42315	5.30448e-08	-0.737628	-1.3932
157270380	chr1:157270380:G:A	1.76748e-07	-1.52289e-10	-1.50318	2.05178e-06	-1.52289e-10	-1.48155	9.74584e-08	-1.52289e-10	-1.52254
157270491	chr1:157270491:A:G	1.79309e-07	-1.52289e-10	-1.48879	1.9906e-06	-1.52289e-10	-1.51182	1.02778e-07	-1.52289e-10	-1.4694
157270511	chr1:157270511:A:G	4.27201e-07	-0.62065	-5.03233e-10	4.1214e-06	-0.784062	-5.03233e-10	3.02061e-07	-0.391337	-5.03233e-10
157270665	chr1:157270665:T:C	7.13713e-08	-0.997103	-1.41291	8.28866e-07	-1.04382	-1.34414	7.51113e-08	-0.382338	-1.40066
157270768	chr1:157270768:G:T	4.18986e-08	-1.44023	-1.50242	3.85232e-07	-1.63197	-1.5222	3.32087e-08	-1.10395	-1.49521
157270905	chr1:157270905:G:T	1.73313e-07	-1.52289e-10	-1.52281	1.97675e-06	-1.52289e-10	-1.5188	9.73591e-08	-1.52289e-10	-1.52356
157271152	chr1:157271152:C:T	4.14642e-08	-1.44487	-1.5082	3.85099e-07	-1.6348	-1.51971	3.27389e-08	-1.11148	-1.50192
157271282	chr1:157271282:A:C	1.76439e-07	-1.52289e-10	-1.50493	2.09095e-06	-1.52289e-10	-1.46264	9.86118e-08	-1.52289e-10	-1.51078
157271644	chr1:157271644:T:C	1.76244e-07	-1.52289e-10	-1.50603	2.08698e-06	-1.52289e-10	-1.46454	9.852e-08	-1.52289e-10	-1.51171
157271670	chr1:157271670:C:T	3.23926e-08	-1.68657	-1.5134	3.72451e-07	-1.67583	-1.51208	1.89844e-08	-1.65899	-1.49936
157272221	chr1:157272221:G:A	6.77223e-07	-1.52289e-10	-0.159904	8.86469e-06	-1.52289e-10	-0.0181802	4.12454e-07	-1.52289e-10	-0.0798415
157272474	chr1:157272474:G:A	7.8862e-08	-0.877833	-1.43237	9.06015e-07	-0.929236	-1.36972	8.6121e-08	-0.22464	-1.42157
157272639	chr1:157272639:C:T	2.37369e-07	-1.52289e-10	-1.20829	2.56578e-06	-1.52289e-10	-1.25799	1.1531e-07	-1.52289e-10	-1.35435
157272666	chr1:157272666:T:G	1.76517e-07	-1.52289e-10	-1.50449	2.09244e-06	-1.52289e-10	-1.46192	9.86303e-08	-1.52289e-10	-1.51059
157272728	chr1:157272728:A:G	2.88321e-06	1.28876	-5.03233e-10	3.29021e-05	1.29328	-5.03233e-10	2.13738e-06	1.56537	-5.03233e-10
157272918	chr1:157272918:C:T	1.76075e-07	-1.52289e-10	-1.507	2.08319e-06	-1.52289e-10	-1.46635	9.84323e-08	-1.52289e-10	-1.5126
157273034	chr1:157273034:G:C	5.49206e-08	-1.35339	-1.31863	5.70521e-07	-1.54388	-1.21758	4.44511e-08	-1.00613	-1.30145
157273209	chr1:157273209:A:G	1.76059e-07	-1.52289e-10	-1.50709	2.08257e-06	-1.52289e-10	-1.46665	9.84135e-08	-1.52289e-10	-1.51279
157273343	chr1:157273343:G:A	2.19334e-07	-1.52289e-10	-1.28731	2.67337e-06	-1.52289e-10	-1.21691	1.333e-07	-1.52289e-10	-1.20937
157273371	chr1:157273371:T:C	4.98558e-08	-1.65921	-1.10956	8.12707e-07	-1.52602	-0.881624	2.97294e-08	-1.63994	-1.06988
157273475	chr1:157273475:G:T	1.7908e-07	-1.52289e-10	-1.49007	2.05423e-06	-1.52289e-10	-1.48035	1.01864e-07	-1.52289e-10	-1.47832
157273681	chr1:157273681:A:G	4.05589e-07	-1.52289e-10	-0.672562	4.0829e-06	-1.52289e-10	-0.793449	2.79718e-07	-1.52289e-10	-0.468185
157273994	chr1:157273994:C:T	2.4607e-07	-1.52289e-10	-1.17229	3.04385e-06	-1.52289e-10	-1.08713	1.62138e-07	-1.52289e-10	-1.01352
157274299	chr1:157274299:C:A	4.6169e-08	-1.58674	-1.25886	5.55724e-07	-1.69105	-1.09669	2.7298e-08	-1.59781	-1.19734
157274513	chr1:157274513:T:C	1.76149e-07	-1.52289e-10	-1.50657	2.08563e-06	-1.52289e-10	-1.46519	9.84558e-08	-1.52289e-10	-1.51236
157274726	chr1:157274726:G:T	1.75451e-07	-1.52289e-10	-1.51055	2.06987e-06	-1.52289e-10	-1.47277	9.81324e-08	-1.52289e-10	-1.51565
157274785	chr1:157274785:A:T	1.73878e-07	-1.52289e-10	-1.51955	2.02985e-06	-1.52289e-10	-1.49229	9.74699e-08	-1.52289e-10	-1.52242
157274885	chr1:157274885:C:A	1.80072e-07	-1.52289e-10	-1.48455	2.12357e-06	-1.52289e-10	-1.44716	1.03005e-07	-1.52289e-10	-1.46719
157275054	chr1:157275054:C:T	3.37933e-08	-1.66064	-1.497	3.94623e-07	-1.63702	-1.49306	1.92984e-08	-1.62949	-1.51246
157275146	chr1:157275146:T:A	1.77619e-07	-1.52289e-10	-1.49826	2.11684e-06	-1.52289e-10	-1.45033	9.92011e-08	-1.52289e-10	-1.50482
157275186	chr1:157275186:C:T	3.51137e-08	-1.59477	-1.52454	3.72603e-07	-1.6987	-1.4888	2.58442e-08	-1.32806	-1.52182
157275439	chr1:157275439:C:T	2.51308e-07	-1.52289e-10	-1.15123	3.04208e-06	-1.52289e-10	-1.08771	1.38847e-07	-1.52289e-10	-1.16859
157275734	chr1:157275734:G:A	1.75699e-07	-1.52289e-10	-1.50913	2.07899e-06	-1.52289e-10	-1.46837	9.83294e-08	-1.52289e-10	-1.51364
157275848	chr1:157275848:G:A	2.23627e-07	-1.52289e-10	-1.26793	2.67267e-06	-1.52289e-10	-1.21718	1.23579e-07	-1.52289e-10	-1.28509
157276122	chr1:157276122:T:C	1.93262e-07	-1.52289e-10	-1.41385	2.12608e-06	-1.52289e-10	-1.44598	1.14429e-07	-1.52289e-10	-1.36202
157276258	chr1:157276258:G:A	1.81145e-07	-1.52289e-10	-1.4786	2.09313e-06	-1.52289e-10	-1.4616	1.01561e-07	-1.52289e-10	-1.48131
157276450	chr1:157276450:T:C	1.82185e-07	-1.52289e-10	-1.47288	2.20295e-06	-1.52289e-10	-1.41046	1.01205e-07	-1.52289e-10	-1.48482
157276505	chr1:157276505:A:G	3.32456e-08	-1.71061	-1.46337	4.07391e-07	-1.68114	-1.41709	1.84136e-08	-1.69885	-1.49003
157276594	chr1:157276594:G:A	1.81589e-07	-1.52289e-10	-1.47616	2.19207e-06	-1.52289e-10	-1.41541	1.00923e-07	-1.52289e-10	-1.48761
157277051	chr1:157277051:A:G	3.25196e-08	-1.71431	-1.48175	3.9344e-07	-1.69025	-1.44283	1.8024e-08	-1.70626	-1.504
157277113	chr1:157277113:A:G	1.87396e-07	-1.52289e-10	-1.44468	2.29698e-06	-1.52289e-10	-1.36866	1.03804e-07	-1.52289e-10	-1.45946
157277183	chr1:157277183:G:A	2.36275e-07	-1.52289e-10	-1.21291	2.48702e-06	-1.52289e-10	-1.28917	1.4895e-07	-1.52289e-10	-1.09836
157277241	chr1:157277241:C:T	1.91851e-07	-1.52289e-10	-1.42119	2.21656e-06	-1.52289e-10	-1.4043	1.17421e-07	-1.52289e-10	-1.3362
157277386	chr1:157277386:T:C	1.82737e-07	-1.52289e-10	-1.46986	2.21403e-06	-1.52289e-10	-1.40544	1.01432e-07	-1.52289e-10	-1.48257
157277656	chr1:157277656:T:C	7.15272e-08	-0.920408	-1.48742	6.26376e-07	-1.16111	-1.50695	4.23628e-08	-0.839696	-1.516
157278201	chr1:157278201:T:A	2.00975e-07	-1.52289e-10	-1.37472	2.40773e-06	-1.52289e-10	-1.32157	1.09742e-07	-1.52289e-10	-1.40383
157278265	chr1:157278265:A:C	1.74155e-07	-1.52289e-10	-1.51796	1.97413e-06	-1.52289e-10	-1.52013	9.97178e-08	-1.52289e-10	-1.49962
157278353	chr1:157278353:G:A	2.0629e-07	-1.52289e-10	-1.34862	2.48221e-06	-1.52289e-10	-1.29111	1.12413e-07	-1.52289e-10	-1.37979
157278494	chr1:157278494:C:T	1.79103e-07	-1.52289e-10	-1.48994	2.13157e-06	-1.52289e-10	-1.4434	9.87915e-08	-1.52289e-10	-1.50895
157278702	chr1:157278702:A:G	1.5349e-06	0.658319	-5.03233e-10	1.75695e-05	0.665908	-5.03233e-10	1.09912e-06	0.900295	-5.03233e-10
157278825	chr1:157278825:T:A	2.0301e-07	-1.52289e-10	-1.36465	2.43378e-06	-1.52289e-10	-1.31081	1.10681e-07	-1.52289e-10	-1.39531
157278858	chr1:157278858:A:G	7.14112e-08	-0.912175	-1.49727	7.74911e-07	-0.937696	-1.51757	7.53104e-08	-0.275996	-1.50435
157279062	chr1:157279062:C:T	1.77991e-07	-1.52289e-10	-1.49617	2.02447e-06	-1.52289e-10	-1.49495	1.01185e-07	-1.52289e-10	-1.48502
157279114	chr1:157279114:A:G	1.36614e-07	-0.854593	-0.906149	1.17445e-06	-0.906	-1.13345	1.34182e-07	-0.326215	-0.876553
157279168	chr1:157279168:T:A	6.29384e-08	-1.44132	-1.09442	5.7392e-07	-1.48354	-1.27198	3.70669e-08	-1.373	-1.11624
157279374	chr1:157279374:G:C	1.01299e-07	-0.536559	-1.52327	1.5951e-06	-0.231818	-1.5015	5.3626e-08	-0.602253	-1.51768
157279384	chr1:157279384:T:C	1.11187e-07	-0.442049	-1.52464	1.75874e-06	-0.12549	-1.51017	5.91318e-08	-0.511174	-1.51102
157279636	chr1:157279636:T:C	8.25665e-08	-0.758858	-1.50544	1.32572e-06	-0.463525	-1.45478	4.33833e-08	-0.812943	-1.51895
157279975	chr1:157279975:G:A	1.48345e-07	-0.201305	-1.47706	2.57308e-06	0.150215	-1.40537	6.75136e-08	-0.388499	-1.50114
157280045	chr1:157280045:G:T	1.5189e-07	-1.65474	-5.03233e-10	1.99011e-06	-1.51206	-5.03233e-10	8.04249e-08	-1.71464	-5.03233e-10
157280371	chr1:157280371:C:T	1.47551e-07	-0.208522	-1.47521	2.55895e-06	0.141994	-1.40265	6.71935e-08	-0.394598	-1.49979
157280430	chr1:157280430:C:T	3.92271e-08	-1.61187	-1.39666	4.00818e-07	-1.68173	-1.43277	2.18121e-08	-1.56532	-1.45417
157280467	chr1:157280467:TAAC:T	4.23529e-08	-1.59482	-1.33705	4.70661e-07	-1.68588	-1.26799	3.20574e-08	-1.26998	-1.36446
157280505	chr1:157280505:T:G	1.8922e-07	-1.52289e-10	-1.435	2.07895e-06	-1.52289e-10	-1.46839	1.10365e-07	-1.52289e-10	-1.39817
157280516	chr1:157280516:C:T	1.45889e-07	-0.222589	-1.47247	2.53071e-06	0.126566	-1.39832	6.64834e-08	-0.407216	-1.4978
157280600	chr1:157280600:C:T	1.4567e-07	-0.21969	-1.47687	2.52179e-06	0.129941	-1.40523	6.6451e-08	-0.404572	-1.50093
157280605	chr1:157280605:T:C	1.44119e-07	-0.224309	-1.48295	2.4845e-06	0.124768	-1.41495	6.58844e-08	-0.408926	-1.50514
157280621	chr1:157280621:G:A	1.44999e-07	-0.223194	-1.47798	2.50798e-06	0.126194	-1.40697	6.62076e-08	-0.407502	-1.50167
157280740	chr1:157280740:T:C	1.18592e-07	-0.423073	-1.47915	2.00127e-06	-0.0980911	-1.40838	5.50419e-08	-0.591363	-1.50251
157280853	chr1:157280853:G:A	1.4448e-07	-0.229043	-1.47572	2.49962e-06	0.119392	-1.40351	6.59205e-08	-0.413243	-1.50027
157281148	chr1:157281148:T:C	2.26248e-07	-1.52289e-10	-1.25627	2.4201e-06	-1.52289e-10	-1.31645	1.36149e-07	-1.52289e-10	-1.18822
157281779	chr1:157281779:A:G	2.04927e-07	-0.434566	-0.920684	1.78208e-06	-0.470262	-1.15221	2.317e-07	0.244184	-0.900706
157281807	chr1:157281807:C:T	1.50738e-07	-0.187346	-1.47502	2.62679e-06	0.167814	-1.40231	6.85961e-08	-0.374114	-1.49962
157282223	chr1:157282223:C:T	1.77389e-07	-0.101523	-1.39803	1.57349e-06	-0.295258	-1.4517	2.36553e-07	0.701735	-1.33753
157282312	chr1:157282312:T:C	1.42272e-07	-0.230369	-1.4898	2.44367e-06	0.119443	-1.4262	6.5217e-08	-0.414368	-1.50988
157282345	chr1:157282345:T:C	3.67981e-08	-1.64475	-1.4277	4.61836e-07	-1.67849	-1.29431	1.9864e-08	-1.69687	-1.41619
157282872	chr1:157282872:T:G	1.40003e-07	-0.242135	-1.49411	2.39646e-06	0.107188	-1.43345	6.4363e-08	-0.424837	-1.51259
157282958	chr1:157282958:T:C	3.59594e-08	-1.60151	-1.494	5.16685e-07	-1.41674	-1.44384	1.77917e-08	-1.71725	-1.50598
157283092	chr1:157283092:AT:A	1.37837e-07	-0.255722	-1.49611	2.35043e-06	0.0913004	-1.43696	6.34309e-08	-0.438115	-1.5139
157283175	chr1:157283175:T:A	1.47396e-07	-0.195371	-1.48941	2.54377e-06	0.158904	-1.42551	6.74357e-08	-0.381188	-1.5096
157283292	chr1:157283292:G:A	1.41967e-07	-0.234345	-1.48796	2.44318e-06	0.11606	-1.42301	6.50607e-08	-0.418139	-1.50851
157283342	chr1:157283342:T:C	1.37257e-07	-0.264841	-1.49121	2.3478e-06	0.0818439	-1.42862	6.31008e-08	-0.446443	-1.51079
157283559	chr1:157283559:G:A	1.30767e-07	-0.39757	-1.40692	1.83399e-06	-0.204325	-1.38944	6.3459e-08	-0.540745	-1.41083
157283868	chr1:157283868:A:T	6.79023e-08	-1.00382	-1.45602	7.8503e-07	-0.963696	-1.47859	3.7005e-08	-1.03067	-1.46025
157284103	chr1:157284103:G:A	1.41929e-07	-0.239864	-1.48271	2.44622e-06	0.109045	-1.41476	6.49409e-08	-0.42332	-1.50517
157284110	chr1:157284110:T:C	4.3379e-08	-1.62208	-1.28585	4.9257e-07	-1.69895	-1.20942	3.18918e-08	-1.32301	-1.31661
157284216	chr1:157284216:T:C	1.54316e-07	-0.165394	-1.47351	2.69827e-06	0.192063	-1.39971	7.00346e-08	-0.354382	-1.49859
157284399	chr1:157284399:C:T	1.75763e-07	-1.52289e-10	-1.50877	2.04332e-06	-1.52289e-10	-1.48568	1.0007e-07	-1.52289e-10	-1.4961
157285606	chr1:157285606:A:G	3.87613e-08	-1.64629	-1.37419	5.24442e-07	-1.52476	-1.32091	1.99184e-08	-1.71721	-1.39311
157286190	chr1:157286190:C:T	3.24346e-06	1.40649	-5.03233e-10	3.7137e-05	1.41436	-5.03233e-10	2.27546e-06	1.62797	-5.03233e-10
157286253	chr1:157286253:A:C	2.90395e-07	-0.490486	-0.516176	2.34081e-06	-0.517295	-0.832462	3.23298e-07	0.173852	-0.497242
157286291	chr1:157286291:G:A	3.39134e-08	-1.69233	-1.46177	4.09759e-07	-1.58351	-1.50893	2.10523e-08	-1.61788	-1.43708
157286321	chr1:157286321:C:G	7.73801e-08	-0.804742	-1.52443	9.35981e-07	-0.742216	-1.5242	3.77675e-08	-0.946068	-1.52445
157286392	chr1:157286392:G:C	2.05863e-07	-1.35069	-5.03233e-10	2.33997e-06	-1.35012	-5.03233e-10	1.09279e-07	-1.40806	-5.03233e-10
157286851	chr1:157286851:G:A	1.45594e-07	-1.69708	-5.03233e-10	1.66742e-06	-1.68898	-5.03233e-10	8.56874e-08	-1.65126	-5.03233e-10
157286890	chr1:157286890:C:T	1.49287e-07	-1.67203	-5.03233e-10	1.64651e-06	-1.7016	-5.03233e-10	8.25011e-08	-1.68915	-5.03233e-10
157286949	chr1:157286949:G:A	6.24161e-08	-1.04229	-1.50179	8.40425e-07	-0.850652	-1.52345	3.26418e-08	-1.13738	-1.47899
157287337	chr1:157287337:C:A	3.56788e-08	-1.60299	-1.50036	5.08571e-07	-1.42252	-1.45389	1.77084e-08	-1.71765	-1.51028
157287567	chr1:157287567:C:T	4.85022e-08	-1.28772	-1.50858	4.70938e-07	-1.46187	-1.49141	4.44282e-08	-0.793374	-1.51472
157288042	chr1:157288042:C:T	4.4459e-08	-1.52967	-1.35367	4.36845e-07	-1.63264	-1.39579	2.42407e-08	-1.4914	-1.42254
157288162	chr1:157288162:T:C	8.14593e-08	-0.86673	-1.41107	9.26704e-07	-0.844491	-1.43189	4.35849e-08	-0.895109	-1.43215
157288320	chr1:157288320:C:T	1.75737e-07	-1.50892	-5.03233e-10	2.14297e-06	-1.43807	-5.03233e-10	8.69363e-08	-1.63679	-5.03233e-10
157288339	chr1:157288339:G:A	4.41787e-08	-1.44665	-1.44301	4.68448e-07	-1.53191	-1.42667	3.5561e-08	-1.04933	-1.48139
157288355	chr1:157288355:G:A	3.48324e-08	-1.62726	-1.50009	4.88591e-07	-1.46534	-1.45115	1.77244e-08	-1.71709	-1.50993
157288434	chr1:157288434:G:A	7.43542e-08	-0.909238	-1.45983	9.68809e-07	-0.729773	-1.50217	3.87781e-08	-1.00759	-1.43652
157288452	chr1:157288452:G:A	1.08377e-07	-1.26378	-0.728503	9.36579e-07	-1.24878	-1.017	1.21841e-07	-0.531859	-0.767388
157288551	chr1:157288551:G:A	1.76051e-07	-1.52289e-10	-1.50713	2.02899e-06	-1.52289e-10	-1.49272	9.78624e-08	-1.52289e-10	-1.5184
157288750	chr1:157288750:A:G	7.39434e-08	-0.916167	-1.45844	9.61483e-07	-0.738343	-1.50119	3.86503e-08	-1.01293	-1.43448
157288761	chr1:157288761:C:T	1.79847e-07	-1.52289e-10	-1.4858	2.11263e-06	-1.52289e-10	-1.45232	1.03078e-07	-1.52289e-10	-1.46648
157289269	chr1:157289269:C:T	3.54082e-06	1.49421	-5.03233e-10	4.0272e-05	1.4954	-5.03233e-10	2.45831e-06	1.70526	-5.03233e-10
157289329	chr1:157289329:G:A	4.27381e-08	-1.42409	-1.49872	4.55007e-07	-1.48031	-1.50739	3.50765e-08	-1.03428	-1.51015
157289366	chr1:157289366:A:G	2.58403e-07	-0.161728	-0.961653	2.30922e-06	-0.222596	-1.14075	3.15876e-07	0.636645	-0.983263
157289374	chr1:157289374:T:C	1.09646e-06	-1.52289e-10	0.321942	1.06111e-05	-1.52289e-10	0.161644	5.0561e-07	-1.52289e-10	0.123799
157289642	chr1:157289642:T:C	1.7527e-07	-1.52289e-10	-1.51157	1.99552e-06	-1.52289e-10	-1.50935	9.73069e-08	-1.52289e-10	-1.5241
157289967	chr1:157289967:C:T	3.8076e-08	-1.65435	-1.38397	5.14626e-07	-1.53793	-1.32664	1.98226e-08	-1.71333	-1.40182
157290056	chr1:157290056:G:T	4.05198e-08	-1.46908	-1.50704	4.31891e-07	-1.51602	-1.52382	3.50036e-08	-1.04981	-1.4967
157290091	chr1:157290091:C:G	3.15761e-08	-1.70232	-1.52318	3.52745e-07	-1.71775	-1.52452	2.06647e-08	-1.55468	-1.51886
157290294	chr1:157290294:C:T	1.73561e-07	-1.52289e-10	-1.52137	1.97375e-06	-1.52289e-10	-1.52032	9.73728e-08	-1.52289e-10	-1.52342
157290387	chr1:157290387:C:T	2.87411e-07	0.500596	-1.51759	4.14242e-06	0.745611	-1.52459	1.38621e-07	0.342905	-1.51313
157290421	chr1:157290421:T:C	4.04069e-06	1.62627	-5.03233e-10	4.53924e-05	1.61509	-5.03233e-10	2.79226e-06	1.83264	-5.03233e-10
157290687	chr1:157290687:A:T	1.73005e-07	-1.52289e-10	-1.52458	1.97317e-06	-1.52289e-10	-1.52062	9.73677e-08	-1.52289e-10	-1.52347
157290969	chr1:157290969:C:T	3.04858e-07	-0.259472	-0.698585	2.63834e-06	-0.312773	-0.917334	3.74594e-07	0.547561	-0.723684
157291067	chr1:157291067:T:C	5.46186e-08	-1.50414	-1.17339	7.17534e-07	-1.3977	-1.13449	2.37753e-08	-1.69328	-1.24004
157291117	chr1:157291117:G:A	1.96967e-06	0.907717	-5.03233e-10	2.28021e-05	0.926596	-5.03233e-10	1.31509e-06	1.0797	-5.03233e-10
157291245	chr1:157291245:A:G	1.91541e-06	0.879785	-5.03233e-10	2.21922e-05	0.899484	-5.03233e-10	1.28159e-06	1.05389	-5.03233e-10
157291341	chr1:157291341:T:C	1.97355e-06	0.909687	-5.03233e-10	2.28493e-05	0.928666	-5.03233e-10	1.31798e-06	1.08189	-5.03233e-10
157291384	chr1:157291384:C:T	7.67595e-07	-0.0346414	-5.03233e-10	6.55015e-06	-0.320769	-5.03233e-10	3.43055e-07	-0.264075	-5.03233e-10
157291417	chr1:157291417:G:A	2.65469e-07	0.338884	-1.43529	3.576e-06	0.555171	-1.48118	1.2812e-07	0.174874	-1.42387
157291626	chr1:157291626:C:T	1.73385e-07	-1.52289e-10	-1.52239	1.96679e-06	-1.52289e-10	-1.52385	9.72596e-08	-1.52289e-10	-1.52458
157291771	chr1:157291771:A:G	1.94715e-06	0.896217	-5.03233e-10	2.254e-05	0.915036	-5.03233e-10	1.29952e-06	1.06778	-5.03233e-10
157291884	chr1:157291884:T:C	2.34895e-06	1.08382	-5.03233e-10	2.70733e-05	1.09829	-5.03233e-10	1.57499e-06	1.26004	-5.03233e-10
157292082	chr1:157292082:A:C	2.74106e-07	-0.260624	-0.803763	2.40298e-06	-0.316009	-1.00754	3.35123e-07	0.536952	-0.824419
157292095	chr1:157292095:G:T	1.73097e-07	-1.52289e-10	-1.52405	1.98255e-06	-1.52289e-10	-1.51587	9.76556e-08	-1.52289e-10	-1.52052
157292340	chr1:157292340:A:G	2.90582e-07	-0.336523	-0.669496	2.50312e-06	-0.389102	-0.893616	3.50157e-07	0.449214	-0.692798
157292421	chr1:157292421:C:T	2.62348e-07	0.344939	-1.45317	3.5917e-06	0.573272	-1.4949	1.25312e-07	0.173706	-1.44487
157292692	chr1:157292692:T:C	3.50714e-07	0.65144	-1.46937	4.91201e-06	0.841238	-1.44981	2.02702e-07	0.69739	-1.48762
157292816	chr1:157292816:G:A	4.98335e-08	-1.57442	-1.1948	7.749e-07	-1.49768	-0.957598	3.50696e-08	-1.38653	-1.1581
157292860	chr1:157292860:C:G	1.54499e-07	-1.63772	-5.03233e-10	1.80406e-06	-1.61022	-5.03233e-10	8.53649e-08	-1.65503	-5.03233e-10
157292965	chr1:157292965:G:A	5.2231e-08	-1.57005	-1.15217	5.04665e-07	-1.65966	-1.22446	2.82965e-08	-1.49754	-1.26168
157293197	chr1:157293197:T:C	2.17546e-06	1.00709	-5.03233e-10	2.48334e-05	1.01193	-5.03233e-10	1.4619e-06	1.18553	-5.03233e-10
157293270	chr1:157293270:CTG:C	1.86621e-07	-1.52289e-10	-1.44882	2.14324e-06	-1.52289e-10	-1.43794	1.07122e-07	-1.52289e-10	-1.42799
157293482	chr1:157293482:C:T	3.46714e-08	-1.60745	-1.52454	4.76453e-07	-1.433	-1.50864	1.74617e-08	-1.71797	-1.52399
157293630	chr1:157293630:T:C	3.14781e-07	-1.52289e-10	-0.926028	4.18068e-06	-1.52289e-10	-0.769783	1.95184e-07	-1.52289e-10	-0.828023
157293772	chr1:157293772:C:T	2.1671e-06	1.00324	-5.03233e-10	2.47401e-05	1.00817	-5.03233e-10	1.45617e-06	1.1816	-5.03233e-10
157293861	chr1:157293861:C:T	2.11524e-06	0.979019	-5.03233e-10	2.41464e-05	0.983879	-5.03233e-10	1.42015e-06	1.15655	-5.03233e-10
157294093	chr1:157294093:G:A	2.67814e-07	-1.52289e-10	-1.08761	3.13105e-06	-1.52289e-10	-1.05889	1.40007e-07	-1.52289e-10	-1.16028
157294265	chr1:157294265:A:T	2.07039e-06	0.957586	-5.03233e-10	2.3585e-05	0.960355	-5.03233e-10	1.38662e-06	1.13266	-5.03233e-10
157294320	chr1:157294320:C:A	2.29198e-07	-1.24332	-5.03233e-10	2.40937e-06	-1.32089	-5.03233e-10	1.21364e-07	-1.30317	-5.03233e-10
157294385	chr1:157294385:T:C	3.53419e-08	-1.58818	-1.52466	4.97686e-07	-1.3909	-1.50714	1.75366e-08	-1.71804	-1.51964
157294420	chr1:157294420:T:C	1.8086e-07	-1.48018	-5.03233e-10	1.89254e-06	-1.56233	-5.03233e-10	1.11224e-07	-1.39042	-5.03233e-10
157294442	chr1:157294442:A:C	2.0909e-06	0.967444	-5.03233e-10	2.38221e-05	0.970358	-5.03233e-10	1.40097e-06	1.14295	-5.03233e-10
157294488	chr1:157294488:A:G	2.07655e-06	0.96056	-5.03233e-10	2.3658e-05	0.963447	-5.03233e-10	1.39172e-06	1.13633	-5.03233e-10
157294538	chr1:157294538:G:C	1.73615e-07	-1.52289e-10	-1.52107	1.97404e-06	-1.52289e-10	-1.52017	9.73671e-08	-1.52289e-10	-1.52348
157294820	chr1:157294820:C:T	2.09572e-06	0.969747	-5.03233e-10	2.38768e-05	0.97265	-5.03233e-10	1.40437e-06	1.14538	-5.03233e-10
157295194	chr1:157295194:A:C	2.62201e-07	-1.52289e-10	-1.10879	3.06332e-06	-1.52289e-10	-1.08076	1.37328e-07	-1.52289e-10	-1.17959
157295341	chr1:157295341:C:T	2.12847e-06	0.985254	-5.03233e-10	2.42511e-05	0.988208	-5.03233e-10	1.42712e-06	1.16145	-5.03233e-10
157295455	chr1:157295455:A:C	2.11386e-06	0.978366	-5.03233e-10	2.40858e-05	0.981368	-5.03233e-10	1.41703e-06	1.15435	-5.03233e-10
157295514	chr1:157295514:G:A	2.17952e-06	1.00895	-5.03233e-10	2.48329e-05	1.01191	-5.03233e-10	1.46231e-06	1.1858	-5.03233e-10
157295530	chr1:157295530:C:T	1.74043e-07	-1.52289e-10	-1.5186	1.98348e-06	-1.52289e-10	-1.5154	9.8432e-08	-1.52289e-10	-1.5126
157295562	chr1:157295562:C:T	4.86484e-08	-1.50626	-1.28702	6.54469e-07	-1.38655	-1.23764	2.08534e-08	-1.69472	-1.36973
157295823	chr1:157295823:T:A	2.06211e-06	0.953579	-5.03233e-10	2.34921e-05	0.956407	-5.03233e-10	1.38099e-06	1.12859	-5.03233e-10
157295990	chr1:157295990:G:A	1.79372e-07	-0.0343329	-1.45411	2.48542e-06	0.208088	-1.4979	8.78238e-08	-0.219935	-1.4067
157296049	chr1:157296049:G:A	1.92187e-06	0.883149	-5.03233e-10	2.18942e-05	0.885965	-5.03233e-10	1.2837e-06	1.05553	-5.03233e-10
157296183	chr1:157296183:A:T	2.07261e-06	0.958658	-5.03233e-10	2.36126e-05	0.961522	-5.03233e-10	1.38841e-06	1.13395	-5.03233e-10
157296367	chr1:157296367:A:T	1.8832e-06	0.862825	-5.03233e-10	2.14531e-05	0.865613	-5.03233e-10	1.25768e-06	1.03506	-5.03233e-10
157296423	chr1:157296423:A:T	5.19392e-08	-1.53568	-1.19215	4.92662e-07	-1.6433	-1.26489	2.94193e-08	-1.4514	-1.26892
157296558	chr1:157296558:G:A	2.05024e-07	-1.52289e-10	-1.35478	2.20593e-06	-1.52289e-10	-1.40911	1.16647e-07	-1.52289e-10	-1.34281
157296620	chr1:157296620:A:C	2.01059e-06	0.92828	-5.03233e-10	2.29062e-05	0.931149	-5.03233e-10	1.34552e-06	1.10257	-5.03233e-10
157296693	chr1:157296693:T:G	1.73273e-07	-1.52289e-10	-1.52304	1.98866e-06	-1.52289e-10	-1.5128	9.7877e-08	-1.52289e-10	-1.51826
157296953	chr1:157296953:A:T	2.61809e-07	-1.52289e-10	-1.11029	3.05865e-06	-1.52289e-10	-1.08228	1.37144e-07	-1.52289e-10	-1.18093
157297103	chr1:157297103:C:T	2.10397e-06	0.973675	-5.03233e-10	2.39521e-05	0.9758	-5.03233e-10	1.40647e-06	1.14687	-5.03233e-10
157297108	chr1:157297108:T:C	2.07812e-06	0.961316	-5.03233e-10	2.36735e-05	0.9641	-5.03233e-10	1.39202e-06	1.13654	-5.03233e-10
157297279	chr1:157297279:T:A	1.51551e-07	-0.435419	-1.22156	1.44235e-06	-0.517596	-1.31639	1.65e-07	0.283935	-1.27995
157297528	chr1:157297528:T:TA	2.03862e-06	0.942124	-5.03233e-10	2.32299e-05	0.945184	-5.03233e-10	1.36499e-06	1.11693	-5.03233e-10
157297561	chr1:157297561:C:T	2.62339e-07	-1.52289e-10	-1.10827	3.06489e-06	-1.52289e-10	-1.08025	1.37388e-07	-1.52289e-10	-1.17916
157297731	chr1:157297731:G:C	6.91638e-07	-1.52289e-10	-0.138842	8.35766e-06	-1.52289e-10	-0.0770781	3.3438e-07	-1.52289e-10	-0.289687
157297815	chr1:157297815:G:A	1.73275e-07	-1.52289e-10	-1.52302	1.98935e-06	-1.52289e-10	-1.51245	9.79029e-08	-1.52289e-10	-1.51799
157297942	chr1:157297942:G:A	1.73308e-07	-1.52289e-10	-1.52283	1.99038e-06	-1.52289e-10	-1.51193	9.79397e-08	-1.52289e-10	-1.51761
157298023	chr1:157298023:T:C	2.07741e-06	0.960974	-5.03233e-10	2.36683e-05	0.963881	-5.03233e-10	1.39175e-06	1.13635	-5.03233e-10
157298181	chr1:157298181:G:A	1.73668e-07	-1.52289e-10	-1.52076	2.00013e-06	-1.52289e-10	-1.50704	9.83098e-08	-1.52289e-10	-1.51384
157298191	chr1:157298191:A:G	2.004e-06	0.924995	-5.03233e-10	2.28315e-05	0.927884	-5.03233e-10	1.34093e-06	1.09915	-5.03233e-10
157298276	chr1:157298276:T:C	2.26858e-06	1.04901	-5.03233e-10	2.60263e-05	1.05885	-5.03233e-10	1.50625e-06	1.21542	-5.03233e-10
157298286	chr1:157298286:C:A	2.07329e-06	0.958986	-5.03233e-10	2.36177e-05	0.961741	-5.03233e-10	1.38876e-06	1.1342	-5.03233e-10
157298358	chr1:157298358:T:C	1.73224e-07	-1.52289e-10	-1.52332	1.97115e-06	-1.52289e-10	-1.52164	9.77104e-08	-1.52289e-10	-1.51996
157298378	chr1:157298378:A:G	2.62491e-07	-1.52289e-10	-1.10769	3.06689e-06	-1.52289e-10	-1.07959	1.37468e-07	-1.52289e-10	-1.17857
157298479	chr1:157298479:G:C	1.9952e-06	0.920594	-5.03233e-10	2.27301e-05	0.923432	-5.03233e-10	1.33484e-06	1.0946	-5.03233e-10
157298641	chr1:157298641:G:A	2.62515e-07	-1.52289e-10	-1.10759	3.06713e-06	-1.52289e-10	-1.07951	1.37478e-07	-1.52289e-10	-1.1785
157298781	chr1:157298781:A:AT	2.03662e-06	0.941142	-5.03233e-10	2.32023e-05	0.943994	-5.03233e-10	1.3635e-06	1.11584	-5.03233e-10
157299092	chr1:157299092:C:G	2.10104e-06	0.972286	-5.03233e-10	2.38784e-05	0.972716	-5.03233e-10	1.40406e-06	1.14516	-5.03233e-10
157299493	chr1:157299493:T:A	2.0507e-06	0.948031	-5.03233e-10	2.33777e-05	0.951525	-5.03233e-10	1.37351e-06	1.12316	-5.03233e-10
157299769	chr1:157299769:C:T	2.09627e-06	0.970009	-5.03233e-10	2.38673e-05	0.972253	-5.03233e-10	1.40496e-06	1.1458	-5.03233e-10
157299964	chr1:157299964:T:C	2.26811e-07	-1.52289e-10	-1.25378	2.67879e-06	-1.52289e-10	-1.21489	1.29394e-07	-1.52289e-10	-1.23911
157299989	chr1:157299989:A:G	2.54522e-07	-1.52289e-10	-1.13852	2.97063e-06	-1.52289e-10	-1.11148	1.33661e-07	-1.52289e-10	-1.20666
157300281	chr1:157300281:C:T	2.01041e-07	-1.52289e-10	-1.37439	2.17184e-06	-1.52289e-10	-1.42468	1.14369e-07	-1.52289e-10	-1.36254
157300321	chr1:157300321:A:C	1.28435e-07	-0.598295	-1.22419	1.22254e-06	-0.657626	-1.3417	1.3889e-07	0.0872942	-1.25558
157300334	chr1:157300334:C:T	4.66935e-08	-1.53075	-1.30355	6.13732e-07	-1.4244	-1.26405	2.05001e-08	-1.70022	-1.38132
157300718	chr1:157300718:C:A	3.71481e-08	-1.54337	-1.51962	5.24682e-07	-1.32384	-1.52138	1.79134e-08	-1.71151	-1.50491
157300734	chr1:157300734:G:A	3.98635e-06	1.61273	-5.03233e-10	4.52252e-05	1.6114	-5.03233e-10	2.71016e-06	1.8028	-5.03233e-10
157300803	chr1:157300803:A:T	2.83021e-07	0.470194	-1.50258	6.24868e-06	1.10177	-1.46966	1.05358e-07	0.0764126	-1.52102
157300807	chr1:157300807:G:C	1.93489e-07	-1.52289e-10	-1.41269	2.10392e-06	-1.52289e-10	-1.45645	1.0633e-07	-1.52289e-10	-1.43542
157300870	chr1:157300870:G:T	1.65654e-07	-1.568	-5.03233e-10	1.93182e-06	-1.54179	-5.03233e-10	9.96578e-08	-1.50022	-5.03233e-10
157300993	chr1:157300993:A:G	2.40814e-07	-1.52289e-10	-1.19388	2.58364e-06	-1.52289e-10	-1.25106	1.19461e-07	-1.52289e-10	-1.31897
157301382	chr1:157301382:A:G	3.90611e-06	1.59239	-5.03233e-10	4.42509e-05	1.58962	-5.03233e-10	2.64716e-06	1.77928	-5.03233e-10
157301739	chr1:157301739:A:G	1.77595e-07	-1.52289e-10	-1.4984	1.98545e-06	-1.52289e-10	-1.51441	1.01517e-07	-1.52289e-10	-1.48174
157301943	chr1:157301943:G:A	1.7302e-07	-1.52289e-10	-1.5245	1.97435e-06	-1.52289e-10	-1.52002	9.7498e-08	-1.52289e-10	-1.52213
157301967	chr1:157301967:T:C	7.74245e-08	-0.805096	-1.52351	9.59063e-07	-0.717981	-1.52407	3.11575e-08	-1.14173	-1.52119
157301989	chr1:157301989:A:G	6.6449e-08	-0.964564	-1.5169	8.09088e-07	-0.888137	-1.52397	2.77738e-08	-1.26423	-1.51364
157302216	chr1:157302216:G:T	1.73281e-07	-1.52289e-10	-1.52299	1.98877e-06	-1.52289e-10	-1.51274	9.8588e-08	-1.52289e-10	-1.51102
157302471	chr1:157302471:T:C	1.67115e-07	-0.328274	-1.23095	2.0941e-06	-0.281564	-1.17957	9.3259e-08	-0.463536	-1.10305
157302475	chr1:157302475:T:C	2.95478e-06	1.31328	-5.03233e-10	3.35937e-05	1.31408	-5.03233e-10	1.98368e-06	1.49074	-5.03233e-10
157302724	chr1:157302724:T:C	1.7979e-07	-1.52289e-10	-1.48612	2e-06	-1.52289e-10	-1.50711	1.00476e-07	-1.52289e-10	-1.49205
157302767	chr1:157302767:C:G	5.60003e-08	-1.69626	-0.956286	6.20873e-07	-1.63822	-1.03866	2.81978e-08	-1.71682	-1.0459
157302880	chr1:157302880:T:C	3.26155e-08	-1.68881	-1.50431	3.91418e-07	-1.66469	-1.47354	1.83707e-08	-1.67032	-1.52089
157302900	chr1:157302900:G:A	6.28411e-07	-0.234709	-5.03233e-10	6.24187e-06	-0.368977	-5.03233e-10	1.90136e-07	-0.854228	-5.03233e-10
157302928	chr1:157302928:C:T	6.44906e-07	-1.52289e-10	-0.208799	8.34003e-06	-1.52289e-10	-0.0791896	4.32797e-07	-1.52289e-10	-0.0316971
157302932	chr1:157302932:C:T	5.70294e-07	-1.52289e-10	-0.331752	5.85028e-06	-1.52289e-10	-0.433766	3.60122e-07	-1.52289e-10	-0.215522
157303143	chr1:157303143:T:C	1.61496e-07	-1.59342	-5.03233e-10	1.7793e-06	-1.62403	-5.03233e-10	1.01644e-07	-1.48049	-5.03233e-10
157303905	chr1:157303905:A:G	2.74324e-07	-1.52289e-10	-1.06359	3.70716e-06	-1.52289e-10	-0.889989	1.53066e-07	-1.52289e-10	-1.07109
157304128	chr1:157304128:T:C	6.43224e-08	-0.99196	-1.52204	7.58388e-07	-0.952287	-1.52453	1.27701e-07	0.270399	-1.52267
157304186	chr1:157304186:TCA:T	2.03265e-07	-0.538006	-0.825389	1.66837e-06	-0.925073	-0.763334	1.13285e-07	-0.512472	-0.859591
157304447	chr1:157304447:G:C	2.43635e-07	-1.52289e-10	-1.18223	3.25362e-06	-1.52289e-10	-1.02049	1.39825e-07	-1.52289e-10	-1.16158
157304465	chr1:157304465:TA:T	2.4303e-07	-1.52289e-10	-1.18472	3.24383e-06	-1.52289e-10	-1.0235	1.39468e-07	-1.52289e-10	-1.16413
157304637	chr1:157304637:G:T	5.89281e-08	-1.44332	-1.15827	8.52505e-07	-1.59685	-0.762983	4.80368e-08	-1.04873	-1.18127
157304830	chr1:157304830:T:C	2.47444e-07	-1.52289e-10	-1.16672	3.31532e-06	-1.52289e-10	-1.0017	1.42115e-07	-1.52289e-10	-1.14533
157305022	chr1:157305022:G:C	5.3321e-07	-1.52289e-10	-0.398989	5.877e-06	-1.52289e-10	-0.429209	3.09379e-07	-1.52289e-10	-0.3674
157305258	chr1:157305258:C:T	1.459e-06	-0.872401	1.48	1.31921e-05	-0.725986	1.10535	2.67274e-06	0.431439	1.35745
157305362	chr1:157305362:T:C	1.28135e-07	-1.352	-0.472814	2.9351e-06	-1.55814	0.434629	1.127e-07	-0.856779	-0.52046
157305467	chr1:157305467:T:C	5.96256e-07	-1.52289e-10	-0.287233	6.64511e-06	-1.52289e-10	-0.306376	3.97156e-07	-1.52289e-10	-0.117637
157305504	chr1:157305504:C:T	4.8459e-08	-1.30244	-1.49474	5.74873e-07	-1.28732	-1.46654	3.44606e-08	-1.06631	-1.49584
157305569	chr1:157305569:C:A	1.89401e-07	-1.52289e-10	-1.43404	2.22444e-06	-1.52289e-10	-1.40075	1.05154e-07	-1.52289e-10	-1.44654
157305594	chr1:157305594:T:C	4.96296e-08	-1.29305	-1.48027	5.92099e-07	-1.27766	-1.44668	3.53822e-08	-1.05426	-1.4815
157306094	chr1:157306094:A:G	1.96953e-07	-1.52289e-10	-1.39494	2.5014e-06	-1.52289e-10	-1.2834	1.11669e-07	-1.52289e-10	-1.38642
157306342	chr1:157306342:A:T	4.72529e-08	-1.33834	-1.48405	5.57504e-07	-1.32843	-1.45611	3.30381e-08	-1.1118	-1.4925
157306441	chr1:157306441:C:T	6.40946e-07	-1.52289e-10	-0.214958	6.161e-06	-1.52289e-10	-0.382017	3.56537e-07	-1.52289e-10	-0.225528
157306487	chr1:157306487:G:A	1.11452e-07	-1.68458	-0.279724	2.07769e-06	-1.7143	0.245301	5.87343e-08	-1.71165	-0.317291
157306674	chr1:157306674:A:C	5.58275e-08	-1.70743	-0.948203	9.44777e-07	-1.69791	-0.559154	2.91183e-08	-1.71743	-1.01317
157306918	chr1:157306918:G:A	1.51315e-06	-1.52289e-10	0.644045	1.74205e-05	-1.52289e-10	0.657392	8.75124e-07	-1.52289e-10	0.672399
157307007	chr1:157307007:C:G	4.79998e-08	-1.31251	-1.4942	5.64723e-07	-1.30224	-1.46944	3.37965e-08	-1.08027	-1.50134
157307099	chr1:157307099:A:G	2.11133e-07	-0.447735	-0.877681	1.68397e-06	-0.859901	-0.819198	1.16383e-07	-0.436887	-0.908191
157307289	chr1:157307289:A:G	1.98437e-07	-0.489003	-0.898427	1.59475e-06	-0.894904	-0.838636	1.09487e-07	-0.47926	-0.926901
157307437	chr1:157307437:T:C	1.09128e-07	-1.67856	-0.30682	2.00478e-06	-1.71595	0.211233	5.72565e-08	-1.70883	-0.34559
157307674	chr1:157307674:A:G	4.53615e-07	-1.52289e-10	-0.560655	5.02859e-06	-1.52289e-10	-0.585117	2.92409e-07	-1.52289e-10	-0.423813
157308302	chr1:157308302:A:G	1.82023e-07	-1.52289e-10	-1.47377	2.03715e-06	-1.52289e-10	-1.4887	1.02562e-07	-1.52289e-10	-1.47149
157308505	chr1:157308505:T:C	1.07419e-07	-1.68457	-0.316592	1.98701e-06	-1.71435	0.200726	5.65586e-08	-1.71166	-0.355024
157308535	chr1:157308535:T:C	1.83095e-07	-1.52289e-10	-1.4679	2.04738e-06	-1.52289e-10	-1.48369	1.03177e-07	-1.52289e-10	-1.46552
157308777	chr1:157308777:C:T	2.39176e-07	-0.57277	-0.627936	2.02785e-06	-1.18635	-0.306928	1.50117e-07	-0.472764	-0.617788
157308789	chr1:157308789:T:A	2.35838e-07	-0.584858	-0.629902	2.00593e-06	-1.19467	-0.309479	1.47914e-07	-0.485558	-0.619775
157309143	chr1:157309143:T:TC	2.98573e-07	-0.978888	-5.03233e-10	2.4739e-06	-1.29446	-5.03233e-10	1.6714e-07	-0.983132	-5.03233e-10
157309332	chr1:157309332:A:C	5.8967e-08	-1.47436	-1.12657	9.88969e-07	-1.63401	-0.577343	4.76678e-08	-1.06249	-1.17522
157309700	chr1:157309700:C:T	8.20283e-08	-1.30959	-0.961249	8.71477e-07	-1.30229	-1.03553	6.23442e-08	-1.07548	-0.893813
157309771	chr1:157309771:T:C	1.90692e-07	-0.544498	-0.882747	1.55252e-06	-0.938104	-0.822272	1.05397e-07	-0.532963	-0.911266
157309803	chr1:157309803:T:C	3.01283e-07	-1.52289e-10	-0.969855	3.83263e-06	-1.52289e-10	-0.856705	1.86469e-07	-1.52289e-10	-0.873702
157309983	chr1:157309983:A:G	1.77454e-07	-1.52289e-10	-1.49919	2.02377e-06	-1.52289e-10	-1.49529	9.93024e-08	-1.52289e-10	-1.5038
157310051	chr1:157310051:G:A	8.47854e-08	-1.04737	-1.19041	7.44885e-07	-1.30273	-1.19205	4.86957e-08	-1.05627	-1.1601
157310397	chr1:157310397:A:G	2.5592e-07	-1.52289e-10	-1.13304	3.19504e-06	-1.52289e-10	-1.03866	1.55857e-07	-1.52289e-10	-1.05302
157310986	chr1:157310986:T:C	5.90285e-08	-1.16834	-1.43154	6.42323e-07	-1.18407	-1.45885	4.23635e-08	-0.935147	-1.42053
157310998	chr1:157310998:C:T	7.72458e-07	-1.52289e-10	-0.0283258	6.47279e-06	-1.52289e-10	-0.332649	4.16791e-07	-1.52289e-10	-0.0693804
157311132	chr1:157311132:C:T	1.73675e-07	-0.591441	-0.929277	1.42331e-06	-0.976102	-0.871173	9.61292e-08	-0.580153	-0.95612
157311161	chr1:157311161:G:T	3.19177e-08	-1.69297	-1.52177	3.52871e-07	-1.71816	-1.52375	1.75742e-08	-1.71753	-1.51801
157311225	chr1:157311225:G:A	2.34465e-07	-1.52289e-10	-1.2206	2.63371e-06	-1.52289e-10	-1.23186	1.41797e-07	-1.52289e-10	-1.14757
157311330	chr1:157311330:A:C	5.70158e-08	-1.29844	-1.33614	6.19175e-07	-1.30332	-1.3763	4.18027e-08	-1.04876	-1.32024
157311334	chr1:157311334:T:C	5.71018e-08	-1.29304	-1.34003	6.20254e-07	-1.2982	-1.37968	4.19044e-08	-1.04233	-1.32424
157311336	chr1:157311336:C:T	5.55618e-08	-1.31028	-1.35013	6.04244e-07	-1.31537	-1.38866	4.05617e-08	-1.06423	-1.33491
157311524	chr1:157311524:G:A	1.93208e-07	-0.580714	-0.833425	1.57733e-06	-0.964922	-0.7796	1.06085e-07	-0.569216	-0.868513
157311738	chr1:157311738:T:A	2.13467e-07	-1.52289e-10	-1.31442	2.45202e-06	-1.52289e-10	-1.30334	1.26805e-07	-1.52289e-10	-1.25932
157312111	chr1:157312111:A:G	2.56068e-07	-1.52289e-10	-1.13246	2.87295e-06	-1.52289e-10	-1.14492	1.56348e-07	-1.52289e-10	-1.04988
157312218	chr1:157312218:G:A	2.56875e-07	-1.52289e-10	-1.12932	2.882e-06	-1.52289e-10	-1.14177	1.56876e-07	-1.52289e-10	-1.04651
157312295	chr1:157312295:G:A	5.25614e-08	-1.71813	-0.997786	5.46985e-07	-1.69198	-1.11161	3.12494e-08	-1.70535	-0.954612
157312814	chr1:157312814:T:A	3.36917e-08	-1.71418	-1.44647	3.70816e-07	-1.71348	-1.47883	1.90419e-08	-1.71211	-1.44321
157312977	chr1:157312977:G:C	1.36175e-07	-0.562319	-1.20164	1.10004e-06	-0.958399	-1.14651	7.50107e-08	-0.542856	-1.24148
157313488	chr1:157313488:G:A	2.21069e-07	-1.52289e-10	-1.27943	2.58744e-06	-1.52289e-10	-1.24959	1.15079e-07	-1.52289e-10	-1.35635
157313689	chr1:157313689:G:A	5.24414e-08	-1.71809	-1.00012	5.42995e-07	-1.69606	-1.11485	3.10206e-08	-1.70817	-0.959147
157313697	chr1:157313697:CT:C	2.07858e-07	-1.52289e-10	-1.34105	2.27647e-06	-1.52289e-10	-1.37763	1.09719e-07	-1.52289e-10	-1.40404
157313905	chr1:157313905:C:T	1.90609e-07	-1.52289e-10	-1.42768	2.11834e-06	-1.52289e-10	-1.44962	1.07249e-07	-1.52289e-10	-1.42681
157314081	chr1:157314081:G:A	1.30442e-07	-1.20088	-0.606095	1.34787e-06	-1.20437	-0.697358	9.91021e-08	-0.927741	-0.578075
157314174	chr1:157314174:G:A	1.92381e-07	-1.52289e-10	-1.41843	2.13579e-06	-1.52289e-10	-1.44142	1.08255e-07	-1.52289e-10	-1.41747
157314227	chr1:157314227:T:C	1.33903e-07	-1.16681	-0.613976	1.3764e-06	-1.17351	-0.707274	9.86065e-08	-0.881288	-0.629541
157314558	chr1:157314558:C:G	6.18902e-08	-1.29425	-1.2583	6.66969e-07	-1.30728	-1.29799	4.48667e-08	-1.03732	-1.26095
157314656	chr1:157314656:G:A	1.85764e-07	-0.604574	-0.848853	1.52567e-06	-0.983877	-0.793947	1.02296e-07	-0.5927	-0.881396
157314822	chr1:157314822:G:A	1.89102e-07	-0.599781	-0.835838	1.55222e-06	-0.980279	-0.78029	1.04038e-07	-0.588409	-0.868803
157314946	chr1:157314946:C:T	6.59629e-08	-1.71807	-0.770741	6.57061e-07	-1.69528	-0.924951	4.00729e-08	-1.70867	-0.702599
157315262	chr1:157315262:C:T	2.03285e-07	-1.3633	-5.03233e-10	2.25212e-06	-1.38838	-5.03233e-10	1.12808e-07	-1.37628	-5.03233e-10
157315409	chr1:157315409:G:T	4.18016e-08	-1.56193	-1.38304	3.88605e-07	-1.63998	-1.50547	2.98492e-08	-1.32243	-1.38338
157315614	chr1:157315614:G:A	1.61444e-07	-1.59375	-5.03233e-10	1.83507e-06	-1.59317	-5.03233e-10	8.32311e-08	-1.68034	-5.03233e-10
157315677	chr1:157315677:G:A	2.56875e-07	-1.52289e-10	-1.12932	2.882e-06	-1.52289e-10	-1.14177	1.56876e-07	-1.52289e-10	-1.04651
157315754	chr1:157315754:A:C	2.25482e-07	-1.04521	-0.214448	2.27735e-06	-1.05012	-0.32712	1.68003e-07	-0.796572	-0.181415
157315845	chr1:157315845:C:G	1.32406e-07	-0.56102	-1.23101	1.06567e-06	-0.958692	-1.17796	7.30354e-08	-0.543157	-1.26786
157315948	chr1:157315948:C:T	1.06613e-07	-1.19158	-0.817126	1.11032e-06	-1.19772	-0.897887	7.79728e-08	-0.911152	-0.834454
157316221	chr1:157316221:C:CA	1.92405e-07	-1.52289e-10	-1.4183	2.13605e-06	-1.52289e-10	-1.4413	1.08286e-07	-1.52289e-10	-1.41719
157316227	chr1:157316227:G:GGA	1.92447e-07	-1.52289e-10	-1.41808	2.13639e-06	-1.52289e-10	-1.44114	1.0831e-07	-1.52289e-10	-1.41697
157316248	chr1:157316248:A:G	2.68695e-07	-1.52289e-10	-1.08433	3.01332e-06	-1.52289e-10	-1.09721	1.64873e-07	-1.52289e-10	-0.996793
157316418	chr1:157316418:G:C	6.80871e-07	-1.52289e-10	-0.154531	8.28352e-06	-1.52289e-10	-0.0859885	4.13943e-07	-1.52289e-10	-0.0762368
157316578	chr1:157316578:T:A	1.92424e-07	-1.52289e-10	-1.4182	2.13622e-06	-1.52289e-10	-1.44122	1.08299e-07	-1.52289e-10	-1.41707
157316689	chr1:157316689:T:C	2.09215e-07	-1.52289e-10	-1.33454	2.52791e-06	-1.52289e-10	-1.27286	1.16871e-07	-1.52289e-10	-1.3409
157316770	chr1:157316770:G:A	1.07886e-06	0.305752	-5.03233e-10	1.17348e-05	0.2623	-5.03233e-10	8.43383e-07	0.635455	-5.03233e-10
157317054	chr1:157317054:A:C	1.05514e-07	-1.21623	-0.802831	1.09793e-06	-1.22251	-0.884324	7.67378e-08	-0.942225	-0.819346
157317842	chr1:157317842:A:T	1.91065e-07	-1.52289e-10	-1.42529	2.2574e-06	-1.52289e-10	-1.38604	1.08603e-07	-1.52289e-10	-1.41427
157318405	chr1:157318405:G:T	2.11637e-07	-1.52289e-10	-1.32303	2.31525e-06	-1.52289e-10	-1.36074	1.11135e-07	-1.52289e-10	-1.39122
157319117	chr1:157319117:G:A	2.47354e-07	-1.52289e-10	-1.16708	2.77688e-06	-1.52289e-10	-1.17893	1.50479e-07	-1.52289e-10	-1.08814
157319167	chr1:157319167:A:G	1.30565e-07	-0.584417	-1.22161	1.05727e-06	-0.976464	-1.1681	7.19287e-08	-0.566708	-1.25958
157319681	chr1:157319681:G:C	1.48234e-06	-0.853375	1.47685	1.48689e-05	-0.721733	1.22075	2.36753e-06	0.461259	1.20638
157319727	chr1:157319727:T:C	1.13996e-07	-1.19721	-0.744529	1.17981e-06	-1.20383	-0.83107	8.30927e-08	-0.918542	-0.763467
157319744	chr1:157319744:C:T	1.91191e-07	-1.52289e-10	-1.42463	2.12414e-06	-1.52289e-10	-1.44689	1.07601e-07	-1.52289e-10	-1.42354
157319981	chr1:157319981:T:A	4.62423e-08	-1.71558	-1.12843	4.81768e-07	-1.70989	-1.22065	2.73493e-08	-1.71103	-1.08225
157319985	chr1:157319985:C:T	1.8975e-07	-1.52289e-10	-1.4322	2.12471e-06	-1.52289e-10	-1.44662	1.0552e-07	-1.52289e-10	-1.44306
157320319	chr1:157320319:C:T	2.58112e-07	-1.52289e-10	-1.12451	2.8926e-06	-1.52289e-10	-1.1381	1.57292e-07	-1.52289e-10	-1.04386
157320469	chr1:157320469:AG:A	4.79662e-08	-1.55141	-1.256	5.42965e-07	-1.54866	-1.26231	2.56106e-08	-1.59237	-1.26659
157320479	chr1:157320479:C:T	2.5634e-07	-1.52289e-10	-1.1314	2.87602e-06	-1.52289e-10	-1.14385	1.5651e-07	-1.52289e-10	-1.04885
157320908	chr1:157320908:T:A	2.15877e-07	-1.52289e-10	-1.3032	2.38128e-06	-1.52289e-10	-1.33262	1.12714e-07	-1.52289e-10	-1.37712
157321055	chr1:157321055:A:T	3.43064e-07	-1.52289e-10	-0.839988	4.98748e-06	-1.52289e-10	-0.593325	2.00861e-07	-1.52289e-10	-0.799354
157321085	chr1:157321085:C:T	4.57547e-07	-1.52289e-10	-0.552024	4.49393e-06	-1.52289e-10	-0.697529	3.26593e-07	-1.52289e-10	-0.313251
157321283	chr1:157321283:G:A	1.16039e-07	-1.18315	-0.740828	1.20222e-06	-1.18966	-0.826426	8.4945e-08	-0.900909	-0.759054
157321380	chr1:157321380:C:G	2.47704e-07	-1.52289e-10	-1.16567	2.68834e-06	-1.52289e-10	-1.21133	1.36126e-07	-1.52289e-10	-1.18838
157321514	chr1:157321514:G:T	1.06948e-07	-1.19219	-0.813375	1.11253e-06	-1.1985	-0.895119	7.81639e-08	-0.911818	-0.83134
157321766	chr1:157321766:G:A	2.04454e-07	-1.52289e-10	-1.35756	2.25612e-06	-1.52289e-10	-1.38661	1.12907e-07	-1.52289e-10	-1.3754
157321930	chr1:157321930:G:A	2.58236e-06	-0.896958	2.07551	2.47116e-05	-0.766989	1.77401	3.84929e-06	0.392034	1.76164
157322058	chr1:157322058:G:A	1.72024e-07	-1.16705	-0.363222	1.76222e-06	-1.16184	-0.471839	1.3126e-07	-0.890847	-0.333936
157322195	chr1:157322195:C:T	1.11239e-06	-1.52289e-10	0.336361	1.14085e-05	-1.52289e-10	0.234099	5.93358e-07	-1.52289e-10	0.283832
157322246	chr1:157322246:C:T	1.87969e-07	-0.616307	-0.825319	1.54688e-06	-0.994152	-0.769861	1.03231e-07	-0.605672	-0.859321
157322310	chr1:157322310:C:T	1.08409e-07	-1.20134	-0.790658	1.12683e-06	-1.20793	-0.872917	7.9132e-08	-0.923239	-0.80761
157322494	chr1:157322494:G:A	1.63605e-06	-1.52289e-10	0.722139	1.70165e-05	-1.52289e-10	0.63393	8.8759e-07	-1.52289e-10	0.686543
157322888	chr1:157322888:G:A	1.81366e-07	-1.47739	-5.03233e-10	2.04491e-06	-1.4849	-5.03233e-10	8.33022e-08	-1.67949	-5.03233e-10
157323812	chr1:157323812:T:C	9.27686e-07	-1.52289e-10	0.154789	7.66245e-06	-1.52289e-10	-0.163924	4.98758e-07	-1.52289e-10	0.110156
157323820	chr1:157323820:C:T	4.74932e-08	-1.71803	-1.09929	4.97669e-07	-1.69699	-1.20108	2.79078e-08	-1.70863	-1.06444
157324279	chr1:157324279:A:G	1.49368e-07	-1.67149	-5.03233e-10	1.64904e-06	-1.70007	-5.03233e-10	8.18035e-08	-1.69765	-5.03233e-10
157324304	chr1:157324304:G:A	1.59917e-07	-1.60325	-5.03233e-10	1.76629e-06	-1.63138	-5.03233e-10	8.6522e-08	-1.64157	-5.03233e-10
157324642	chr1:157324642:C:T	1.08702e-07	-1.22787	-0.761422	1.12716e-06	-1.23383	-0.846719	7.86717e-08	-0.9566	-0.780082
157324672	chr1:157324672:T:C	1.9168e-07	-1.52289e-10	-1.42208	2.12912e-06	-1.52289e-10	-1.44455	1.07888e-07	-1.52289e-10	-1.42087
157324677	chr1:157324677:T:C	1.24091e-06	-1.52289e-10	0.445693	1.26879e-05	-1.52289e-10	0.34039	6.60876e-07	-1.52289e-10	0.391599
157324719	chr1:157324719:G:A	4.98695e-08	-1.37558	-1.39292	5.42454e-07	-1.44186	-1.37005	4.01833e-08	-1.08718	-1.32134
157324722	chr1:157324722:T:C	1.83348e-07	-0.601205	-0.865312	1.5034e-06	-0.981866	-0.810659	1.00835e-07	-0.591403	-0.897076
157324739	chr1:157324739:C:T	1.80942e-07	-0.602502	-0.877224	1.4815e-06	-0.982742	-0.824459	9.94314e-08	-0.592439	-0.910059
157324824	chr1:157324824:C:T	1.96126e-07	-1.52289e-10	-1.39914	2.17286e-06	-1.52289e-10	-1.42421	1.10404e-07	-1.52289e-10	-1.39782
157324880	chr1:157324880:T:C	1.91811e-07	-1.52289e-10	-1.42139	2.13036e-06	-1.52289e-10	-1.44396	1.07965e-07	-1.52289e-10	-1.42016
157324969	chr1:157324969:G:T	1.82869e-07	-1.52289e-10	-1.46914	2.14345e-06	-1.52289e-10	-1.43784	1.03641e-07	-1.52289e-10	-1.46103
157325065	chr1:157325065:C:G	9.97194e-07	-1.52289e-10	0.227041	1.03129e-05	-1.52289e-10	0.133138	5.3404e-07	-1.52289e-10	0.178505
157325561	chr1:157325561:T:G	2.8449e-07	-1.52289e-10	-1.02721	3.12984e-06	-1.52289e-10	-1.05927	1.61748e-07	-1.52289e-10	-1.01593
157325629	chr1:157325629:A:G	6.26582e-08	-1.03424	-1.50597	6.88248e-07	-1.06187	-1.51199	4.88017e-08	-0.709018	-1.50518
157325934	chr1:157325934:G:A	8.16865e-08	-0.8715	-1.40352	6.86667e-07	-1.20247	-1.37369	4.72844e-08	-0.830619	-1.41517
157326049	chr1:157326049:T:C	2.29776e-07	-1.52289e-10	-1.2408	2.68931e-06	-1.52289e-10	-1.21097	1.19018e-07	-1.52289e-10	-1.32269
157326542	chr1:157326542:C:T	1.50212e-07	-0.75115	-0.914708	1.2756e-06	-1.09686	-0.859976	8.50898e-08	-0.714721	-0.943538
157327052	chr1:157327052:C:A	1.52989e-07	-0.759252	-0.888286	1.30291e-06	-1.10291	-0.832749	8.6635e-08	-0.722625	-0.917637
157327191	chr1:157327191:T:C	1.90158e-07	-1.52289e-10	-1.43005	2.1139e-06	-1.52289e-10	-1.45172	1.07015e-07	-1.52289e-10	-1.42899
157327294	chr1:157327294:C:T	8.11471e-07	0.0209445	-5.03233e-10	9.38868e-06	0.0392481	-5.03233e-10	5.84724e-07	0.269174	-5.03233e-10
157327333	chr1:157327333:CT:C	8.21009e-08	-1.24306	-1.02689	8.81247e-07	-1.25719	-1.06948	6.17505e-08	-0.97528	-1.00358
157328141	chr1:157328141:C:T	6.18449e-08	-1.25536	-1.29791	8.33864e-07	-1.49166	-0.89028	5.78835e-08	-0.711219	-1.33231
157328517	chr1:157328517:T:C	5.38187e-07	-1.52289e-10	-0.389697	4.57347e-06	-1.52289e-10	-0.679984	2.88238e-07	-1.52289e-10	-0.438181
157328817	chr1:157328817:G:A	3.6591e-07	-1.52289e-10	-0.775516	4.01922e-06	-1.52289e-10	-0.809169	2.06207e-07	-1.52289e-10	-0.773083
157328982	chr1:157328982:A:G	2.14194e-07	-1.31102	-5.03233e-10	2.40905e-06	-1.32103	-5.03233e-10	1.22335e-07	-1.29521	-5.03233e-10
157329255	chr1:157329255:CTA:C	1.87858e-07	-1.52289e-10	-1.44222	2.1088e-06	-1.52289e-10	-1.45414	1.0461e-07	-1.52289e-10	-1.45173
157329878	chr1:157329878:A:T	7.9917e-08	-0.885959	-1.41096	6.7378e-07	-1.2128	-1.38231	4.62802e-08	-0.844828	-1.42242
157330193	chr1:157330193:T:C	3.10014e-06	-0.537587	1.89889	3.0044e-05	-0.419888	1.6223	5.84759e-06	0.949474	1.62234
157330600	chr1:157330600:C:T	1.73164e-07	-1.52289e-10	-1.52366	1.96604e-06	-1.52289e-10	-1.52424	9.72595e-08	-1.52289e-10	-1.52458
157330849	chr1:157330849:A:T	3.65045e-07	-1.52289e-10	-0.777884	4.00993e-06	-1.52289e-10	-0.811482	2.05709e-07	-1.52289e-10	-0.775503
157330982	chr1:157330982:G:A	8.26223e-08	-0.845464	-1.41816	6.89207e-07	-1.18204	-1.39043	4.78623e-08	-0.804296	-1.42934
157330987	chr1:157330987:A:G	1.87762e-07	-1.44273	-5.03233e-10	2.13309e-06	-1.44268	-5.03233e-10	9.17764e-08	-1.58261	-5.03233e-10
157331192	chr1:157331192:C:T	3.41551e-07	-1.52289e-10	-0.844407	3.43601e-06	-1.52289e-10	-0.965945	2.34685e-07	-1.52289e-10	-0.643722
157331202	chr1:157331202:C:T	2.2689e-07	-1.25344	-5.03233e-10	2.76588e-06	-1.1829	-5.03233e-10	1.20206e-07	-1.31276	-5.03233e-10
157331235	chr1:157331235:T:C	3.05301e-07	-0.956606	-5.03233e-10	3.72962e-06	-0.88395	-5.03233e-10	1.41112e-07	-1.15241	-5.03233e-10
157331294	chr1:157331294:A:G	3.41009e-07	-1.52289e-10	-0.845996	3.43138e-06	-1.52289e-10	-0.967295	2.34314e-07	-1.52289e-10	-0.645305
157331374	chr1:157331374:G:T	7.41548e-08	-1.29151	-1.08024	7.98404e-07	-1.30436	-1.12103	5.49298e-08	-1.03573	-1.06018
157331758	chr1:157331758:G:A	4.44063e-08	-1.67092	-1.21361	6.41656e-07	-1.70725	-0.936705	3.36825e-08	-1.30745	-1.27753
157331803	chr1:157331803:A:G	5.84986e-08	-1.31203	-1.29687	6.35147e-07	-1.33772	-1.31644	4.25801e-08	-1.05073	-1.29985
157332303	chr1:157332303:T:C	7.21891e-08	-1.29398	-1.10464	7.78594e-07	-1.30656	-1.14397	5.34078e-08	-1.03922	-1.08479
157332559	chr1:157332559:A:G	3.63141e-08	-1.71815	-1.36755	4.01523e-07	-1.69449	-1.41826	2.11388e-08	-1.7072	-1.34366
157332903	chr1:157332903:A:T	3.9433e-07	-1.52289e-10	-0.700715	4.32035e-06	-1.52289e-10	-0.73692	2.22464e-07	-1.52289e-10	-0.6972
157333053	chr1:157333053:G:A	1.20916e-07	-1.22026	-0.662549	1.27821e-06	-1.22573	-0.729069	9.15332e-08	-0.951767	-0.633498
157333126	chr1:157333126:T:A	1.61091e-07	-1.59593	-5.03233e-10	1.79861e-06	-1.61324	-5.03233e-10	8.17129e-08	-1.69875	-5.03233e-10
157333129	chr1:157333129:T:C	1.86988e-07	-1.52289e-10	-1.44686	2.06107e-06	-1.52289e-10	-1.47703	1.01793e-07	-1.52289e-10	-1.47903
157333167	chr1:157333167:A:G	1.92173e-07	-1.52289e-10	-1.41951	2.13361e-06	-1.52289e-10	-1.44244	1.08154e-07	-1.52289e-10	-1.41841
157333330	chr1:157333330:A:G	1.89814e-07	-1.52289e-10	-1.43186	2.11052e-06	-1.52289e-10	-1.45332	1.06819e-07	-1.52289e-10	-1.43083
157333363	chr1:157333363:C:A	3.96124e-07	-1.52289e-10	-0.696176	5.10132e-06	-1.52289e-10	-0.570757	2.47166e-07	-1.52289e-10	-0.591905
157333452	chr1:157333452:A:G	3.62123e-07	-1.52289e-10	-0.785919	3.97865e-06	-1.52289e-10	-0.819313	2.04061e-07	-1.52289e-10	-0.783549
157334223	chr1:157334223:T:C	1.96627e-07	-0.518451	-0.878143	1.59694e-06	-0.909094	-0.823076	1.11405e-07	-0.483259	-0.905538
157334278	chr1:157334278:C:T	3.00897e-07	-1.52289e-10	-0.971135	3.85487e-06	-1.52289e-10	-0.85092	1.65587e-07	-1.52289e-10	-0.992468
157334415	chr1:157334415:A:G	7.14742e-08	-1.33056	-1.078	7.66174e-07	-1.33525	-1.13136	5.20158e-08	-1.0893	-1.06112
157334737	chr1:157334737:G:C	1.58885e-06	0.692863	-5.03233e-10	1.94068e-05	0.765369	-5.03233e-10	1.13757e-06	0.934682	-5.03233e-10
157334875	chr1:157334875:T:C	2.02324e-07	-1.52289e-10	-1.36804	2.21934e-06	-1.52289e-10	-1.40305	1.12688e-07	-1.52289e-10	-1.37734
157335002	chr1:157335002:T:G	2.11997e-07	-1.52289e-10	-1.32133	2.56062e-06	-1.52289e-10	-1.26001	1.18056e-07	-1.52289e-10	-1.3308
157335069	chr1:157335069:T:C	5.11174e-08	-1.71781	-1.02597	4.81567e-07	-1.66435	-1.26661	2.87338e-08	-1.70264	-1.04125
157335735	chr1:157335735:G:C	6.92634e-07	-0.137402	-5.03233e-10	9.21781e-06	0.0208809	-5.03233e-10	3.41496e-07	-0.268632	-5.03233e-10
157335743	chr1:157335743:T:G	7.08918e-07	-0.114164	-5.03233e-10	9.44567e-06	0.0452998	-5.03233e-10	3.49491e-07	-0.245489	-5.03233e-10
157335803	chr1:157335803:G:A	1.56142e-07	-0.748035	-0.879101	1.32213e-06	-1.09653	-0.824481	8.78841e-08	-0.718677	-0.90727
157336115	chr1:157336115:A:G	3.15097e-06	-1.52289e-10	1.37756	3.05453e-05	-1.52289e-10	1.21896	1.65664e-06	-1.52289e-10	1.31058
157336257	chr1:157336257:G:C	5.85022e-07	-1.52289e-10	-0.306254	5.09345e-06	-1.52289e-10	-0.5723	3.24765e-07	-1.52289e-10	-0.318865
157336294	chr1:157336294:T:C	3.27141e-07	-0.887513	-5.03233e-10	4.43458e-06	-0.710823	-5.03233e-10	1.5262e-07	-1.07401	-5.03233e-10
157336390	chr1:157336390:C:CAGTT	6.97958e-08	-1.27551	-1.15682	7.54422e-07	-1.27852	-1.20354	5.14298e-08	-1.02507	-1.13668
157336474	chr1:157336474:T:C	4.63174e-08	-1.36397	-1.47842	5.13882e-07	-1.38171	-1.48431	3.45521e-08	-1.08355	-1.47595
157337096	chr1:157337096:A:G	1.99501e-07	-1.52289e-10	-1.38209	2.1948e-06	-1.52289e-10	-1.41416	1.12614e-07	-1.52289e-10	-1.378
157337298	chr1:157337298:C:A	6.49145e-07	-1.52289e-10	-0.202248	5.58627e-06	-1.52289e-10	-0.479945	3.59814e-07	-1.52289e-10	-0.21638
157337411	chr1:157337411:T:C	2.37744e-07	-0.543823	-0.662886	1.95367e-06	-0.928248	-0.602299	1.35125e-07	-0.503266	-0.692497
157338096	chr1:157338096:T:C	2.06365e-07	-1.52289e-10	-1.34826	2.53463e-06	-1.52289e-10	-1.27021	1.19608e-07	-1.52289e-10	-1.31775
157338308	chr1:157338308:G:A	1.86962e-07	-0.566668	-0.880329	1.53081e-06	-0.948196	-0.826264	1.06312e-07	-0.526494	-0.909095
157338583	chr1:157338583:G:A	3.66003e-08	-1.67213	-1.40572	4.25381e-07	-1.64931	-1.40571	2.45627e-08	-1.46394	-1.4368
157338640	chr1:157338640:C:T	1.45991e-07	-1.69436	-5.03233e-10	1.68535e-06	-1.67828	-5.03233e-10	8.02693e-08	-1.71658	-5.03233e-10
157338692	chr1:157338692:A:G	6.44308e-07	-1.52289e-10	-0.209727	5.54455e-06	-1.52289e-10	-0.487441	3.5707e-07	-1.52289e-10	-0.224034
157338732	chr1:157338732:C:A	6.0389e-08	-1.18885	-1.38825	6.54355e-07	-1.38463	-1.23973	5.6183e-08	-0.662927	-1.41043
157339034	chr1:157339034:C:T	2.27775e-07	-1.52289e-10	-1.24955	2.66726e-06	-1.52289e-10	-1.2192	1.18175e-07	-1.52289e-10	-1.3298
157339086	chr1:157339086:A:G	5.65932e-08	-1.15361	-1.48841	7.62199e-07	-0.962625	-1.50918	2.7865e-08	-1.26318	-1.51141
157339201	chr1:157339201:C:T	1.96444e-07	-1.52289e-10	-1.39753	2.19973e-06	-1.52289e-10	-1.41192	1.09364e-07	-1.52289e-10	-1.40728
157339265	chr1:157339265:A:G	1.75976e-07	-0.630539	-0.877016	1.45973e-06	-0.999186	-0.822815	9.99819e-08	-0.59112	-0.905857
157339389	chr1:157339389:T:C	5.25255e-06	-0.741481	2.63005	4.85201e-05	-0.61979	2.30151	9.21062e-06	0.683274	2.34287
157339477	chr1:157339477:T:C	5.9076e-08	-1.18091	-1.41817	6.30506e-07	-1.37856	-1.28293	5.52944e-08	-0.652047	-1.43725
157339557	chr1:157339557:T:C	4.51422e-08	-1.42652	-1.44156	5.01108e-07	-1.43639	-1.4548	3.28557e-08	-1.16707	-1.44277
157339577	chr1:157339577:C:T	1.16596e-05	-0.686408	3.37239	0.000104342	-0.561482	3.0089	2.03945e-05	0.770504	3.05055
157340061	chr1:157340061:C:T	1.37101e-07	-0.839993	-0.917191	1.62746e-06	-0.73639	-0.976848	2.84044e-07	0.533229	-0.986066
157341100	chr1:157341100:T:C	1.77245e-07	-1.52289e-10	-1.50037	2.0458e-06	-1.52289e-10	-1.48447	1.00368e-07	-1.52289e-10	-1.49312
157341116	chr1:157341116:A:G	3.71224e-08	-1.67219	-1.3915	4.31571e-07	-1.64923	-1.39135	2.48902e-08	-1.46278	-1.42471
157341222	chr1:157341222:T:C	1.92408e-07	-0.537837	-0.880451	1.56839e-06	-0.924077	-0.826128	1.0957e-07	-0.49658	-0.908822
157341601	chr1:157341601:G:A	2.83385e-07	-1.52289e-10	-1.0311	2.92643e-06	-1.52289e-10	-1.12647	1.40101e-07	-1.52289e-10	-1.1596
157341664	chr1:157341664:C:T	1.76625e-07	-0.650045	-0.853829	1.46502e-06	-1.01992	-0.79847	1.00066e-07	-0.61316	-0.882971
157341918	chr1:157341918:C:T	1.24099e-07	-0.824741	-1.03208	1.48217e-06	-0.723424	-1.08332	2.62107e-07	0.559088	-1.0923
157342157	chr1:157342157:G:C	3.71676e-08	-1.65624	-1.40623	4.33361e-07	-1.6303	-1.40614	2.54674e-08	-1.42731	-1.43726
157342448	chr1:157342448:G:A	7.48036e-08	-1.16852	-1.19452	1.05322e-06	-1.43038	-0.718027	7.15642e-08	-0.595418	-1.23595
157342455	chr1:157342455:A:G	1.65633e-07	-0.740417	-0.827716	2.01856e-06	-0.746878	-0.750996	3.96236e-07	0.708027	-0.827984
157342459	chr1:157342459:C:T	4.44581e-08	-1.35879	-1.52456	4.99183e-07	-1.37052	-1.52452	3.16229e-08	-1.12474	-1.52334
157342460	chr1:157342460:G:A	1.8323e-06	-1.52289e-10	0.835423	1.78074e-05	-1.52289e-10	0.67936	9.5267e-07	-1.52289e-10	0.757302
157342649	chr1:157342649:T:G	2.1137e-07	-1.52289e-10	-1.3243	2.60847e-06	-1.52289e-10	-1.24149	1.22848e-07	-1.52289e-10	-1.29102
157342799	chr1:157342799:G:T	3.65377e-08	-1.66959	-1.40997	4.24943e-07	-1.64619	-1.40986	2.46456e-08	-1.45693	-1.44044
157342823	chr1:157342823:A:T	4.80847e-07	-0.502356	-5.03233e-10	6.44342e-06	-0.337196	-5.03233e-10	1.93367e-07	-0.837374	-5.03233e-10
157342876	chr1:157342876:C:T	3.64903e-08	-1.67751	-1.40335	4.23653e-07	-1.65594	-1.40316	2.43235e-08	-1.47582	-1.4347
157343058	chr1:157343058:G:C	1.87794e-07	-0.575057	-0.8675	1.54018e-06	-0.954045	-0.814312	1.06706e-07	-0.534059	-0.897834
157343234	chr1:157343234:A:T	2.06931e-07	-1.52289e-10	-1.34552	2.54318e-06	-1.52289e-10	-1.26684	1.19974e-07	-1.52289e-10	-1.31469
157343536	chr1:157343536:C:T	2.14531e-07	-1.52289e-10	-1.30945	2.65509e-06	-1.52289e-10	-1.22378	1.24739e-07	-1.52289e-10	-1.27575
157343768	chr1:157343768:G:A	1.80079e-07	-1.48451	-5.03233e-10	1.97307e-06	-1.52067	-5.03233e-10	9.65425e-08	-1.53198	-5.03233e-10
157343779	chr1:157343779:G:A	2.52014e-07	-0.553943	-0.594477	2.07947e-06	-0.936512	-0.531632	1.43195e-07	-0.514157	-0.623606
157343806	chr1:157343806:G:T	3.51788e-08	-1.66018	-1.45728	4.08695e-07	-1.62911	-1.46593	2.4285e-08	-1.4399	-1.47221
157344004	chr1:157344004:A:G	6.11542e-07	-1.52289e-10	-0.261921	5.28984e-06	-1.52289e-10	-0.534469	3.38689e-07	-1.52289e-10	-0.276883
157344734	chr1:157344734:T:G	2.10982e-06	0.976454	-5.03233e-10	1.86592e-05	0.726081	-5.03233e-10	5.0232e-07	0.11727	-5.03233e-10
157344792	chr1:157344792:G:A	6.49403e-07	-1.52289e-10	-0.201851	5.58246e-06	-1.52289e-10	-0.480627	3.59812e-07	-1.52289e-10	-0.216386
157344869	chr1:157344869:T:C	1.77838e-07	-1.52289e-10	-1.49703	2.07802e-06	-1.52289e-10	-1.46884	1.00178e-07	-1.52289e-10	-1.49501
157345043	chr1:157345043:A:G	6.67934e-07	-1.52289e-10	-0.173715	9.0593e-06	-1.52289e-10	0.00353591	4.32062e-07	-1.52289e-10	-0.0333962
157345083	chr1:157345083:C:T	2.96044e-06	-1.52289e-10	1.31519	2.8585e-05	-1.52289e-10	1.15263	1.5199e-06	-1.52289e-10	1.22443
157345266	chr1:157345266:C:T	6.02755e-08	-1.57318	-1.0058	7.04e-07	-1.55653	-0.994706	3.1647e-08	-1.61361	-1.03372
157345267	chr1:157345267:G:A	5.04227e-07	-1.52289e-10	-0.454878	6.6282e-06	-1.52289e-10	-0.308923	3.18529e-07	-1.52289e-10	-0.338252
157345365	chr1:157345365:A:G	2.66735e-06	-1.52289e-10	1.21094	2.5453e-05	-1.52289e-10	1.03658	1.37656e-06	-1.52289e-10	1.12537
157345386	chr1:157345386:C:T	2.6096e-07	-1.11354	-5.03233e-10	2.76683e-06	-1.18255	-5.03233e-10	1.68929e-07	-0.972486	-5.03233e-10
157345442	chr1:157345442:A:C	5.43929e-06	-0.789923	2.71342	4.99964e-05	-0.670517	2.38221	9.2881e-06	0.607643	2.42688
157345878	chr1:157345878:C:T	3.59923e-08	-1.68178	-1.41281	4.17431e-07	-1.66116	-1.41273	2.38717e-08	-1.48636	-1.44291
157346176	chr1:157346176:T:C	3.51083e-07	-1.52289e-10	-0.81688	3.25875e-06	-1.52289e-10	-1.01891	1.94962e-07	-1.52289e-10	-0.829164
157346222	chr1:157346222:T:C	3.67821e-08	-1.6656	-1.4073	4.28243e-07	-1.64124	-1.40708	2.49387e-08	-1.44761	-1.43793
157346272	chr1:157346272:G:C	3.67062e-08	-1.67204	-1.40292	4.26718e-07	-1.64915	-1.40274	2.46596e-08	-1.46266	-1.43414
157346286	chr1:157346286:T:C	3.05946e-07	-1.52289e-10	-0.954495	3.50415e-06	-1.52289e-10	-0.946309	1.51362e-07	-1.52289e-10	-1.08229
157347626	chr1:157347626:A:G	6.54728e-08	-1.27108	-1.22519	7.86731e-07	-1.46105	-0.979072	5.7074e-08	-0.768826	-1.28879
157347825	chr1:157347825:G:A	3.42334e-07	-1.52289e-10	-0.842117	4.02852e-06	-1.52289e-10	-0.806856	1.68263e-07	-1.52289e-10	-0.97644
157347828	chr1:157347828:G:C	3.70555e-08	-1.68415	-1.38134	4.29569e-07	-1.66417	-1.38105	2.4375e-08	-1.49267	-1.41574
157347885	chr1:157347885:T:C	4.16268e-08	-1.69801	-1.25115	4.76875e-07	-1.68006	-1.2607	2.61213e-08	-1.53081	-1.3084
157347899	chr1:157347899:TA:T	3.73599e-08	-1.66974	-1.38757	4.34649e-07	-1.64637	-1.3871	2.51099e-08	-1.4576	-1.4211
157347901	chr1:157347901:A:G	1.18526e-07	-1.05375	-0.849023	1.24334e-06	-1.16767	-0.814781	1.04157e-07	-0.518027	-0.938036
157348000	chr1:157348000:C:T	2.0545e-07	-1.52289e-10	-1.3527	2.25279e-06	-1.52289e-10	-1.38809	1.15988e-07	-1.52289e-10	-1.34848
157348036	chr1:157348036:C:T	4.09379e-08	-1.44124	-1.5246	4.63816e-07	-1.44418	-1.52434	2.94991e-08	-1.19397	-1.52364
157348333	chr1:157348333:A:G	2.64108e-06	-1.52289e-10	1.20104	2.52153e-05	-1.52289e-10	1.02719	1.3632e-06	-1.52289e-10	1.11562
157348626	chr1:157348626:A:G	3.64995e-08	-1.68391	-1.39669	4.23255e-07	-1.66344	-1.3966	2.4155e-08	-1.4886	-1.42887
157348700	chr1:157348700:T:C	3.63158e-08	-1.6831	-1.40256	4.21091e-07	-1.66253	-1.40264	2.40794e-08	-1.48627	-1.43434
157348735	chr1:157348735:G:A	6.06635e-08	-1.2022	-1.37036	6.6419e-07	-1.39483	-1.21461	5.61032e-08	-0.682266	-1.39251
157348832	chr1:157348832:C:T	6.0832e-07	-1.52289e-10	-0.267202	8.20159e-06	-1.52289e-10	-0.095928	3.91678e-07	-1.52289e-10	-0.131526
157348881	chr1:157348881:T:C	5.70109e-08	-1.21629	-1.41837	6.13003e-07	-1.40615	-1.2835	5.25965e-08	-0.701684	-1.43763
157349072	chr1:157349072:T:C	1.63526e-07	-1.58093	-5.03233e-10	1.85291e-06	-1.5835	-5.03233e-10	8.38396e-08	-1.67306	-5.03233e-10
157350119	chr1:157350119:T:C	3.0523e-07	-0.956839	-5.03233e-10	3.73113e-06	-0.883544	-5.03233e-10	1.41037e-07	-1.15294	-5.03233e-10
157350433	chr1:157350433:T:C	1.90455e-07	-1.52289e-10	-1.42849	2.10614e-06	-1.52289e-10	-1.4554	1.07325e-07	-1.52289e-10	-1.42611
157350692	chr1:157350692:G:T	4.69202e-08	-1.30629	-1.52317	5.25707e-07	-1.31896	-1.52431	3.38997e-08	-1.05834	-1.52022
157350841	chr1:157350841:T:A	2.35658e-07	-0.587895	-0.627626	1.94947e-06	-0.961099	-0.571601	1.34093e-07	-0.546062	-0.657373
157351085	chr1:157351085:G:C	6.80409e-07	-1.52289e-10	-0.15521	5.8129e-06	-1.52289e-10	-0.440177	3.75861e-07	-1.52289e-10	-0.172746
157351220	chr1:157351220:A:G	2.24006e-07	-1.52289e-10	-1.26623	2.67665e-06	-1.52289e-10	-1.21569	1.18242e-07	-1.52289e-10	-1.32924
157351251	chr1:157351251:G:A	2.60765e-06	-1.52289e-10	1.1883	2.49729e-05	-1.52289e-10	1.01753	1.34347e-06	-1.52289e-10	1.10104
157351619	chr1:157351619:G:A	3.54808e-08	-1.58472	-1.52419	3.88181e-07	-1.6279	-1.51864	2.5324e-08	-1.36003	-1.51018
157351632	chr1:157351632:C:T	8.20855e-08	-0.960444	-1.3097	9.21459e-07	-1.18843	-1.09362	7.98332e-08	-0.363236	-1.35879
157351660	chr1:157351660:AC:A	5.52847e-06	-0.89157	2.83133	5.0433e-05	-0.778253	2.49864	8.86998e-06	0.442313	2.54615
157351675	chr1:157351675:G:A	3.5285e-08	-1.69917	-1.41528	4.06883e-07	-1.68321	-1.41628	2.26577e-08	-1.53396	-1.4475
157351796	chr1:157351796:T:C	1.02701e-07	-0.867875	-1.17821	1.38865e-06	-1.17621	-0.695717	1.07122e-07	-0.212737	-1.21526
157351983	chr1:157351983:G:C	3.6843e-08	-1.56056	-1.51068	4.23869e-07	-1.54918	-1.5094	1.9915e-08	-1.59532	-1.51517
157352165	chr1:157352165:G:A	2.15112e-06	-1.52289e-10	0.995841	2.08068e-05	-1.52289e-10	0.835026	1.11272e-06	-1.52289e-10	0.912593
157352214	chr1:157352214:G:A	7.72757e-07	-0.0279392	-5.03233e-10	8.95079e-06	-0.00851406	-5.03233e-10	3.99644e-07	-0.111392	-5.03233e-10
157352337	chr1:157352337:T:A	4.71242e-07	0.97702	-1.49955	2.51443e-06	0.160513	-1.43872	3.21902e-07	1.15461	-1.48233
157352494	chr1:157352494:A:G	1.66309e-07	-0.484343	-1.07971	8.52248e-07	-1.05444	-1.3057	9.9536e-08	-0.345703	-1.15574
157352520	chr1:157352520:A:C	1.56994e-06	-1.13328	1.81417	1.46773e-05	-1.04836	1.53441	2.27716e-06	0.0628228	1.5659
157352744	chr1:157352744:C:T	3.12872e-07	-1.52289e-10	-0.932109	3.25513e-06	-1.52289e-10	-1.02003	1.70677e-07	-1.52289e-10	-0.962195
157353006	chr1:157353006:C:T	4.10641e-08	-1.71472	-1.24805	3.92188e-07	-1.69296	-1.4433	2.40391e-08	-1.67536	-1.24692
157353238	chr1:157353238:C:T	3.94715e-07	-1.52289e-10	-0.699739	3.71503e-06	-1.52289e-10	-0.88787	2.27034e-07	-1.52289e-10	-0.676867
157353421	chr1:157353421:T:C	9.40528e-08	-0.769339	-1.36471	1.10883e-06	-1.11977	-0.977176	9.01784e-08	-0.222715	-1.37746
157353537	chr1:157353537:A:G	2.77597e-07	-1.52289e-10	-1.05174	3.09099e-06	-1.52289e-10	-1.07176	1.56761e-07	-1.52289e-10	-1.04724
157353583	chr1:157353583:G:A	2.57233e-07	-1.52289e-10	-1.12792	2.80361e-06	-1.52289e-10	-1.16935	1.399e-07	-1.52289e-10	-1.16104
157353600	chr1:157353600:T:G	3.10087e-07	-1.52289e-10	-0.941052	3.19374e-06	-1.52289e-10	-1.03906	1.73969e-07	-1.52289e-10	-0.943087
157354299	chr1:157354299:T:C	1.25354e-07	-1.49527	-0.351489	1.57138e-06	-1.12957	-0.61874	6.32089e-08	-1.63187	-0.323648
157354332	chr1:157354332:A:G	2.0877e-06	-1.54428	2.5102	2.47667e-05	-1.50379	2.51304	2.19344e-06	-0.903174	2.49443
157354554	chr1:157354554:G:A	1.73148e-07	-1.52289e-10	-1.52376	1.96558e-06	-1.52289e-10	-1.52447	9.74135e-08	-1.52289e-10	-1.523
157354893	chr1:157354893:G:A	2.44038e-07	0.160195	-1.34078	1.40193e-06	-0.426758	-1.43565	1.49124e-07	0.227062	-1.32425
157355060	chr1:157355060:T:A	6.41391e-07	-1.52289e-10	-0.214264	7.80787e-06	-1.52289e-10	-0.145123	3.90072e-07	-1.52289e-10	-0.135635
157355175	chr1:157355175:T:C	3.35339e-07	-1.52289e-10	-0.862763	3.22702e-06	-1.52289e-10	-1.0287	1.9424e-07	-1.52289e-10	-0.832869
157355368	chr1:157355368:G:A	3.13271e-08	-1.71012	-1.5233	3.6409e-07	-1.69771	-1.5129	1.86348e-08	-1.6561	-1.52083
157356000	chr1:157356000:A:G	1.2652e-06	0.465085	-5.03233e-10	1.18646e-05	0.273306	-5.03233e-10	3.95835e-07	-0.12097	-5.03233e-10
157356254	chr1:157356254:C:G	1.00964e-07	-0.637142	-1.426	7.61486e-07	-0.977468	-1.49527	4.44544e-08	-0.913913	-1.39359
157356298	chr1:157356298:T:C	1.75209e-07	-1.52289e-10	-1.51192	2.01222e-06	-1.52289e-10	-1.50102	9.81354e-08	-1.52289e-10	-1.51562
157356494	chr1:157356494:C:T	3.74843e-07	-1.52289e-10	-0.751397	3.55482e-06	-1.52289e-10	-0.931951	2.17707e-07	-1.52289e-10	-0.718815
157357040	chr1:157357040:G:A	1.09515e-06	0.320746	-5.03233e-10	8.4092e-06	-0.0709294	-5.03233e-10	6.73094e-07	0.409919	-5.03233e-10
157357068	chr1:157357068:T:C	5.84758e-07	0.694317	-1.00102	4.53528e-06	0.286188	-0.974557	2.88088e-07	0.592102	-1.0308
157357232	chr1:157357232:A:G	2.333e-07	-1.52289e-10	-1.22558	2.78024e-06	-1.52289e-10	-1.17772	1.38815e-07	-1.52289e-10	-1.16882
157357477	chr1:157357477:G:A	2.04162e-07	-1.52289e-10	-1.35899	2.26647e-06	-1.52289e-10	-1.38203	1.16915e-07	-1.52289e-10	-1.34052
157357544	chr1:157357544:T:C	8.83478e-08	-1.09521	-1.10141	5.81098e-07	-1.3955	-1.3476	4.50019e-08	-1.25181	-1.04346
157357553	chr1:157357553:C:T	1.97215e-07	-1.52289e-10	-1.39361	2.15081e-06	-1.52289e-10	-1.43441	1.11417e-07	-1.52289e-10	-1.38869
157357681	chr1:157357681:G:A	3.74314e-07	-1.52289e-10	-0.752808	3.55066e-06	-1.52289e-10	-0.933123	2.17303e-07	-1.52289e-10	-0.720675
157357781	chr1:157357781:T:C	7.4188e-07	-1.53656	1.46785	7.20781e-06	-1.47444	1.24934	6.37645e-07	-0.895192	1.25101
157357939	chr1:157357939:A:T	2.80365e-07	-1.52289e-10	-1.04181	3.46415e-06	-1.52289e-10	-0.95779	1.55919e-07	-1.52289e-10	-1.05263
157358095	chr1:157358095:G:A	2.80951e-07	-1.52289e-10	-1.03972	3.47184e-06	-1.52289e-10	-0.95557	1.56236e-07	-1.52289e-10	-1.0506
157358168	chr1:157358168:G:A	1.23941e-06	-1.55061	1.9951	1.05693e-05	-1.48179	1.63949	9.2712e-07	-0.931867	1.66198
157358217	chr1:157358217:T:G	6.7309e-08	-0.954237	-1.51437	5.69643e-07	-1.24147	-1.52153	3.1366e-08	-1.14928	-1.50696
157358218	chr1:157358218:G:C	7.39241e-07	0.73593	-0.80821	5.72902e-06	0.324792	-0.779504	3.63746e-07	0.633402	-0.838912
157358366	chr1:157358366:A:G	2.07588e-07	-1.52289e-10	-1.34235	2.17023e-06	-1.52289e-10	-1.42542	1.18907e-07	-1.52289e-10	-1.32362
157359588	chr1:157359588:T:A	1.45482e-07	-1.69785	-5.03233e-10	1.63695e-06	-1.70742	-5.03233e-10	8.60181e-08	-1.64741	-5.03233e-10
157359619	chr1:157359619:C:G	3.84705e-07	-1.52289e-10	-0.725427	3.63911e-06	-1.52289e-10	-0.908518	2.2347e-07	-1.52289e-10	-0.692688
157359731	chr1:157359731:C:G	3.71779e-07	-1.52289e-10	-0.759604	3.53062e-06	-1.52289e-10	-0.938784	2.15853e-07	-1.52289e-10	-0.727369
157359811	chr1:157359811:T:A	3.1873e-07	-1.52289e-10	-0.913561	3.44614e-06	-1.52289e-10	-0.963003	1.71067e-07	-1.52289e-10	-0.959909
157359922	chr1:157359922:G:C	3.1873e-07	-1.52289e-10	-0.913561	3.44614e-06	-1.52289e-10	-0.963003	1.71067e-07	-1.52289e-10	-0.959909
157360347	chr1:157360347:T:A	1.49984e-07	-1.66738	-5.03233e-10	1.67223e-06	-1.6861	-5.03233e-10	8.78883e-08	-1.6259	-5.03233e-10
157360707	chr1:157360707:T:C	3.56547e-08	-1.71735	-1.38667	3.74533e-07	-1.71419	-1.46814	2.27895e-08	-1.53764	-1.43803
157360714	chr1:157360714:T:G	8.52479e-08	-1.09387	-1.13847	9.14262e-07	-1.08735	-1.20254	4.1751e-08	-1.17028	-1.19997
157360722	chr1:157360722:C:T	3.36063e-08	-1.63934	-1.52385	3.807e-07	-1.64152	-1.52448	1.94225e-08	-1.61116	-1.52437
157360862	chr1:157360862:C:T	4.64401e-07	-1.52289e-10	-0.537156	6.06641e-06	-1.52289e-10	-0.397489	2.74187e-07	-1.52289e-10	-0.488156
157360907	chr1:157360907:G:A	2.8599e-07	-1.52289e-10	-1.02195	3.6558e-06	-1.52289e-10	-0.90394	1.7892e-07	-1.52289e-10	-0.915025
157360944	chr1:157360944:C:T	1.46636e-07	-1.68995	-5.03233e-10	1.74287e-06	-1.64472	-5.03233e-10	8.36457e-08	-1.67538	-5.03233e-10
157361192	chr1:157361192:A:T	1.14283e-07	-1.5941	-0.345129	1.34687e-06	-1.62464	-0.277835	6.43017e-08	-1.61119	-0.327189
157361215	chr1:157361215:C:A	2.02649e-07	-1.36643	-5.03233e-10	2.18961e-06	-1.41653	-5.03233e-10	1.09328e-07	-1.40761	-5.03233e-10
157361222	chr1:157361222:T:A	1.47268e-07	-1.68565	-5.03233e-10	1.69528e-06	-1.67241	-5.03233e-10	8.78665e-08	-1.62615	-5.03233e-10
157361234	chr1:157361234:A:G	4.19779e-07	-1.52289e-10	-0.638176	4.93236e-06	-1.52289e-10	-0.604438	2.5987e-07	-1.52289e-10	-0.541786
157361252	chr1:157361252:G:A	4.97701e-08	-1.28902	-1.48147	5.72151e-07	-1.38254	-1.37607	2.98714e-08	-1.21714	-1.48793
157361365	chr1:157361365:T:C	1.31698e-07	-0.314209	-1.48319	1.6463e-06	-0.187286	-1.51444	8.41592e-08	-0.205954	-1.4633
157361501	chr1:157361501:T:C	1.03886e-06	-1.52289e-10	0.267975	9.25348e-06	-1.52289e-10	0.0247437	5.09379e-07	-1.52289e-10	0.131226
157361617	chr1:157361617:G:A	5.1093e-08	-1.47885	-1.2654	9.78819e-07	-1.35945	-0.862215	2.5135e-08	-1.61332	-1.26439
157361704	chr1:157361704:C:T	2.16546e-07	-1.52289e-10	-1.3001	2.34871e-06	-1.52289e-10	-1.34639	1.19241e-07	-1.52289e-10	-1.32082
157361742	chr1:157361742:G:A	2.12067e-07	-1.52289e-10	-1.321	2.54268e-06	-1.52289e-10	-1.26704	1.14575e-07	-1.52289e-10	-1.36074
157361749	chr1:157361749:C:G	1.77293e-07	-1.40496	-0.0951413	2.25271e-06	-1.38008	-0.00803981	1.98374e-07	-0.623838	-0.187976
157361809	chr1:157361809:T:C	4.63333e-08	-1.6289	-1.21314	5.01535e-07	-1.606	-1.28434	2.80305e-08	-1.56523	-1.20345
157361958	chr1:157361958:G:A	4.08192e-08	-1.5046	-1.46415	6.47476e-07	-1.38968	-1.24525	2.02149e-08	-1.6319	-1.46365
157361967	chr1:157361967:A:G	1.12234e-06	-1.52289e-10	0.345266	1.78315e-05	-1.52289e-10	0.68071	6.73247e-07	-1.52289e-10	0.410145
157362352	chr1:157362352:T:C	2.17276e-07	-1.52289e-10	-1.29673	2.60226e-06	-1.52289e-10	-1.24388	1.17204e-07	-1.52289e-10	-1.33805
157362722	chr1:157362722:T:C	2.00056e-07	-1.52289e-10	-1.37931	2.37977e-06	-1.52289e-10	-1.33325	1.08812e-07	-1.52289e-10	-1.41234
157362816	chr1:157362816:C:T	2.08112e-07	-1.52289e-10	-1.33983	2.54152e-06	-1.52289e-10	-1.26749	1.1999e-07	-1.52289e-10	-1.31456
157362923	chr1:157362923:A:C	2.10253e-07	-1.52289e-10	-1.32959	2.57114e-06	-1.52289e-10	-1.25591	1.21173e-07	-1.52289e-10	-1.30475
157362926	chr1:157362926:G:A	2.10251e-07	-1.52289e-10	-1.3296	2.57106e-06	-1.52289e-10	-1.25594	1.21169e-07	-1.52289e-10	-1.30478
157362990	chr1:157362990:T:C	3.87424e-08	-1.52481	-1.49616	5.8633e-07	-1.41304	-1.32109	1.93614e-08	-1.64282	-1.49587
157363031	chr1:157363031:G:A	2.07272e-07	-1.52289e-10	-1.34387	2.52828e-06	-1.52289e-10	-1.27272	1.19347e-07	-1.52289e-10	-1.31993
157363070	chr1:157363070:A:G	2.07777e-07	-1.52289e-10	-1.34144	2.53562e-06	-1.52289e-10	-1.26982	1.19661e-07	-1.52289e-10	-1.3173
157363101	chr1:157363101:C:G	2.10617e-07	-1.52289e-10	-1.32786	2.57636e-06	-1.52289e-10	-1.25388	1.21395e-07	-1.52289e-10	-1.30292
157363129	chr1:157363129:C:A	2.16077e-07	-1.52289e-10	-1.30227	2.5861e-06	-1.52289e-10	-1.25011	1.16556e-07	-1.52289e-10	-1.34359
157363208	chr1:157363208:T:C	3.43467e-07	-0.838814	-5.03233e-10	3.53835e-06	-0.936595	-5.03233e-10	2.51294e-07	-0.575342	-5.03233e-10
157363251	chr1:157363251:C:T	2.23556e-07	-1.52289e-10	-1.26824	2.7611e-06	-1.52289e-10	-1.18463	1.29295e-07	-1.52289e-10	-1.23987
157363275	chr1:157363275:G:A	2.17851e-07	-1.52289e-10	-1.29409	2.68139e-06	-1.52289e-10	-1.21392	1.25875e-07	-1.52289e-10	-1.26668
157363283	chr1:157363283:A:C	2.08129e-07	-1.52289e-10	-1.33974	2.54062e-06	-1.52289e-10	-1.26785	1.19872e-07	-1.52289e-10	-1.31554
157363284	chr1:157363284:G:A	2.08129e-07	-1.52289e-10	-1.33974	2.54062e-06	-1.52289e-10	-1.26785	1.19872e-07	-1.52289e-10	-1.31554
157363285	chr1:157363285:G:C	2.08129e-07	-1.52289e-10	-1.33974	2.54062e-06	-1.52289e-10	-1.26785	1.19872e-07	-1.52289e-10	-1.31554
157363291	chr1:157363291:T:C	2.05779e-07	-1.52289e-10	-1.3511	2.50671e-06	-1.52289e-10	-1.28128	1.18429e-07	-1.52289e-10	-1.32765
157363294	chr1:157363294:C:A	2.04641e-07	-1.52289e-10	-1.35665	2.49034e-06	-1.52289e-10	-1.28784	1.17734e-07	-1.52289e-10	-1.33354
157363306	chr1:157363306:A:G	2.10241e-07	-1.52289e-10	-1.32965	2.57179e-06	-1.52289e-10	-1.25565	1.21188e-07	-1.52289e-10	-1.30462
157363310	chr1:157363310:C:T	2.10617e-07	-1.52289e-10	-1.32786	2.57636e-06	-1.52289e-10	-1.25388	1.21395e-07	-1.52289e-10	-1.30292
157363313	chr1:157363313:T:C	2.0931e-07	-1.52289e-10	-1.33409	2.55786e-06	-1.52289e-10	-1.26109	1.206e-07	-1.52289e-10	-1.30948
157363373	chr1:157363373:C:A	2.46079e-07	-1.52289e-10	-1.17225	3.0434e-06	-1.52289e-10	-1.08728	1.39838e-07	-1.52289e-10	-1.16148
157363393	chr1:157363393:T:C	2.10617e-07	-1.52289e-10	-1.32786	2.57636e-06	-1.52289e-10	-1.25388	1.21395e-07	-1.52289e-10	-1.30292
157363454	chr1:157363454:G:A	3.81619e-08	-1.51592	-1.52015	4.86351e-07	-1.41795	-1.50313	1.90794e-08	-1.63517	-1.51819
157363475	chr1:157363475:A:C	2.10617e-07	-1.52289e-10	-1.32786	2.57636e-06	-1.52289e-10	-1.25388	1.21395e-07	-1.52289e-10	-1.30292
157363598	chr1:157363598:T:C	2.10617e-07	-1.52289e-10	-1.32786	2.57636e-06	-1.52289e-10	-1.25388	1.21395e-07	-1.52289e-10	-1.30292
157363744	chr1:157363744:A:G	2.02346e-07	-1.52289e-10	-1.36792	2.45974e-06	-1.52289e-10	-1.3002	1.16414e-07	-1.52289e-10	-1.34481
157363827	chr1:157363827:T:C	3.84783e-08	-1.54999	-1.47782	5.94884e-07	-1.44407	-1.27557	1.94574e-08	-1.65641	-1.47733
157363846	chr1:157363846:A:G	2.10022e-07	-1.52289e-10	-1.33069	2.5679e-06	-1.52289e-10	-1.25717	1.21028e-07	-1.52289e-10	-1.30595
157363931	chr1:157363931:T:C	3.71253e-08	-1.54303	-1.52057	4.70996e-07	-1.45094	-1.50222	1.87561e-08	-1.65181	-1.51863
157364098	chr1:157364098:T:C	2.05765e-07	-1.52289e-10	-1.35117	2.50704e-06	-1.52289e-10	-1.28115	1.18446e-07	-1.52289e-10	-1.32751
157364123	chr1:157364123:C:T	1.58431e-07	-1.41772	-0.194864	1.85296e-06	-1.36999	-0.213482	1.64984e-07	-0.661978	-0.334137
157364293	chr1:157364293:C:A	2.15171e-07	-1.52289e-10	-1.30647	2.64157e-06	-1.52289e-10	-1.22888	1.24179e-07	-1.52289e-10	-1.28024
157364346	chr1:157364346:A:G	2.0972e-07	-1.52289e-10	-1.33213	2.56738e-06	-1.52289e-10	-1.25737	1.21009e-07	-1.52289e-10	-1.3061
157364587	chr1:157364587:T:C	2.16949e-07	-1.52289e-10	-1.29824	2.66743e-06	-1.52289e-10	-1.21914	1.2529e-07	-1.52289e-10	-1.27134
157364638	chr1:157364638:A:G	3.71775e-08	-1.54232	-1.51988	4.70738e-07	-1.44984	-1.50387	1.87773e-08	-1.65157	-1.51774
157364934	chr1:157364934:A:G	3.81486e-08	-1.56617	-1.47024	4.47574e-07	-1.47997	-1.5242	1.95276e-08	-1.66601	-1.46413
157365111	chr1:157365111:G:A	4.23411e-07	-1.47607	0.846514	4.67264e-06	-1.42156	0.763026	3.90832e-07	-0.779893	0.646204
157365430	chr1:157365430:C:T	1.02578e-06	-1.52289e-10	0.255305	1.52531e-05	-1.52289e-10	0.524528	6.75183e-07	-1.52289e-10	0.413018
157365661	chr1:157365661:G:A	2.16822e-07	-1.52289e-10	-1.29883	2.66731e-06	-1.52289e-10	-1.21919	1.2524e-07	-1.52289e-10	-1.27174
157365667	chr1:157365667:C:A	2.03393e-07	-1.52289e-10	-1.36277	2.25348e-06	-1.52289e-10	-1.38778	1.14916e-07	-1.52289e-10	-1.35776
157365928	chr1:157365928:T:C	2.17031e-07	-1.52289e-10	-1.29786	2.66868e-06	-1.52289e-10	-1.21867	1.25463e-07	-1.52289e-10	-1.26996
157366101	chr1:157366101:C:T	4.03341e-08	-1.49471	-1.486	6.22887e-07	-1.37702	-1.29663	1.99333e-08	-1.62341	-1.48617
157366102	chr1:157366102:G:A	1.90458e-07	-1.52289e-10	-1.42847	2.12618e-06	-1.52289e-10	-1.44593	1.07684e-07	-1.52289e-10	-1.42277
157366183	chr1:157366183:TA:T	2.11482e-07	-1.52289e-10	-1.32376	2.59084e-06	-1.52289e-10	-1.24827	1.21968e-07	-1.52289e-10	-1.29821
157366304	chr1:157366304:A:G	2.16479e-07	-1.52289e-10	-1.30041	2.59354e-06	-1.52289e-10	-1.24723	1.16827e-07	-1.52289e-10	-1.34127
157366694	chr1:157366694:C:T	1.06677e-06	0.29449	-5.03233e-10	1.21106e-05	0.293827	-5.03233e-10	4.79148e-07	0.0700437	-5.03233e-10
157367087	chr1:157367087:G:C	1.91429e-07	-1.52289e-10	-1.42339	2.29686e-06	-1.52289e-10	-1.36871	1.09628e-07	-1.52289e-10	-1.40488
157367099	chr1:157367099:A:G	2.08365e-07	-1.52289e-10	-1.33861	2.51537e-06	-1.52289e-10	-1.27784	1.18034e-07	-1.52289e-10	-1.33099
157367146	chr1:157367146:A:G	4.22957e-07	-1.51897	0.888331	4.65226e-06	-1.46768	0.804779	3.76623e-07	-0.865218	0.694497
157367155	chr1:157367155:A:G	2.00446e-07	-1.52289e-10	-1.37736	2.42937e-06	-1.52289e-10	-1.31262	1.15215e-07	-1.52289e-10	-1.35517
157367198	chr1:157367198:C:G	3.96225e-08	-1.51056	-1.48795	6.08589e-07	-1.39632	-1.30055	1.97085e-08	-1.63321	-1.48771
157367241	chr1:157367241:C:T	1.36151e-05	-1.53858	4.37961	0.000115032	-1.47745	4.02241	9.3547e-06	-0.910202	3.95187
157367717	chr1:157367717:A:T	1.93014e-07	-1.52289e-10	-1.41514	2.3218e-06	-1.52289e-10	-1.35791	1.10622e-07	-1.52289e-10	-1.39585
157367750	chr1:157367750:A:G	3.79315e-08	-1.5189	-1.52323	4.88003e-07	-1.42364	-1.49405	1.89817e-08	-1.63652	-1.52197
157367761	chr1:157367761:A:G	3.7786e-08	-1.52183	-1.52413	4.88924e-07	-1.42708	-1.48872	1.89245e-08	-1.63821	-1.5233
157367800	chr1:157367800:C:G	1.1052e-07	-1.4989	-0.473809	1.34369e-06	-1.44942	-0.455414	7.13502e-08	-1.36483	-0.469541
157367842	chr1:157367842:A:C	5.11374e-07	-1.52289e-10	-0.440803	8.57504e-06	-1.52289e-10	-0.0514011	3.25366e-07	-1.52289e-10	-0.317016
157367873	chr1:157367873:T:C	3.84404e-08	-1.50416	-1.52464	5.03115e-07	-1.40584	-1.48136	1.91234e-08	-1.62674	-1.52432
157368240	chr1:157368240:T:G	3.75522e-08	-1.52752	-1.52465	4.89586e-07	-1.43382	-1.48063	1.88404e-08	-1.64158	-1.52438
157368337	chr1:157368337:C:T	2.56059e-07	-1.52289e-10	-1.13249	2.70586e-06	-1.52289e-10	-1.20483	1.34788e-07	-1.52289e-10	-1.19827
157368350	chr1:157368350:C:T	1.91583e-07	-1.52289e-10	-1.42258	2.29989e-06	-1.52289e-10	-1.3674	1.09721e-07	-1.52289e-10	-1.40403
157368534	chr1:157368534:G:A	1.80758e-07	-1.52289e-10	-1.48074	2.02863e-06	-1.52289e-10	-1.4929	1.02232e-07	-1.52289e-10	-1.47472
157368664	chr1:157368664:G:C	2.23034e-07	-1.52289e-10	-1.27058	2.42564e-06	-1.52289e-10	-1.31416	1.14236e-07	-1.52289e-10	-1.3637
157368855	chr1:157368855:T:C	1.9414e-07	-1.52289e-10	-1.40932	2.13203e-06	-1.52289e-10	-1.44318	1.08779e-07	-1.52289e-10	-1.41265
157368875	chr1:157368875:C:T	1.33913e-07	-1.16606	-0.614652	1.71213e-06	-1.26143	-0.401084	1.6663e-07	-0.278945	-0.707248
157368945	chr1:157368945:A:G	3.11834e-08	-1.71742	-1.52059	4.08921e-07	-1.69442	-1.40007	1.76171e-08	-1.71417	-1.51892
157368978	chr1:157368978:A:G	2.11395e-07	-1.52289e-10	-1.32417	2.68877e-06	-1.52289e-10	-1.21117	1.22252e-07	-1.52289e-10	-1.29588
157369057	chr1:157369057:T:G	4.07463e-08	-1.71816	-1.25238	6.66857e-07	-1.70478	-0.900654	2.32811e-08	-1.70505	-1.24928
157369098	chr1:157369098:A:G	3.82301e-07	-0.784939	0.0532446	4.55945e-06	-0.779331	0.096277	2.58841e-07	-0.319156	-0.226595
157369113	chr1:157369113:A:T	5.87831e-07	-1.52279	1.22132	7.09725e-06	-1.54834	1.3078	3.10799e-07	-1.5341	1.17128
157369133	chr1:157369133:G:A	2.07138e-07	-1.52289e-10	-1.34452	2.30262e-06	-1.52289e-10	-1.36621	1.19375e-07	-1.52289e-10	-1.3197
157369182	chr1:157369182:A:C	4.26815e-08	-1.4402	-1.48394	4.69087e-07	-1.44623	-1.511	2.05459e-08	-1.5905	-1.48881
157369337	chr1:157369337:A:G	6.03124e-07	-1.52289e-10	-0.275781	7.19995e-06	-1.52289e-10	-0.226182	2.6045e-07	-1.52289e-10	-0.539556
157369370	chr1:157369370:C:T	3.5288e-08	-1.7013	-1.41306	4.50397e-07	-1.70228	-1.2956	2.03955e-08	-1.67461	-1.41204
157369575	chr1:157369575:T:C	1.86859e-07	-1.52289e-10	-1.44755	2.05228e-06	-1.52289e-10	-1.4813	1.0509e-07	-1.52289e-10	-1.44715
157369654	chr1:157369654:T:C	3.67832e-08	-1.68151	-1.39136	4.00623e-07	-1.68148	-1.43351	1.95478e-08	-1.71726	-1.41184
157370174	chr1:157370174:T:A	1.81073e-07	-1.52289e-10	-1.479	2.09865e-06	-1.52289e-10	-1.45896	1.02847e-07	-1.52289e-10	-1.46872
157370199	chr1:157370199:T:C	1.99022e-07	-1.52289e-10	-1.38449	2.22082e-06	-1.52289e-10	-1.40238	1.12933e-07	-1.52289e-10	-1.37517
157370700	chr1:157370700:A:C	1.44538e-06	-1.52289e-10	0.59822	2.08532e-05	-1.52289e-10	0.837254	9.87153e-07	-1.52289e-10	0.792859
157370848	chr1:157370848:T:C	3.94614e-08	-1.52193	-1.48066	4.31157e-07	-1.53255	-1.50899	1.95897e-08	-1.63399	-1.49297
157370994	chr1:157370994:G:A	9.28503e-08	-0.907606	-1.23931	1.03558e-06	-1.08485	-1.08045	1.23732e-07	-0.0106431	-1.27321
157371667	chr1:157371667:A:C	1.76848e-07	-1.52289e-10	-1.50261	2.11349e-06	-1.52289e-10	-1.45192	9.96858e-08	-1.52289e-10	-1.49994
157371675	chr1:157371675:A:G	3.73018e-08	-1.56073	-1.49813	4.10534e-07	-1.57214	-1.51841	1.8853e-08	-1.65807	-1.50722
157371767	chr1:157371767:G:A	1.75894e-07	-1.52289e-10	-1.50802	2.01108e-06	-1.52289e-10	-1.50159	9.83225e-08	-1.52289e-10	-1.51371
157371904	chr1:157371904:G:A	6.43485e-07	-1.52289e-10	-0.211005	8.66687e-06	-1.52289e-10	-0.0407486	4.14279e-07	-1.52289e-10	-0.0754277
157372107	chr1:157372107:T:C	3.6943e-08	-1.56834	-1.50019	4.06968e-07	-1.57991	-1.51937	1.8736e-08	-1.6627	-1.50881
157372158	chr1:157372158:A:C	3.67148e-08	-1.57147	-1.50326	4.04958e-07	-1.58351	-1.52072	1.86512e-08	-1.66484	-1.51121
157372270	chr1:157372270:C:A	1.81381e-07	-1.52289e-10	-1.4773	2.03228e-06	-1.52289e-10	-1.4911	1.03194e-07	-1.52289e-10	-1.46536
157372513	chr1:157372513:C:T	1.8672e-07	-1.52289e-10	-1.44829	2.12267e-06	-1.52289e-10	-1.44758	9.97561e-08	-1.52289e-10	-1.49924
157372532	chr1:157372532:G:A	3.7509e-08	-1.66572	-1.3876	4.62837e-07	-1.66441	-1.30623	2.20761e-08	-1.62464	-1.38283
157372748	chr1:157372748:C:T	9.01906e-07	-1.52289e-10	0.126607	1.04862e-05	-1.52289e-10	0.149801	3.96928e-07	-1.52289e-10	-0.118212
157372781	chr1:157372781:G:A	1.74792e-07	-1.52289e-10	-1.51431	1.99613e-06	-1.52289e-10	-1.50905	9.78324e-08	-1.52289e-10	-1.51871
157372955	chr1:157372955:T:A	2.59119e-07	-1.52289e-10	-1.12062	3.18301e-06	-1.52289e-10	-1.04243	1.46304e-07	-1.52289e-10	-1.11628
157373172	chr1:157373172:G:A	6.06749e-08	-1.08835	-1.48402	6.91891e-07	-1.20881	-1.35978	3.84131e-08	-0.966434	-1.48713
157373187	chr1:157373187:G:A	1.73937e-07	-1.52289e-10	-1.51921	2.04088e-06	-1.52289e-10	-1.48688	9.79115e-08	-1.52289e-10	-1.5179
157373236	chr1:157373236:G:A	1.72996e-07	-1.52289e-10	-1.52464	1.96585e-06	-1.52289e-10	-1.52433	9.72525e-08	-1.52289e-10	-1.52466
157373554	chr1:157373554:C:T	1.85011e-07	-1.52289e-10	-1.45749	2.14595e-06	-1.52289e-10	-1.43667	1.07616e-07	-1.52289e-10	-1.4234
157374025	chr1:157374025:A:G	2.08674e-07	-1.52289e-10	-1.33713	2.33884e-06	-1.52289e-10	-1.3506	1.19764e-07	-1.52289e-10	-1.31644
157374126	chr1:157374126:G:A	3.1134e-07	-1.52289e-10	-0.93702	3.43955e-06	-1.52289e-10	-0.964916	1.76598e-07	-1.52289e-10	-0.928091
157374302	chr1:157374302:C:A	3.22986e-08	-1.71756	-1.48532	3.83364e-07	-1.71688	-1.44215	1.83165e-08	-1.70921	-1.48495
157374335	chr1:157374335:C:T	1.81189e-07	-1.52289e-10	-1.47836	2.03102e-06	-1.52289e-10	-1.49172	1.03209e-07	-1.52289e-10	-1.46521
157374682	chr1:157374682:T:C	1.73492e-07	-1.52289e-10	-1.52177	2.02415e-06	-1.52289e-10	-1.49511	9.76844e-08	-1.52289e-10	-1.52022
157374936	chr1:157374936:A:T	1.86857e-07	-1.52289e-10	-1.44756	2.08543e-06	-1.52289e-10	-1.46528	1.06963e-07	-1.52289e-10	-1.42948
157375105	chr1:157375105:G:A	1.5947e-07	-1.60605	-5.03233e-10	1.80703e-06	-1.60857	-5.03233e-10	8.66156e-08	-1.64049	-5.03233e-10
157375294	chr1:157375294:C:T	1.74158e-07	-1.52289e-10	-1.51794	1.97221e-06	-1.52289e-10	-1.5211	9.8528e-08	-1.52289e-10	-1.51163
157375331	chr1:157375331:G:C	4.58526e-08	-1.38116	-1.47131	4.46213e-07	-1.48428	-1.52293	2.21575e-08	-1.5194	-1.48439
157375401	chr1:157375401:A:G	8.6702e-07	-1.52289e-10	0.0871582	8.64921e-06	-1.52289e-10	-0.0427886	4.04356e-07	-1.52289e-10	-0.09967
157375458	chr1:157375458:T:G	5.04703e-08	-1.25261	-1.50391	5.70766e-07	-1.32817	-1.43286	3.05243e-08	-1.17068	-1.51277
157375474	chr1:157375474:G:T	2.14958e-07	-1.52289e-10	-1.30746	2.67146e-06	-1.52289e-10	-1.21763	1.20224e-07	-1.52289e-10	-1.31261
157375481	chr1:157375481:G:C	2.17437e-07	-1.52289e-10	-1.29599	2.70851e-06	-1.52289e-10	-1.20386	1.21578e-07	-1.52289e-10	-1.30141
157375482	chr1:157375482:G:A	2.17437e-07	-1.52289e-10	-1.29599	2.70851e-06	-1.52289e-10	-1.20386	1.21578e-07	-1.52289e-10	-1.30141
157375555	chr1:157375555:T:C	3.52635e-08	-1.65032	-1.46474	4.2494e-07	-1.64473	-1.41134	2.05927e-08	-1.61334	-1.46368
157375580	chr1:157375580:T:G	9.36665e-08	-0.613769	-1.52439	9.25217e-07	-0.796797	-1.48119	6.36911e-08	-0.426312	-1.52161
157375706	chr1:157375706:T:C	1.60569e-07	-1.59918	-5.03233e-10	1.80447e-06	-1.60999	-5.03233e-10	1.00661e-07	-1.49021	-5.03233e-10
157375714	chr1:157375714:G:T	3.44573e-08	-1.69417	-1.44401	4.34305e-07	-1.69602	-1.33824	2.01329e-08	-1.66754	-1.43208
157375746	chr1:157375746:A:T	3.48776e-07	-1.52289e-10	-0.823473	4.31065e-06	-1.52289e-10	-0.739169	2.14115e-07	-1.52289e-10	-0.735452
157375762	chr1:157375762:T:C	2.37509e-05	-1.52289e-10	3.39747	0.000328713	-1.52289e-10	3.59493	1.48071e-05	-1.52289e-10	3.5009
157375951	chr1:157375951:T:C	5.49887e-07	-0.368191	-5.03233e-10	6.25377e-06	-0.367072	-5.03233e-10	2.46412e-07	-0.59496	-5.03233e-10
157376012	chr1:157376012:G:C	8.98514e-08	-1.19209	-0.987656	1.12386e-06	-1.13728	-0.946207	9.00946e-08	-0.525673	-1.07543
157376022	chr1:157376022:T:A	1.00217e-07	-1.11167	-0.958897	1.23793e-06	-1.06606	-0.920751	1.1491e-07	-0.304586	-1.05323
157376087	chr1:157376087:A:G	1.7378e-07	-1.52289e-10	-1.52011	1.96898e-06	-1.52289e-10	-1.52274	9.81976e-08	-1.52289e-10	-1.51498
157376139	chr1:157376139:G:A	1.88507e-07	-0.642639	-0.796127	1.90795e-06	-0.612184	-0.94204	8.13733e-08	-0.823949	-0.87897
157376297	chr1:157376297:A:G	1.73054e-07	-0.719391	-0.80491	1.75278e-06	-0.689155	-0.949896	7.51994e-08	-0.894371	-0.887452
157376317	chr1:157376317:T:C	5.7591e-08	-1.64202	-0.98252	8.79127e-07	-1.65245	-0.676629	3.64088e-08	-1.53404	-0.973115
157376447	chr1:157376447:C:T	7.88745e-08	-0.84114	-1.46891	9.51966e-07	-0.766462	-1.48302	3.65789e-08	-1.02115	-1.48135
157376584	chr1:157376584:C:T	1.46089e-07	-1.69369	-5.03233e-10	1.6836e-06	-1.67932	-5.03233e-10	8.6229e-08	-1.64496	-5.03233e-10
157376654	chr1:157376654:G:A	3.45901e-06	-1.52289e-10	1.47083	4.59117e-05	-1.52289e-10	1.62646	2.11091e-06	-1.52289e-10	1.55291
157377007	chr1:157377007:A:G	2.94071e-07	-1.52289e-10	-0.994084	3.03415e-06	-1.52289e-10	-1.09033	1.68157e-07	-1.52289e-10	-0.977066
157377088	chr1:157377088:G:C	8.51618e-07	-1.52289e-10	0.0692347	1.16319e-05	-1.52289e-10	0.253493	5.50553e-07	-1.52289e-10	0.208958
157377283	chr1:157377283:C:T	4.51022e-07	-0.324246	-0.242141	4.01628e-06	-0.334835	-0.475065	1.96076e-07	-0.493837	-0.329628
157377467	chr1:157377467:C:T	5.50478e-08	-1.16638	-1.50332	6.18723e-07	-1.15812	-1.52224	2.43015e-08	-1.42817	-1.48326
157377622	chr1:157377622:G:C	2.26097e-07	-1.52289e-10	-1.25694	2.7646e-06	-1.52289e-10	-1.18336	1.21317e-07	-1.52289e-10	-1.30356
157377730	chr1:157377730:G:A	1.92816e-07	-1.52289e-10	-1.41617	2.23394e-06	-1.52289e-10	-1.39649	1.04224e-07	-1.52289e-10	-1.45542
157377815	chr1:157377815:A:G	2.92351e-07	-1.52289e-10	-0.99995	3.05559e-06	-1.52289e-10	-1.08328	1.80877e-07	-1.52289e-10	-0.904148
157377816	chr1:157377816:G:T	2.92351e-07	-1.52289e-10	-0.99995	3.05559e-06	-1.52289e-10	-1.08328	1.80877e-07	-1.52289e-10	-0.904148
157377840	chr1:157377840:C:T	1.4281e-07	-1.71639	-5.03233e-10	1.62007e-06	-1.71779	-5.03233e-10	8.22668e-08	-1.692	-5.03233e-10
157378576	chr1:157378576:C:T	3.60026e-07	0.713502	-1.50523	3.97216e-06	0.651905	-1.47285	9.99487e-08	0.0208286	-1.51814
157378672	chr1:157378672:G:A	4.63332e-07	0.940539	-1.48	5.16982e-06	0.876031	-1.43345	1.26183e-07	0.237095	-1.50133
157378872	chr1:157378872:G:C	1.73411e-07	-1.52224	-5.03233e-10	1.81973e-06	-1.60157	-5.03233e-10	1.28618e-07	-1.24512	-5.03233e-10
157378940	chr1:157378940:A:T	1.87176e-07	-0.0601612	-1.38569	2.01187e-06	-0.207849	-1.29334	1.50014e-07	0.272265	-1.3635
157379063	chr1:157379063:A:T	3.46705e-07	-1.71714	0.887705	4.60295e-06	-1.71584	1.04228	2.08728e-07	-1.57535	0.814415
157379195	chr1:157379195:T:A	1.76819e-07	-1.52289e-10	-1.50278	2.07144e-06	-1.52289e-10	-1.47201	9.97819e-08	-1.52289e-10	-1.49898
157379380	chr1:157379380:T:C	3.32977e-08	-1.71808	-1.45434	4.29487e-07	-1.67501	-1.37041	1.82697e-08	-1.71644	-1.48028
157379436	chr1:157379436:A:G	3.34941e-08	-1.69595	-1.47059	3.60937e-07	-1.71725	-1.50206	1.82706e-08	-1.71489	-1.48178
157379638	chr1:157379638:G:T	2.01252e-07	-1.52289e-10	-1.37334	2.38303e-06	-1.52289e-10	-1.33188	1.18704e-07	-1.52289e-10	-1.32533
157379664	chr1:157379664:C:T	2.56838e-07	-1.12946	-5.03233e-10	2.90085e-06	-1.13525	-5.03233e-10	1.74435e-07	-0.940415	-5.03233e-10
157379970	chr1:157379970:A:G	3.55065e-07	0.719053	-1.52466	2.84522e-06	0.350435	-1.50505	3.31506e-07	1.21931	-1.51763
157380043	chr1:157380043:T:G	5.40669e-07	-1.52289e-10	-0.385096	5.45093e-06	-1.52289e-10	-0.504469	2.90751e-07	-1.52289e-10	-0.4295
157380117	chr1:157380117:A:G	3.78341e-07	0.782546	-1.52465	3.01747e-06	0.409705	-1.50554	3.55424e-07	1.28929	-1.51795
157380338	chr1:157380338:T:C	3.30477e-08	-1.71812	-1.46183	4.2508e-07	-1.67395	-1.38179	1.81656e-08	-1.71626	-1.48618
157380537	chr1:157380537:T:C	4.23005e-07	-1.52289e-10	-0.630519	5.14643e-06	-1.52289e-10	-0.561953	2.28778e-07	-1.52289e-10	-0.669214
157380804	chr1:157380804:G:A	5.90543e-07	-1.52289e-10	-0.296862	5.96215e-06	-1.52289e-10	-0.414825	3.17339e-07	-1.52289e-10	-0.341995
157380839	chr1:157380839:C:T	1.48807e-07	-1.70467	0.0294156	1.61607e-06	-1.69073	-0.0295266	9.55508e-08	-1.50697	-0.0353412
157380845	chr1:157380845:A:G	3.33022e-08	-1.71792	-1.45436	4.2829e-07	-1.67775	-1.37046	1.82593e-08	-1.71696	-1.48034
157381036	chr1:157381036:G:A	2.85182e-07	-1.52289e-10	-1.02478	3.62883e-06	-1.52289e-10	-0.911347	1.40374e-07	-1.52289e-10	-1.15766
157381143	chr1:157381143:G:A	3.29306e-08	-1.71804	-1.46547	4.25926e-07	-1.66628	-1.38746	1.81501e-08	-1.71439	-1.4889
157381438	chr1:157381438:A:G	1.86312e-07	0.0740974	-1.52458	2.30286e-06	0.133076	-1.49918	8.76609e-08	-0.103838	-1.52465
157381691	chr1:157381691:T:C	1.22826e-07	-0.54	-1.32713	1.93345e-06	-0.297524	-1.24343	4.25511e-08	-1.03103	-1.32023
157381942	chr1:157381942:T:C	3.38787e-08	-1.6931	-1.46202	3.63204e-07	-1.71666	-1.49638	1.84397e-08	-1.71387	-1.47359
157381994	chr1:157381994:G:A	1.87113e-07	-1.52289e-10	-1.44619	2.19131e-06	-1.52289e-10	-1.41576	1.0538e-07	-1.52289e-10	-1.4444
157382049	chr1:157382049:TTTTTTTTTAA:T	2.19402e-07	-1.52289e-10	-1.287	2.44228e-06	-1.52289e-10	-1.30732	1.2122e-07	-1.52289e-10	-1.30436
157382261	chr1:157382261:T:G	1.06661e-06	0.647538	-0.353203	1.69213e-05	0.633834	-0.00551958	6.37162e-07	0.778371	-0.423313
157382815	chr1:157382815:G:A	5.06079e-07	0.873732	-1.32494	5.46949e-06	0.721899	-1.22297	4.5988e-07	1.32854	-1.29954
157383339	chr1:157383339:G:A	2.85222e-07	0.352508	-1.37714	3.44298e-06	0.208027	-1.17195	1.96985e-07	0.558413	-1.37725
157383382	chr1:157383382:G:C	2.18587e-07	-1.52289e-10	-1.29072	2.40665e-06	-1.52289e-10	-1.32202	1.21423e-07	-1.52289e-10	-1.30269
157383785	chr1:157383785:G:A	2.38069e-07	-1.52289e-10	-1.20534	2.60145e-06	-1.52289e-10	-1.24419	1.32976e-07	-1.52289e-10	-1.2118
157383938	chr1:157383938:G:A	3.42756e-08	-1.65648	-1.48699	3.84354e-07	-1.69634	-1.4601	1.84682e-08	-1.6954	-1.49052
157383985	chr1:157383985:T:TG	2.96867e-07	-1.52289e-10	-0.984619	3.78288e-06	-1.52289e-10	-0.869771	1.44933e-07	-1.52289e-10	-1.1257
157384428	chr1:157384428:T:C	1.88068e-07	-1.67184	0.230737	1.99538e-06	-1.64385	0.134431	1.28245e-07	-1.38652	0.138494
157384548	chr1:157384548:A:G	1.73369e-07	-0.688859	-0.833623	2.61382e-06	-0.481134	-0.75831	5.91501e-08	-1.13832	-0.883567
157384787	chr1:157384787:T:G	2.21631e-07	-1.52289e-10	-1.27689	2.65451e-06	-1.52289e-10	-1.224	1.3228e-07	-1.52289e-10	-1.21705
157384897	chr1:157384897:G:A	2.37157e-07	-1.52289e-10	-1.20918	2.52314e-06	-1.52289e-10	-1.27475	1.3368e-07	-1.52289e-10	-1.20651
157385089	chr1:157385089:T:C	1.94032e-07	-0.651921	-0.75796	2.9486e-06	-0.439422	-0.679504	6.54059e-08	-1.11043	-0.810922
157385144	chr1:157385144:C:G	1.90451e-07	-0.70474	-0.72377	2.87447e-06	-0.497951	-0.646438	6.48673e-08	-1.15015	-0.779477
157385146	chr1:157385146:G:A	1.927e-07	-0.712111	-0.704656	2.9094e-06	-0.506138	-0.626171	6.57279e-08	-1.15553	-0.760916
157385352	chr1:157385352:A:G	1.56452e-07	-1.62516	-5.03233e-10	1.7498e-06	-1.64075	-5.03233e-10	8.92492e-08	-1.61053	-5.03233e-10
157385908	chr1:157385908:A:AT	3.73696e-08	-1.69921	-1.35783	4.5984e-07	-1.71566	-1.26147	1.95248e-08	-1.7119	-1.41838
157385923	chr1:157385923:A:T	3.8284e-08	-1.70012	-1.33275	4.74561e-07	-1.7153	-1.23032	1.99069e-08	-1.71244	-1.39846
157385960	chr1:157385960:A:G	4.48575e-08	-1.67726	-1.19715	5.55389e-07	-1.71772	-1.07062	2.26315e-08	-1.69817	-1.28445
157386054	chr1:157386054:A:G	3.92446e-08	-1.68257	-1.32552	4.79727e-07	-1.71813	-1.21667	2.02442e-08	-1.70167	-1.39242
157386499	chr1:157386499:A:G	1.0202e-06	1.75429	-1.50444	9.90852e-06	1.55763	-1.46449	9.98495e-07	2.2789	-1.47462
157386615	chr1:157386615:G:A	3.96354e-08	-1.69437	-1.30381	4.87607e-07	-1.71754	-1.20096	2.04231e-08	-1.70978	-1.37552
157386690	chr1:157386690:C:G	3.95596e-07	0.61609	-1.3136	4.9149e-06	0.467651	-1.07564	2.88339e-07	0.876063	-1.31389
157386719	chr1:157386719:T:C	3.87401e-08	-1.69207	-1.32896	4.72723e-07	-1.71785	-1.23165	2.00361e-08	-1.70839	-1.39604
157386768	chr1:157386768:T:C	1.14977e-07	-0.882664	-1.0505	1.48045e-06	-0.987167	-0.820741	1.7154e-07	-0.0129335	-0.944216
157387295	chr1:157387295:G:A	1.84274e-07	-1.52289e-10	-1.46148	2.15652e-06	-1.52289e-10	-1.43176	1.06553e-07	-1.52289e-10	-1.43332
157387642	chr1:157387642:T:C	1.21531e-07	-1.71802	-0.15972	1.08459e-06	-1.71814	-0.400908	7.51156e-08	-1.71785	-0.0650915
157388472	chr1:157388472:G:A	5.66611e-07	0.931957	-1.27019	7.64445e-06	0.80436	-0.970637	4.02485e-07	1.14022	-1.24453
157388684	chr1:157388684:G:C	4.54506e-07	0.742012	-1.30071	6.08436e-06	0.622291	-1.01683	3.18348e-07	0.938498	-1.27732
157388825	chr1:157388825:G:A	6.07796e-08	-1.20875	-1.36191	8.63302e-07	-1.11959	-1.22766	3.32479e-08	-1.24296	-1.35501
157388830	chr1:157388830:T:C	1.89698e-07	-1.52289e-10	-1.43247	2.17754e-06	-1.52289e-10	-1.42206	1.05034e-07	-1.52289e-10	-1.44768
157389011	chr1:157389011:T:C	2.28996e-07	-0.546031	-0.698169	3.56757e-06	-0.315518	-0.612853	7.59665e-08	-1.02072	-0.750951
157389035	chr1:157389035:TCTTCAGACTG:T	3.77841e-08	-1.68563	-1.36039	4.55047e-07	-1.71816	-1.26945	1.96192e-08	-1.70448	-1.42098
157389178	chr1:157389178:C:G	3.12114e-07	-1.52289e-10	-0.934535	3.24118e-06	-1.52289e-10	-1.02432	1.94227e-07	-1.52289e-10	-0.832939
157389425	chr1:157389425:A:G	1.83331e-07	-1.52289e-10	-1.46661	2.17938e-06	-1.52289e-10	-1.42121	1.036e-07	-1.52289e-10	-1.46143
157389701	chr1:157389701:A:G	3.545e-07	0.599129	-1.40633	4.179e-06	0.453394	-1.22358	2.56736e-07	0.852991	-1.40691
157390051	chr1:157390051:C:T	3.5911e-08	-1.69935	-1.39751	4.14213e-07	-1.70748	-1.37415	2.07631e-08	-1.71814	-1.35065
157390548	chr1:157390548:T:C	3.81989e-08	-1.68777	-1.34733	4.61831e-07	-1.71814	-1.25468	1.97912e-08	-1.70576	-1.41097
157390832	chr1:157390832:A:T	9.58408e-08	-1.3556	-0.759612	1.29649e-06	-1.33695	-0.603648	9.493e-08	-0.87007	-0.678756
157390997	chr1:157390997:G:A	1.97129e-07	-1.52289e-10	-1.39404	2.37581e-06	-1.52289e-10	-1.33492	1.03453e-07	-1.52289e-10	-1.46285
157391244	chr1:157391244:G:A	3.58483e-08	-1.68024	-1.41836	3.69059e-07	-1.71625	-1.48081	2.12233e-08	-1.6955	-1.35137
157391255	chr1:157391255:C:G	3.22405e-07	-1.52289e-10	-0.902096	3.78409e-06	-1.52289e-10	-0.869451	1.55594e-07	-1.52289e-10	-1.05471
157391486	chr1:157391486:C:T	1.75856e-07	-1.52289e-10	-1.50824	2.0521e-06	-1.52289e-10	-1.48139	1.00774e-07	-1.52289e-10	-1.48909
157391787	chr1:157391787:T:C	3.11321e-07	-0.632041	-0.305038	4.98095e-06	-0.399842	-0.194794	9.56063e-08	-1.11425	-0.427476
157391900	chr1:157391900:T:C	2.57648e-07	-1.52289e-10	-1.12631	2.99801e-06	-1.52289e-10	-1.10231	1.28013e-07	-1.52289e-10	-1.24983
157392110	chr1:157392110:C:G	2.76931e-07	-1.52289e-10	-1.05414	2.88406e-06	-1.52289e-10	-1.14106	1.47537e-07	-1.52289e-10	-1.10788
157392131	chr1:157392131:G:T	6.35894e-08	-1.00222	-1.52324	7.6996e-07	-0.939166	-1.52251	3.44227e-08	-1.0388	-1.52445
157392210	chr1:157392210:T:C	1.49252e-07	-0.979637	-0.69263	2.22198e-06	-0.789747	-0.612109	5.12754e-08	-1.36793	-0.796827
157392275	chr1:157392275:C:A	2.02398e-07	-1.51241	0.144745	2.61189e-06	-1.48626	0.246075	1.60066e-07	-1.06133	0.0349543
157392700	chr1:157392700:C:T	7.26918e-08	-1.48478	-0.906893	6.07431e-07	-1.62429	-1.07448	4.14326e-08	-1.55543	-0.822472
157392806	chr1:157392806:T:C	4.34878e-08	-1.6099	-1.29552	5.02071e-07	-1.5651	-1.32417	2.44443e-08	-1.58707	-1.31851
157393593	chr1:157393593:T:C	1.78699e-07	-1.52289e-10	-1.4922	2.09153e-06	-1.52289e-10	-1.46236	9.91993e-08	-1.52289e-10	-1.50484
157393785	chr1:157393785:C:T	3.04485e-07	-1.52289e-10	-0.959282	3.87417e-06	-1.52289e-10	-0.845924	1.86477e-07	-1.52289e-10	-0.87366
157394229	chr1:157394229:A:G	2.24543e-07	-1.49647	0.232634	2.91709e-06	-1.46563	0.335959	1.7967e-07	-1.0319	0.121057
157394492	chr1:157394492:A:G	1.81871e-07	-1.52289e-10	-1.47461	2.01501e-06	-1.52289e-10	-1.49963	1.06549e-07	-1.52289e-10	-1.43337
157394745	chr1:157394745:C:T	1.87697e-07	-1.52289e-10	-1.44307	2.21343e-06	-1.52289e-10	-1.40571	1.06568e-07	-1.52289e-10	-1.43319
157394757	chr1:157394757:C:G	1.95683e-07	-1.37241	-0.0290003	1.82222e-06	-1.30388	-0.296324	1.18595e-07	-1.40425	0.0779972
157394950	chr1:157394950:TGAG:T	2.82615e-07	-1.52289e-10	-1.03382	2.93964e-06	-1.52289e-10	-1.12197	1.50416e-07	-1.52289e-10	-1.08856
157395189	chr1:157395189:G:T	7.46394e-08	-1.46003	-0.905202	6.18239e-07	-1.60806	-1.07307	4.23802e-08	-1.53449	-0.820797
157395198	chr1:157395198:A:G	1.20378e-07	-1.178	-0.709269	1.62827e-06	-1.03348	-0.679259	4.44933e-08	-1.49034	-0.816287
157395588	chr1:157395588:C:T	1.07898e-07	-0.563071	-1.43365	9.60514e-07	-0.736535	-1.50401	1.05362e-07	-0.0374415	-1.40712
157395851	chr1:157395851:T:C	2.48886e-07	-1.52289e-10	-1.16091	2.6449e-06	-1.52289e-10	-1.22762	1.53848e-07	-1.52289e-10	-1.066
157396054	chr1:157396054:C:T	7.06493e-08	-1.19318	-1.227	6.69694e-07	-1.31223	-1.28896	3.57102e-08	-1.32572	-1.20081
157396537	chr1:157396537:A:G	4.02972e-07	-1.52289e-10	-0.679038	5.26111e-06	-1.52289e-10	-0.539913	2.07611e-07	-1.52289e-10	-0.766301
157397013	chr1:157397013:C:A	3.02803e-07	-1.52289e-10	-0.964821	3.3148e-06	-1.52289e-10	-1.00186	1.6967e-07	-1.52289e-10	-0.968112
157397206	chr1:157397206:T:C	9.02847e-08	-1.06449	-1.11044	9.13226e-07	-1.1134	-1.17762	4.77214e-08	-1.06567	-1.17091
157397389	chr1:157397389:C:T	7.10841e-07	0.370142	-0.481598	6.28646e-06	0.404933	-0.766792	3.37117e-07	0.221283	-0.502821
157397745	chr1:157397745:A:G	1.86585e-07	-1.52289e-10	-1.44902	2.11718e-06	-1.52289e-10	-1.45017	1.09174e-07	-1.52289e-10	-1.40902
157397844	chr1:157397844:T:C	2.10988e-07	-1.52289e-10	-1.3261	2.31138e-06	-1.52289e-10	-1.36241	1.1982e-07	-1.52289e-10	-1.31598
157398268	chr1:157398268:T:C	3.26345e-07	-1.52289e-10	-0.889947	4.0132e-06	-1.52289e-10	-0.810667	1.91605e-07	-1.52289e-10	-0.846531
157398521	chr1:157398521:T:A	7.28076e-08	-1.4525	-0.937581	6.05263e-07	-1.60184	-1.10051	4.12875e-08	-1.52612	-0.855282
157398739	chr1:157398739:T:C	2.02554e-07	-1.52289e-10	-1.3669	2.29434e-06	-1.52289e-10	-1.36981	1.07164e-07	-1.52289e-10	-1.42761
157398808	chr1:157398808:C:T	2.09566e-07	-1.52289e-10	-1.33286	2.29516e-06	-1.52289e-10	-1.36945	1.18869e-07	-1.52289e-10	-1.32394
157398850	chr1:157398850:G:C	5.25843e-08	-1.60263	-1.11285	6.2402e-07	-1.54761	-1.12422	2.9566e-08	-1.58187	-1.13347
157398917	chr1:157398917:G:A	1.57282e-07	-1.61986	-5.03233e-10	1.78249e-06	-1.62225	-5.03233e-10	1.00854e-07	-1.48829	-5.03233e-10
157399139	chr1:157399139:G:T	2.42441e-07	-1.52289e-10	-1.18715	2.71771e-06	-1.52289e-10	-1.20047	1.41246e-07	-1.52289e-10	-1.15147
157399412	chr1:157399412:A:G	6.91348e-08	-1.41896	-1.02289	5.76287e-07	-1.57891	-1.17249	3.8717e-08	-1.4982	-0.947482
157399462	chr1:157399462:T:A	2.09598e-07	-1.52289e-10	-1.33271	2.29545e-06	-1.52289e-10	-1.36933	1.18888e-07	-1.52289e-10	-1.32379
157399643	chr1:157399643:T:G	6.8317e-08	-1.12111	-1.33264	6.51634e-07	-1.24552	-1.38301	3.39443e-08	-1.26374	-1.31351
```
