## Supplementary material for "Characterization of shared and ancestry-specific signals driving complex traits using multi-ancestry fine-mapping": susiex_nc3.cs80.summary

```
# chr1:155642678-157399922
CS_ID	CS_LENGTH	CS_PURITY	MAX_PIP_SNP	BP	REF_ALLELE	ALT_ALLELE	REF_FRQ	BETA	SE	-LOG10P	MAX_PIP	POST-HOC_PROB_POP1	POST-HOC_PROB_POP2
1	9	0.991852	chr1:156494637:C:A	156494637	A,A	C,C	1,1	inf,inf	inf,inf	6.70035,2.76316	0.280314	0.988425	0.794686
2	32	0.652725	chr1:156127023:ACCCTGTCCT:A	156127023	A,A	ACCCTGTCCT,ACCCTGTCCT	1,1	inf,inf	inf,inf	6.32108,0.11603	0.0896842	0.962035	0.237085
3	2	0.94548	chr1:156899922:G:A	156899922	A,A	G,G	1,1	-inf,-inf	inf,inf	7.37581,2.41466	0.572442	0.989926	0.848822
```
