## Supplementary material for "Characterization of shared and ancestry-specific signals driving complex traits using multi-ancestry fine-mapping": susiex_nc1.cs80.cs

```
CS_ID	SNP	BP	REF_ALLELE	ALT_ALLELE	REF_FRQ	BETA	SE	-LOG10P	CS_PIP	OVRL_PIP
1	chr1:171970150:C:A	171970150	A,A	C,C	1,1	inf,inf	inf,inf	13.4533,2.11459	0.687691	0.687691
1	chr1:171976942:T:C	171976942	C,C	T,T	1,1	inf,inf	inf,inf	13.1651,1.85454	0.219057	0.219057
```
