## Supplementary material for "Characterization of shared and ancestry-specific signals driving complex traits using multi-ancestry fine-mapping": susiex_nc1.cs80.snp

```
BP	SNP	PIP(CS1)	LogBF(CS1,Pop1)	LogBF(CS1,Pop2)
170906013	chr1:170906013:T:A	1.09114e-13	-2.90987e-10	-1.35013
170906386	chr1:170906386:G:C	2.04525e-13	-0.144843	-0.576997
170906459	chr1:170906459:A:G	6.234e-14	-1.90993	-4.11118e-10
170906763	chr1:170906763:A:C	2.82913e-13	-2.90987e-10	-0.39739
170907715	chr1:170907715:C:T	1.0302e-13	-2.90987e-10	-1.40761
170907785	chr1:170907785:C:T	5.04174e-12	-2.90987e-10	2.48298
170907842	chr1:170907842:G:A	5.90321e-13	-2.90987e-10	0.338136
170907847	chr1:170907847:G:T	4.03085e-13	-2.90987e-10	-0.0433815
170907943	chr1:170907943:T:A	1.77418e-13	-0.0980625	-0.76596
170908245	chr1:170908245:C:A	7.8508e-13	-2.90987e-10	0.623257
170908265	chr1:170908265:A:C	1.85894e-13	-0.0786645	-0.738686
170909351	chr1:170909351:A:G	1.08697e-13	-2.90987e-10	-1.35397
170909593	chr1:170909593:C:T	1.68796e-13	-0.14667	-0.767166
170909649	chr1:170909649:TAAAC:T	6.41098e-14	-1.88193	-4.11118e-10
170909733	chr1:170909733:A:G	1.0228e-13	-2.90987e-10	-1.41482
170909798	chr1:170909798:A:T	6.35704e-14	-1.89038	-4.11118e-10
170909963	chr1:170909963:C:T	6.41915e-14	-0.452037	-1.42862
170910233	chr1:170910233:G:A	1.08062e-13	-2.90987e-10	-1.35983
170910387	chr1:170910387:T:G	2.01515e-13	0.0182135	-0.754878
170910655	chr1:170910655:C:A	5.46608e-13	-2.90987e-10	0.261202
170910665	chr1:170910665:C:T	5.44638e-13	-2.90987e-10	0.257592
170911413	chr1:170911413:A:G	1.03291e-13	-2.90987e-10	-1.40498
170911781	chr1:170911781:T:C	6.09599e-14	-0.511895	-1.42042
170911991	chr1:170911991:T:C	1.71827e-13	-2.90987e-10	-0.896041
170912193	chr1:170912193:T:G	1.08446e-13	-2.90987e-10	-1.35628
170912259	chr1:170912259:A:G	2.75268e-13	-2.90987e-10	-0.424784
170912279	chr1:170912279:G:A	5.53669e-14	-2.02855	-4.11118e-10
170912383	chr1:170912383:C:T	6.42928e-14	-1.87908	-4.11118e-10
170912478	chr1:170912478:G:A	7.63492e-14	-1.70721	-4.11118e-10
170912919	chr1:170912919:C:T	5.06573e-13	-2.90987e-10	0.185138
170912937	chr1:170912937:G:T	1.85446e-13	-2.90987e-10	-0.819767
170913020	chr1:170913020:T:C	2.12829e-13	-2.90987e-10	-0.682041
170913185	chr1:170913185:G:A	1.07056e-13	-2.90987e-10	-1.36917
170913264	chr1:170913264:AG:A	1.47047e-13	-2.90987e-10	-1.05178
170913642	chr1:170913642:A:G	1.0675e-13	-2.90987e-10	-1.37204
170914095	chr1:170914095:G:A	2.79163e-13	-2.90987e-10	-0.410732
170914294	chr1:170914294:T:G	1.01449e-13	-2.90987e-10	-1.42298
170914397	chr1:170914397:G:A	2.02597e-13	-2.90987e-10	-0.731313
170914435	chr1:170914435:A:G	1.78071e-13	-2.90987e-10	-0.86035
170914646	chr1:170914646:C:T	6.41193e-14	-0.466537	-1.41525
170914762	chr1:170914762:T:C	5.68195e-14	-0.591861	-1.41079
170914771	chr1:170914771:A:G	1.55709e-13	-2.90987e-10	-0.994541
170914870	chr1:170914870:G:C	1.06008e-13	-2.90987e-10	-1.37902
170915114	chr1:170915114:A:G	6.31582e-14	-1.89689	-4.11118e-10
170915350	chr1:170915350:A:G	1.05615e-13	-2.90987e-10	-1.38273
170915476	chr1:170915476:C:T	1.1773e-13	-2.90987e-10	-1.27414
170915676	chr1:170915676:C:T	1.54051e-13	-2.90987e-10	-1.00524
170915939	chr1:170915939:G:T	1.84587e-13	-2.90987e-10	-0.824407
170915956	chr1:170915956:A:C	6.60734e-14	-1.85176	-4.11118e-10
170916078	chr1:170916078:T:A	1.11376e-13	-2.90987e-10	-1.32962
170916394	chr1:170916394:G:C	1.37258e-14	-2.00285	-1.4204
170916422	chr1:170916422:A:G	5.9798e-14	-0.535675	-1.41588
170916603	chr1:170916603:G:C	1.39086e-14	-2.00763	-1.4024
170916882	chr1:170916882:T:C	6.35813e-14	-1.89021	-4.11118e-10
170916907	chr1:170916907:T:G	1.39839e-13	-2.90987e-10	-1.10203
170917059	chr1:170917059:A:G	1.39175e-14	-1.99505	-1.41433
170917134	chr1:170917134:A:G	1.40565e-14	-1.99009	-1.40935
170917417	chr1:170917417:A:G	2.18092e-14	-1.64799	-1.3122
170917831	chr1:170917831:C:T	1.01344e-13	-2.90987e-10	-1.42401
170917991	chr1:170917991:A:G	2.38724e-13	-2.90987e-10	-0.567223
170918067	chr1:170918067:A:G	3.10912e-14	-1.74548	-0.860124
170918174	chr1:170918174:G:A	1.3563e-14	-2.02334	-1.41185
170918526	chr1:170918526:A:G	1.12179e-13	-2.90987e-10	-1.32243
170918597	chr1:170918597:A:T	2.39087e-13	-2.90987e-10	-0.565703
170918825	chr1:170918825:C:T	1.04465e-13	-2.90987e-10	-1.39367
170919032	chr1:170919032:G:T	6.35288e-14	-1.89104	-4.11118e-10
170919115	chr1:170919115:A:T	1.35762e-13	-2.90987e-10	-1.13162
170919289	chr1:170919289:T:C	1.38672e-13	-1.11042	-4.11118e-10
170919335	chr1:170919335:C:T	1.40317e-13	-2.90987e-10	-1.09862
170920262	chr1:170920262:A:G	1.48178e-14	-2.0341	-1.3126
170920297	chr1:170920297:T:TG	1.5044e-14	-2.03407	-1.29748
170920309	chr1:170920309:C:T	1.11054e-13	-2.90987e-10	-1.33251
170920486	chr1:170920486:C:A	1.04491e-13	-2.90987e-10	-1.39342
170920527	chr1:170920527:G:C	3.107e-14	-1.77608	-0.830208
170920633	chr1:170920633:GCAGATCCCAACAGGGAC:G	1.48284e-14	-2.03175	-1.31423
170920676	chr1:170920676:G:A	6.45891e-14	-0.506457	-1.36803
170920901	chr1:170920901:G:T	4.81725e-13	-2.90987e-10	0.134844
170921371	chr1:170921371:A:T	1.44777e-14	-2.02158	-1.34834
170921776	chr1:170921776:T:A	1.58561e-13	-2.90987e-10	-0.97639
170922062	chr1:170922062:T:C	1.41917e-14	-2.03372	-1.35616
170922064	chr1:170922064:C:T	1.60644e-14	-1.83834	-1.42758
170922149	chr1:170922149:T:C	1.04084e-13	-2.90987e-10	-1.39733
170922190	chr1:170922190:C:T	1.40963e-14	-2.03381	-1.36281
170922736	chr1:170922736:G:C	1.37495e-14	-2.03409	-1.38744
170922931	chr1:170922931:A:G	1.45175e-13	-2.90987e-10	-1.06459
170923117	chr1:170923117:T:C	1.62821e-14	-2.02813	-1.22433
170923140	chr1:170923140:A:G	1.43546e-14	-2.03293	-1.34553
170923159	chr1:170923159:C:T	2.87608e-14	-1.29858	-1.38494
170923204	chr1:170923204:C:T	1.41399e-14	-2.02896	-1.36457
170923544	chr1:170923544:C:T	6.47239e-14	-1.8724	-4.11118e-10
170923838	chr1:170923838:G:A	1.41784e-14	-2.02922	-1.36158
170923867	chr1:170923867:A:G	1.42958e-14	-2.0254	-1.35716
170924430	chr1:170924430:A:G	1.39375e-14	-2.00748	-1.40047
170924514	chr1:170924514:G:T	8.54415e-14	-0.214987	-1.37971
170924944	chr1:170924944:T:C	1.42884e-14	-1.9636	-1.41948
170925150	chr1:170925150:A:G	1.33118e-14	-2.03404	-1.41984
170925781	chr1:170925781:T:C	1.52938e-14	-1.92148	-1.3936
170925918	chr1:170925918:T:G	6.11349e-13	-2.90987e-10	0.373139
170925980	chr1:170925980:C:T	3.06701e-14	-1.24832	-1.37092
170926127	chr1:170926127:A:C	2.24549e-13	-2.90987e-10	-0.628434
170926229	chr1:170926229:G:A	8.13885e-14	-0.263476	-1.37982
170926636	chr1:170926636:G:A	1.30363e-13	-2.90987e-10	-1.17221
170927082	chr1:170927082:A:G	5.63321e-13	-2.90987e-10	0.29132
170927152	chr1:170927152:T:C	1.11883e-13	-2.90987e-10	-1.32508
170927358	chr1:170927358:C:G	5.22102e-13	-2.90987e-10	0.215333
170927438	chr1:170927438:G:A	1.51518e-14	-2.0322	-1.29221
170927467	chr1:170927467:C:T	1.58764e-14	-2.00699	-1.27071
170927812	chr1:170927812:T:C	1.40704e-13	-2.90987e-10	-1.09587
170927995	chr1:170927995:C:A	1.44519e-14	-1.94996	-1.42175
170928132	chr1:170928132:G:A	1.66016e-14	-1.92965	-1.30338
170928285	chr1:170928285:T:A	1.13609e-13	-2.90987e-10	-1.30977
170929115	chr1:170929115:C:T	1.58976e-14	-1.90109	-1.37528
170929243	chr1:170929243:T:G	1.46184e-14	-1.97859	-1.38166
170929299	chr1:170929299:C:A	1.50471e-14	-1.93564	-1.39571
170929346	chr1:170929346:A:G	1.07745e-13	-2.90987e-10	-1.36277
170929437	chr1:170929437:A:G	7.58947e-13	-2.90987e-10	0.589403
170929500	chr1:170929500:G:A	1.61018e-14	-1.89168	-1.37192
170929590	chr1:170929590:G:A	6.73641e-13	-2.90987e-10	0.470167
170930244	chr1:170930244:CTG:C	1.19679e-13	-2.90987e-10	-1.25772
170930273	chr1:170930273:G:C	1.13234e-13	-2.90987e-10	-1.31307
170930515	chr1:170930515:G:T	2.46998e-13	0.750292	-1.28344
170930663	chr1:170930663:G:A	1.71261e-13	-0.0863273	-0.813014
170931080	chr1:170931080:T:A	2.35093e-13	-0.221936	-0.360611
170931276	chr1:170931276:A:G	1.66502e-13	-2.90987e-10	-0.927525
170931461	chr1:170931461:A:G	1.09055e-13	-2.90987e-10	-1.35067
170931598	chr1:170931598:C:T	6.09105e-14	-1.93312	-4.11118e-10
170931648	chr1:170931648:G:A	5.87026e-14	-1.97005	-4.11118e-10
170931684	chr1:170931684:G:A	6.32879e-14	-1.89484	-4.11118e-10
170932055	chr1:170932055:T:C	2.79728e-13	0.968651	-1.37736
170932155	chr1:170932155:G:A	8.638e-14	-0.159122	-1.42465
170932236	chr1:170932236:G:A	3.47965e-13	0.563686	-0.754112
170932243	chr1:170932243:A:G	1.13843e-13	-2.90987e-10	-1.30771
170932304	chr1:170932304:G:A	6.48771e-13	0.440926	-0.0083756
170932343	chr1:170932343:G:A	1.93944e-14	-1.81651	-1.26103
170932452	chr1:170932452:C:T	6.9652e-13	-0.590266	1.09383
170932482	chr1:170932482:C:T	1.04168e-13	-2.90987e-10	-1.39653
170932759	chr1:170932759:C:G	2.87906e-13	0.411279	-0.791176
170932910	chr1:170932910:A:G	1.49826e-13	-2.90987e-10	-1.03305
170932976	chr1:170932976:T:G	1.75647e-14	-1.88116	-1.29548
170932977	chr1:170932977:T:A	9.65651e-14	-1.47231	-4.11118e-10
170933134	chr1:170933134:A:G	6.63645e-14	-1.84737	-4.11118e-10
170933216	chr1:170933216:G:T	6.45084e-14	-1.87573	-4.11118e-10
170933249	chr1:170933249:C:T	1.01055e-13	-2.90987e-10	-1.42686
170933381	chr1:170933381:A:G	1.52185e-12	-0.702961	1.98812
170933566	chr1:170933566:G:T	1.23031e-13	-2.90987e-10	-1.2301
170933657	chr1:170933657:C:T	1.56069e-13	-2.90987e-10	-0.992229
170934147	chr1:170934147:T:C	1.33843e-13	-2.90987e-10	-1.14586
170934156	chr1:170934156:TGTG:T	6.08263e-14	-0.930617	-1.00389
170934204	chr1:170934204:G:A	1.49509e-13	-2.90987e-10	-1.03518
170934630	chr1:170934630:C:T	1.48276e-13	-2.03166	0.988207
170934631	chr1:170934631:A:G	1.15142e-13	-2.90987e-10	-1.29637
170934797	chr1:170934797:G:T	6.42705e-14	-1.87943	-4.11118e-10
170935173	chr1:170935173:A:G	6.36952e-14	-1.88842	-4.11118e-10
170935495	chr1:170935495:A:AC	1.02456e-13	-2.90987e-10	-1.41309
170935768	chr1:170935768:C:T	2.85181e-13	-2.90987e-10	-0.389406
170935795	chr1:170935795:C:T	1.6596e-13	-2.90987e-10	-0.930784
170935855	chr1:170935855:G:C	2.06586e-14	-1.61457	-1.39982
170936242	chr1:170936242:C:T	2.06334e-14	-1.68524	-1.33038
170936459	chr1:170936459:C:T	2.26649e-13	-2.90987e-10	-0.619128
170936482	chr1:170936482:T:C	2.38981e-14	-1.48221	-1.38652
170936776	chr1:170936776:T:A	3.15709e-13	-2.90987e-10	-0.287709
170936780	chr1:170936780:T:C	1.81358e-13	-2.90987e-10	-0.842054
170936812	chr1:170936812:T:G	2.25241e-13	-2.90987e-10	-0.62536
170936945	chr1:170936945:C:T	6.58269e-14	-1.8555	-4.11118e-10
170937156	chr1:170937156:C:T	1.018e-13	-2.90987e-10	-1.41952
170937292	chr1:170937292:T:C	2.0677e-13	-2.90987e-10	-0.71092
170937602	chr1:170937602:A:G	6.50318e-13	0.434932	-4.11118e-10
170937617	chr1:170937617:G:A	1.48424e-13	-1.04246	-4.11118e-10
170937725	chr1:170937725:G:A	8.55575e-13	0.709244	-4.11118e-10
170937733	chr1:170937733:C:T	3.57879e-12	-2.90987e-10	2.14025
170937734	chr1:170937734:G:A	1.03447e-13	-2.90987e-10	-1.40347
170937911	chr1:170937911:T:C	1.53937e-13	-2.90987e-10	-1.00599
170938047	chr1:170938047:A:G	1.01828e-13	-2.90987e-10	-1.41925
170938142	chr1:170938142:A:C	1.13047e-13	-2.90987e-10	-1.31473
170938210	chr1:170938210:G:A	1.14347e-13	-2.90987e-10	-1.3033
170938211	chr1:170938211:A:T	1.14406e-13	-2.90987e-10	-1.30278
170938221	chr1:170938221:G:A	1.47719e-14	-2.00172	-1.34808
170938285	chr1:170938285:C:T	1.10475e-13	-2.90987e-10	-1.33774
170938353	chr1:170938353:T:G	1.31712e-13	0.263284	-1.4252
170938759	chr1:170938759:A:G	3.48978e-14	-1.47285	-1.01725
170938792	chr1:170938792:A:G	2.50897e-14	-1.96859	-0.851483
170938944	chr1:170938944:C:T	1.40203e-13	-1.09944	-4.11118e-10
170939033	chr1:170939033:C:T	1.50394e-14	-1.95513	-1.37672
170939204	chr1:170939204:C:T	1.28981e-13	-2.90987e-10	-1.18286
170939534	chr1:170939534:A:G	1.45861e-14	-1.97361	-1.38885
170939936	chr1:170939936:C:G	1.49407e-14	-1.9624	-1.37604
170939954	chr1:170939954:C:T	1.46957e-14	-1.97115	-1.38383
170939962	chr1:170939962:G:A	1.34664e-13	-2.90987e-10	-1.13975
170940001	chr1:170940001:A:G	1.46552e-14	-1.9681	-1.38964
170940078	chr1:170940078:G:A	1.43561e-14	-1.97378	-1.40457
170940128	chr1:170940128:G:A	1.43479e-14	-1.97042	-1.40851
170940328	chr1:170940328:A:T	5.68824e-14	-2.00154	-4.11118e-10
170940371	chr1:170940371:G:A	6.85294e-14	-2.03404	0.218773
170940493	chr1:170940493:T:C	8.76505e-14	-0.810443	-0.75873
170940608	chr1:170940608:A:G	1.22349e-13	-2.90987e-10	-1.23565
170940797	chr1:170940797:C:T	1.49493e-14	-1.9574	-1.38046
170940863	chr1:170940863:C:T	1.29643e-13	-2.90987e-10	-1.17774
170940887	chr1:170940887:T:G	1.462e-14	-1.95291	-1.40723
170940916	chr1:170940916:C:T	4.90421e-13	-2.90987e-10	0.152734
170941061	chr1:170941061:A:T	1.24581e-13	-2.01162	0.794053
170941208	chr1:170941208:T:TC	5.98941e-13	-2.90987e-10	0.352634
170941381	chr1:170941381:C:T	1.44102e-14	-1.97432	-1.40027
170941472	chr1:170941472:A:T	1.43701e-14	-1.95314	-1.42424
170941689	chr1:170941689:G:A	4.99828e-14	-0.712213	-1.41864
170941711	chr1:170941711:G:T	1.13706e-13	-2.90987e-10	-1.30891
170941720	chr1:170941720:T:C	2.04516e-14	-1.95033	-1.07414
170942121	chr1:170942121:C:T	1.02665e-13	-2.90987e-10	-1.41105
170942533	chr1:170942533:T:C	1.10947e-13	-2.90987e-10	-1.33347
170942544	chr1:170942544:A:G	1.28877e-13	-2.90987e-10	-1.18367
170942869	chr1:170942869:A:G	1.72592e-14	-1.78771	-1.40647
170943105	chr1:170943105:T:A	1.81583e-14	-2.02867	-1.11473
170943131	chr1:170943131:A:T	1.43012e-14	-1.97085	-1.41134
170943201	chr1:170943201:G:T	1.32398e-13	-2.90987e-10	-1.15672
170943220	chr1:170943220:G:C	1.016e-13	-2.90987e-10	-1.42148
170943360	chr1:170943360:A:T	1.71509e-14	-2.03261	-1.16786
170943648	chr1:170943648:A:G	5.50968e-14	-2.03344	-4.11118e-10
170943674	chr1:170943674:T:C	8.11261e-14	-1.64652	-4.11118e-10
170943757	chr1:170943757:T:C	4.21362e-14	-0.893742	-1.40788
170943889	chr1:170943889:G:T	2.42794e-13	-0.550316	-4.11118e-10
170944554	chr1:170944554:A:G	5.02962e-14	-1.06748	-1.05712
170944564	chr1:170944564:A:C	7.75477e-14	-1.69164	-4.11118e-10
170944576	chr1:170944576:G:A	1.0156e-13	-2.90987e-10	-1.42188
170944591	chr1:170944591:CA:C	1.96824e-14	-1.81531	-1.2475
170944663	chr1:170944663:A:G	1.05352e-13	-2.90987e-10	-1.38522
170944783	chr1:170944783:C:T	2.90066e-13	-2.90987e-10	-0.372422
170944855	chr1:170944855:A:G	1.54812e-13	-2.90987e-10	-1.00032
170944930	chr1:170944930:A:G	4.9476e-14	-0.71404	-1.427
170945120	chr1:170945120:C:T	3.16819e-14	-1.22865	-1.35813
170945919	chr1:170945919:G:A	1.05433e-13	-2.90987e-10	-1.38445
170945992	chr1:170945992:C:T	2.84893e-14	-1.32564	-1.36737
170946208	chr1:170946208:T:G	1.00906e-13	-2.90987e-10	-1.42834
170946303	chr1:170946303:C:A	2.72962e-14	-1.9826	-0.753185
170946326	chr1:170946326:A:C	1.01303e-13	-2.90987e-10	-1.42441
170946357	chr1:170946357:A:G	3.9542e-14	-0.97776	-1.38741
170946525	chr1:170946525:T:C	1.01127e-13	-2.90987e-10	-1.42616
170946927	chr1:170946927:T:C	1.788e-14	-2.03361	-1.12523
170947017	chr1:170947017:T:TA	1.81465e-13	-2.90987e-10	-0.841465
170947026	chr1:170947026:T:C	1.03295e-13	-2.90987e-10	-1.40494
170947060	chr1:170947060:A:G	4.63685e-14	-0.829762	-1.37615
170947154	chr1:170947154:C:T	1.25718e-13	-2.90987e-10	-1.20849
170947315	chr1:170947315:G:A	5.91771e-14	-1.96199	-4.11118e-10
170947416	chr1:170947416:T:C	1.50149e-13	-2.90987e-10	-1.0309
170947602	chr1:170947602:G:A	2.43324e-13	-2.90987e-10	-0.548134
170947773	chr1:170947773:T:C	1.01025e-13	-2.90987e-10	-1.42716
170948196	chr1:170948196:A:G	5.06213e-14	-1.07143	-1.04673
170948247	chr1:170948247:C:T	6.16251e-14	-1.92146	-4.11118e-10
170948318	chr1:170948318:T:C	2.1818e-14	-1.57871	-1.38108
170948373	chr1:170948373:T:A	2.12122e-14	-1.60443	-1.38353
170948497	chr1:170948497:G:A	2.41984e-14	-1.69335	-1.1629
170948551	chr1:170948551:A:G	1.26537e-13	-1.202	-4.11118e-10
170948659	chr1:170948659:T:A	1.16265e-13	-2.90987e-10	-1.28666
170948660	chr1:170948660:A:T	8.34899e-14	-1.06479	-0.55301
170948700	chr1:170948700:A:T	5.6961e-14	-2.00016	-4.11118e-10
170949138	chr1:170949138:C:T	1.41911e-13	-2.90987e-10	-1.08733
170949360	chr1:170949360:T:A	3.18907e-13	-2.90987e-10	-0.277631
170949392	chr1:170949392:G:T	3.12243e-14	-1.43681	-1.16452
170949401	chr1:170949401:G:A	4.11832e-14	-1.37121	-0.953292
170949494	chr1:170949494:C:T	2.50191e-14	-1.49003	-1.33286
170949643	chr1:170949643:A:T	1.36281e-13	-2.90987e-10	-1.12781
170949950	chr1:170949950:A:G	3.1837e-14	-1.42444	-1.15746
170949996	chr1:170949996:T:C	1.16816e-13	-2.90987e-10	-1.28193
170950506	chr1:170950506:AG:A	2.9076e-14	-1.65646	-1.01616
170951128	chr1:170951128:T:G	3.99625e-14	-1.28799	-1.0666
170951336	chr1:170951336:A:C	1.6032e-14	-2.02759	-1.24036
170951375	chr1:170951375:C:A	1.56221e-13	-2.90987e-10	-0.991257
170951794	chr1:170951794:A:C	2.04427e-14	-1.68629	-1.33861
170952077	chr1:170952077:A:G	4.37906e-14	-1.48065	-0.782462
170952088	chr1:170952088:A:AG	4.92667e-14	-1.39997	-0.745313
170952179	chr1:170952179:G:A	3.44259e-14	-1.4085	-1.09522
170952252	chr1:170952252:G:A	1.80493e-14	-1.72686	-1.42256
170952484	chr1:170952484:G:C	1.80211e-13	-2.90987e-10	-0.848401
170952499	chr1:170952499:G:T	1.89833e-13	-2.90987e-10	-0.796383
170952513	chr1:170952513:C:G	1.93766e-13	-2.90987e-10	-0.775879
170952756	chr1:170952756:T:A	1.44702e-13	-2.90987e-10	-1.06786
170952891	chr1:170952891:G:A	3.38551e-14	-1.4274	-1.09304
170953012	chr1:170953012:T:C	4.4415e-14	-1.27298	-0.97597
170953437	chr1:170953437:T:C	1.06279e-13	-2.90987e-10	-1.37646
170953499	chr1:170953499:G:C	3.89936e-13	-2.90987e-10	-0.0765458
170953791	chr1:170953791:G:T	1.00942e-13	-2.90987e-10	-1.42798
170953909	chr1:170953909:G:C	1.0845e-13	-2.90987e-10	-1.35624
170953921	chr1:170953921:G:A	1.51367e-13	-2.90987e-10	-1.02282
170954125	chr1:170954125:G:T	8.33096e-14	-0.507908	-1.11206
170954184	chr1:170954184:T:G	1.56232e-13	-2.90987e-10	-0.991189
170954675	chr1:170954675:T:C	3.30994e-14	-1.44572	-1.09729
170955220	chr1:170955220:G:C	3.1077e-14	-1.43233	-1.17373
170955320	chr1:170955320:G:C	4.16281e-14	-1.50338	-0.810375
170955424	chr1:170955424:A:T	4.24091e-13	-2.90987e-10	0.00741745
170955628	chr1:170955628:T:C	1.02631e-13	-2.90987e-10	-1.41139
170955635	chr1:170955635:C:T	1.7842e-14	-2.00781	-1.15317
170955811	chr1:170955811:T:C	1.0927e-13	-2.90987e-10	-1.34871
170955852	chr1:170955852:G:A	1.18941e-13	-2.90987e-10	-1.2639
170955883	chr1:170955883:T:C	1.90366e-14	-1.85993	-1.23623
170956069	chr1:170956069:G:A	3.49417e-14	-1.43697	-1.05188
170956126	chr1:170956126:A:G	2.27762e-14	-1.70057	-1.21624
170956561	chr1:170956561:G:T	2.05896e-14	-1.80024	-1.21751
170956853	chr1:170956853:C:T	3.39718e-14	-1.42547	-1.09153
170957266	chr1:170957266:C:G	3.29908e-14	-1.45042	-1.09588
170957407	chr1:170957407:A:G	2.20373e-14	-1.73485	-1.21494
170957479	chr1:170957479:A:G	3.3681e-14	-1.43377	-1.09182
170957630	chr1:170957630:G:C	3.27062e-14	-1.46095	-1.09401
170957678	chr1:170957678:C:A	3.36682e-14	-1.44697	-1.079
170957794	chr1:170957794:TG:T	5.82779e-14	-1.97731	-4.11118e-10
170957837	chr1:170957837:C:T	2.50028e-14	-1.68466	-1.13888
170957955	chr1:170957955:C:T	1.8263e-14	-1.92473	-1.21292
170957999	chr1:170957999:C:T	4.78607e-14	-1.19956	-0.974671
170958083	chr1:170958083:A:G	1.06365e-13	-2.90987e-10	-1.37566
170958091	chr1:170958091:G:A	3.29714e-14	-1.43501	-1.11188
170958231	chr1:170958231:G:A	3.33148e-14	-1.44711	-1.08942
170958261	chr1:170958261:C:G	3.29537e-14	-1.45405	-1.09338
170958474	chr1:170958474:A:G	3.4004e-14	-1.423	-1.09305
170958662	chr1:170958662:T:C	3.44852e-14	-1.42113	-1.08087
170958684	chr1:170958684:C:T	5.5512e-13	-2.90987e-10	0.276655
170959211	chr1:170959211:T:C	5.24526e-13	-2.90987e-10	0.219966
170959232	chr1:170959232:A:G	3.57436e-14	-1.36996	-1.0962
170959233	chr1:170959233:G:A	3.55217e-14	-1.38039	-1.092
170959235	chr1:170959235:C:T	1.62672e-13	-2.90987e-10	-0.950791
170959300	chr1:170959300:G:A	1.64901e-14	-2.01726	-1.22251
170959530	chr1:170959530:T:C	7.12837e-14	-1.76936	-0.00650117
170959690	chr1:170959690:T:TC	1.07651e-13	-2.90987e-10	-1.36364
170959832	chr1:170959832:T:C	6.74131e-14	-1.79905	-0.0326363
170959848	chr1:170959848:A:G	5.80809e-14	-1.98069	-4.11118e-10
170959941	chr1:170959941:C:T	3.52904e-14	-1.43291	-1.04601
170959989	chr1:170959989:C:G	3.3767e-14	-1.44085	-1.08219
170960393	chr1:170960393:A:C	3.34746e-14	-1.44302	-1.08873
170960568	chr1:170960568:AC:A	5.66649e-14	-2.00537	-4.11118e-10
170960648	chr1:170960648:G:A	1.67082e-13	-2.90987e-10	-0.924045
170960991	chr1:170960991:T:A	1.28033e-13	-2.90987e-10	-1.19024
170960994	chr1:170960994:C:T	9.55793e-14	-1.48257	-4.11118e-10
170961006	chr1:170961006:G:C	1.33355e-13	-2.90987e-10	-1.14951
170961637	chr1:170961637:T:C	3.50609e-13	-2.90987e-10	-0.182858
170961645	chr1:170961645:A:T	3.1998e-14	-1.41603	-1.16082
170961985	chr1:170961985:G:GA	1.02203e-13	-2.90987e-10	-1.41557
170962056	chr1:170962056:A:G	3.38914e-14	-1.42737	-1.092
170962108	chr1:170962108:G:A	3.47129e-14	-1.40086	-1.09456
170962185	chr1:170962185:C:T	3.45785e-14	-1.40516	-1.09413
170962224	chr1:170962224:T:A	2.08494e-14	-1.75846	-1.24674
170962293	chr1:170962293:C:T	1.02981e-13	-2.90987e-10	-1.40799
170962544	chr1:170962544:G:A	3.53569e-14	-1.38708	-1.08996
170962546	chr1:170962546:C:T	4.95992e-14	-1.2548	-0.883758
170962634	chr1:170962634:A:C	1.02456e-13	-2.90987e-10	-1.4131
170962686	chr1:170962686:T:G	2.39784e-14	-1.78462	-1.08076
170962716	chr1:170962716:G:A	3.40162e-14	-1.42481	-1.09089
170963289	chr1:170963289:C:A	3.41637e-14	-1.40127	-1.1101
170963820	chr1:170963820:T:C	1.03733e-13	-2.90987e-10	-1.40071
170963919	chr1:170963919:C:A	2.01633e-14	-1.8289	-1.20977
170963949	chr1:170963949:A:G	3.45475e-14	-1.37884	-1.12135
170964147	chr1:170964147:A:G	3.42793e-14	-1.41247	-1.09551
170964253	chr1:170964253:A:G	3.41081e-14	-1.4316	-1.0814
170964598	chr1:170964598:G:A	5.0871e-14	-1.73779	-0.375445
170964624	chr1:170964624:A:T	2.0853e-14	-1.92173	-1.0833
170964625	chr1:170964625:A:C	2.08774e-14	-1.92244	-1.08142
170964760	chr1:170964760:A:G	3.56897e-14	-1.37309	-1.09458
170965253	chr1:170965253:T:C	4.50983e-14	-1.21541	-1.01828
170965489	chr1:170965489:G:A	1.02818e-13	-2.90987e-10	-1.40957
170965600	chr1:170965600:T:C	1.80153e-14	-1.90632	-1.24498
170965625	chr1:170965625:A:G	4.03279e-13	-2.90987e-10	-0.0429009
170965792	chr1:170965792:C:T	9.97631e-14	-1.43973	-4.11118e-10
170966129	chr1:170966129:A:G	2.79762e-14	-1.49204	-1.21913
170966247	chr1:170966247:G:A	1.58959e-14	-1.99951	-1.27695
170966371	chr1:170966371:A:G	1.01647e-13	-2.90987e-10	-1.42102
170966662	chr1:170966662:A:C	2.69646e-14	-1.86487	-0.883136
170967062	chr1:170967062:G:A	1.08116e-13	-2.90987e-10	-1.35932
170967361	chr1:170967361:T:A	6.5948e-14	-1.32657	-0.527096
170967834	chr1:170967834:A:AT	3.26427e-14	-1.41335	-1.14355
170968147	chr1:170968147:G:T	1.66564e-14	-1.94127	-1.28846
170968292	chr1:170968292:T:A	6.23558e-14	-1.90967	-4.11118e-10
170968579	chr1:170968579:T:A	3.06468e-14	-1.44669	-1.17331
170968718	chr1:170968718:A:G	3.19559e-14	-1.48617	-1.092
170968757	chr1:170968757:TA:T	1.03887e-13	-2.90987e-10	-1.39923
170968803	chr1:170968803:G:C	4.42567e-14	-1.25927	-0.993252
170968984	chr1:170968984:G:T	1.37968e-14	-2.02733	-1.39076
170969084	chr1:170969084:T:C	2.0679e-13	-2.90987e-10	-0.710828
170969291	chr1:170969291:A:G	1.3601e-14	-2.02685	-1.40553
170969402	chr1:170969402:T:C	3.56932e-14	-1.16515	-1.30242
170969754	chr1:170969754:G:C	3.81189e-13	-0.0992354	-4.11118e-10
170969850	chr1:170969850:A:G	5.57671e-14	-2.02135	-4.11118e-10
170970099	chr1:170970099:A:T	1.05176e-13	-2.90987e-10	-1.3869
170970188	chr1:170970188:G:A	1.47117e-13	-2.90987e-10	-1.0513
170970353	chr1:170970353:A:G	1.01001e-13	-2.90987e-10	-1.4274
170970523	chr1:170970523:G:A	2.01991e-13	-2.90987e-10	-0.734308
170970557	chr1:170970557:G:A	1.34749e-13	-2.90987e-10	-1.13912
170970607	chr1:170970607:A:G	4.00479e-14	-0.935059	-1.41739
170970772	chr1:170970772:G:C	1.02357e-13	-2.90987e-10	-1.41406
170971097	chr1:170971097:C:T	1.00872e-13	-2.90987e-10	-1.42868
170971099	chr1:170971099:C:T	1.96595e-14	-1.65362	-1.41035
170971255	chr1:170971255:A:T	4.07439e-14	-0.979304	-1.35592
170972223	chr1:170972223:T:C	1.04349e-13	-2.90987e-10	-1.39479
170972272	chr1:170972272:A:C	1.11122e-13	-2.90987e-10	-1.3319
170972275	chr1:170972275:A:C	1.35301e-14	-2.02208	-1.41553
170972299	chr1:170972299:G:A	1.34184e-13	-2.90987e-10	-1.14332
170972391	chr1:170972391:A:G	1.52643e-13	-2.90987e-10	-1.01443
170972548	chr1:170972548:C:T	1.05316e-13	-2.90987e-10	-1.38557
170972727	chr1:170972727:G:T	4.53871e-14	-0.858676	-1.36863
170972774	chr1:170972774:T:C	1.97682e-14	-2.03377	-1.02468
170973168	chr1:170973168:A:C	7.02021e-14	-1.79115	-4.11118e-10
170973261	chr1:170973261:A:G	1.67789e-14	-1.83633	-1.38607
170973364	chr1:170973364:C:G	2.74587e-14	-1.89824	-0.831607
170973679	chr1:170973679:T:C	4.42577e-14	-1.75878	-0.493725
170973839	chr1:170973839:T:C	1.77916e-14	-1.8812	-1.2826
170973887	chr1:170973887:G:C	2.11647e-14	-2.01665	-0.973543
170975367	chr1:170975367:A:C	1.12401e-13	-2.90987e-10	-1.32046
170975469	chr1:170975469:T:C	1.01518e-13	-2.90987e-10	-1.4223
170975692	chr1:170975692:CAAT:C	1.34291e-13	-2.90987e-10	-1.14252
170975715	chr1:170975715:G:T	7.49987e-14	-1.29013	-0.434926
170975826	chr1:170975826:G:A	5.56378e-14	-2.02367	-4.11118e-10
170976013	chr1:170976013:C:A	1.79049e-13	-2.90987e-10	-0.854869
170976053	chr1:170976053:T:G	1.72222e-14	-1.79686	-1.39947
170976149	chr1:170976149:C:T	3.81268e-14	-1.10997	-1.29164
170976277	chr1:170976277:C:T	3.87345e-14	-1.09792	-1.28788
170976360	chr1:170976360:C:CAG	1.51695e-14	-1.93788	-1.38536
170976446	chr1:170976446:T:G	6.64796e-14	-1.31709	-0.528543
170976850	chr1:170976850:C:G	1.53728e-14	-1.92404	-1.38589
170977053	chr1:170977053:T:G	1.40979e-14	-1.97652	-1.41999
170977257	chr1:170977257:G:A	2.96445e-13	-0.350667	-4.11118e-10
170977359	chr1:170977359:C:T	2.67731e-14	-1.82608	-0.929058
170977557	chr1:170977557:G:T	1.0163e-13	-2.90987e-10	-1.42119
170977647	chr1:170977647:G:A	2.02116e-14	-2.02643	-1.00984
170977847	chr1:170977847:A:G	1.3695e-13	-2.90987e-10	-1.12291
170977925	chr1:170977925:A:G	1.83272e-14	-1.88932	-1.24483
170978212	chr1:170978212:G:T	4.26148e-14	-1.42307	-0.86726
170978222	chr1:170978222:C:T	1.0093e-13	-2.90987e-10	-1.4281
170978502	chr1:170978502:C:T	1.1224e-13	-2.90987e-10	-1.32189
170978633	chr1:170978633:G:A	5.75271e-14	-1.99027	-4.11118e-10
170979464	chr1:170979464:T:G	3.56505e-14	-1.26187	-1.20689
170979761	chr1:170979761:A:C	2.10861e-14	-2.02799	-0.965925
170980510	chr1:170980510:A:G	1.541e-14	-1.9741	-1.33341
170980753	chr1:170980753:G:T	1.00984e-13	-2.90987e-10	-1.42756
170980812	chr1:170980812:T:C	1.05125e-13	-2.90987e-10	-1.38738
170980966	chr1:170980966:AACAG:A	1.12624e-13	-2.90987e-10	-1.31847
170981326	chr1:170981326:C:T	1.1116e-13	-2.90987e-10	-1.33156
170981389	chr1:170981389:A:C	1.06968e-13	-2.90987e-10	-1.37
170981527	chr1:170981527:G:A	1.74341e-13	-2.90987e-10	-0.881514
170981723	chr1:170981723:C:T	5.14437e-14	-1.73412	-0.367922
170981855	chr1:170981855:A:G	1.45928e-14	-1.94911	-1.41289
170982034	chr1:170982034:A:G	1.01243e-13	-2.90987e-10	-1.42501
170982174	chr1:170982174:C:G	1.04067e-13	-2.90987e-10	-1.39749
170982260	chr1:170982260:C:CA	1.5668e-14	-1.88031	-1.4106
170982357	chr1:170982357:T:C	2.11614e-14	-1.78028	-1.21007
170982509	chr1:170982509:G:A	6.0042e-14	-1.32006	-0.62743
170982825	chr1:170982825:G:C	1.56727e-13	-2.90987e-10	-0.988025
170982875	chr1:170982875:T:A	1.47487e-14	-1.96111	-1.39026
170983544	chr1:170983544:C:T	1.0184e-13	-2.90987e-10	-1.41912
170984135	chr1:170984135:T:C	1.63679e-14	-1.86814	-1.37906
170984168	chr1:170984168:A:G	1.58245e-14	-1.88505	-1.39592
170984363	chr1:170984363:G:A	2.11752e-14	-2.03367	-0.956028
170984411	chr1:170984411:C:T	2.1769e-14	-2.03344	-0.928605
170984536	chr1:170984536:T:A	1.47341e-14	-1.94819	-1.40418
170984537	chr1:170984537:C:A	1.47376e-14	-1.94601	-1.40612
170984853	chr1:170984853:A:G	1.95518e-13	-2.90987e-10	-0.766879
170984911	chr1:170984911:T:C	1.00945e-13	-2.90987e-10	-1.42796
170984944	chr1:170984944:G:A	1.51387e-14	-1.94074	-1.38453
170985041	chr1:170985041:A:G	1.65247e-14	-1.92131	-1.31636
170985351	chr1:170985351:G:A	2.36314e-14	-2.03349	-0.846462
170985903	chr1:170985903:A:C	1.0443e-13	-2.90987e-10	-1.39401
170986106	chr1:170986106:C:T	2.27479e-13	-2.90987e-10	-0.615472
170986517	chr1:170986517:G:A	1.08336e-13	-2.90987e-10	-1.35729
170986529	chr1:170986529:C:T	1.07315e-13	-2.90987e-10	-1.36676
170986773	chr1:170986773:G:C	1.04372e-13	-2.90987e-10	-1.39457
170986813	chr1:170986813:T:C	1.01711e-13	-2.90987e-10	-1.42039
170986818	chr1:170986818:C:A	1.03498e-13	-2.90987e-10	-1.40298
170986898	chr1:170986898:T:C	7.88989e-14	-1.67436	-4.11118e-10
170987052	chr1:170987052:TA:T	1.57522e-14	-2.0138	-1.27175
170987107	chr1:170987107:T:C	5.72902e-14	-1.9944	-4.11118e-10
170987303	chr1:170987303:T:C	1.03704e-13	-2.90987e-10	-1.40099
170987329	chr1:170987329:G:C	1.04945e-13	-2.90987e-10	-1.3891
170987479	chr1:170987479:G:A	2.29129e-14	-2.0334	-0.877429
170987700	chr1:170987700:A:G	8.8174e-14	-1.56322	-4.11118e-10
170987707	chr1:170987707:T:A	2.25319e-14	-2.03402	-0.893574
170987847	chr1:170987847:A:C	1.0813e-13	-2.90987e-10	-1.35919
170987887	chr1:170987887:C:A	1.69809e-14	-1.81562	-1.39482
170988235	chr1:170988235:C:T	1.4697e-14	-2.01781	-1.33708
170988314	chr1:170988314:A:G	1.09349e-13	-2.90987e-10	-1.34799
170988417	chr1:170988417:T:C	1.86184e-13	0.110154	-0.925947
170988458	chr1:170988458:T:C	1.07787e-13	-2.90987e-10	-1.36237
170988469	chr1:170988469:T:C	1.48357e-14	-2.02418	-1.32131
170988513	chr1:170988513:C:T	1.01218e-13	-2.90987e-10	-1.42525
170988886	chr1:170988886:A:G	1.02239e-13	-2.90987e-10	-1.41521
170988995	chr1:170988995:C:T	1.60073e-14	-1.95061	-1.31888
170989054	chr1:170989054:T:C	1.00893e-13	-2.90987e-10	-1.42847
170989247	chr1:170989247:A:C	1.01859e-13	-2.90987e-10	-1.41894
170989323	chr1:170989323:A:G	1.42967e-14	-2.03199	-1.35051
170989745	chr1:170989745:T:C	2.32985e-14	-1.67938	-1.21476
170989947	chr1:170989947:C:T	1.67169e-14	-1.84247	-1.38364
170990167	chr1:170990167:G:A	2.33585e-14	-1.46673	-1.42484
170990676	chr1:170990676:A:G	1.0156e-13	-2.90987e-10	-1.42188
170990870	chr1:170990870:T:C	1.14192e-13	-2.90987e-10	-1.30465
170990962	chr1:170990962:T:G	1.35569e-14	-2.02749	-1.40814
170991033	chr1:170991033:T:C	1.11181e-13	-2.90987e-10	-1.33137
170991635	chr1:170991635:T:C	1.59915e-13	-0.967887	-4.11118e-10
170991842	chr1:170991842:A:G	2.12565e-14	-1.58275	-1.40312
170992034	chr1:170992034:T:C	1.30192e-13	-2.90987e-10	-1.17352
170992292	chr1:170992292:G:A	1.02771e-13	-2.90987e-10	-1.41003
170992609	chr1:170992609:T:C	1.0175e-13	-2.90987e-10	-1.42001
170992681	chr1:170992681:G:A	1.38064e-14	-2.02639	-1.391
170992778	chr1:170992778:C:T	1.0744e-13	-2.90987e-10	-1.3656
170993157	chr1:170993157:A:G	1.08289e-13	-2.90987e-10	-1.35773
170993256	chr1:170993256:C:A	6.05717e-14	-0.668288	-1.27041
170993763	chr1:170993763:A:G	1.16193e-13	-2.90987e-10	-1.28728
170993999	chr1:170993999:C:T	1.02513e-13	-2.90987e-10	-1.41254
170994022	chr1:170994022:A:C	1.01423e-13	-2.90987e-10	-1.42323
170994224	chr1:170994224:G:A	1.34671e-13	-2.90987e-10	-1.13969
170994544	chr1:170994544:A:G	2.14074e-14	-1.68257	-1.29622
170994626	chr1:170994626:CTTTA:C	1.01802e-13	-0.904916	-0.514587
170994765	chr1:170994765:G:A	1.05656e-13	-2.90987e-10	-1.38234
170995371	chr1:170995371:T:C	1.01852e-13	-2.90987e-10	-1.41901
170995515	chr1:170995515:C:G	1.08097e-13	-2.90987e-10	-1.3595
170995573	chr1:170995573:C:T	1.07153e-13	-2.90987e-10	-1.36828
170995595	chr1:170995595:C:A	1.0891e-13	-2.90987e-10	-1.352
170995750	chr1:170995750:A:G	1.02167e-13	-2.90987e-10	-1.41592
170995758	chr1:170995758:G:A	1.03819e-13	-2.90987e-10	-1.39988
170995866	chr1:170995866:T:C	1.29946e-13	-2.90987e-10	-1.17541
170996540	chr1:170996540:T:C	1.3782e-14	-2.01901	-1.40015
170996610	chr1:170996610:C:G	1.03122e-13	-2.90987e-10	-1.40662
170996661	chr1:170996661:C:T	1.13813e-13	-2.90987e-10	-1.30797
170996871	chr1:170996871:A:G	1.35799e-14	-2.02779	-1.40615
170997199	chr1:170997199:C:G	1.80023e-13	-2.90987e-10	-0.849447
170997355	chr1:170997355:T:C	1.02166e-13	-2.90987e-10	-1.41593
170997367	chr1:170997367:G:A	4.09851e-14	-0.925579	-1.40374
170997436	chr1:170997436:C:T	2.30956e-13	-2.90987e-10	-0.600302
170997446	chr1:170997446:A:T	2.9784e-13	-2.90987e-10	-0.345974
170997488	chr1:170997488:A:G	1.07287e-13	-2.90987e-10	-1.36702
170997610	chr1:170997610:A:G	5.5238e-14	-2.03088	-4.11118e-10
170997872	chr1:170997872:G:A	1.07131e-13	-2.90987e-10	-1.36848
170998485	chr1:170998485:G:T	1.00923e-13	-2.90987e-10	-1.42817
170998683	chr1:170998683:A:C	1.36908e-14	-2.02459	-1.40122
170999389	chr1:170999389:T:C	1.96529e-14	-1.63626	-1.42805
170999628	chr1:170999628:C:T	2.97806e-13	-2.90987e-10	-0.346088
170999684	chr1:170999684:T:A	4.78753e-14	-0.760763	-1.41317
171000399	chr1:171000399:T:C	2.814e-13	-2.90987e-10	-0.402751
171000433	chr1:171000433:G:A	9.45779e-14	-0.877609	-0.615497
171000716	chr1:171000716:T:C	1.88946e-14	-1.76711	-1.33654
171000870	chr1:171000870:G:A	1.11662e-13	-2.90987e-10	-1.32705
171001040	chr1:171001040:G:A	1.01754e-13	-2.90987e-10	-1.41997
171001156	chr1:171001156:G:A	1.20222e-13	-2.90987e-10	-1.25319
171001184	chr1:171001184:G:T	9.45223e-14	-0.499135	-0.994558
171001408	chr1:171001408:G:A	1.22346e-13	-2.90987e-10	-1.23568
171001441	chr1:171001441:G:T	5.63207e-14	-2.02792	0.0164483
171001512	chr1:171001512:C:T	4.6595e-14	-0.777145	-1.42389
171001646	chr1:171001646:C:T	1.01954e-13	-2.90987e-10	-1.41801
171001690	chr1:171001690:G:A	1.29502e-13	-2.90987e-10	-1.17883
171001841	chr1:171001841:G:A	1.01345e-13	-2.90987e-10	-1.424
171001999	chr1:171001999:C:A	9.26768e-14	-0.436082	-1.07733
171002081	chr1:171002081:AT:A	1.1774e-13	-0.860819	-0.413229
171002285	chr1:171002285:CTTT:C	1.68677e-14	-1.81191	-1.40522
171002790	chr1:171002790:T:A	1.04267e-13	-2.90987e-10	-1.39558
171002837	chr1:171002837:C:A	1.11242e-13	-2.90987e-10	-1.33082
171002855	chr1:171002855:C:T	1.03596e-13	-2.90987e-10	-1.40203
171003008	chr1:171003008:T:C	1.02972e-13	-2.90987e-10	-1.40807
171003023	chr1:171003023:T:TA	1.36678e-14	-2.02607	-1.40142
171003194	chr1:171003194:T:A	2.49805e-14	-1.79502	-1.02941
171003309	chr1:171003309:A:G	1.90617e-14	-1.66933	-1.42552
171003447	chr1:171003447:G:A	1.35724e-14	-2.02968	-1.40481
171003689	chr1:171003689:T:G	1.90665e-14	-1.66961	-1.42499
171003882	chr1:171003882:A:T	1.96237e-14	-1.64076	-1.42503
171003953	chr1:171003953:C:T	2.49099e-14	-1.79842	-1.02885
171004073	chr1:171004073:C:T	5.04254e-14	-0.810437	-1.3116
171004226	chr1:171004226:C:A	1.07335e-13	-2.90987e-10	-1.36657
171004418	chr1:171004418:GC:G	2.4981e-14	-1.82892	-0.995495
171004543	chr1:171004543:G:A	5.48078e-14	-0.765594	-1.2731
171004577	chr1:171004577:G:A	3.04224e-13	-2.90987e-10	-0.324764
171004946	chr1:171004946:C:A	1.38076e-14	-2.02602	-1.39129
171004955	chr1:171004955:G:T	1.06325e-13	-2.90987e-10	-1.37603
171005017	chr1:171005017:G:A	9.55805e-14	-0.16282	-1.31974
171005056	chr1:171005056:C:T	2.1393e-14	-1.57118	-1.40829
171005159	chr1:171005159:T:C	1.07359e-13	-2.90987e-10	-1.36635
171005227	chr1:171005227:G:C	1.3811e-14	-2.02566	-1.39141
171005493	chr1:171005493:G:A	1.28732e-13	-1.1848	-4.11118e-10
171005770	chr1:171005770:A:C	1.76537e-14	-1.77985	-1.39174
171005783	chr1:171005783:C:T	1.22213e-13	-1.23677	-4.11118e-10
171005788	chr1:171005788:C:T	2.12044e-13	-2.90987e-10	-0.685734
171006083	chr1:171006083:C:T	1.12206e-13	-2.90987e-10	-1.3222
171006185	chr1:171006185:C:T	8.29208e-14	-1.62464	-4.11118e-10
171006244	chr1:171006244:A:G	1.02826e-13	-2.90987e-10	-1.40949
171006361	chr1:171006361:T:A	9.42333e-14	-0.864513	-0.632243
171006491	chr1:171006491:C:A	1.36119e-14	-2.03348	-1.3981
171006849	chr1:171006849:TG:T	2.32852e-14	-1.48489	-1.40982
171007203	chr1:171007203:T:C	2.20643e-14	-1.52241	-1.42615
171007424	chr1:171007424:G:A	1.34902e-14	-2.03409	-1.40648
171007802	chr1:171007802:C:G	2.65143e-13	-2.90987e-10	-0.462259
171007819	chr1:171007819:G:A	1.19382e-13	-2.90987e-10	-1.2602
171007820	chr1:171007820:T:G	1.03159e-13	-2.90987e-10	-1.40626
171007828	chr1:171007828:C:T	1.35739e-14	-2.0341	-1.40028
171008839	chr1:171008839:A:C	1.07535e-13	-2.90987e-10	-1.36471
171009034	chr1:171009034:A:G	5.37005e-14	-0.8556	-1.20351
171009100	chr1:171009100:G:T	1.01473e-13	-2.90987e-10	-1.42274
171009287	chr1:171009287:G:C	1.0564e-13	-2.90987e-10	-1.3825
171009441	chr1:171009441:T:G	1.05906e-13	-2.90987e-10	-1.37997
171009609	chr1:171009609:G:A	2.53175e-14	-1.57904	-1.23199
171009624	chr1:171009624:C:T	1.21036e-13	-2.90987e-10	-1.24644
171009752	chr1:171009752:T:G	1.04412e-13	-2.90987e-10	-1.39418
171009836	chr1:171009836:G:T	1.1206e-13	-2.90987e-10	-1.3235
171009851	chr1:171009851:G:A	8.33991e-14	-0.683842	-0.93505
171010099	chr1:171010099:G:A	2.13627e-14	-1.93308	-1.0478
171010459	chr1:171010459:G:A	1.11525e-13	-2.90987e-10	-1.32828
171010644	chr1:171010644:T:G	1.36407e-14	-2.0338	-1.39568
171011255	chr1:171011255:T:C	1.01138e-13	-2.90987e-10	-1.42604
171011591	chr1:171011591:A:T	1.00927e-13	-2.90987e-10	-1.42813
171011659	chr1:171011659:C:T	2.20738e-13	-2.90987e-10	-0.645555
171011948	chr1:171011948:A:G	1.44784e-13	-2.90987e-10	-1.06729
171012057	chr1:171012057:C:T	9.07559e-14	-0.96116	-0.573196
171012130	chr1:171012130:T:C	1.01986e-13	-2.90987e-10	-1.41769
171012313	chr1:171012313:C:T	1.82827e-14	-1.80222	-1.33436
171012530	chr1:171012530:T:C	1.0322e-13	-2.90987e-10	-1.40567
171012715	chr1:171012715:G:T	1.05196e-13	-2.90987e-10	-1.3867
171012783	chr1:171012783:A:G	1.07821e-13	-2.90987e-10	-1.36206
171012860	chr1:171012860:A:G	2.65549e-14	-1.88755	-0.875763
171013065	chr1:171013065:C:T	1.11145e-13	-2.90987e-10	-1.33169
171013745	chr1:171013745:T:A	3.42718e-14	-1.25485	-1.25336
171013829	chr1:171013829:A:T	1.26024e-13	-2.90987e-10	-1.20606
171013981	chr1:171013981:G:C	1.01506e-13	-2.90987e-10	-1.42242
171014668	chr1:171014668:A:G	1.35214e-14	-2.02078	-1.41748
171014835	chr1:171014835:C:T	2.11573e-14	-1.94399	-1.04656
171015656	chr1:171015656:TG:T	1.25179e-13	-2.90987e-10	-1.21278
171015854	chr1:171015854:G:A	1.31225e-13	-2.90987e-10	-1.16562
171016037	chr1:171016037:A:G	1.12668e-13	-2.90987e-10	-1.31808
171016289	chr1:171016289:T:G	1.12722e-13	-2.90987e-10	-1.31761
171016377	chr1:171016377:T:C	1.0322e-13	-2.90987e-10	-1.40566
171016428	chr1:171016428:C:T	1.38313e-14	-2.01273	-1.40287
171016473	chr1:171016473:T:A	1.16e-13	-1.28894	-4.11118e-10
171016561	chr1:171016561:T:C	1.25377e-13	-2.90987e-10	-1.21121
171016854	chr1:171016854:A:C	2.46697e-14	-1.78621	-1.05074
171016944	chr1:171016944:C:T	1.01712e-13	-2.90987e-10	-1.42038
171016958	chr1:171016958:A:T	4.04066e-14	-1.82365	-0.519882
171017035	chr1:171017035:G:A	1.17639e-13	-1.27491	-4.11118e-10
171017068	chr1:171017068:G:A	1.01175e-13	-2.90987e-10	-1.42568
171017202	chr1:171017202:C:T	2.59837e-14	-1.8316	-0.953464
171017274	chr1:171017274:G:T	2.65731e-14	-1.83946	-0.923168
171017342	chr1:171017342:G:A	1.1864e-13	-2.90987e-10	-1.26643
171017431	chr1:171017431:C:A	3.42694e-14	-1.18445	-1.32383
171017609	chr1:171017609:G:T	1.05056e-13	-2.90987e-10	-1.38803
171018137	chr1:171018137:T:C	1.37428e-14	-2.03351	-1.38851
171018203	chr1:171018203:C:T	1.01817e-13	-2.90987e-10	-1.41935
171018377	chr1:171018377:C:T	2.81049e-13	-2.90987e-10	-0.403999
171018533	chr1:171018533:A:G	1.66244e-14	-1.93927	-1.29239
171019010	chr1:171019010:G:A	1.36765e-14	-2.02491	-1.40194
171019277	chr1:171019277:G:A	1.79421e-14	-1.914	-1.24138
171019407	chr1:171019407:A:G	3.33643e-14	-1.19772	-1.33732
171020018	chr1:171020018:G:T	5.13873e-14	-1.19388	-0.909259
171020791	chr1:171020791:T:G	1.37487e-14	-2.01742	-1.40416
171020801	chr1:171020801:G:A	2.31358e-14	-1.88969	-1.01146
171020916	chr1:171020916:G:A	1.10646e-13	-2.90987e-10	-1.33619
171021386	chr1:171021386:A:G	2.52295e-14	-1.86764	-0.946873
171021632	chr1:171021632:C:CCCCAAACCA	3.09818e-14	-1.28717	-1.32196
171021854	chr1:171021854:C:T	2.31539e-14	-1.92197	-0.978392
171022501	chr1:171022501:G:C	1.02215e-13	-2.90987e-10	-1.41545
171022615	chr1:171022615:G:A	3.68564e-14	-1.12983	-1.30568
171022933	chr1:171022933:C:A	8.27598e-14	-1.62659	-4.11118e-10
171022959	chr1:171022959:G:A	1.52374e-14	-1.89929	-1.41949
171023175	chr1:171023175:C:G	1.0279e-13	-2.90987e-10	-1.40984
171023324	chr1:171023324:G:A	1.01817e-13	-2.90987e-10	-1.41935
171023461	chr1:171023461:A:C	2.1964e-14	-1.93409	-1.01903
171023475	chr1:171023475:A:G	1.1149e-13	-2.90987e-10	-1.3286
171023668	chr1:171023668:C:T	1.34639e-14	-2.02623	-1.41629
171023746	chr1:171023746:G:T	1.22244e-13	-2.90987e-10	-1.23651
171023901	chr1:171023901:C:G	5.70559e-14	-1.9985	-4.11118e-10
171024172	chr1:171024172:G:A	2.08556e-14	-1.93468	-1.07022
171024183	chr1:171024183:T:C	1.072e-13	-2.90987e-10	-1.36783
171024378	chr1:171024378:G:C	1.00872e-13	-2.90987e-10	-1.42867
171025605	chr1:171025605:T:G	1.49502e-13	-2.90987e-10	-1.03522
171025617	chr1:171025617:GTTGA:G	1.84647e-13	-2.90987e-10	-0.824082
171025874	chr1:171025874:T:TC	2.09276e-14	-1.91956	-1.0819
171025876	chr1:171025876:A:G	1.39259e-13	-2.90987e-10	-1.10619
171025914	chr1:171025914:C:A	1.46355e-14	-2.02396	-1.33512
171025939	chr1:171025939:C:A	1.2519e-13	-2.90987e-10	-1.2127
171026094	chr1:171026094:T:C	1.7309e-13	-2.90987e-10	-0.888719
171026215	chr1:171026215:A:G	1.93462e-14	-2.00951	-1.07053
171026243	chr1:171026243:A:T	1.03196e-13	-2.90987e-10	-1.4059
171026263	chr1:171026263:T:C	6.20471e-14	-1.91464	-4.11118e-10
171026334	chr1:171026334:G:T	2.00452e-13	-2.90987e-10	-0.741955
171026498	chr1:171026498:T:TC	1.71868e-14	-1.99583	-1.20256
171027088	chr1:171027088:C:T	1.40759e-14	-2.015	-1.38307
171027132	chr1:171027132:T:C	3.34662e-13	-2.90987e-10	-0.229407
171027169	chr1:171027169:G:A	1.00979e-13	-2.90987e-10	-1.42761
171027181	chr1:171027181:T:C	1.07127e-13	-2.90987e-10	-1.36851
171027234	chr1:171027234:A:G	1.68162e-13	-2.90987e-10	-0.917601
171027237	chr1:171027237:T:A	1.68882e-13	-2.90987e-10	-0.913329
171027652	chr1:171027652:A:C	1.34466e-14	-2.03358	-1.41022
171028383	chr1:171028383:T:A	1.68277e-12	-2.90987e-10	1.38567
171028634	chr1:171028634:C:T	1.34111e-14	-2.03294	-1.4135
171028834	chr1:171028834:A:T	1.01389e-13	-2.90987e-10	-1.42356
171028977	chr1:171028977:C:T	1.70686e-13	-2.90987e-10	-0.902703
171029524	chr1:171029524:C:T	6.42866e-13	-2.90987e-10	0.423407
171029641	chr1:171029641:C:T	1.82151e-13	-2.90987e-10	-0.837694
171029724	chr1:171029724:G:A	1.02766e-13	-2.90987e-10	-1.41007
171030795	chr1:171030795:A:G	2.20768e-14	-1.95277	-0.99523
171031132	chr1:171031132:G:T	1.0119e-13	-2.90987e-10	-1.42553
171031467	chr1:171031467:T:C	1.37879e-13	-2.90987e-10	-1.11615
171031727	chr1:171031727:A:G	1.035e-13	-2.90987e-10	-1.40296
171032566	chr1:171032566:G:T	1.36533e-14	-2.03091	-1.39764
171032787	chr1:171032787:C:T	1.75622e-13	-2.90987e-10	-0.874196
171032960	chr1:171032960:G:A	1.00889e-13	-2.90987e-10	-1.42851
171033093	chr1:171033093:A:G	1.41788e-14	-1.96377	-1.42701
171033241	chr1:171033241:C:T	1.72576e-13	-2.90987e-10	-0.891693
171033374	chr1:171033374:C:T	2.13988e-13	-0.67661	-4.11118e-10
171034571	chr1:171034571:A:G	4.30943e-13	-2.90987e-10	0.0234473
171034893	chr1:171034893:C:T	1.635e-13	-2.90987e-10	-0.945715
171034995	chr1:171034995:A:G	1.1373e-13	-2.90987e-10	-1.3087
171035190	chr1:171035190:C:T	1.63031e-13	-2.90987e-10	-0.948588
171035221	chr1:171035221:T:C	1.58425e-13	-2.90987e-10	-0.977249
171035346	chr1:171035346:C:T	1.71804e-13	-2.90987e-10	-0.896175
171035423	chr1:171035423:C:T	1.58944e-13	-2.90987e-10	-0.97398
171035450	chr1:171035450:A:G	1.09947e-13	-2.90987e-10	-1.34253
171035642	chr1:171035642:C:T	1.36457e-14	-2.00844	-1.42067
171035748	chr1:171035748:A:T	1.51063e-13	-1.02483	-4.11118e-10
171035804	chr1:171035804:G:C	1.65539e-13	-2.90987e-10	-0.933321
171036138	chr1:171036138:T:G	1.01449e-13	-2.90987e-10	-1.42297
171036233	chr1:171036233:C:A	1.72591e-13	-2.90987e-10	-0.891604
171036311	chr1:171036311:T:C	1.71062e-13	-2.90987e-10	-0.900503
171036323	chr1:171036323:A:G	2.39596e-14	-1.95118	-0.91498
171036347	chr1:171036347:G:A	1.71675e-13	-2.90987e-10	-0.896926
171036568	chr1:171036568:C:T	1.66991e-13	-2.90987e-10	-0.924589
171036619	chr1:171036619:C:T	2.29509e-14	-1.97375	-0.93542
171036659	chr1:171036659:A:T	1.56118e-13	-2.90987e-10	-0.991921
171036861	chr1:171036861:T:C	7.3335e-14	-0.457533	-1.28996
171036937	chr1:171036937:G:A	1.02084e-13	-2.90987e-10	-1.41674
171037037	chr1:171037037:A:C	1.12219e-13	-2.90987e-10	-1.32208
171037115	chr1:171037115:T:C	1.06272e-13	-2.90987e-10	-1.37653
171037146	chr1:171037146:C:T	1.07487e-13	-2.90987e-10	-1.36516
171037177	chr1:171037177:C:T	1.07689e-13	-2.90987e-10	-1.36328
171037410	chr1:171037410:C:T	7.17833e-14	-1.58314	-0.185733
171037487	chr1:171037487:A:G	1.56373e-14	-2.00874	-1.28413
171037764	chr1:171037764:T:C	3.06411e-14	-1.91783	-0.702354
171037853	chr1:171037853:A:G	3.06345e-14	-1.91043	-0.709973
171037912	chr1:171037912:C:T	1.43884e-14	-1.99376	-1.38235
171037928	chr1:171037928:C:T	3.10749e-14	-1.91942	-0.686703
171038101	chr1:171038101:C:A	5.56443e-14	-2.02355	-4.11118e-10
171038572	chr1:171038572:A:T	3.11704e-14	-2.02816	-0.574903
171038991	chr1:171038991:G:A	1.01904e-13	-2.90987e-10	-1.41849
171039262	chr1:171039262:G:T	1.01687e-13	-2.90987e-10	-1.42063
171039321	chr1:171039321:G:A	3.18248e-14	-2.01571	-0.566575
171039589	chr1:171039589:C:T	1.791e-13	-2.90987e-10	-0.854584
171039601	chr1:171039601:A:C	1.15465e-13	-2.90987e-10	-1.29356
171039663	chr1:171039663:A:G	3.16809e-14	-2.02499	-0.56183
171039669	chr1:171039669:A:G	2.42793e-13	-2.90987e-10	-0.55032
171039814	chr1:171039814:C:T	1.05403e-13	-2.90987e-10	-1.38474
171040953	chr1:171040953:T:C	1.0194e-13	-2.90987e-10	-1.41815
171041897	chr1:171041897:C:A	3.53331e-14	-2.01562	-0.462094
171041998	chr1:171041998:C:A	2.17327e-13	-2.90987e-10	-0.661128
171042213	chr1:171042213:T:C	2.75774e-14	-1.9203	-0.805239
171042300	chr1:171042300:T:G	1.18153e-13	-2.90987e-10	-1.27055
171042444	chr1:171042444:A:G	3.14686e-14	-2.0238	-0.569735
171042523	chr1:171042523:T:C	2.35385e-13	-2.90987e-10	-0.581309
171042969	chr1:171042969:T:A	3.19836e-14	-2.02748	-0.549823
171043259	chr1:171043259:T:G	4.13518e-14	-1.95727	-0.363143
171043321	chr1:171043321:G:C	1.50129e-13	-2.90987e-10	-1.03104
171043638	chr1:171043638:G:A	1.30065e-13	-2.90987e-10	-1.1745
171043735	chr1:171043735:G:A	2.88598e-14	-2.01826	-0.661815
171044408	chr1:171044408:C:T	1.47453e-14	-1.94165	-1.40996
171044966	chr1:171044966:T:C	8.12278e-13	-2.90987e-10	0.657313
171045225	chr1:171045225:C:T	4.31848e-13	-2.90987e-10	0.0255442
171045326	chr1:171045326:T:G	2.87008e-14	-2.02087	-0.664732
171045482	chr1:171045482:G:T	3.07563e-14	-2.02254	-0.593893
171045715	chr1:171045715:A:G	2.8768e-14	-2.02308	-0.660187
171045824	chr1:171045824:A:C	9.49399e-14	-1.48929	-4.11118e-10
171045946	chr1:171045946:A:C	2.28211e-13	-2.90987e-10	-0.61226
171046638	chr1:171046638:T:A	1.73765e-13	-2.90987e-10	-0.884827
171046906	chr1:171046906:T:C	2.157e-13	-2.90987e-10	-0.668643
171046976	chr1:171046976:A:G	3.87694e-13	-2.90987e-10	-0.0823143
171047016	chr1:171047016:T:C	1.19356e-13	-2.90987e-10	-1.26042
171047055	chr1:171047055:A:G	1.4733e-14	-1.94443	-1.40801
171047982	chr1:171047982:C:T	5.9826e-14	-1.95109	-4.11118e-10
171048174	chr1:171048174:G:A	1.3401e-13	-2.90987e-10	-1.14462
171048347	chr1:171048347:C:T	1.14205e-13	-2.90987e-10	-1.30453
171048846	chr1:171048846:C:T	3.63958e-13	-2.90987e-10	-0.14549
171048876	chr1:171048876:A:G	2.58915e-14	-2.00711	-0.781508
171048898	chr1:171048898:G:A	1.08072e-13	-2.90987e-10	-1.35973
171049054	chr1:171049054:C:T	1.14302e-13	-2.90987e-10	-1.30368
171049122	chr1:171049122:A:G	3.16119e-14	-1.96932	-0.619675
171049144	chr1:171049144:A:C	2.61902e-14	-2.00889	-0.768251
171049573	chr1:171049573:G:A	2.76021e-14	-2.00377	-0.720868
171049693	chr1:171049693:T:C	1.33781e-13	-2.90987e-10	-1.14633
171049861	chr1:171049861:T:A	2.09776e-12	-2.90987e-10	1.6061
171049923	chr1:171049923:C:T	2.73204e-14	-2.01102	-0.723872
171049966	chr1:171049966:A:G	2.73955e-14	-2.00767	-0.724478
171050054	chr1:171050054:T:C	1.88965e-13	-2.90987e-10	-0.800966
171050212	chr1:171050212:A:G	1.73087e-13	-2.90987e-10	-0.888736
171050274	chr1:171050274:A:G	1.50571e-14	-1.92472	-1.40596
171050302	chr1:171050302:G:A	3.44055e-13	-2.90987e-10	-0.201727
171050595	chr1:171050595:ACAT:A	2.73479e-14	-2.00813	-0.725759
171050914	chr1:171050914:C:T	1.11704e-13	-2.90987e-10	-1.32668
171051025	chr1:171051025:A:T	1.02211e-13	-2.90987e-10	-1.41549
171051128	chr1:171051128:A:G	2.64788e-14	-2.01676	-0.749419
171051350	chr1:171051350:A:G	3.20976e-14	-2.02095	-0.552798
171051426	chr1:171051426:A:G	3.66202e-14	-1.96471	-0.477221
171051545	chr1:171051545:A:G	2.22405e-13	-2.90987e-10	-0.638029
171051683	chr1:171051683:T:C	2.67504e-14	-2.0178	-0.738178
171051734	chr1:171051734:C:T	2.25223e-13	-2.90987e-10	-0.625437
171051864	chr1:171051864:T:C	1.74185e-13	-2.90987e-10	-0.88241
171052224	chr1:171052224:T:G	1.06683e-13	-2.90987e-10	-1.37267
171052271	chr1:171052271:T:C	1.01688e-13	-2.90987e-10	-1.42062
171052384	chr1:171052384:G:A	2.06124e-13	-0.714051	-4.11118e-10
171052592	chr1:171052592:T:C	1.52426e-14	-1.92453	-1.39391
171052919	chr1:171052919:T:C	2.80193e-14	-2.00996	-0.699674
171053087	chr1:171053087:G:A	2.77554e-14	-2.00369	-0.715412
171053504	chr1:171053504:A:G	1.48289e-14	-1.95002	-1.39594
171053532	chr1:171053532:T:C	1.3294e-13	-2.90987e-10	-1.15263
171053697	chr1:171053697:A:C	2.71039e-14	-2.02728	-0.715574
171053921	chr1:171053921:G:A	1.26951e-13	-2.90987e-10	-1.19873
171054018	chr1:171054018:A:G	3.25794e-14	-2.02248	-0.536366
171054246	chr1:171054246:G:C	1.49887e-14	-1.94371	-1.39152
171054266	chr1:171054266:A:G	3.34208e-14	-2.01689	-0.516457
171054494	chr1:171054494:CCCAAAAGCAAAT:C	1.67833e-13	-2.90987e-10	-0.919557
171054816	chr1:171054816:C:T	3.30985e-14	-2.0225	-0.520546
171055069	chr1:171055069:A:G	1.01885e-13	-2.90987e-10	-1.41868
171055128	chr1:171055128:C:A	1.71631e-13	-2.90987e-10	-0.897183
171055891	chr1:171055891:C:T	1.67936e-13	-2.90987e-10	-0.918949
171056221	chr1:171056221:A:G	1.06088e-13	-2.90987e-10	-1.37826
171056309	chr1:171056309:G:A	3.43442e-13	-0.203511	-4.11118e-10
171057045	chr1:171057045:T:G	1.53532e-14	-1.91512	-1.39608
171057515	chr1:171057515:C:T	1.48863e-13	-2.90987e-10	-1.0395
171057531	chr1:171057531:G:A	1.17845e-13	-1.27316	-4.11118e-10
171057899	chr1:171057899:T:G	3.41693e-13	-2.90987e-10	-0.208616
171058427	chr1:171058427:G:A	2.14692e-13	-2.90987e-10	-0.673326
171058470	chr1:171058470:C:T	2.62306e-14	-2.01864	-0.756961
171059143	chr1:171059143:G:GA	3.35265e-13	-2.90987e-10	-0.22761
171059340	chr1:171059340:T:C	3.56903e-13	-2.90987e-10	-0.165065
171059412	chr1:171059412:G:A	9.54022e-14	-1.42257	-0.0618542
171059642	chr1:171059642:A:G	1.16575e-13	-2.90987e-10	-1.28399
171059739	chr1:171059739:C:T	1.43138e-13	-2.90987e-10	-1.07872
171059828	chr1:171059828:A:G	1.84659e-13	-2.90987e-10	-0.824017
171059927	chr1:171059927:C:T	1.19656e-13	-2.90987e-10	-1.25791
171060034	chr1:171060034:G:A	1.9268e-13	-2.90987e-10	-0.7815
171060743	chr1:171060743:A:C	1.26794e-13	-2.90987e-10	-1.19996
171060783	chr1:171060783:G:A	1.01788e-13	-2.90987e-10	-1.41964
171062683	chr1:171062683:A:G	1.85726e-13	-2.90987e-10	-0.818257
171062688	chr1:171062688:T:C	5.66374e-14	-2.00586	-4.11118e-10
171062843	chr1:171062843:A:T	1.17028e-13	-2.90987e-10	-1.28012
171062909	chr1:171062909:G:A	1.84459e-13	-2.90987e-10	-0.825104
171063190	chr1:171063190:T:C	1.11086e-13	-2.90987e-10	-1.33222
171063215	chr1:171063215:T:C	1.11095e-13	-2.90987e-10	-1.33214
171063426	chr1:171063426:G:A	3.38527e-14	-2.01742	-0.50309
171063512	chr1:171063512:G:A	1.83792e-13	-2.90987e-10	-0.828724
171063541	chr1:171063541:C:T	1.01667e-13	-2.90987e-10	-1.42083
171063857	chr1:171063857:T:C	1.33848e-13	-2.90987e-10	-1.14583
171063964	chr1:171063964:A:G	1.0537e-13	-2.90987e-10	-1.38505
171064406	chr1:171064406:C:A	1.9275e-13	-2.90987e-10	-0.781133
171064602	chr1:171064602:A:G	1.33035e-13	-2.90987e-10	-1.15192
171064721	chr1:171064721:T:A	3.12033e-13	-2.90987e-10	-0.29942
171065465	chr1:171065465:A:G	1.49597e-14	-1.92706	-1.41011
171065494	chr1:171065494:T:C	1.17487e-13	-2.90987e-10	-1.2762
171065495	chr1:171065495:TG:T	1.48953e-14	-1.93425	-1.40723
171065656	chr1:171065656:A:G	1.50604e-14	-1.92423	-1.40624
171065739	chr1:171065739:C:T	2.58962e-13	-2.90987e-10	-0.48585
171066401	chr1:171066401:A:C	1.16675e-13	-2.90987e-10	-1.28314
171066546	chr1:171066546:A:G	1.02466e-13	-2.90987e-10	-1.413
171066772	chr1:171066772:C:T	1.27087e-13	-2.90987e-10	-1.19766
171066898	chr1:171066898:C:T	2.82444e-14	-2.01567	-0.685967
171066921	chr1:171066921:T:C	2.06298e-14	-2.02062	-0.995178
171066981	chr1:171066981:G:A	1.4857e-14	-1.94655	-1.39751
171067434	chr1:171067434:C:T	2.87293e-14	-2.01119	-0.673418
171067563	chr1:171067563:T:C	2.81956e-14	-2.01964	-0.683722
171067639	chr1:171067639:C:G	2.76483e-14	-2.01155	-0.711416
171067659	chr1:171067659:A:G	2.8791e-14	-2.01364	-0.668824
171067829	chr1:171067829:T:C	2.83181e-14	-2.02334	-0.67569
171068069	chr1:171068069:C:T	1.81413e-13	-2.90987e-10	-0.841752
171068710	chr1:171068710:G:A	1.21944e-13	-1.23897	-4.11118e-10
171068730	chr1:171068730:C:T	2.95236e-13	-2.90987e-10	-0.354756
171069102	chr1:171069102:T:C	7.91935e-14	-1.67064	-4.11118e-10
171069290	chr1:171069290:A:G	2.06313e-13	-2.90987e-10	-0.713135
171069451	chr1:171069451:T:C	2.53346e-14	-2.02635	-0.784006
171069603	chr1:171069603:A:C	3.3844e-14	-1.97992	-0.540844
171069697	chr1:171069697:T:C	3.00266e-13	-2.90987e-10	-0.337861
171070224	chr1:171070224:A:G	1.83576e-13	-2.90987e-10	-0.829898
171070306	chr1:171070306:T:A	1.93233e-13	-2.90987e-10	-0.778635
171070788	chr1:171070788:C:T	5.5227e-14	-2.03108	-4.11118e-10
171070888	chr1:171070888:C:A	2.93073e-14	-2.00076	-0.663931
171070932	chr1:171070932:A:G	1.67087e-14	-1.98801	-1.23859
171070942	chr1:171070942:G:A	3.27208e-14	-1.86709	-0.687434
171071141	chr1:171071141:G:A	2.16938e-13	-2.90987e-10	-0.662916
171071316	chr1:171071316:A:T	1.41888e-14	-1.97816	-1.41192
171071664	chr1:171071664:C:T	2.22853e-14	-1.98233	-0.956268
171071763	chr1:171071763:G:T	3.18099e-14	-2.02205	-0.560701
171071915	chr1:171071915:C:T	1.43586e-14	-1.96124	-1.41694
171072022	chr1:171072022:G:T	1.45946e-14	-1.95121	-1.41067
171072261	chr1:171072261:G:A	2.02245e-13	-2.90987e-10	-0.733051
171073364	chr1:171073364:T:C	4.42784e-14	-2.01365	-0.238384
171073600	chr1:171073600:T:C	1.43204e-13	-2.90987e-10	-1.07826
171073676	chr1:171073676:C:T	2.372e-13	-2.90987e-10	-0.573625
171073877	chr1:171073877:G:A	2.37702e-13	-2.90987e-10	-0.571511
171073893	chr1:171073893:C:T	1.39699e-14	-1.97696	-1.42866
171073964	chr1:171073964:A:G	1.16937e-13	-2.90987e-10	-1.28089
171074012	chr1:171074012:T:C	1.23745e-13	-2.90987e-10	-1.2243
171074413	chr1:171074413:C:CATTT	3.66939e-14	-1.99345	-0.446472
171074447	chr1:171074447:C:T	9.47652e-14	-1.49113	-4.11118e-10
171074492	chr1:171074492:T:C	1.38968e-14	-1.98238	-1.42849
171074570	chr1:171074570:G:C	1.01025e-13	-2.90987e-10	-1.42717
171074791	chr1:171074791:A:C	2.74968e-13	-2.90987e-10	-0.425876
171075134	chr1:171075134:C:T	1.26806e-13	-2.90987e-10	-1.19987
171075338	chr1:171075338:C:T	1.0753e-13	-2.90987e-10	-1.36476
171075555	chr1:171075555:T:G	2.35063e-13	-2.90987e-10	-0.582678
171076071	chr1:171076071:C:A	1.4621e-14	-1.93189	-1.42819
171076127	chr1:171076127:G:A	2.49829e-13	-0.62781	0.106058
171076176	chr1:171076176:A:C	1.61955e-14	-1.86836	-1.38944
171076272	chr1:171076272:G:A	1.05324e-13	-2.90987e-10	-1.38549
171076324	chr1:171076324:C:A	1.7563e-14	-1.90011	-1.27662
171076332	chr1:171076332:T:C	1.23084e-13	-2.90987e-10	-1.22966
171076470	chr1:171076470:AC:A	1.67492e-14	-1.90953	-1.31464
171076555	chr1:171076555:T:C	5.68975e-14	-2.00128	-4.11118e-10
171076659	chr1:171076659:T:C	1.59485e-14	-1.9873	-1.28586
171076721	chr1:171076721:A:C	1.03872e-13	-2.90987e-10	-1.39937
171077010	chr1:171077010:G:A	2.59045e-13	-2.90987e-10	-0.485527
171077177	chr1:171077177:T:A	1.2409e-13	-2.90987e-10	-1.22152
171077293	chr1:171077293:A:G	3.9205e-14	-1.73822	-0.635505
171077741	chr1:171077741:C:G	4.53842e-13	0.627335	-0.552115
171077773	chr1:171077773:A:G	5.36221e-13	0.765836	-0.523818
171077788	chr1:171077788:A:ATTC	4.17158e-14	-1.74706	-0.56459
171077950	chr1:171077950:C:T	1.08296e-13	-2.90987e-10	-1.35766
171077980	chr1:171077980:G:T	3.93608e-13	0.137178	-0.204351
171078110	chr1:171078110:G:A	1.70468e-14	-1.80203	-1.40454
171078114	chr1:171078114:T:A	1.08292e-13	-2.90987e-10	-1.3577
171078204	chr1:171078204:A:G	2.01111e-13	-0.0170645	-0.721611
171078266	chr1:171078266:C:G	1.50874e-12	-2.90987e-10	1.2765
171078310	chr1:171078310:A:G	2.26611e-14	-1.84894	-1.07294
171078553	chr1:171078553:A:G	2.05896e-14	-2.0146	-1.00314
171078711	chr1:171078711:AC:A	1.01903e-13	-2.90987e-10	-1.41851
171079601	chr1:171079601:A:G	1.7588e-11	-2.90987e-10	3.73244
171079648	chr1:171079648:T:G	1.30566e-13	-2.90987e-10	-1.17065
171079847	chr1:171079847:A:G	1.0367e-13	-2.90987e-10	-1.40132
171079909	chr1:171079909:C:A	1.03128e-13	-2.90987e-10	-1.40655
171080077	chr1:171080077:A:G	1.83798e-12	-2.90987e-10	1.47389
171080166	chr1:171080166:A:G	1.07007e-13	-1.36963	-4.11118e-10
171080174	chr1:171080174:T:A	1.41647e-13	-2.90987e-10	-1.08919
171080312	chr1:171080312:T:C	1.058e-13	-2.90987e-10	-1.38098
171080320	chr1:171080320:C:A	1.05312e-13	-2.90987e-10	-1.38561
171080536	chr1:171080536:G:A	1.07277e-13	-2.90987e-10	-1.36712
171080708	chr1:171080708:A:G	1.05898e-13	-2.90987e-10	-1.38006
171080934	chr1:171080934:A:G	1.90748e-13	-0.307786	-0.483792
171080940	chr1:171080940:G:A	1.00962e-13	-2.90987e-10	-1.42778
171080954	chr1:171080954:T:C	1.37057e-13	-2.90987e-10	-1.12214
171081448	chr1:171081448:C:T	1.89304e-13	-0.355157	-0.444018
171081664	chr1:171081664:C:G	1.97705e-14	-2.03085	-1.02749
171081859	chr1:171081859:T:C	4.53302e-13	-2.90987e-10	0.0740299
171082315	chr1:171082315:T:C	1.10366e-13	-2.90987e-10	-1.33873
171082635	chr1:171082635:G:A	1.19119e-13	-2.90987e-10	-1.2624
171082636	chr1:171082636:G:A	3.78301e-13	-0.111419	0.00457844
171082687	chr1:171082687:C:T	2.25594e-13	-2.90987e-10	-0.623794
171082720	chr1:171082720:C:T	1.14587e-13	-2.90987e-10	-1.30119
171083077	chr1:171083077:A:G	1.82517e-13	0.368009	-1.20369
171083547	chr1:171083547:C:T	7.29212e-13	-0.543261	1.0927
171083799	chr1:171083799:A:G	1.49924e-13	-2.90987e-10	-1.0324
171083806	chr1:171083806:A:G	1.1946e-13	-2.90987e-10	-1.25955
171084012	chr1:171084012:A:C	1.86948e-14	-1.6882	-1.42608
171084121	chr1:171084121:A:G	1.01032e-13	-2.90987e-10	-1.42709
171084748	chr1:171084748:T:C	1.80844e-13	-2.90987e-10	-0.844897
171085053	chr1:171085053:G:A	6.21393e-14	-1.91315	-4.11118e-10
171085070	chr1:171085070:G:T	1.01915e-13	-2.90987e-10	-1.41839
171085185	chr1:171085185:G:C	5.7543e-14	-1.99	-4.11118e-10
171085409	chr1:171085409:C:T	1.83378e-14	-2.00848	-1.12508
171085441	chr1:171085441:A:C	1.32892e-13	-2.90987e-10	-1.15299
171085489	chr1:171085489:C:A	1.52567e-12	-2.90987e-10	1.28766
171085523	chr1:171085523:C:T	1.19211e-13	-2.90987e-10	-1.26164
171085541	chr1:171085541:G:A	1.03431e-13	-0.684645	-0.718979
171085795	chr1:171085795:C:T	1.24113e-13	-2.90987e-10	-1.22134
171086094	chr1:171086094:G:A	9.72499e-13	-2.90987e-10	0.83734
171086120	chr1:171086120:T:C	7.54938e-13	0.584106	-4.11118e-10
171086204	chr1:171086204:C:T	1.22352e-13	-2.90987e-10	-1.23562
171086298	chr1:171086298:A:C	1.85182e-13	0.11279	-0.93398
171086429	chr1:171086429:C:T	1.01983e-13	-2.90987e-10	-1.41772
171086770	chr1:171086770:T:C	1.24917e-13	-2.90987e-10	-1.21488
171086904	chr1:171086904:C:T	1.97149e-14	-1.70169	-1.35947
171087062	chr1:171087062:C:T	1.76431e-13	-2.90987e-10	-0.869601
171087116	chr1:171087116:A:C	1.68195e-14	-1.85059	-1.3694
171087284	chr1:171087284:A:G	1.12906e-13	-0.772269	-0.543706
171087688	chr1:171087688:T:C	1.17671e-13	-2.90987e-10	-1.27464
171087827	chr1:171087827:G:C	1.24913e-13	-2.90987e-10	-1.21491
171088028	chr1:171088028:G:T	7.53322e-13	-0.510732	1.0927
171088059	chr1:171088059:T:C	1.76506e-13	-0.722169	-0.147003
171088141	chr1:171088141:T:G	1.18894e-13	-2.90987e-10	-1.26429
171088171	chr1:171088171:C:T	1.05389e-13	-2.90987e-10	-1.38487
171088269	chr1:171088269:T:G	2.87735e-13	-0.217759	-0.162732
171088375	chr1:171088375:C:G	1.7868e-13	-2.90987e-10	-0.856934
171088410	chr1:171088410:CAT:C	1.22921e-13	-2.90987e-10	-1.23099
171088452	chr1:171088452:G:GA	1.71754e-13	0.443317	-1.33978
171088558	chr1:171088558:G:A	1.06019e-13	-2.90987e-10	-1.37891
171088954	chr1:171088954:A:C	1.48907e-13	-2.90987e-10	-1.03921
171089053	chr1:171089053:G:A	2.81464e-14	-1.78114	-0.923967
171089095	chr1:171089095:T:C	9.28835e-14	-0.233373	-1.27781
171089110	chr1:171089110:C:T	2.29943e-14	-1.5319	-1.37538
171089111	chr1:171089111:A:G	1.59687e-14	-2.01543	-1.25647
171089115	chr1:171089115:C:T	1.04862e-13	-2.90987e-10	-1.38988
171089420	chr1:171089420:G:C	5.70558e-14	-1.9985	-4.11118e-10
171089460	chr1:171089460:A:T	8.45206e-13	-0.55711	1.25416
171089575	chr1:171089575:C:T	1.04338e-13	-2.90987e-10	-1.39489
171089684	chr1:171089684:A:G	1.01068e-13	-2.90987e-10	-1.42673
171089697	chr1:171089697:T:C	5.21709e-14	-0.808957	-1.27905
171089805	chr1:171089805:T:C	5.10521e-14	-0.827968	-1.28171
171089862	chr1:171089862:T:G	1.09486e-13	-2.90987e-10	-1.34673
171090092	chr1:171090092:G:A	1.07771e-13	-2.90987e-10	-1.36252
171090116	chr1:171090116:T:A	5.04503e-14	-0.844715	-1.27683
171090139	chr1:171090139:G:C	1.89322e-12	-2.90987e-10	1.50351
171090188	chr1:171090188:C:A	7.26541e-13	-0.544824	1.09059
171090482	chr1:171090482:G:C	5.45924e-14	-0.803432	-1.2392
171090698	chr1:171090698:T:C	1.94564e-13	-2.90987e-10	-0.771769
171090830	chr1:171090830:T:C	1.30496e-13	-2.90987e-10	-1.17119
171091013	chr1:171091013:G:T	9.37904e-13	-2.90987e-10	0.801118
171091067	chr1:171091067:G:A	4.05108e-13	0.572146	-0.610522
171091219	chr1:171091219:G:A	5.82316e-14	-1.9781	-4.11118e-10
171091514	chr1:171091514:A:G	1.03665e-13	-2.90987e-10	-1.40137
171091615	chr1:171091615:G:A	5.45817e-13	-0.686728	0.946483
171091680	chr1:171091680:C:T	2.62847e-12	3.19326	-1.36163
171091917	chr1:171091917:CTG:C	2.22411e-13	-2.90987e-10	-0.638001
171092246	chr1:171092246:G:A	2.33654e-14	-1.67984	-1.21144
171092848	chr1:171092848:C:T	1.08333e-13	-2.90987e-10	-1.35732
171092849	chr1:171092849:A:G	7.59803e-13	0.871622	-0.281093
171092864	chr1:171092864:G:T	1.24343e-13	-2.90987e-10	-1.21948
171093052	chr1:171093052:T:C	6.93751e-13	-2.90987e-10	0.499583
171093107	chr1:171093107:A:C	4.86701e-13	0.700243	-0.555124
171093480	chr1:171093480:AG:A	2.5799e-13	-2.90987e-10	-0.489607
171093482	chr1:171093482:TATTCCATGGTGTGTGCATATATACATAC:T	2.69494e-13	-2.90987e-10	-0.445982
171093887	chr1:171093887:G:T	3.59241e-13	1.08741	-1.24595
171094026	chr1:171094026:G:A	2.39028e-13	-1.17299	0.607043
171094121	chr1:171094121:G:A	3.72572e-14	-1.09281	-1.33187
171094382	chr1:171094382:T:C	4.91859e-13	-0.675338	0.831001
171094410	chr1:171094410:A:T	2.57856e-13	-0.186126	-0.304004
171094652	chr1:171094652:G:A	2.17083e-14	-1.69174	-1.27309
171094710	chr1:171094710:T:C	1.7471e-13	-2.90987e-10	-0.8794
171095084	chr1:171095084:T:C	3.65314e-13	-2.90987e-10	-0.141772
171095245	chr1:171095245:T:G	1.08196e-13	-2.90987e-10	-1.35858
171095784	chr1:171095784:A:C	1.00961e-13	-2.90987e-10	-1.4278
171095815	chr1:171095815:A:G	1.2244e-13	-2.90987e-10	-1.23491
171097909	chr1:171097909:T:G	1.07758e-13	-2.90987e-10	-1.36264
171097979	chr1:171097979:T:G	4.94896e-12	3.65905	-1.19465
171098422	chr1:171098422:G:T	1.30796e-13	-2.90987e-10	-1.16889
171098651	chr1:171098651:A:AT	1.79019e-13	-2.90987e-10	-0.855037
171098700	chr1:171098700:T:C	2.2687e-13	-2.90987e-10	-0.618152
171099045	chr1:171099045:A:G	1.44441e-13	0.348564	-1.41822
171099109	chr1:171099109:G:A	2.03575e-14	-1.74051	-1.28857
171099110	chr1:171099110:T:C	1.18969e-13	-2.90987e-10	-1.26367
171099392	chr1:171099392:A:G	1.02349e-13	-2.90987e-10	-1.41414
171099703	chr1:171099703:T:C	9.90685e-13	-2.90987e-10	0.855867
171099741	chr1:171099741:C:T	4.07128e-13	1.29316	-1.32656
171099888	chr1:171099888:G:A	1.74756e-13	-0.0775577	-0.801579
171099947	chr1:171099947:G:A	2.24887e-14	-1.72767	-1.20184
171100841	chr1:171100841:A:G	9.85687e-14	-1.45178	-4.11118e-10
171100948	chr1:171100948:A:G	1.19943e-12	-2.90987e-10	1.04707
171101331	chr1:171101331:G:T	2.23174e-14	-1.75348	-1.18368
171101341	chr1:171101341:C:T	6.40641e-14	-1.88264	-4.11118e-10
171101555	chr1:171101555:A:G	1.3797e-13	-2.90987e-10	-1.11549
171101655	chr1:171101655:C:A	8.8216e-13	-2.90987e-10	0.739844
171102341	chr1:171102341:T:A	2.15792e-14	-1.82188	-1.14892
171102402	chr1:171102402:T:A	2.68443e-12	3.07892	-1.22622
171102723	chr1:171102723:C:G	1.01148e-13	-2.90987e-10	-1.42594
171102742	chr1:171102742:A:C	4.50177e-13	1.40998	-1.34287
171102833	chr1:171102833:T:C	3.68215e-12	3.1223	-0.953576
171103095	chr1:171103095:G:A	2.12825e-14	-1.83753	-1.14711
171103177	chr1:171103177:G:A	1.07568e-13	-2.90987e-10	-1.3644
171103441	chr1:171103441:CCA:C	8.86925e-13	-2.90987e-10	0.745231
171103467	chr1:171103467:A:T	1.58747e-13	0.435797	-1.41101
171103657	chr1:171103657:G:A	1.08814e-13	-2.90987e-10	-1.35289
171103721	chr1:171103721:G:T	2.15977e-14	-1.81735	-1.1526
171104004	chr1:171104004:C:A	1.26444e-13	-2.90987e-10	-1.20273
171104111	chr1:171104111:G:A	2.18437e-14	-1.8107	-1.14792
171104409	chr1:171104409:T:C	1.35828e-13	-2.90987e-10	-1.13114
171104561	chr1:171104561:T:G	1.37371e-13	-2.90987e-10	-1.11985
171104571	chr1:171104571:G:A	5.66129e-14	-2.00629	-4.11118e-10
171104861	chr1:171104861:G:A	2.05944e-14	-1.82411	-1.1934
171105036	chr1:171105036:T:G	5.94764e-13	-0.472111	0.817746
171106054	chr1:171106054:AT:A	1.22206e-12	-2.90987e-10	1.06576
171106210	chr1:171106210:G:A	2.17074e-13	0.766247	-1.42854
171106266	chr1:171106266:A:T	5.72572e-13	-0.616428	0.924037
171106323	chr1:171106323:A:G	2.03075e-14	-1.81778	-1.21376
171106415	chr1:171106415:C:T	5.24147e-13	1.34216	-1.12292
171106419	chr1:171106419:C:T	5.81777e-13	-0.505831	0.82939
171106435	chr1:171106435:T:C	2.90588e-12	3.3252	-1.39324
171106546	chr1:171106546:G:C	2.33096e-13	-2.90987e-10	-0.591079
171106668	chr1:171106668:AAC:A	7.84708e-13	-2.90987e-10	0.622781
171106856	chr1:171106856:T:C	2.0807e-14	-1.80759	-1.19965
171107182	chr1:171107182:T:C	9.13985e-13	-2.90987e-10	0.775284
171107197	chr1:171107197:C:T	1.0121e-13	-2.90987e-10	-1.42533
171107599	chr1:171107599:T:C	8.90813e-14	-0.218562	-1.33442
171107747	chr1:171107747:G:C	1.27733e-13	-2.90987e-10	-1.19259
171107794	chr1:171107794:C:T	8.42776e-14	-0.258942	-1.34947
171107825	chr1:171107825:G:A	4.51443e-14	-0.85501	-1.37766
171107897	chr1:171107897:GTCT:G	8.79963e-14	-0.214314	-1.35092
171108024	chr1:171108024:G:A	2.10722e-14	-1.80034	-1.19423
171108057	chr1:171108057:G:A	3.9132e-13	1.23657	-1.30958
171108133	chr1:171108133:G:T	3.48798e-13	-0.188038	-4.11118e-10
171108361	chr1:171108361:TC:T	2.08417e-14	-1.81213	-1.19344
171108465	chr1:171108465:C:T	1.14519e-12	-2.90987e-10	1.0008
171108623	chr1:171108623:A:G	8.7594e-13	-2.90987e-10	0.732768
171108641	chr1:171108641:A:C	1.25432e-13	0.216949	-1.42772
171109693	chr1:171109693:C:T	4.55065e-13	-2.90987e-10	0.0779117
171109837	chr1:171109837:C:T	5.34673e-13	-0.525136	0.764261
171109864	chr1:171109864:G:T	4.36783e-14	-0.89536	-1.37032
171110446	chr1:171110446:A:G	9.15007e-13	-2.90987e-10	0.776402
171110939	chr1:171110939:G:A	1.93565e-14	-1.7534	-1.3261
171111098	chr1:171111098:A:G	2.59334e-13	-2.90987e-10	-0.484413
171111344	chr1:171111344:C:T	6.26869e-13	0.291625	0.106583
171111463	chr1:171111463:A:G	9.17733e-13	-2.90987e-10	0.779377
171111474	chr1:171111474:G:C	1.43651e-14	-1.99541	-1.38231
171111488	chr1:171111488:C:A	2.13443e-13	-2.90987e-10	-0.67916
171112074	chr1:171112074:T:C	1.09667e-13	-2.90987e-10	-1.34508
171112808	chr1:171112808:T:C	1.2453e-13	-2.90987e-10	-1.21798
171113508	chr1:171113508:C:T	3.76264e-13	-0.112238	-4.11118e-10
171113597	chr1:171113597:G:A	8.66942e-13	-2.90987e-10	0.722443
171113619	chr1:171113619:G:T	1.17085e-13	-2.90987e-10	-1.27963
171113814	chr1:171113814:G:A	1.52868e-13	-2.90987e-10	-1.01295
171114009	chr1:171114009:T:C	1.50645e-13	-2.90987e-10	-1.0276
171114102	chr1:171114102:A:G	2.1328e-14	-1.77634	-1.20617
171114397	chr1:171114397:T:C	2.47208e-14	-1.99619	-0.838691
171114574	chr1:171114574:C:T	1.14246e-13	0.0793582	-1.38353
171114707	chr1:171114707:A:G	1.06683e-12	-2.90987e-10	0.92992
171114742	chr1:171114742:T:C	3.85435e-13	-0.0881569	-4.11118e-10
171114748	chr1:171114748:C:T	2.47347e-13	-2.90987e-10	-0.531738
171115021	chr1:171115021:G:A	2.18909e-14	-1.55399	-1.40247
171115102	chr1:171115102:C:A	1.50006e-14	-1.96787	-1.36657
171115391	chr1:171115391:CT:C	8.37476e-13	-2.90987e-10	0.687863
171115429	chr1:171115429:A:C	5.60873e-14	-2.01562	-4.11118e-10
171115432	chr1:171115432:G:A	1.18891e-13	-2.90987e-10	-1.26432
171115572	chr1:171115572:A:T	4.78542e-14	-1.53132	-0.643049
171115573	chr1:171115573:C:A	1.26157e-13	0.214871	-1.41987
171116174	chr1:171116174:A:AT	4.63611e-14	-1.52603	-0.680038
171116245	chr1:171116245:T:C	1.10862e-13	-2.90987e-10	-1.33425
171116506	chr1:171116506:G:T	2.23964e-14	-1.6728	-1.26083
171116537	chr1:171116537:C:T	1.68995e-14	-1.88715	-1.3281
171116704	chr1:171116704:G:A	1.23896e-13	-2.90987e-10	-1.22308
171116774	chr1:171116774:T:C	1.39243e-12	-2.90987e-10	1.19627
171116940	chr1:171116940:G:T	4.42025e-13	-2.90987e-10	0.0488374
171117044	chr1:171117044:T:C	4.9971e-13	-2.90987e-10	0.171497
171117619	chr1:171117619:G:A	4.16543e-13	-2.90987e-10	-0.0105406
171118051	chr1:171118051:A:G	2.0758e-13	-2.90987e-10	-0.707012
171118146	chr1:171118146:A:G	1.143e-13	-2.90987e-10	-1.3037
171118364	chr1:171118364:T:C	6.79524e-14	-1.82372	-4.11118e-10
171118566	chr1:171118566:A:T	5.989e-13	0.352565	-4.11118e-10
171118575	chr1:171118575:G:A	1.03034e-13	-2.90987e-10	-1.40747
171119420	chr1:171119420:T:C	1.48851e-13	-2.90987e-10	-1.03958
171119501	chr1:171119501:A:G	1.50094e-13	-2.90987e-10	-1.03127
171119518	chr1:171119518:C:T	1.04417e-13	-2.90987e-10	-1.39413
171119633	chr1:171119633:A:AC	6.05409e-13	0.795345	-0.43197
171119714	chr1:171119714:A:G	1.54559e-13	0.421659	-1.42361
171119901	chr1:171119901:T:C	1.12998e-13	-2.90987e-10	-1.31516
171119941	chr1:171119941:T:C	1.14782e-13	-2.90987e-10	-1.29949
171120187	chr1:171120187:T:C	1.0092e-13	-2.90987e-10	-1.42821
171120219	chr1:171120219:A:G	8.74208e-14	-1.5718	-4.11118e-10
171120622	chr1:171120622:T:C	9.82288e-14	-1.45523	-4.11118e-10
171121020	chr1:171121020:T:C	1.6239e-13	-2.90987e-10	-0.952529
171121025	chr1:171121025:G:C	1.0116e-13	-2.90987e-10	-1.42583
171121080	chr1:171121080:A:T	1.72447e-14	-1.80958	-1.38545
171121250	chr1:171121250:A:G	2.05121e-13	-2.90987e-10	-0.718932
171121422	chr1:171121422:G:C	9.44933e-14	-1.494	-4.11118e-10
171121426	chr1:171121426:T:TA	1.04272e-13	-2.90987e-10	-1.39553
171121456	chr1:171121456:T:C	1.79545e-13	-2.90987e-10	-0.852102
171121770	chr1:171121770:G:A	5.24907e-13	0.220692	-4.11118e-10
171121820	chr1:171121820:T:A	4.69378e-13	0.10888	-4.11118e-10
171121821	chr1:171121821:C:T	4.71485e-13	0.113358	-4.11118e-10
171121844	chr1:171121844:C:T	1.22955e-13	-2.90987e-10	-1.23071
171121893	chr1:171121893:T:C	5.62623e-14	-2.01251	-4.11118e-10
171122280	chr1:171122280:G:A	1.10294e-13	-2.90987e-10	-1.33938
171122735	chr1:171122735:A:G	1.6905e-12	1.24734	0.142908
171122853	chr1:171122853:C:T	3.80631e-13	-2.90987e-10	-0.100699
171123171	chr1:171123171:T:C	1.96814e-13	-2.90987e-10	-0.760269
171123259	chr1:171123259:A:G	1.68572e-13	-2.90987e-10	-0.915164
171123704	chr1:171123704:A:G	1.35357e-13	-2.90987e-10	-1.13461
171123955	chr1:171123955:A:G	7.73295e-12	3.80825	-0.897533
171123961	chr1:171123961:T:G	1.13565e-13	-2.90987e-10	-1.31016
171125040	chr1:171125040:T:C	3.13116e-13	-2.90987e-10	-0.295956
171125402	chr1:171125402:C:A	1.52866e-13	-2.90987e-10	-1.01297
171125467	chr1:171125467:A:G	1.9937e-13	-2.90987e-10	-0.747369
171125690	chr1:171125690:A:G	1.04131e-13	-2.90987e-10	-1.39688
171125911	chr1:171125911:T:A	1.39718e-13	-2.90987e-10	-1.10291
171127540	chr1:171127540:T:C	1.50185e-13	-2.90987e-10	-1.03066
171127773	chr1:171127773:A:T	1.56949e-13	-2.90987e-10	-0.986608
171127824	chr1:171127824:G:A	1.3578e-13	-2.90987e-10	-1.13149
171128422	chr1:171128422:C:T	3.9518e-13	1.35742	-1.42061
171128454	chr1:171128454:ACAGT:A	4.87947e-13	0.147677	-4.11118e-10
171128484	chr1:171128484:A:AG	1.41418e-14	-1.98377	-1.40963
171128486	chr1:171128486:A:G	1.41383e-14	-1.98397	-1.40967
171128580	chr1:171128580:A:G	2.73251e-13	-2.90987e-10	-0.43214
171129129	chr1:171129129:A:G	1.39112e-14	-1.99154	-1.41829
171129398	chr1:171129398:T:C	1.70779e-13	-2.90987e-10	-0.90216
171129754	chr1:171129754:T:C	5.59067e-13	0.241447	0.0422923
171129756	chr1:171129756:T:C	4.07807e-13	-2.90987e-10	-0.0317361
171129860	chr1:171129860:C:G	1.22594e-13	-2.90987e-10	-1.23365
171129929	chr1:171129929:T:C	1.02106e-13	-2.90987e-10	-1.41651
171129983	chr1:171129983:T:C	1.02003e-13	-2.90987e-10	-1.41752
171131358	chr1:171131358:A:T	4.26402e-14	-1.85989	-0.429843
171131587	chr1:171131587:T:C	1.18405e-13	0.147116	-1.41553
171132175	chr1:171132175:A:G	3.22137e-13	-2.90987e-10	-0.267554
171132343	chr1:171132343:C:G	9.86248e-14	-0.0548006	-1.39641
171132450	chr1:171132450:T:G	5.20377e-13	0.212024	-4.11118e-10
171133158	chr1:171133158:A:G	1.97009e-14	-1.6368	-1.42506
171133466	chr1:171133466:T:C	1.88011e-13	-2.90987e-10	-0.806029
171133538	chr1:171133538:G:T	5.45867e-13	0.259845	-4.11118e-10
171133603	chr1:171133603:G:T	1.41979e-13	-1.08685	-4.11118e-10
171133705	chr1:171133705:G:A	1.91621e-14	-1.66381	-1.42579
171134031	chr1:171134031:T:A	1.10123e-13	-2.90987e-10	-1.34094
171134102	chr1:171134102:T:C	1.98745e-14	-1.62607	-1.42702
171134312	chr1:171134312:G:A	1.01412e-13	-2.90987e-10	-1.42334
171134468	chr1:171134468:C:T	1.62083e-13	0.0605976	-1.01502
171134505	chr1:171134505:G:T	1.42826e-13	0.33221	-1.41311
171134862	chr1:171134862:G:C	1.78753e-13	-2.90987e-10	-0.856524
171134913	chr1:171134913:G:A	1.99419e-14	-1.63976	-1.40995
171135001	chr1:171135001:G:A	1.96468e-14	-1.65556	-1.40906
171135074	chr1:171135074:T:G	1.01412e-13	-2.90987e-10	-1.42334
171135411	chr1:171135411:G:A	5.55606e-14	-2.02506	-4.11118e-10
171135877	chr1:171135877:A:G	2.97547e-13	-2.90987e-10	-0.346957
171135950	chr1:171135950:A:G	3.92916e-14	-1.84316	-0.528357
171136494	chr1:171136494:GTCC:G	2.34016e-14	-1.83104	-1.05868
171136655	chr1:171136655:G:A	1.95964e-14	-1.64714	-1.42004
171136690	chr1:171136690:T:C	3.01369e-13	-2.90987e-10	-0.334195
171136802	chr1:171136802:T:C	4.05535e-13	-2.90987e-10	-0.0373233
171136956	chr1:171136956:T:C	2.56065e-13	-2.90987e-10	-0.497099
171136963	chr1:171136963:T:C	2.3324e-14	-1.82574	-1.06731
171137135	chr1:171137135:G:A	1.44235e-13	-2.90987e-10	-1.07109
171137155	chr1:171137155:A:C	3.60336e-13	-2.90987e-10	-0.155494
171137570	chr1:171137570:T:C	3.06414e-13	1.11103	-1.42862
171137580	chr1:171137580:CA:C	9.10407e-14	-1.53122	-4.11118e-10
171137792	chr1:171137792:A:G	1.0157e-13	-2.90987e-10	-1.42178
171137920	chr1:171137920:T:C	2.63433e-13	-2.90987e-10	-0.468731
171138549	chr1:171138549:T:C	4.46913e-13	0.059835	-4.11118e-10
171138794	chr1:171138794:C:G	2.96712e-13	-2.90987e-10	-0.349767
171138893	chr1:171138893:T:C	5.41149e-13	0.251164	-4.11118e-10
171139140	chr1:171139140:A:G	2.30969e-13	-2.90987e-10	-0.600248
171139343	chr1:171139343:G:A	1.83615e-13	-2.90987e-10	-0.829687
171139697	chr1:171139697:C:T	1.91046e-14	-1.66423	-1.42837
171139796	chr1:171139796:A:C	2.48638e-13	-2.90987e-10	-0.526533
171139843	chr1:171139843:A:G	2.2941e-13	-2.90987e-10	-0.60702
171140816	chr1:171140816:G:C	1.12215e-13	-2.90987e-10	-1.32212
171140916	chr1:171140916:T:C	2.10323e-12	0.992116	0.616585
171141101	chr1:171141101:C:T	1.48864e-13	-2.90987e-10	-1.0395
171141168	chr1:171141168:C:T	1.93457e-14	-1.70743	-1.37263
171141350	chr1:171141350:G:A	4.5552e-13	0.0789106	-4.11118e-10
171141582	chr1:171141582:A:G	1.03012e-13	-2.90987e-10	-1.40768
171141912	chr1:171141912:CCTT:C	6.09334e-13	1.79838	-1.42854
171142171	chr1:171142171:C:T	2.91296e-13	-0.368189	-4.11118e-10
171142208	chr1:171142208:T:C	1.21285e-12	-2.90987e-10	1.0582
171142212	chr1:171142212:G:A	2.87673e-14	-1.74475	-0.938542
171142226	chr1:171142226:G:T	3.05979e-12	1.05077	0.9328
171142298	chr1:171142298:C:A	4.37641e-13	-2.90987e-10	0.0388703
171142645	chr1:171142645:C:T	1.47469e-13	-2.90987e-10	-1.04891
171143482	chr1:171143482:C:G	1.38884e-13	0.0189568	-1.12785
171143900	chr1:171143900:G:A	3.68346e-13	-2.90987e-10	-0.133507
171143995	chr1:171143995:T:C	1.86305e-14	-1.77845	-1.33928
171144539	chr1:171144539:A:G	4.62322e-13	-2.90987e-10	0.0937324
171144813	chr1:171144813:C:T	5.42566e-14	-1.69756	-0.351243
171144882	chr1:171144882:G:A	1.94133e-13	-2.90987e-10	-0.773985
171145848	chr1:171145848:ATCCACC:A	2.18875e-13	-2.90987e-10	-0.654031
171146080	chr1:171146080:A:C	1.55953e-14	-1.8847	-1.41086
171146258	chr1:171146258:C:T	2.04834e-13	-2.90987e-10	-0.720332
171146344	chr1:171146344:A:G	4.98595e-14	-1.75837	-0.374949
171146414	chr1:171146414:G:A	2.06794e-13	-2.90987e-10	-0.710808
171146428	chr1:171146428:G:A	5.1469e-14	-1.72579	-0.375758
171147128	chr1:171147128:A:C	5.09939e-14	-1.73787	-0.372954
171147165	chr1:171147165:T:C	5.1271e-14	-1.72662	-0.378786
171147411	chr1:171147411:A:G	4.94093e-14	-1.75079	-0.3916
171147464	chr1:171147464:G:T	4.84286e-14	-1.72522	-0.437215
171147568	chr1:171147568:GA:G	1.41712e-13	-2.90987e-10	-1.08874
171147621	chr1:171147621:C:T	5.07303e-14	-1.75621	-0.3598
171147974	chr1:171147974:C:T	1.82534e-14	-1.79745	-1.34073
171148031	chr1:171148031:T:C	5.12636e-14	-1.73266	-0.372885
171148202	chr1:171148202:A:T	5.11049e-14	-1.73289	-0.375758
171148358	chr1:171148358:C:T	5.99954e-14	-1.71285	-0.23541
171148583	chr1:171148583:A:T	1.4043e-13	0.19243	-1.29025
171148887	chr1:171148887:G:A	2.82429e-14	-1.32816	-1.37353
171148895	chr1:171148895:C:T	1.01153e-13	-2.90987e-10	-1.4259
171149069	chr1:171149069:T:A	9.36578e-12	4.35734	-1.25505
171149314	chr1:171149314:A:G	8.38572e-14	-2.02598	0.412565
171149400	chr1:171149400:T:C	1.01546e-13	-2.90987e-10	-1.42202
171149701	chr1:171149701:G:A	1.34494e-13	-1.60914	0.468127
171149824	chr1:171149824:C:T	1.18577e-13	-2.90987e-10	-1.26697
171149882	chr1:171149882:T:C	1.57458e-12	0.735129	0.584084
171149909	chr1:171149909:C:T	1.25435e-13	-1.61724	0.406497
171149920	chr1:171149920:G:A	1.27109e-13	-1.62737	0.429893
171149929	chr1:171149929:T:C	3.73904e-13	-2.90987e-10	-0.118531
171149956	chr1:171149956:A:G	1.23954e-13	-1.63051	0.407896
171150061	chr1:171150061:G:C	1.69478e-12	0.761356	0.63142
171150573	chr1:171150573:G:A	1.12003e-13	-1.59069	0.266685
171150731	chr1:171150731:T:A	1.05793e-13	-1.59572	0.214676
171150770	chr1:171150770:G:T	1.67048e-13	0.130322	-1.05457
171150810	chr1:171150810:C:T	1.18208e-13	-1.56629	0.296214
171150904	chr1:171150904:C:CA	1.08172e-13	-1.6028	0.24399
171150960	chr1:171150960:G:A	1.08679e-13	-1.59663	0.242505
171151044	chr1:171151044:A:G	2.08697e-13	-2.90987e-10	-0.701646
171151472	chr1:171151472:C:A	1.26942e-13	-2.90987e-10	-1.1988
171151508	chr1:171151508:G:A	1.17625e-13	-1.59767	0.322647
171151612	chr1:171151612:C:T	6.5976e-14	-1.85324	-4.11118e-10
171151817	chr1:171151817:C:G	1.04871e-13	-2.90987e-10	-1.3898
171151822	chr1:171151822:T:C	5.338e-13	-2.90987e-10	0.237491
171152034	chr1:171152034:A:G	1.12995e-13	-1.61798	0.302801
171152067	chr1:171152067:A:T	4.11353e-13	-0.0230789	-4.11118e-10
171152129	chr1:171152129:G:A	1.14022e-13	-1.60276	0.296625
171153036	chr1:171153036:C:CA	1.20252e-13	-1.60727	0.354327
171153157	chr1:171153157:T:C	2.06083e-13	0.20945	-0.923703
171153602	chr1:171153602:T:C	1.07397e-13	-2.90987e-10	-1.366
171154279	chr1:171154279:C:T	1.0526e-13	-2.90987e-10	-1.38609
171154755	chr1:171154755:C:T	2.75092e-13	-0.425424	-4.11118e-10
171154947	chr1:171154947:G:A	5.30265e-13	0.230848	-4.11118e-10
171155204	chr1:171155204:T:C	1.35645e-13	-1.53771	0.405217
171155440	chr1:171155440:C:T	1.0095e-13	-2.90987e-10	-1.4279
171155728	chr1:171155728:T:C	1.00946e-13	-2.90987e-10	-1.42794
171155773	chr1:171155773:T:C	1.61873e-13	-2.90987e-10	-0.955716
171155852	chr1:171155852:G:A	1.01069e-13	-2.90987e-10	-1.42672
171156077	chr1:171156077:A:G	1.36265e-13	0.109333	-1.23726
171156541	chr1:171156541:G:C	1.08816e-13	-2.90987e-10	-1.35287
171156789	chr1:171156789:T:C	1.0963e-13	-2.90987e-10	-1.34542
171156851	chr1:171156851:T:C	1.1054e-13	-0.0116528	-1.3255
171156910	chr1:171156910:T:C	3.97423e-13	-2.90987e-10	-0.0575293
171157378	chr1:171157378:T:C	7.56615e-13	0.586325	-4.11118e-10
171157384	chr1:171157384:G:A	1.77823e-14	-1.73567	-1.42865
171157671	chr1:171157671:A:G	1.3143e-13	-2.00038	0.836324
171157826	chr1:171157826:C:G	5.22207e-13	0.215534	-4.11118e-10
171157865	chr1:171157865:G:C	1.05203e-13	-2.90987e-10	-1.38664
171157893	chr1:171157893:G:A	1.22642e-13	-1.53656	0.303298
171157966	chr1:171157966:T:C	1.58475e-13	-2.90987e-10	-0.976936
171158167	chr1:171158167:G:A	4.15181e-13	-0.0138147	-4.11118e-10
171158257	chr1:171158257:A:G	1.24178e-13	-1.99585	0.775038
171158618	chr1:171158618:T:C	1.16538e-13	-1.99862	0.714308
171158704	chr1:171158704:C:A	1.35678e-13	-2.90987e-10	-1.13225
171158899	chr1:171158899:A:C	6.03783e-13	-1.49926	1.85995
171159414	chr1:171159414:T:G	1.35678e-13	-2.90987e-10	-1.13225
171159657	chr1:171159657:A:G	7.68288e-13	-2.90987e-10	0.601635
171159706	chr1:171159706:A:AT	1.1322e-12	-2.90987e-10	0.98939
171160283	chr1:171160283:T:C	2.85195e-13	-1.6844	1.29504
171160905	chr1:171160905:G:GA	1.25627e-13	-2.90987e-10	-1.20922
171161207	chr1:171161207:G:A	3.00432e-14	-1.23399	-1.4059
171161398	chr1:171161398:G:C	1.03504e-13	-2.90987e-10	-1.40292
171161400	chr1:171161400:G:C	2.81091e-14	-1.33307	-1.37337
171161578	chr1:171161578:T:C	6.05988e-14	-1.93826	-4.11118e-10
171161822	chr1:171161822:TACA:T	1.32085e-13	-2.90987e-10	-1.15909
171162123	chr1:171162123:T:TA	1.34098e-13	0.20203	-1.34599
171162127	chr1:171162127:A:AT	1.82706e-14	-1.85174	-1.2855
171162452	chr1:171162452:G:A	1.48393e-14	-1.96528	-1.37997
171162486	chr1:171162486:C:A	3.25845e-14	-1.15122	-1.40748
171162689	chr1:171162689:A:C	1.09187e-13	-1.34947	-4.11118e-10
171162888	chr1:171162888:G:A	1.48725e-13	-2.90987e-10	-1.04043
171162996	chr1:171162996:G:A	6.27284e-14	-0.549814	-1.3539
171162998	chr1:171162998:A:G	7.99918e-14	-1.66061	-4.11118e-10
171163119	chr1:171163119:G:A	1.33843e-14	-2.03386	-1.41458
171163250	chr1:171163250:G:A	4.82879e-13	-2.90987e-10	0.137236
171163400	chr1:171163400:A:G	1.64635e-13	-2.90987e-10	-0.938801
171163968	chr1:171163968:C:T	7.88115e-14	-0.283666	-1.3918
171164112	chr1:171164112:A:G	8.26683e-14	-0.226107	-1.40159
171164577	chr1:171164577:C:T	3.47375e-14	-1.40636	-1.08835
171164750	chr1:171164750:C:A	1.90685e-14	-2.03382	-1.06067
171164990	chr1:171164990:T:C	3.78467e-14	-1.06403	-1.34495
171165549	chr1:171165549:G:C	1.8546e-14	-1.69459	-1.42768
171165644	chr1:171165644:G:A	7.88347e-14	-0.267895	-1.40728
171165739	chr1:171165739:T:C	1.01e-13	-2.90987e-10	-1.42741
171165975	chr1:171165975:G:A	1.37938e-13	-2.90987e-10	-1.11573
171166025	chr1:171166025:T:C	6.62591e-14	-1.84896	-4.11118e-10
171166252	chr1:171166252:T:C	1.90746e-13	0.209056	-1.00064
171166625	chr1:171166625:A:G	8.97011e-14	-0.647217	-0.898829
171166720	chr1:171166720:G:A	1.38334e-13	-2.90987e-10	-1.11286
171166937	chr1:171166937:T:A	1.21279e-13	-1.24443	-4.11118e-10
171166958	chr1:171166958:A:G	1.06708e-13	-2.90987e-10	-1.37243
171166986	chr1:171166986:A:G	8.25717e-14	-0.220904	-1.40796
171167180	chr1:171167180:G:A	1.96859e-14	-2.03213	-1.0305
171167294	chr1:171167294:T:A	3.37719e-13	-2.90987e-10	-0.220317
171167297	chr1:171167297:G:C	8.59353e-14	-0.707382	-0.881552
171167604	chr1:171167604:T:C	1.24529e-13	-1.21799	-4.11118e-10
171167737	chr1:171167737:A:T	1.73042e-13	0.124005	-1.013
171167909	chr1:171167909:G:T	2.27249e-14	-1.81629	-1.10278
171168259	chr1:171168259:T:G	3.45393e-14	-1.40226	-1.09817
171168328	chr1:171168328:C:T	8.05501e-14	-1.65365	-4.11118e-10
171168411	chr1:171168411:G:A	5.93997e-14	-1.95824	-4.11118e-10
171168633	chr1:171168633:C:A	2.32387e-14	-1.50509	-1.39162
171169084	chr1:171169084:T:A	6.77823e-14	-0.410225	-1.416
171169193	chr1:171169193:C:T	1.01085e-13	-2.90987e-10	-1.42657
171169250	chr1:171169250:T:C	1.79219e-14	-1.83315	-1.32335
171169344	chr1:171169344:G:A	2.47615e-14	-1.4421	-1.39114
171169505	chr1:171169505:G:A	2.16397e-14	-1.82076	-1.14724
171169542	chr1:171169542:T:A	1.5965e-13	0.0985538	-1.0681
171169707	chr1:171169707:A:AT	1.82764e-13	-0.278844	-0.555488
171169758	chr1:171169758:T:C	1.20232e-13	-2.90987e-10	-1.2531
171170107	chr1:171170107:G:A	6.77812e-14	-0.412286	-1.41396
171170402	chr1:171170402:A:G	1.60817e-13	0.0793449	-1.0416
171170684	chr1:171170684:A:G	1.62057e-13	0.0872477	-1.04183
171170932	chr1:171170932:CA:C	3.46414e-14	-1.39556	-1.10192
171170981	chr1:171170981:AT:A	2.18652e-13	-2.90987e-10	-0.655048
171171402	chr1:171171402:C:T	1.70146e-13	0.1425	-1.04837
171171565	chr1:171171565:G:A	3.45508e-14	-1.39877	-1.10133
171171569	chr1:171171569:C:T	2.23583e-14	-1.88966	-1.04568
171171745	chr1:171171745:A:C	1.20917e-13	-2.90987e-10	-1.24742
171171836	chr1:171171836:A:G	3.19868e-14	-1.32448	-1.25273
171171934	chr1:171171934:C:A	2.17272e-14	-1.82962	-1.13434
171171953	chr1:171171953:CT:C	6.13834e-14	-1.92539	-4.11118e-10
171172098	chr1:171172098:C:T	2.47695e-14	-1.42637	-1.40654
171172129	chr1:171172129:A:G	1.59747e-13	0.079748	-1.04869
171172136	chr1:171172136:C:T	1.54652e-13	-2.90987e-10	-1.00135
171172147	chr1:171172147:C:T	6.47146e-14	-1.87254	-4.11118e-10
171172270	chr1:171172270:C:A	1.29441e-13	-2.90987e-10	-1.17931
171172453	chr1:171172453:A:G	1.40854e-13	-2.90987e-10	-1.0948
171172484	chr1:171172484:C:G	3.30249e-14	-1.43302	-1.11225
171172752	chr1:171172752:C:T	3.24072e-14	-1.31451	-1.24963
171172970	chr1:171172970:A:G	2.16474e-14	-1.80158	-1.16606
171173004	chr1:171173004:T:C	1.99039e-13	-2.90987e-10	-0.749031
171173239	chr1:171173239:T:C	1.05787e-13	-2.90987e-10	-1.3811
171173436	chr1:171173436:A:G	3.71012e-13	0.526608	-0.652903
171173461	chr1:171173461:A:C	2.20981e-14	-1.81672	-1.13032
171173967	chr1:171173967:T:TTTGTTTGTTTGAGATAGACTC	1.23759e-13	-2.90987e-10	-1.22419
171174538	chr1:171174538:G:C	1.86221e-14	-2.03358	-1.0846
171174814	chr1:171174814:A:G	5.73391e-14	-1.99355	-4.11118e-10
171175079	chr1:171175079:C:T	3.00813e-14	-1.36377	-1.27486
171175147	chr1:171175147:G:C	1.3565e-13	-2.90987e-10	-1.13245
171175259	chr1:171175259:T:C	1.27198e-13	-2.90987e-10	-1.19678
171175460	chr1:171175460:T:C	3.14428e-14	-1.33715	-1.25721
171175938	chr1:171175938:C:T	1.07394e-13	-2.90987e-10	-1.36602
171175986	chr1:171175986:T:C	1.27301e-13	-2.90987e-10	-1.19597
171176082	chr1:171176082:G:T	1.15097e-13	-1.29676	-4.11118e-10
171176132	chr1:171176132:A:G	1.06922e-13	-2.90987e-10	-1.37043
171176180	chr1:171176180:A:C	3.21204e-14	-1.31528	-1.25775
171176391	chr1:171176391:A:G	3.81785e-13	0.527237	-0.62491
171176888	chr1:171176888:T:C	1.05369e-13	-1.07516	-0.309901
171176942	chr1:171176942:T:C	1.65731e-14	-1.80729	-1.42746
171177175	chr1:171177175:A:G	3.21983e-14	-1.31475	-1.25586
171177466	chr1:171177466:A:C	1.09336e-13	-0.0593788	-1.28872
171177619	chr1:171177619:C:CTT	1.69377e-13	-2.90987e-10	-0.910404
171178093	chr1:171178093:G:C	7.23506e-13	-2.90987e-10	0.541579
171178462	chr1:171178462:G:A	1.25491e-13	-1.2103	-4.11118e-10
171178574	chr1:171178574:C:T	3.4364e-13	-2.90987e-10	-0.202934
171178589	chr1:171178589:C:T	4.54905e-14	-0.897457	-1.32757
171178705	chr1:171178705:A:G	1.87311e-14	-2.03351	-1.07883
171178877	chr1:171178877:A:G	1.23741e-13	-2.90987e-10	-1.22434
171178920	chr1:171178920:C:T	1.17455e-13	-2.90987e-10	-1.27648
171178957	chr1:171178957:C:T	1.41162e-13	-2.90987e-10	-1.09262
171179021	chr1:171179021:A:G	3.1396e-14	-1.35259	-1.24326
171179282	chr1:171179282:A:G	1.33252e-13	-2.90987e-10	-1.15029
171179382	chr1:171179382:G:A	3.73298e-14	-1.01644	-1.4063
171179582	chr1:171179582:G:A	1.89346e-13	-0.249282	-0.54967
171179725	chr1:171179725:T:A	2.3744e-14	-1.49655	-1.37864
171179739	chr1:171179739:T:C	1.7423e-13	-0.287894	-0.594256
171180164	chr1:171180164:G:A	3.22662e-14	-1.31263	-1.25588
171180245	chr1:171180245:A:G	3.16579e-14	-1.34497	-1.24257
171180350	chr1:171180350:C:T	1.62834e-14	-1.82533	-1.42706
171180351	chr1:171180351:G:A	1.01763e-13	-1.11104	-0.308849
171180547	chr1:171180547:T:A	9.79947e-14	-1.15817	-0.299445
171180725	chr1:171180725:C:T	1.40897e-13	-2.90987e-10	-1.0945
171181123	chr1:171181123:T:C	1.27079e-13	-2.90987e-10	-1.19772
171181262	chr1:171181262:G:A	3.17347e-14	-1.32921	-1.25591
171181701	chr1:171181701:T:C	1.65867e-14	-1.80626	-1.42767
171182499	chr1:171182499:C:T	2.99591e-14	-1.38862	-1.25408
171182650	chr1:171182650:G:A	1.6299e-13	-2.90987e-10	-0.948842
171182677	chr1:171182677:G:C	5.5391e-14	-2.02811	-4.11118e-10
171182734	chr1:171182734:T:A	3.4137e-14	-1.10094	-1.41121
171182852	chr1:171182852:T:G	1.71088e-13	-0.277294	-0.623059
171183412	chr1:171183412:T:G	2.21538e-14	-1.80464	-1.13988
171183568	chr1:171183568:A:T	1.00958e-13	-2.90987e-10	-1.42782
171183665	chr1:171183665:GC:G	1.2759e-13	-2.90987e-10	-1.19371
171183937	chr1:171183937:T:C	1.64553e-13	-2.90987e-10	-0.939298
171184192	chr1:171184192:A:G	2.77196e-14	-1.337	-1.38339
171184225	chr1:171184225:C:T	2.44776e-13	-0.253246	-0.288938
171184309	chr1:171184309:T:G	1.00329e-13	-1.38611	-0.0479656
171184438	chr1:171184438:A:G	2.52694e-14	-1.40639	-1.40654
171184700	chr1:171184700:A:G	2.19932e-14	-1.78956	-1.16224
171184880	chr1:171184880:T:A	1.34497e-13	-2.90987e-10	-1.14099
171185164	chr1:171185164:A:C	3.98641e-14	-1.00976	-1.34729
171185239	chr1:171185239:A:G	2.07642e-14	-1.84386	-1.16543
171185356	chr1:171185356:AAAGGT:A	2.23513e-13	-2.90987e-10	-0.633058
171185504	chr1:171185504:AG:A	2.37766e-14	-1.4789	-1.39493
171185820	chr1:171185820:A:G	1.67339e-14	-1.79967	-1.42543
171185893	chr1:171185893:G:A	1.17319e-13	-1.27764	-4.11118e-10
171185964	chr1:171185964:C:T	1.80306e-13	-0.302172	-0.545703
171186122	chr1:171186122:C:T	1.31776e-13	-2.90987e-10	-1.16143
171186493	chr1:171186493:A:G	3.5479e-13	-0.00927201	-0.16173
171186709	chr1:171186709:A:G	1.27904e-13	-2.90987e-10	-1.19125
171186716	chr1:171186716:C:T	3.64629e-14	-1.21719	-1.22905
171186788	chr1:171186788:A:G	7.52961e-14	-1.31264	-0.408458
171186895	chr1:171186895:T:C	1.82488e-14	-1.71566	-1.42277
171186961	chr1:171186961:A:G	1.82761e-14	-1.7106	-1.42633
171187213	chr1:171187213:A:AT	1.30722e-13	-1.16945	-4.11118e-10
171187292	chr1:171187292:A:G	1.60347e-13	-0.326998	-0.638194
171187344	chr1:171187344:A:G	1.93401e-14	-2.0279	-1.05245
171187405	chr1:171187405:T:C	1.07229e-13	-1.12961	-0.237954
171187643	chr1:171187643:A:T	1.07098e-13	-2.90987e-10	-1.36878
171187688	chr1:171187688:G:A	1.62208e-14	-2.03316	-1.22308
171187810	chr1:171187810:A:C	3.11104e-13	-2.90987e-10	-0.302402
171187906	chr1:171187906:T:C	1.23292e-13	-1.22797	-4.11118e-10
171189082	chr1:171189082:G:A	8.95105e-14	-1.31319	-0.234985
171189088	chr1:171189088:G:C	3.97843e-13	-0.0826503	0.0261773
171189145	chr1:171189145:C:T	8.32549e-14	-1.84596	0.225334
171189217	chr1:171189217:T:C	8.31383e-14	-1.88004	0.258014
171189360	chr1:171189360:T:C	1.95782e-14	-2.02472	-1.04339
171190024	chr1:171190024:T:A	1.31705e-13	-1.16197	-4.11118e-10
171190151	chr1:171190151:A:G	8.34259e-14	-1.88702	0.26845
171190233	chr1:171190233:A:T	8.51247e-14	-1.8556	0.257185
171190872	chr1:171190872:G:A	1.91241e-14	-2.03071	-1.06087
171190976	chr1:171190976:C:A	2.72827e-14	-1.67417	-1.06211
171190982	chr1:171190982:C:T	1.92476e-14	-2.02631	-1.05884
171191001	chr1:171191001:T:C	1.77688e-13	-0.371668	-0.490831
171191344	chr1:171191344:A:T	1.85312e-14	-2.02596	-1.09711
171191559	chr1:171191559:T:C	1.88197e-14	-2.02631	-1.08132
171191689	chr1:171191689:C:T	1.65597e-13	-2.90987e-10	-0.932973
171191786	chr1:171191786:T:G	1.37264e-13	-0.54354	-0.577083
171191816	chr1:171191816:G:C	1.63404e-14	-2.02004	-1.22885
171191825	chr1:171191825:AC:A	1.02321e-13	-2.90987e-10	-1.41441
171191910	chr1:171191910:C:T	8.28742e-13	0.67738	-4.11118e-10
171191976	chr1:171191976:C:T	2.27917e-13	-1.07422	0.460673
171192026	chr1:171192026:C:A	1.82247e-14	-2.02189	-1.11786
171192221	chr1:171192221:C:G	1.88908e-13	-1.15023	0.348961
171192222	chr1:171192222:T:C	1.76021e-13	-2.90987e-10	-0.871924
171192291	chr1:171192291:G:A	1.95373e-13	-1.10072	0.333099
171192355	chr1:171192355:A:G	1.16108e-13	-1.28801	-4.11118e-10
171192359	chr1:171192359:T:C	1.8362e-13	-1.12833	0.298671
171192565	chr1:171192565:T:C	1.5629e-13	-2.90987e-10	-0.990817
171192595	chr1:171192595:T:TA	1.15315e-13	-1.29486	-4.11118e-10
171192618	chr1:171192618:T:G	5.69944e-13	-2.90987e-10	0.303009
171192827	chr1:171192827:A:G	1.11999e-13	-1.32404	-4.11118e-10
171193066	chr1:171193066:A:G	1.02651e-13	-2.90987e-10	-1.4112
171193136	chr1:171193136:C:T	2.38557e-13	-0.73074	0.162818
171193164	chr1:171193164:G:A	1.14365e-13	-2.90987e-10	-1.30313
171193408	chr1:171193408:T:A	1.00984e-13	-2.90987e-10	-1.42757
171193412	chr1:171193412:T:TGAC	1.88345e-14	-2.02425	-1.08259
171193444	chr1:171193444:T:C	1.89665e-14	-2.02392	-1.07593
171193655	chr1:171193655:C:T	1.54714e-13	-1.00095	-4.11118e-10
171193740	chr1:171193740:G:A	5.17791e-13	-0.138023	0.345065
171193821	chr1:171193821:T:C	5.32585e-13	-0.982891	1.2181
171193899	chr1:171193899:C:T	1.84967e-14	-2.02587	-1.09907
171194197	chr1:171194197:A:G	1.12624e-13	-2.90987e-10	-1.31848
171194443	chr1:171194443:T:G	5.70987e-13	-0.929956	1.23479
171194484	chr1:171194484:A:G	5.51312e-13	-0.841324	1.11109
171194900	chr1:171194900:A:G	1.00873e-13	-2.90987e-10	-1.42867
171194972	chr1:171194972:A:G	2.68247e-14	-1.78869	-0.964514
171194999	chr1:171194999:G:A	2.64784e-14	-1.81437	-0.951829
171195043	chr1:171195043:G:T	3.7836e-13	-2.90987e-10	-0.106684
171195056	chr1:171195056:A:C	5.79912e-13	-0.906229	1.22658
171195076	chr1:171195076:T:C	1.76704e-13	-2.90987e-10	-0.868056
171195167	chr1:171195167:G:A	5.5871e-13	-0.911606	1.19471
171195341	chr1:171195341:A:T	5.91455e-13	-0.900523	1.24058
171195374	chr1:171195374:T:C	1.54133e-13	-2.90987e-10	-1.00472
171195405	chr1:171195405:C:T	4.77891e-13	-0.219588	0.346442
171196023	chr1:171196023:C:A	1.19925e-13	-2.90987e-10	-1.25566
171196025	chr1:171196025:T:A	1.5533e-13	-0.996977	-4.11118e-10
171196415	chr1:171196415:CA:C	5.98266e-14	-1.95108	-4.11118e-10
171196522	chr1:171196522:A:G	2.32204e-14	-1.75263	-1.14487
171196663	chr1:171196663:TG:T	1.84387e-14	-2.0237	-1.10437
171197393	chr1:171197393:A:G	5.2801e-13	-1.00858	1.23517
171197535	chr1:171197535:G:C	4.72217e-13	-0.996622	1.11153
171198018	chr1:171198018:C:T	3.94945e-13	-0.34916	0.285377
171198136	chr1:171198136:G:A	2.16146e-14	-1.82466	-1.1445
171198249	chr1:171198249:T:TACA	1.83012e-14	-2.02372	-1.11185
171198394	chr1:171198394:G:C	1.15121e-13	-1.29654	-4.11118e-10
171198653	chr1:171198653:C:T	1.25449e-13	-2.90987e-10	-1.21063
171198657	chr1:171198657:C:T	2.3896e-14	-1.71424	-1.15458
171198717	chr1:171198717:G:A	1.5272e-13	-2.90987e-10	-1.01392
171198895	chr1:171198895:T:C	1.94692e-14	-2.02912	-1.04457
171198935	chr1:171198935:C:T	1.1064e-13	-2.90987e-10	-1.33625
171198971	chr1:171198971:G:A	1.75463e-13	-2.90987e-10	-0.8751
171199027	chr1:171199027:C:T	1.50207e-14	-1.91515	-1.41794
171199240	chr1:171199240:CA:C	2.35163e-14	-1.72983	-1.15501
171199406	chr1:171199406:T:C	2.36953e-14	-1.72667	-1.15058
171199446	chr1:171199446:A:G	4.23659e-13	-0.288346	0.294746
171199542	chr1:171199542:T:TA	1.24638e-13	-1.21711	-4.11118e-10
171199554	chr1:171199554:C:T	1.97465e-14	-1.85444	-1.20511
171199573	chr1:171199573:T:TC	4.63645e-13	-2.90987e-10	0.0965893
171199665	chr1:171199665:A:C	4.0008e-13	-0.299853	0.248988
171199936	chr1:171199936:C:A	2.29708e-14	-1.75152	-1.15679
171199984	chr1:171199984:T:C	1.84276e-14	-2.02915	-1.09953
171200053	chr1:171200053:G:T	4.53951e-13	-1.05594	1.1314
171200157	chr1:171200157:A:G	5.78906e-14	-1.98397	-4.11118e-10
171200261	chr1:171200261:C:A	1.16634e-13	-1.28349	-4.11118e-10
171200283	chr1:171200283:A:G	1.48434e-13	-2.90987e-10	-1.04239
171200297	chr1:171200297:C:T	2.50631e-14	-1.70123	-1.1199
171200312	chr1:171200312:T:C	4.06914e-13	-0.29246	0.258532
171200363	chr1:171200363:C:T	3.78162e-13	-0.355689	0.248483
171200564	chr1:171200564:T:C	1.34454e-13	-2.90987e-10	-1.14131
171200584	chr1:171200584:C:T	1.26201e-13	-2.90987e-10	-1.20466
171200870	chr1:171200870:A:C	8.10553e-13	-2.90987e-10	0.655188
171201070	chr1:171201070:T:C	4.59718e-13	-1.06451	1.15259
171201105	chr1:171201105:A:T	3.77779e-13	-0.331647	0.223428
171201412	chr1:171201412:A:G	4.46202e-13	-1.06965	1.12789
171201594	chr1:171201594:A:T	2.38341e-14	-1.72444	-1.14697
171201713	chr1:171201713:T:C	2.31891e-14	-1.7373	-1.16154
171201769	chr1:171201769:G:T	8.59648e-14	-1.58859	-4.11118e-10
171201863	chr1:171201863:G:A	1.5782e-14	-2.03017	-1.25349
171202031	chr1:171202031:A:G	1.24563e-13	-1.21772	-4.11118e-10
171202843	chr1:171202843:A:T	1.4621e-13	-2.90987e-10	-1.05749
171202957	chr1:171202957:T:C	1.29855e-13	-1.17611	-4.11118e-10
171203273	chr1:171203273:T:C	1.93637e-14	-1.92738	-1.15175
171203641	chr1:171203641:C:T	2.31357e-13	-2.90987e-10	-0.598569
171203950	chr1:171203950:G:A	1.33169e-13	-2.90987e-10	-1.15091
171203982	chr1:171203982:C:T	1.18771e-13	-2.90987e-10	-1.26533
171204103	chr1:171204103:T:C	2.08855e-13	-2.90987e-10	-0.700891
171204272	chr1:171204272:T:C	2.12951e-14	-1.9114	-1.07266
171204743	chr1:171204743:A:G	1.26295e-13	-1.20391	-4.11118e-10
171205060	chr1:171205060:C:T	1.26829e-13	-1.19969	-4.11118e-10
171205173	chr1:171205173:T:A	5.66151e-14	-1.82473	-0.181526
171205196	chr1:171205196:G:T	2.23108e-13	-2.90987e-10	-0.634875
171205552	chr1:171205552:G:A	2.36984e-13	-2.90987e-10	-0.574537
171205623	chr1:171205623:G:C	1.26274e-13	-2.90987e-10	-1.20408
171205682	chr1:171205682:G:A	2.37226e-13	-2.90987e-10	-0.573516
171205724	chr1:171205724:T:C	1.03015e-13	-2.90987e-10	-1.40766
171206447	chr1:171206447:G:A	5.73122e-14	-1.79661	-0.197405
171206511	chr1:171206511:G:T	2.01258e-14	-1.81891	-1.22161
171206917	chr1:171206917:A:G	1.36446e-13	-0.847372	-0.279231
171207096	chr1:171207096:T:C	2.29809e-14	-1.87725	-1.03062
171207251	chr1:171207251:C:T	1.26429e-13	-2.90987e-10	-1.20285
171207740	chr1:171207740:G:A	2.26286e-13	-2.90987e-10	-0.62073
171207929	chr1:171207929:G:A	1.29796e-13	-2.90987e-10	-1.17656
171207980	chr1:171207980:T:C	1.96555e-14	-2.02228	-1.04189
171208066	chr1:171208066:G:T	1.19914e-13	-0.869807	-0.38595
171208134	chr1:171208134:A:G	4.41099e-14	-0.832354	-1.42349
171208172	chr1:171208172:G:A	1.17083e-13	-2.90987e-10	-1.27965
171208277	chr1:171208277:G:A	2.09391e-14	-2.03272	-0.968194
171208342	chr1:171208342:C:T	5.53849e-14	-1.80917	-0.219048
171208386	chr1:171208386:G:T	2.34436e-14	-1.86108	-1.02685
171208475	chr1:171208475:C:G	1.01904e-13	-2.90987e-10	-1.4185
171208529	chr1:171208529:C:T	2.19687e-13	-2.90987e-10	-0.650324
171208634	chr1:171208634:G:A	5.68181e-14	-2.00268	-4.11118e-10
171208719	chr1:171208719:G:T	1.26437e-13	-2.90987e-10	-1.20278
171208951	chr1:171208951:C:T	2.32168e-13	-2.90987e-10	-0.59507
171209013	chr1:171209013:A:G	1.98436e-14	-1.82064	-1.23401
171209351	chr1:171209351:C:T	5.34348e-14	-1.80195	-0.262117
171209844	chr1:171209844:T:C	1.31555e-13	-2.90987e-10	-1.1631
171209886	chr1:171209886:T:C	2.21463e-13	-2.90987e-10	-0.642274
171210099	chr1:171210099:A:G	1.44128e-13	-2.90987e-10	-1.07183
171210148	chr1:171210148:C:T	2.11191e-14	-1.58129	-1.41107
171210338	chr1:171210338:C:T	2.22655e-14	-1.73252	-1.20698
171210531	chr1:171210531:C:G	2.24344e-14	-1.89838	-1.03356
171210640	chr1:171210640:A:G	1.43402e-14	-1.95895	-1.42051
171210672	chr1:171210672:CTTA:C	1.78095e-13	-2.90987e-10	-0.860215
171210798	chr1:171210798:AG:A	5.59844e-14	-2.01746	-4.11118e-10
171211062	chr1:171211062:T:C	1.4187e-14	-1.97114	-1.41906
171211087	chr1:171211087:T:A	1.30196e-13	-2.90987e-10	-1.17349
171211346	chr1:171211346:C:T	1.26662e-13	-1.20101	-4.11118e-10
171211544	chr1:171211544:A:AT	1.39329e-13	-2.90987e-10	-1.10569
171211545	chr1:171211545:A:ATT	1.39329e-13	-2.90987e-10	-1.10569
171212615	chr1:171212615:G:A	1.57605e-14	-2.02409	-1.26093
171212702	chr1:171212702:A:G	3.20611e-14	-1.32678	-1.24811
171213031	chr1:171213031:A:C	1.04936e-13	-2.90987e-10	-1.38918
171213605	chr1:171213605:G:A	1.17172e-13	-2.90987e-10	-1.27889
171214076	chr1:171214076:A:G	1.17475e-13	-2.90987e-10	-1.2763
171214825	chr1:171214825:C:T	1.37887e-13	-2.90987e-10	-1.1161
171214826	chr1:171214826:T:C	8.79967e-14	-1.42802	-0.137213
171215135	chr1:171215135:A:C	1.40716e-13	-2.90987e-10	-1.09579
171215234	chr1:171215234:C:G	5.25492e-14	-1.79715	-0.283629
171215326	chr1:171215326:G:GTCC	1.23484e-13	-2.90987e-10	-1.22642
171215397	chr1:171215397:C:T	1.45346e-13	-2.90987e-10	-1.06341
171215399	chr1:171215399:G:A	1.24124e-13	-2.90987e-10	-1.22125
171215449	chr1:171215449:G:T	1.18713e-13	-2.90987e-10	-1.26582
171215688	chr1:171215688:T:C	1.22875e-13	-2.90987e-10	-1.23137
171215811	chr1:171215811:A:G	1.18523e-13	-1.26742	-4.11118e-10
171215879	chr1:171215879:A:G	5.76673e-14	-1.98784	-4.11118e-10
171215964	chr1:171215964:CCTCTT:C	1.27989e-13	-2.90987e-10	-1.19059
171216188	chr1:171216188:T:C	1.95209e-13	-2.90987e-10	-0.768459
171216265	chr1:171216265:C:T	1.37178e-13	-2.90987e-10	-1.12125
171216353	chr1:171216353:A:G	2.13799e-13	-2.90987e-10	-0.677494
171216692	chr1:171216692:G:A	1.26133e-13	-1.2052	-4.11118e-10
171217631	chr1:171217631:A:G	1.0851e-13	-2.90987e-10	-1.35569
171217837	chr1:171217837:G:A	1.35788e-13	-2.90987e-10	-1.13143
171218564	chr1:171218564:A:T	2.10544e-13	-2.90987e-10	-0.692834
171218645	chr1:171218645:C:T	1.99823e-14	-2.02158	-1.0261
171218843	chr1:171218843:C:A	2.0617e-13	-2.90987e-10	-0.71383
171218848	chr1:171218848:T:C	7.88237e-14	-1.44333	-0.231986
171219091	chr1:171219091:AT:A	1.95633e-14	-1.80325	-1.26562
171219209	chr1:171219209:TG:T	1.99103e-13	-2.90987e-10	-0.748705
171219211	chr1:171219211:C:T	1.96921e-13	-2.90987e-10	-0.759727
171219393	chr1:171219393:T:A	1.84421e-14	-1.77394	-1.35395
171219731	chr1:171219731:G:A	1.2727e-13	-0.903287	-0.292934
171219910	chr1:171219910:C:A	9.97402e-14	-1.43996	-4.11118e-10
171220330	chr1:171220330:AG:A	2.8901e-13	-2.90987e-10	-0.376069
171220605	chr1:171220605:G:A	2.97355e-13	-2.90987e-10	-0.347604
171220641	chr1:171220641:C:T	1.04833e-13	-2.90987e-10	-1.39016
171220963	chr1:171220963:GA:G	1.99121e-13	-2.90987e-10	-0.748615
171220965	chr1:171220965:C:G	1.99121e-13	-2.90987e-10	-0.748615
171221278	chr1:171221278:T:C	5.97679e-14	-1.57404	-0.378021
171222317	chr1:171222317:T:C	1.55142e-14	-2.01097	-1.2898
171222444	chr1:171222444:C:T	1.25516e-13	-0.770309	-0.439788
171222817	chr1:171222817:C:T	7.31227e-14	-1.5174	-0.232991
171222939	chr1:171222939:T:C	5.4009e-13	-2.90987e-10	0.249207
171223286	chr1:171223286:T:C	1.07837e-13	-1.36191	-4.11118e-10
171223441	chr1:171223441:C:T	2.57296e-14	-1.69543	-1.09946
171223677	chr1:171223677:C:T	1.92295e-14	-1.80859	-1.2775
171223679	chr1:171223679:A:C	3.39759e-14	-1.47772	-1.03915
171223811	chr1:171223811:T:G	1.51057e-13	-2.90987e-10	-1.02487
171223890	chr1:171223890:A:G	8.09721e-14	-1.49681	-0.151617
171223916	chr1:171223916:TAATAA:T	1.93721e-14	-1.89793	-1.18077
171224042	chr1:171224042:T:C	1.09345e-13	-2.90987e-10	-1.34802
171224096	chr1:171224096:A:G	2.30617e-13	-2.90987e-10	-0.60177
171224159	chr1:171224159:A:ATTTT	3.1828e-14	-1.73104	-0.851147
171224163	chr1:171224163:C:A	3.23511e-14	-1.71694	-0.848939
171224164	chr1:171224164:A:G	3.18953e-14	-1.72897	-0.851099
171224395	chr1:171224395:A:G	1.06968e-13	-2.90987e-10	-1.37
171224402	chr1:171224402:C:T	2.01019e-13	-2.90987e-10	-0.739129
171224423	chr1:171224423:C:T	1.47798e-14	-1.94471	-1.40456
171224652	chr1:171224652:C:T	1.49888e-14	-1.92862	-1.40661
171224769	chr1:171224769:T:C	1.49299e-14	-1.9411	-1.39806
171226180	chr1:171226180:AC:A	2.21395e-13	-1.55755	0.914972
171226243	chr1:171226243:T:C	2.67543e-13	-2.90987e-10	-0.453251
171226302	chr1:171226302:T:C	1.07346e-13	-2.90987e-10	-1.36647
171226528	chr1:171226528:G:A	2.91447e-13	-2.90987e-10	-0.367671
171226819	chr1:171226819:G:A	2.04016e-13	-1.55249	0.828154
171226920	chr1:171226920:T:G	1.54906e-13	-0.0213768	-0.978332
171226999	chr1:171226999:C:T	5.00138e-14	-1.60612	-0.524114
171227092	chr1:171227092:G:A	2.09297e-13	-2.90987e-10	-0.698776
171227474	chr1:171227474:C:G	2.16111e-13	-0.946371	0.279634
171227480	chr1:171227480:T:C	1.21028e-13	-2.90987e-10	-1.24651
171227554	chr1:171227554:C:T	2.02856e-13	-2.90987e-10	-0.730033
171227636	chr1:171227636:C:T	2.94856e-13	-2.90987e-10	-0.356044
171227831	chr1:171227831:A:T	2.02371e-14	-1.95863	-1.07638
171227893	chr1:171227893:G:A	2.20495e-13	-0.939232	0.29258
171228104	chr1:171228104:A:G	5.59855e-14	-2.01744	-4.11118e-10
171228127	chr1:171228127:G:A	1.1913e-13	-1.26232	-4.11118e-10
171228272	chr1:171228272:A:G	1.98621e-14	-1.97442	-1.07929
171228541	chr1:171228541:C:T	2.10304e-14	-1.83966	-1.1569
171228599	chr1:171228599:G:A	2.04534e-14	-1.96549	-1.05889
171228653	chr1:171228653:T:C	1.16491e-13	-0.979055	-0.305664
171229029	chr1:171229029:C:T	1.67356e-14	-1.933	-1.29199
171229030	chr1:171229030:G:A	2.18408e-13	-2.90987e-10	-0.656165
171229314	chr1:171229314:T:A	1.43038e-14	-1.95534	-1.42667
171229407	chr1:171229407:C:T	1.12816e-13	-1.31678	-4.11118e-10
171230033	chr1:171230033:G:A	1.15707e-13	-1.29147	-4.11118e-10
171230370	chr1:171230370:C:G	6.3947e-13	-2.90987e-10	0.41811
171230803	chr1:171230803:C:T	1.16974e-13	-2.90987e-10	-1.28058
171231230	chr1:171231230:T:C	1.95351e-14	-1.82557	-1.24474
171231312	chr1:171231312:T:A	1.37633e-13	-2.90987e-10	-1.11794
171231892	chr1:171231892:A:G	1.15763e-13	-1.29099	-4.11118e-10
171232078	chr1:171232078:T:C	2.0276e-14	-1.84901	-1.18408
171232183	chr1:171232183:C:T	1.09329e-13	-2.90987e-10	-1.34816
171232408	chr1:171232408:T:A	2.54284e-14	-1.68568	-1.12098
171232485	chr1:171232485:A:C	2.06587e-13	-2.90987e-10	-0.711808
171232556	chr1:171232556:T:C	6.01819e-14	-1.62717	-0.317985
171232613	chr1:171232613:C:T	6.10222e-14	-1.58241	-0.348884
171232671	chr1:171232671:C:T	1.75519e-13	-2.90987e-10	-0.874782
171232770	chr1:171232770:C:A	8.85593e-14	-0.807842	-0.751015
171233025	chr1:171233025:T:C	2.12005e-14	-2.03297	-0.95554
171233788	chr1:171233788:G:A	8.79833e-14	-0.846559	-0.718823
171233804	chr1:171233804:C:A	1.0643e-13	-2.90987e-10	-1.37504
171234043	chr1:171234043:T:C	2.52256e-13	-2.90987e-10	-0.512087
171234257	chr1:171234257:C:G	9.71026e-14	-0.714142	-0.75262
171234441	chr1:171234441:C:T	1.09683e-13	-2.90987e-10	-1.34493
171234589	chr1:171234589:G:A	2.0634e-14	-1.91858	-1.09701
171234644	chr1:171234644:C:T	1.06154e-13	-2.90987e-10	-1.37763
171234831	chr1:171234831:G:A	1.96743e-14	-2.0338	-1.02942
171235250	chr1:171235250:G:A	4.19404e-13	-2.90987e-10	-0.00369537
171235273	chr1:171235273:G:A	1.96004e-14	-2.03326	-1.03372
171235322	chr1:171235322:T:C	2.0977e-13	-2.90987e-10	-0.69652
171235455	chr1:171235455:T:G	2.01379e-14	-2.03385	-1.00608
171235670	chr1:171235670:A:G	2.5066e-14	-1.41974	-1.40128
171235774	chr1:171235774:C:T	2.12705e-14	-1.91868	-1.06653
171235824	chr1:171235824:G:A	5.20355e-14	-1.46412	-0.626484
171235939	chr1:171235939:A:C	8.24422e-14	-0.661252	-0.96918
171236128	chr1:171236128:A:G	1.15061e-13	-1.29707	-4.11118e-10
171236348	chr1:171236348:A:C	5.29682e-14	-1.45072	-0.622121
171236353	chr1:171236353:A:T	2.12738e-14	-1.88333	-1.10173
171236644	chr1:171236644:T:C	5.59695e-14	-1.42134	-0.596384
171236932	chr1:171236932:G:C	4.91917e-14	-1.53896	-0.607847
171237141	chr1:171237141:A:G	1.5421e-13	-2.90987e-10	-1.00422
171237397	chr1:171237397:A:G	2.02569e-14	-2.03298	-1.00105
171237418	chr1:171237418:C:A	2.03368e-14	-1.93207	-1.09803
171237504	chr1:171237504:T:C	1.03114e-13	-2.90987e-10	-1.40669
171238034	chr1:171238034:G:A	4.543e-14	-0.918802	-1.30756
171238121	chr1:171238121:G:A	1.96939e-14	-2.03374	-1.02848
171238156	chr1:171238156:A:G	5.19561e-14	-1.45851	-0.633618
171238269	chr1:171238269:T:C	2.5622e-14	-1.40729	-1.39179
171238368	chr1:171238368:G:A	2.05797e-14	-1.89985	-1.11837
171238541	chr1:171238541:T:C	2.51992e-14	-1.42113	-1.39459
171238571	chr1:171238571:G:T	2.3479e-14	-1.65106	-1.23537
171238837	chr1:171238837:C:A	2.05716e-13	-2.90987e-10	-0.716034
171238875	chr1:171238875:C:T	2.58596e-14	-1.39677	-1.39308
171238955	chr1:171238955:C:T	2.79828e-14	-1.32401	-1.38693
171239395	chr1:171239395:T:C	2.03902e-14	-2.00936	-1.01811
171239527	chr1:171239527:A:C	5.7396e-14	-0.696048	-1.29651
171239659	chr1:171239659:T:C	2.62257e-13	-2.90987e-10	-0.473203
171240041	chr1:171240041:G:A	1.12001e-13	-2.90987e-10	-1.32403
171240133	chr1:171240133:C:T	9.66384e-14	-0.807124	-0.66443
171240232	chr1:171240232:T:C	1.17554e-13	-1.27563	-4.11118e-10
171240462	chr1:171240462:A:G	1.62291e-13	-2.90987e-10	-0.953138
171240761	chr1:171240761:A:C	2.80642e-14	-1.31941	-1.38862
171241293	chr1:171241293:C:T	6.256e-14	-1.54342	-0.362979
171242097	chr1:171242097:T:C	1.88096e-13	-2.90987e-10	-0.805578
171242176	chr1:171242176:C:T	1.3437e-13	-2.90987e-10	-1.14193
171242212	chr1:171242212:G:A	6.01781e-14	-1.56546	-0.379759
171242243	chr1:171242243:C:T	2.35413e-14	-1.65008	-1.23369
171242836	chr1:171242836:G:A	2.62201e-14	-1.66125	-1.11475
171243006	chr1:171243006:A:G	1.16762e-13	-0.938368	-0.344022
171243095	chr1:171243095:G:A	9.89667e-14	-0.788868	-0.658877
171243097	chr1:171243097:G:A	5.81001e-14	-1.98036	-4.11118e-10
171243582	chr1:171243582:T:A	5.06845e-14	-1.5605	-0.556412
171243607	chr1:171243607:G:A	2.90927e-14	-1.65348	-1.01856
171243709	chr1:171243709:G:T	2.09905e-13	-2.90987e-10	-0.695875
171244419	chr1:171244419:G:A	9.08193e-14	-0.85208	-0.681577
171244516	chr1:171244516:T:C	7.82569e-14	-1.53853	-0.144
171244921	chr1:171244921:C:T	2.53625e-13	-0.506672	-4.11118e-10
171244923	chr1:171244923:C:T	1.88333e-14	-2.01642	-1.09048
171244972	chr1:171244972:A:C	1.15223e-13	-1.29566	-4.11118e-10
171245264	chr1:171245264:C:T	1.97107e-13	-2.90987e-10	-0.758783
171245299	chr1:171245299:A:G	1.07847e-13	-2.90987e-10	-1.36181
171245505	chr1:171245505:G:A	7.88065e-14	-1.67553	-4.11118e-10
171245682	chr1:171245682:CCTA:C	1.63635e-13	-2.90987e-10	-0.944892
171245725	chr1:171245725:C:T	6.63906e-14	-1.84697	-4.11118e-10
171245840	chr1:171245840:T:C	1.1587e-13	-1.29006	-4.11118e-10
171245936	chr1:171245936:T:C	5.1163e-13	-2.90987e-10	0.195073
171246103	chr1:171246103:G:C	3.90541e-14	-1.25668	-1.1209
171246434	chr1:171246434:C:G	1.27288e-13	-2.90987e-10	-1.19608
171246516	chr1:171246516:CCAACAATGACAGCATCATCAT:C	3.30903e-14	-1.61055	-0.932741
171247564	chr1:171247564:A:G	1.27534e-13	-2.90987e-10	-1.19415
171247578	chr1:171247578:C:G	1.10925e-13	0.0936226	-1.4273
171247691	chr1:171247691:T:C	2.58629e-13	-2.90987e-10	-0.487136
171247727	chr1:171247727:T:A	3.29505e-14	-1.5931	-0.954421
171247758	chr1:171247758:C:T	2.17853e-13	-0.969744	0.311033
171247927	chr1:171247927:C:T	1.24665e-13	-1.2169	-4.11118e-10
171249148	chr1:171249148:G:A	1.06554e-13	-0.613277	-0.7606
171249227	chr1:171249227:T:C	9.41971e-14	-0.811256	-0.685884
171249453	chr1:171249453:C:G	1.24095e-13	-1.22148	-4.11118e-10
171249557	chr1:171249557:C:G	3.529e-14	-1.57265	-0.906278
171249576	chr1:171249576:ATC:A	2.13416e-14	-1.55513	-1.42674
171249580	chr1:171249580:C:T	1.08874e-13	-2.90987e-10	-1.35233
171249757	chr1:171249757:G:A	6.03231e-13	-2.90987e-10	0.35977
171249809	chr1:171249809:T:C	1.24243e-13	-1.22029	-4.11118e-10
171250073	chr1:171250073:A:G	1.24213e-13	-1.22053	-4.11118e-10
171250300	chr1:171250300:A:C	2.5836e-13	-2.90987e-10	-0.488175
171250482	chr1:171250482:C:T	2.62955e-13	-2.90987e-10	-0.470547
171250605	chr1:171250605:C:CA	1.02204e-13	-2.90987e-10	-1.41556
171250662	chr1:171250662:C:T	1.30387e-13	-1.17202	-4.11118e-10
171250664	chr1:171250664:A:G	2.11809e-14	-1.96049	-1.02894
171250831	chr1:171250831:C:T	1.20375e-13	-2.90987e-10	-1.25192
171250969	chr1:171250969:T:C	3.2692e-14	-1.56286	-0.992544
171251097	chr1:171251097:G:T	1.49245e-13	-1.01963	-0.0173128
171251311	chr1:171251311:C:T	3.44345e-14	-1.87051	-0.632963
171251487	chr1:171251487:A:T	4.78851e-14	-1.17007	-1.00366
171251672	chr1:171251672:C:T	1.98717e-14	-1.90147	-1.15176
171251786	chr1:171251786:G:T	7.85695e-14	-1.05081	-0.627732
171251882	chr1:171251882:CT:TT	2.45722e-13	0.580233	-1.11856
171252038	chr1:171252038:A:T	2.04397e-14	-1.60863	-1.41642
171252228	chr1:171252228:C:A	3.32524e-13	-2.90987e-10	-0.235818
171252542	chr1:171252542:T:C	6.07178e-14	-1.21939	-0.716905
171252553	chr1:171252553:C:A	1.23052e-13	-2.90987e-10	-1.22992
171252671	chr1:171252671:C:G	1.7374e-13	-2.90987e-10	-0.88497
171252778	chr1:171252778:G:A	6.5435e-14	-1.38109	-0.480379
171252885	chr1:171252885:T:G	1.51144e-13	-1.75264	0.728342
171252983	chr1:171252983:A:G	8.16747e-14	-1.63978	-4.11118e-10
171252999	chr1:171252999:G:C	7.94979e-14	-1.6668	-4.11118e-10
171253000	chr1:171253000:T:C	1.01297e-13	-2.90987e-10	-1.42447
171253002	chr1:171253002:C:T	1.15295e-13	-2.90987e-10	-1.29504
171253013	chr1:171253013:T:A	1.1322e-13	-1.3132	-4.11118e-10
171253016	chr1:171253016:T:C	1.47734e-13	-2.90987e-10	-1.04711
171253209	chr1:171253209:T:C	2.84873e-13	-2.90987e-10	-0.390485
171253241	chr1:171253241:C:G	1.76881e-14	-1.77691	-1.39273
171253359	chr1:171253359:C:T	9.47833e-14	-1.49094	-4.11118e-10
171253620	chr1:171253620:A:G	6.50474e-14	-0.845648	-1.02177
171253654	chr1:171253654:G:A	1.68797e-13	-2.90987e-10	-0.913832
171253665	chr1:171253665:G:A	1.16978e-13	-2.90987e-10	-1.28054
171253763	chr1:171253763:A:G	2.86164e-13	-2.90987e-10	-0.385964
171253995	chr1:171253995:G:A	1.38134e-14	-2.00117	-1.41572
171254107	chr1:171254107:A:T	1.82092e-14	-1.71535	-1.42525
171254571	chr1:171254571:A:G	1.02066e-13	-2.90987e-10	-1.41691
171254680	chr1:171254680:G:A	3.50313e-14	-1.47212	-1.01417
171254909	chr1:171254909:A:G	1.01738e-13	-2.90987e-10	-1.42013
171254969	chr1:171254969:G:T	3.48322e-14	-1.56413	-0.927857
171255113	chr1:171255113:T:C	1.02511e-13	-2.90987e-10	-1.41256
171255673	chr1:171255673:T:C	6.57788e-14	-1.85623	-4.11118e-10
171256070	chr1:171256070:A:G	2.03625e-14	-1.80714	-1.2217
171256145	chr1:171256145:C:T	1.91642e-13	-2.90987e-10	-0.786901
171256842	chr1:171256842:T:C	1.01499e-13	-2.90987e-10	-1.42248
171256895	chr1:171256895:T:C	8.16466e-14	-0.331356	-1.30877
171256924	chr1:171256924:T:A	1.24515e-13	-2.90987e-10	-1.2181
171257078	chr1:171257078:T:C	2.17981e-14	-1.7529	-1.20781
171257270	chr1:171257270:G:A	1.6221e-14	-1.82801	-1.42821
171257530	chr1:171257530:T:C	1.53315e-13	-2.90987e-10	-1.01003
171257535	chr1:171257535:C:G	1.01033e-13	-2.90987e-10	-1.42709
171257566	chr1:171257566:G:A	1.57518e-14	-1.85782	-1.42776
171257575	chr1:171257575:C:T	1.47061e-14	-1.96984	-1.38443
171257581	chr1:171257581:G:A	2.00225e-14	-1.7892	-1.25647
171257737	chr1:171257737:TTC:T	9.68801e-14	-1.46905	-4.11118e-10
171257795	chr1:171257795:A:G	2.03871e-13	-2.90987e-10	-0.72504
171258077	chr1:171258077:T:C	5.45851e-14	-0.614128	-1.42864
171258486	chr1:171258486:T:G	7.81861e-14	-1.68344	-4.11118e-10
171258861	chr1:171258861:C:T	1.62439e-11	-2.90987e-10	3.65294
171258909	chr1:171258909:C:T	1.17955e-13	-2.90987e-10	-1.27223
171259438	chr1:171259438:C:A	1.03421e-13	-2.90987e-10	-1.40372
171259660	chr1:171259660:C:T	1.92758e-14	-1.80574	-1.27794
171259756	chr1:171259756:C:T	1.52685e-14	-1.99323	-1.32351
171260171	chr1:171260171:G:T	1.96872e-13	-2.90987e-10	-0.759977
171260436	chr1:171260436:G:C	6.24117e-14	-1.90878	-4.11118e-10
171260445	chr1:171260445:G:C	1.54982e-13	-2.90987e-10	-0.999219
171260448	chr1:171260448:A:G	1.83001e-14	-1.79787	-1.33776
171260752	chr1:171260752:G:A	1.00991e-13	-2.90987e-10	-1.4275
171261648	chr1:171261648:C:T	1.01279e-13	-2.90987e-10	-1.42465
171262055	chr1:171262055:T:C	1.08629e-13	-2.90987e-10	-1.35459
171262219	chr1:171262219:G:A	1.23064e-12	-2.90987e-10	1.07276
171262308	chr1:171262308:G:A	5.50893e-14	-2.03357	-4.11118e-10
171262496	chr1:171262496:A:G	4.99007e-13	-2.90987e-10	0.17009
171262764	chr1:171262764:C:T	1.87345e-13	-2.90987e-10	-0.809579
171262773	chr1:171262773:A:G	1.05009e-13	-2.90987e-10	-1.38849
171263074	chr1:171263074:G:T	2.3192e-13	0.829587	-1.42573
171263138	chr1:171263138:A:C	2.3521e-13	0.832087	-1.41414
171263307	chr1:171263307:C:T	1.35619e-14	-2.02628	-1.40899
171263490	chr1:171263490:C:T	1.04474e-13	-2.90987e-10	-1.39359
171263824	chr1:171263824:C:T	1.13031e-13	-2.90987e-10	-1.31486
171263847	chr1:171263847:G:A	1.07385e-13	-2.90987e-10	-1.36611
171264337	chr1:171264337:C:T	1.01569e-13	-2.90987e-10	-1.42179
171264352	chr1:171264352:A:G	1.44837e-11	3.53825	-4.11118e-10
171264613	chr1:171264613:G:C	1.01436e-13	-2.90987e-10	-1.4231
171264890	chr1:171264890:C:G	1.80511e-13	-2.90987e-10	-0.846737
171265391	chr1:171265391:AAAAAAAGAAAAAT:A	1.45595e-13	-2.90987e-10	-1.0617
171265572	chr1:171265572:C:A	9.51069e-14	-1.48753	-4.11118e-10
171266603	chr1:171266603:A:G	3.12908e-14	-1.82686	-0.772344
171267084	chr1:171267084:A:G	1.25108e-13	0.191293	-1.40464
171267187	chr1:171267187:T:C	1.19392e-13	-1.26012	-4.11118e-10
171267452	chr1:171267452:A:G	1.04475e-13	-2.90987e-10	-1.39358
171267701	chr1:171267701:C:G	1.03619e-13	-2.90987e-10	-1.40181
171267981	chr1:171267981:G:A	8.08111e-14	-2.03397	0.383558
171268048	chr1:171268048:A:G	1.44311e-13	-2.90987e-10	-1.07056
171268588	chr1:171268588:G:C	1.17547e-13	-2.90987e-10	-1.27569
171268691	chr1:171268691:G:A	1.02074e-13	-2.90987e-10	-1.41683
171269020	chr1:171269020:G:A	1.82434e-13	0.503758	-1.3399
171269554	chr1:171269554:C:A	1.01689e-13	-2.90987e-10	-1.42061
171269573	chr1:171269573:C:G	1.07477e-13	-2.90987e-10	-1.36525
171269647	chr1:171269647:C:T	2.52726e-13	0.899544	-1.40977
171269711	chr1:171269711:CTAA:C	1.82921e-13	-2.90987e-10	-0.833475
171269847	chr1:171269847:C:T	8.08309e-14	-0.282772	-1.3674
171269897	chr1:171269897:A:G	1.04527e-13	-2.90987e-10	-1.39308
171270031	chr1:171270031:C:T	1.48046e-14	-1.97366	-1.37393
171270099	chr1:171270099:C:T	1.14677e-13	-2.90987e-10	-1.30041
171270560	chr1:171270560:T:G	1.04436e-13	-2.90987e-10	-1.39396
171270653	chr1:171270653:A:C	1.01636e-13	-2.90987e-10	-1.42113
171270843	chr1:171270843:A:G	2.50039e-13	0.889191	-1.4101
171271133	chr1:171271133:C:T	1.65455e-13	-2.90987e-10	-0.93383
171271379	chr1:171271379:A:G	1.62029e-13	-2.90987e-10	-0.954751
171271964	chr1:171271964:CA:C	1.19432e-13	-2.90987e-10	-1.25978
171271998	chr1:171271998:A:G	1.06391e-13	-2.90987e-10	-1.37541
171272089	chr1:171272089:T:C	1.46692e-14	-2.03302	-1.32376
171272457	chr1:171272457:C:T	6.30116e-14	-1.89921	-4.11118e-10
171273088	chr1:171273088:T:C	6.88202e-14	-0.407627	-1.40341
171273966	chr1:171273966:G:A	1.00924e-13	-2.90987e-10	-1.42816
171274090	chr1:171274090:G:A	2.13617e-12	-2.90987e-10	1.62424
171274297	chr1:171274297:G:T	1.1315e-13	-2.90987e-10	-1.31381
171274338	chr1:171274338:G:A	1.71831e-13	-2.90987e-10	-0.896018
171274401	chr1:171274401:C:G	1.66917e-13	-2.90987e-10	-0.925035
171274411	chr1:171274411:C:A	1.73192e-13	-2.90987e-10	-0.88813
171274617	chr1:171274617:C:T	1.15357e-11	3.31067	-4.11118e-10
171274724	chr1:171274724:G:C	1.55429e-14	-1.87905	-1.41988
171275523	chr1:171275523:G:C	5.55919e-14	-2.02449	-4.11118e-10
171275667	chr1:171275667:C:A	2.49939e-14	-1.7876	-1.0363
171275747	chr1:171275747:T:C	1.01145e-13	-2.90987e-10	-1.42598
171275749	chr1:171275749:T:G	1.01156e-13	-2.90987e-10	-1.42586
171275772	chr1:171275772:A:G	2.56325e-14	-1.75704	-1.04162
171276440	chr1:171276440:A:G	1.49521e-14	-1.93835	-1.39933
171276765	chr1:171276765:C:T	1.01257e-13	-2.90987e-10	-1.42487
171277881	chr1:171277881:CCT:C	1.01126e-13	-2.90987e-10	-1.42616
171278655	chr1:171278655:C:T	1.05675e-13	-2.90987e-10	-1.38216
171278719	chr1:171278719:T:C	1.05791e-13	-2.90987e-10	-1.38106
171278972	chr1:171278972:C:T	2.0525e-13	-2.90987e-10	-0.718301
171279475	chr1:171279475:G:A	1.42419e-14	-1.96177	-1.42457
171279955	chr1:171279955:A:T	1.65754e-13	0.492388	-1.42441
171280027	chr1:171280027:C:T	1.96113e-13	-2.90987e-10	-0.763837
171280905	chr1:171280905:C:T	1.65498e-14	-1.86832	-1.36783
171280968	chr1:171280968:C:A	1.00876e-13	-2.90987e-10	-1.42863
171281077	chr1:171281077:T:C	1.29874e-13	-2.90987e-10	-1.17596
171281117	chr1:171281117:T:C	1.05795e-13	-2.90987e-10	-1.38102
171281289	chr1:171281289:C:T	1.00969e-13	-2.90987e-10	-1.42772
171281641	chr1:171281641:A:G	1.09586e-13	-2.90987e-10	-1.34582
171281717	chr1:171281717:A:C	1.27893e-13	-2.90987e-10	-1.19133
171282057	chr1:171282057:A:G	1.08724e-13	-2.90987e-10	-1.35372
171282058	chr1:171282058:T:C	1.79923e-13	-2.90987e-10	-0.850003
171282129	chr1:171282129:T:C	1.05791e-13	-2.90987e-10	-1.38106
171282268	chr1:171282268:A:G	1.04502e-13	-2.90987e-10	-1.39332
171282370	chr1:171282370:G:T	1.42187e-14	-1.96277	-1.4252
171282461	chr1:171282461:T:C	1.29725e-12	1.12547	-4.11118e-10
171282524	chr1:171282524:A:G	1.41007e-14	-1.96988	-1.42642
171282737	chr1:171282737:T:C	1.41418e-14	-1.96904	-1.42435
171282819	chr1:171282819:T:G	1.41008e-14	-1.97414	-1.42216
171282874	chr1:171282874:A:C	5.71241e-14	-0.574789	-1.42251
171282963	chr1:171282963:C:T	1.3778e-14	-1.9921	-1.42735
171283148	chr1:171283148:A:G	1.42987e-14	-1.97387	-1.4085
171283398	chr1:171283398:G:A	1.41203e-14	-1.97439	-1.42053
171283452	chr1:171283452:C:T	7.98473e-14	-1.66241	-4.11118e-10
171283729	chr1:171283729:C:T	1.39235e-14	-1.9825	-1.42645
171283799	chr1:171283799:G:T	1.42443e-14	-1.95928	-1.42689
171283815	chr1:171283815:T:C	1.07193e-13	-2.90987e-10	-1.3679
171283898	chr1:171283898:A:G	1.42541e-14	-1.96038	-1.42511
171284125	chr1:171284125:C:T	1.0353e-13	-2.90987e-10	-1.40267
171284388	chr1:171284388:A:C	1.32446e-13	-2.90987e-10	-1.15635
171284433	chr1:171284433:G:A	1.06599e-13	-2.90987e-10	-1.37346
171285056	chr1:171285056:G:A	1.1189e-13	-2.90987e-10	-1.32502
171285070	chr1:171285070:G:A	6.01178e-14	-0.627483	-1.31874
171285127	chr1:171285127:T:C	3.44417e-13	-0.200675	-4.11118e-10
171285346	chr1:171285346:A:G	3.25205e-13	-2.90987e-10	-0.258074
171285449	chr1:171285449:C:T	1.08089e-13	-2.90987e-10	-1.35958
171285641	chr1:171285641:T:G	1.03272e-13	-2.90987e-10	-1.40516
171285655	chr1:171285655:C:T	1.70027e-13	0.451692	-1.35826
171285665	chr1:171285665:G:A	1.3401e-13	-2.90987e-10	-1.14461
171285677	chr1:171285677:G:A	1.30398e-13	-2.90987e-10	-1.17194
171285751	chr1:171285751:C:T	1.2669e-13	0.159619	-1.36041
171285814	chr1:171285814:A:C	1.08577e-13	-2.90987e-10	-1.35507
171286207	chr1:171286207:C:T	1.45589e-14	-1.94218	-1.42215
171286665	chr1:171286665:A:G	1.35816e-13	-2.90987e-10	-1.13123
171287203	chr1:171287203:T:G	2.23052e-13	-2.90987e-10	-0.635125
171287548	chr1:171287548:A:G	1.13705e-13	-2.90987e-10	-1.30892
171287578	chr1:171287578:T:A	1.09435e-13	-2.90987e-10	-1.3472
171287622	chr1:171287622:T:C	1.01505e-13	-2.90987e-10	-1.42243
171288117	chr1:171288117:G:A	1.28524e-13	-2.90987e-10	-1.18642
171288992	chr1:171288992:T:C	1.6483e-14	-1.83066	-1.40954
171289021	chr1:171289021:CTAGT:C	9.19998e-14	-1.52074	-4.11118e-10
171289456	chr1:171289456:T:C	1.0326e-13	-2.90987e-10	-1.40528
171289503	chr1:171289503:C:T	1.26447e-13	0.152798	-1.3555
171289517	chr1:171289517:C:T	1.01755e-13	-2.90987e-10	-1.41996
171290010	chr1:171290010:C:T	1.08155e-13	-2.90987e-10	-1.35897
171290329	chr1:171290329:T:C	4.70111e-11	-2.90987e-10	4.71561
171290478	chr1:171290478:T:C	1.04418e-13	-2.90987e-10	-1.39412
171290538	chr1:171290538:C:T	1.12079e-13	-2.90987e-10	-1.32332
171290793	chr1:171290793:G:T	1.1515e-13	-2.90987e-10	-1.29629
171290858	chr1:171290858:T:C	1.09276e-13	-2.90987e-10	-1.34866
171290944	chr1:171290944:A:T	1.62929e-14	-1.824	-1.42781
171291027	chr1:171291027:C:T	1.35318e-14	-2.02528	-1.41221
171291063	chr1:171291063:T:A	1.03344e-13	-2.90987e-10	-1.40447
171291124	chr1:171291124:T:A	1.03241e-13	-2.90987e-10	-1.40546
171291283	chr1:171291283:A:C	1.02045e-13	-2.90987e-10	-1.41712
171291376	chr1:171291376:G:A	1.70641e-13	-2.90987e-10	-0.90297
171291846	chr1:171291846:A:AT	1.51833e-13	-2.90987e-10	-1.01975
171291870	chr1:171291870:C:G	1.14145e-13	-2.90987e-10	-1.30506
171292054	chr1:171292054:G:A	1.13255e-13	0.0603249	-1.37322
171292139	chr1:171292139:G:A	8.21098e-14	-1.63447	-4.11118e-10
171292842	chr1:171292842:T:C	1.09325e-13	-2.90987e-10	-1.3482
171293298	chr1:171293298:C:A	1.08392e-13	-2.90987e-10	-1.35678
171293493	chr1:171293493:G:T	1.14607e-13	-2.90987e-10	-1.30102
171293682	chr1:171293682:A:C	1.14614e-13	-2.90987e-10	-1.30096
171293850	chr1:171293850:G:A	1.06454e-13	-2.90987e-10	-1.37482
171293876	chr1:171293876:A:G	1.56397e-14	-1.87983	-1.41289
171294535	chr1:171294535:G:C	1.05859e-13	-2.90987e-10	-1.38042
171294663	chr1:171294663:T:C	1.40953e-14	-1.99332	-1.40337
171294906	chr1:171294906:G:A	1.0414e-13	-2.90987e-10	-1.39679
171294991	chr1:171294991:A:G	1.24921e-13	-2.90987e-10	-1.21485
171295040	chr1:171295040:T:A	1.24043e-13	-2.90987e-10	-1.2219
171295235	chr1:171295235:C:G	1.55919e-13	-2.90987e-10	-0.993195
171295269	chr1:171295269:T:C	1.79152e-13	-2.90987e-10	-0.854294
171295414	chr1:171295414:A:G	1.24202e-13	-2.90987e-10	-1.22062
171295477	chr1:171295477:G:A	1.54606e-13	-2.90987e-10	-1.00165
171295539	chr1:171295539:C:T	1.10234e-13	-2.90987e-10	-1.33992
171295589	chr1:171295589:T:C	1.24035e-13	-2.90987e-10	-1.22196
171295603	chr1:171295603:G:A	1.15051e-13	-2.90987e-10	-1.29716
171295678	chr1:171295678:A:G	1.11659e-13	-2.90987e-10	-1.32708
171295932	chr1:171295932:G:A	1.09004e-13	-2.90987e-10	-1.35114
171296152	chr1:171296152:A:T	1.47602e-13	0.380669	-1.42868
171296237	chr1:171296237:G:A	1.58088e-14	-1.96364	-1.31832
171296337	chr1:171296337:A:G	1.10304e-13	-2.90987e-10	-1.33929
171296489	chr1:171296489:T:G	1.22262e-13	-2.90987e-10	-1.23636
171296526	chr1:171296526:G:A	1.11282e-13	-2.90987e-10	-1.33046
171296890	chr1:171296890:A:G	1.04086e-13	-2.90987e-10	-1.39732
171297212	chr1:171297212:C:T	1.15234e-13	-2.90987e-10	-1.29557
171297213	chr1:171297213:G:A	1.17791e-13	-2.90987e-10	-1.27362
171297665	chr1:171297665:G:A	1.69022e-13	0.330714	-1.24321
171297684	chr1:171297684:A:C	1.10313e-13	-2.90987e-10	-1.33921
171297773	chr1:171297773:T:A	1.2644e-13	-2.90987e-10	-1.20276
171298072	chr1:171298072:T:C	1.14592e-13	0.0669029	-1.36805
171298184	chr1:171298184:AAC:A	1.10304e-13	-2.90987e-10	-1.33929
171298236	chr1:171298236:G:A	1.16643e-13	-2.90987e-10	-1.28341
171298522	chr1:171298522:G:A	1.06678e-13	-2.90987e-10	-1.37271
171298591	chr1:171298591:A:G	1.78707e-13	-2.90987e-10	-0.856782
171298789	chr1:171298789:T:C	1.46274e-14	-1.97249	-1.38715
171298869	chr1:171298869:G:A	1.13725e-13	-2.90987e-10	-1.30874
171298954	chr1:171298954:G:A	1.06715e-13	-2.90987e-10	-1.37237
171299133	chr1:171299133:A:G	1.09077e-13	-2.90987e-10	-1.35047
171299488	chr1:171299488:C:G	1.80742e-13	-2.90987e-10	-0.845459
171299626	chr1:171299626:T:G	1.10304e-13	-2.90987e-10	-1.33929
171299871	chr1:171299871:T:C	1.08589e-13	-2.90987e-10	-1.35496
171299884	chr1:171299884:C:T	1.09971e-13	-2.90987e-10	-1.34231
171300015	chr1:171300015:T:C	1.10304e-13	-2.90987e-10	-1.33929
171300055	chr1:171300055:T:A	1.10312e-13	-2.90987e-10	-1.33921
171300133	chr1:171300133:G:A	1.52092e-13	0.409675	-1.42772
171300260	chr1:171300260:G:A	1.10079e-13	-2.90987e-10	-1.34133
171300267	chr1:171300267:C:T	1.55866e-14	-1.86877	-1.42735
171300272	chr1:171300272:T:C	1.25304e-13	-2.90987e-10	-1.21179
171300274	chr1:171300274:A:C	1.25631e-13	-2.90987e-10	-1.20918
171300290	chr1:171300290:G:GA	1.13929e-13	-2.90987e-10	-1.30695
171300292	chr1:171300292:A:G	1.80742e-13	-2.90987e-10	-0.845459
171300617	chr1:171300617:T:C	1.05787e-13	-2.90987e-10	-1.3811
171301152	chr1:171301152:G:A	1.0668e-13	-2.90987e-10	-1.3727
171301159	chr1:171301159:C:T	1.13778e-13	-2.90987e-10	-1.30828
171301289	chr1:171301289:T:C	1.07548e-13	-2.90987e-10	-1.36459
171301292	chr1:171301292:T:C	1.10174e-13	-2.90987e-10	-1.34046
171301406	chr1:171301406:T:C	1.6471e-14	-1.96753	-1.27339
171301477	chr1:171301477:C:A	2.39191e-13	-2.90987e-10	-0.565268
171301494	chr1:171301494:T:C	1.06759e-13	-2.90987e-10	-1.37196
171301538	chr1:171301538:C:T	1.10096e-13	-2.90987e-10	-1.34118
171301618	chr1:171301618:C:G	1.07353e-13	-2.90987e-10	-1.3664
171302046	chr1:171302046:T:G	1.10133e-13	-2.90987e-10	-1.34084
171302186	chr1:171302186:C:T	1.08665e-13	-2.90987e-10	-1.35426
171302249	chr1:171302249:GA:G	2.85709e-12	-2.90987e-10	1.91503
171302271	chr1:171302271:C:T	1.09357e-13	-2.90987e-10	-1.34791
171302360	chr1:171302360:C:T	1.0612e-13	-2.90987e-10	-1.37795
171302555	chr1:171302555:T:C	1.01711e-13	-2.90987e-10	-1.4204
171302820	chr1:171302820:C:G	1.10299e-13	-2.90987e-10	-1.33934
171302869	chr1:171302869:C:T	1.10304e-13	-2.90987e-10	-1.33929
171303154	chr1:171303154:A:G	1.10288e-13	-2.90987e-10	-1.33943
171303175	chr1:171303175:A:C	1.05712e-13	-2.90987e-10	-1.38181
171303308	chr1:171303308:G:C	1.15346e-13	-2.90987e-10	-1.2946
171303361	chr1:171303361:A:G	1.48394e-14	-1.98013	-1.36511
171303467	chr1:171303467:A:G	1.07603e-13	-2.90987e-10	-1.36408
171303764	chr1:171303764:C:T	1.08778e-13	-2.90987e-10	-1.35322
171303796	chr1:171303796:A:G	1.10138e-13	-2.90987e-10	-1.3408
171304094	chr1:171304094:G:A	1.0129e-13	-2.90987e-10	-1.42454
171304200	chr1:171304200:A:G	1.12426e-13	-2.90987e-10	-1.32023
171304235	chr1:171304235:T:C	1.59996e-12	1.33521	-4.11118e-10
171304252	chr1:171304252:G:A	1.08164e-13	-2.90987e-10	-1.35888
171304266	chr1:171304266:A:C	1.10121e-13	-2.90987e-10	-1.34095
171304494	chr1:171304494:A:G	1.12518e-13	-2.90987e-10	-1.31941
171304644	chr1:171304644:C:T	1.08743e-13	-2.90987e-10	-1.35355
171304757	chr1:171304757:A:T	1.41167e-13	-2.90987e-10	-1.09259
171304913	chr1:171304913:C:T	1.10581e-13	-2.90987e-10	-1.33678
171304933	chr1:171304933:A:C	1.10539e-13	-2.90987e-10	-1.33717
171305212	chr1:171305212:C:A	1.06812e-13	-2.90987e-10	-1.37146
171305225	chr1:171305225:T:C	1.09515e-13	-2.90987e-10	-1.34647
171305251	chr1:171305251:T:C	1.09547e-13	-2.90987e-10	-1.34618
171305355	chr1:171305355:C:T	1.09537e-13	-2.90987e-10	-1.34626
171305463	chr1:171305463:G:A	1.08363e-13	-2.90987e-10	-1.35705
171305586	chr1:171305586:T:A	1.067e-13	-2.90987e-10	-1.3725
171305659	chr1:171305659:C:T	1.85935e-14	-1.91681	-1.20291
171305755	chr1:171305755:C:T	6.1425e-13	0.377872	-4.11118e-10
171305794	chr1:171305794:C:T	3.21963e-14	-1.71642	-0.854255
171305799	chr1:171305799:C:G	1.15698e-13	-2.90987e-10	-1.29154
171305821	chr1:171305821:G:C	1.09401e-13	-2.90987e-10	-1.34751
171306032	chr1:171306032:C:T	1.06651e-13	-2.90987e-10	-1.37297
171306068	chr1:171306068:T:C	1.97292e-13	-2.90987e-10	-0.757843
171306130	chr1:171306130:G:A	1.15766e-13	-2.90987e-10	-1.29096
171306254	chr1:171306254:T:C	1.9552e-13	-2.90987e-10	-0.766868
171306665	chr1:171306665:C:A	1.53884e-14	-1.98841	-1.3205
171306723	chr1:171306723:T:C	1.08456e-13	-2.90987e-10	-1.35619
171306724	chr1:171306724:C:T	1.09077e-13	-2.90987e-10	-1.35047
171306752	chr1:171306752:A:C	2.32909e-13	-2.90987e-10	-0.591881
171306830	chr1:171306830:A:G	1.12657e-13	-2.90987e-10	-1.31818
171307086	chr1:171307086:T:C	1.15268e-13	-2.90987e-10	-1.29527
171307088	chr1:171307088:G:A	1.00964e-13	-2.90987e-10	-1.42777
171307308	chr1:171307308:C:T	1.4863e-14	-1.98008	-1.36358
171307546	chr1:171307546:T:C	1.10416e-13	-2.90987e-10	-1.33827
171307551	chr1:171307551:C:T	1.06728e-13	-2.90987e-10	-1.37225
171307905	chr1:171307905:C:T	1.10304e-13	-2.90987e-10	-1.33929
171308042	chr1:171308042:A:T	1.10372e-13	-2.90987e-10	-1.33867
171308068	chr1:171308068:T:C	1.1028e-13	-2.90987e-10	-1.3395
171308106	chr1:171308106:A:C	1.10338e-13	-2.90987e-10	-1.33898
171308140	chr1:171308140:TC:T	1.10581e-13	-2.90987e-10	-1.33678
171308176	chr1:171308176:C:T	1.01692e-13	-2.90987e-10	-1.42058
171308367	chr1:171308367:C:T	1.16853e-13	0.0851973	-1.36681
171308465	chr1:171308465:CA:C	1.10202e-13	-2.90987e-10	-1.34021
171308689	chr1:171308689:T:C	1.10304e-13	-2.90987e-10	-1.33929
171308733	chr1:171308733:C:G	1.10304e-13	-2.90987e-10	-1.33929
171308877	chr1:171308877:G:A	1.9483e-13	-2.90987e-10	-0.7704
171308969	chr1:171308969:T:C	1.59014e-14	-1.84753	-1.42859
171309148	chr1:171309148:T:A	1.15766e-13	-2.90987e-10	-1.29096
171309417	chr1:171309417:G:A	2.05639e-13	-2.90987e-10	-0.716407
171309504	chr1:171309504:C:T	1.15107e-13	-2.90987e-10	-1.29667
171309584	chr1:171309584:A:G	1.06794e-13	-2.90987e-10	-1.37163
171310116	chr1:171310116:A:C	1.1513e-13	-2.90987e-10	-1.29647
171310326	chr1:171310326:C:T	1.10304e-13	-2.90987e-10	-1.33929
171310836	chr1:171310836:A:G	1.10304e-13	-2.90987e-10	-1.33929
171310919	chr1:171310919:G:A	1.10304e-13	-2.90987e-10	-1.33929
171311333	chr1:171311333:A:G	1.09748e-13	-2.90987e-10	-1.34435
171311386	chr1:171311386:G:C	1.01256e-13	-2.90987e-10	-1.42488
171311388	chr1:171311388:G:A	1.1538e-13	-2.90987e-10	-1.2943
171311541	chr1:171311541:G:A	1.08257e-13	-2.90987e-10	-1.35802
171311803	chr1:171311803:G:A	1.10304e-13	-2.90987e-10	-1.33929
171311990	chr1:171311990:C:T	7.30073e-14	-0.332441	-1.41953
171312060	chr1:171312060:G:A	5.57408e-14	-2.02182	-4.11118e-10
171312116	chr1:171312116:G:A	1.09077e-13	-2.90987e-10	-1.35047
171312821	chr1:171312821:CT:C	1.10304e-13	-2.90987e-10	-1.33929
171312858	chr1:171312858:G:T	1.04253e-13	-2.90987e-10	-1.3957
171312878	chr1:171312878:G:A	1.10304e-13	-2.90987e-10	-1.33929
171313033	chr1:171313033:T:C	1.56297e-13	0.437228	-1.428
171313079	chr1:171313079:T:C	1.09245e-13	-2.90987e-10	-1.34893
171313227	chr1:171313227:TC:T	1.104e-13	-2.90987e-10	-1.33842
171313620	chr1:171313620:G:A	1.08569e-13	-2.90987e-10	-1.35514
171314054	chr1:171314054:A:G	5.51885e-14	-2.03177	-4.11118e-10
171314117	chr1:171314117:A:G	1.07955e-13	-2.90987e-10	-1.36081
171314193	chr1:171314193:T:C	1.08672e-13	-2.90987e-10	-1.3542
171314205	chr1:171314205:T:C	1.10393e-13	-2.90987e-10	-1.33848
171314506	chr1:171314506:A:G	1.10427e-13	-2.90987e-10	-1.33817
171314704	chr1:171314704:T:C	1.5859e-14	-1.85096	-1.42783
171314728	chr1:171314728:T:C	1.01632e-13	-2.90987e-10	-1.42117
171314973	chr1:171314973:T:G	1.1027e-13	-2.90987e-10	-1.3396
171315146	chr1:171315146:T:G	3.66624e-13	0.913315	-1.05151
171315288	chr1:171315288:A:G	1.08063e-13	-2.90987e-10	-1.35981
171315727	chr1:171315727:T:G	3.07333e-13	-2.90987e-10	-0.314598
171315877	chr1:171315877:G:A	1.10304e-13	-2.90987e-10	-1.33929
171316149	chr1:171316149:C:G	1.10304e-13	-2.90987e-10	-1.33929
171316173	chr1:171316173:C:G	1.10234e-13	-2.90987e-10	-1.33992
171316217	chr1:171316217:A:G	1.10316e-13	-2.90987e-10	-1.33918
171316369	chr1:171316369:A:G	1.08116e-13	-2.90987e-10	-1.35932
171316413	chr1:171316413:G:A	1.07966e-13	-2.90987e-10	-1.36071
171317185	chr1:171317185:G:T	1.03151e-13	-2.90987e-10	-1.40633
171317210	chr1:171317210:G:A	1.08112e-13	-2.90987e-10	-1.35936
171317304	chr1:171317304:T:A	1.14247e-13	-2.90987e-10	-1.30416
171317405	chr1:171317405:G:A	1.14679e-13	-2.90987e-10	-1.3004
171317562	chr1:171317562:T:G	1.26204e-13	-2.90987e-10	-1.20463
171317719	chr1:171317719:G:A	1.02107e-13	-2.90987e-10	-1.41651
171317847	chr1:171317847:T:C	4.68036e-13	-2.90987e-10	0.106016
171318043	chr1:171318043:C:T	1.70235e-13	-2.90987e-10	-0.905349
171318113	chr1:171318113:T:C	9.93738e-14	-0.0916789	-1.35196
171318114	chr1:171318114:G:A	1.10656e-13	-2.90987e-10	-1.3361
171318703	chr1:171318703:G:A	1.11011e-13	-2.90987e-10	-1.3329
171318819	chr1:171318819:T:A	1.56089e-14	-1.86923	-1.42545
171319346	chr1:171319346:T:C	1.80732e-13	-2.90987e-10	-0.845513
171319602	chr1:171319602:G:C	1.08059e-13	-2.90987e-10	-1.35986
171320840	chr1:171320840:A:AAAAT	2.69065e-12	-2.90987e-10	1.85501
171321205	chr1:171321205:A:G	5.51266e-14	-2.0329	-4.11118e-10
171321991	chr1:171321991:G:C	2.20299e-13	-2.90987e-10	-0.647544
171322001	chr1:171322001:G:A	1.09648e-13	-2.90987e-10	-1.34525
171322052	chr1:171322052:G:A	1.09365e-13	-2.90987e-10	-1.34784
171322658	chr1:171322658:G:C	1.13874e-13	-2.90987e-10	-1.30743
171322878	chr1:171322878:A:G	2.66123e-14	-1.76798	-0.993178
171323435	chr1:171323435:A:G	1.14023e-13	-2.90987e-10	-1.30613
171323497	chr1:171323497:T:C	1.14196e-13	-2.90987e-10	-1.30461
171323825	chr1:171323825:A:G	1.13787e-13	-2.90987e-10	-1.3082
171323886	chr1:171323886:C:T	1.13943e-13	-2.90987e-10	-1.30683
171324325	chr1:171324325:T:C	1.14735e-13	-2.90987e-10	-1.2999
171324326	chr1:171324326:GC:G	1.00872e-13	-2.90987e-10	-1.42868
171324331	chr1:171324331:T:C	1.1469e-13	-2.90987e-10	-1.3003
171324660	chr1:171324660:A:G	1.78033e-13	-2.90987e-10	-0.860559
171324888	chr1:171324888:G:A	1.12801e-13	-2.90987e-10	-1.3169
171324900	chr1:171324900:A:G	1.13608e-13	-2.90987e-10	-1.30977
171325245	chr1:171325245:A:T	1.13996e-13	-2.90987e-10	-1.30637
171325331	chr1:171325331:A:G	2.94467e-12	-2.90987e-10	1.94522
171325542	chr1:171325542:C:T	1.15151e-13	-2.90987e-10	-1.29629
171326131	chr1:171326131:G:A	1.15062e-13	-2.90987e-10	-1.29706
171326146	chr1:171326146:T:C	1.41317e-14	-2.00011	-1.394
171326341	chr1:171326341:G:C	4.42123e-13	-2.90987e-10	0.0490575
171326757	chr1:171326757:A:G	1.06202e-13	-2.90987e-10	-1.37719
171326781	chr1:171326781:T:C	1.01331e-13	-2.90987e-10	-1.42414
171326841	chr1:171326841:T:C	6.51952e-14	-1.86514	-4.11118e-10
171326928	chr1:171326928:T:G	1.10985e-13	-2.90987e-10	-1.33313
171327205	chr1:171327205:C:A	1.12953e-13	-2.90987e-10	-1.31556
171327591	chr1:171327591:C:A	1.01132e-13	-2.90987e-10	-1.4261
171327623	chr1:171327623:C:T	1.03533e-13	-2.90987e-10	-1.40264
171328058	chr1:171328058:G:A	1.07365e-13	-2.90987e-10	-1.36629
171328133	chr1:171328133:C:G	1.11424e-13	-2.90987e-10	-1.32918
171328510	chr1:171328510:C:A	1.00881e-13	-2.90987e-10	-1.42859
171328882	chr1:171328882:A:G	1.01425e-13	-2.90987e-10	-1.42321
171329018	chr1:171329018:G:A	1.10305e-13	-2.90987e-10	-1.33928
171329518	chr1:171329518:T:C	5.66532e-14	-2.00558	-4.11118e-10
171329538	chr1:171329538:G:T	1.00876e-13	-2.90987e-10	-1.42864
171329639	chr1:171329639:G:A	1.06459e-13	-2.90987e-10	-1.37477
171329801	chr1:171329801:C:T	1.37562e-13	0.282699	-1.40116
171329924	chr1:171329924:T:G	1.66237e-13	-2.90987e-10	-0.929116
171330301	chr1:171330301:C:A	3.57018e-14	-1.91591	-0.551413
171330304	chr1:171330304:A:G	2.95583e-13	-2.90987e-10	-0.353579
171330354	chr1:171330354:G:C	1.51735e-13	-2.90987e-10	-1.0204
171330575	chr1:171330575:G:C	1.81886e-13	-1.71968	0.880529
171331438	chr1:171331438:A:G	3.18549e-13	-2.90987e-10	-0.278755
171331582	chr1:171331582:G:A	1.03296e-13	-2.90987e-10	-1.40493
171331820	chr1:171331820:T:C	8.33232e-14	-0.949307	-0.670495
171331894	chr1:171331894:C:G	1.49612e-13	-0.629421	-0.405065
171332164	chr1:171332164:G:A	8.98526e-14	-0.895333	-0.649026
171332300	chr1:171332300:C:A	5.76584e-13	-2.90987e-10	0.314591
171332955	chr1:171332955:A:C	4.53126e-14	-0.872939	-1.35601
171333117	chr1:171333117:G:A	7.43687e-14	-1.99075	0.257253
171333522	chr1:171333522:C:A	1.38096e-13	-2.90987e-10	-1.11458
171333712	chr1:171333712:C:T	1.32441e-13	-2.90987e-10	-1.15639
171333847	chr1:171333847:G:A	6.67793e-14	-2.01103	0.169896
171334319	chr1:171334319:C:A	1.56811e-13	-2.90987e-10	-0.987487
171334549	chr1:171334549:T:C	1.01555e-13	-2.90987e-10	-1.42193
171334551	chr1:171334551:T:C	3.74539e-13	-2.90987e-10	-0.116835
171334598	chr1:171334598:G:C	1.0155e-13	-2.90987e-10	-1.42197
171334786	chr1:171334786:C:T	3.37479e-14	-1.09556	-1.42805
171335060	chr1:171335060:C:T	1.23826e-13	-2.90987e-10	-1.22365
171335470	chr1:171335470:G:A	1.01259e-13	-2.90987e-10	-1.42485
171336194	chr1:171336194:G:C	1.99034e-12	-2.90987e-10	1.55353
171336312	chr1:171336312:G:A	4.16006e-13	-2.90987e-10	-0.0118305
171336388	chr1:171336388:T:G	1.06122e-13	-2.90987e-10	-1.37794
171336409	chr1:171336409:A:G	7.30744e-13	-2.90987e-10	0.551534
171336641	chr1:171336641:T:C	1.01466e-13	-2.90987e-10	-1.42281
171336764	chr1:171336764:T:C	7.80535e-13	-2.90987e-10	0.61745
171336809	chr1:171336809:C:T	2.7716e-14	-1.99709	-0.723431
171336931	chr1:171336931:C:T	1.11137e-13	-2.90987e-10	-1.33177
171337443	chr1:171337443:C:T	6.10388e-12	2.67415	-4.11118e-10
171337646	chr1:171337646:C:T	1.01165e-13	-2.90987e-10	-1.42577
171338016	chr1:171338016:C:T	6.77076e-13	-1.77375	2.249
171338164	chr1:171338164:A:G	1.00876e-13	-2.90987e-10	-1.42864
171338467	chr1:171338467:T:C	2.13986e-13	-0.676619	-4.11118e-10
171338582	chr1:171338582:T:G	1.07111e-13	-2.90987e-10	-1.36867
171338587	chr1:171338587:T:G	1.08806e-13	-1.35296	-4.11118e-10
171338988	chr1:171338988:A:C	1.16607e-13	-2.90987e-10	-1.28372
171339100	chr1:171339100:T:C	1.17756e-13	-2.90987e-10	-1.27391
171339330	chr1:171339330:G:A	1.39964e-13	-2.90987e-10	-1.10115
171339527	chr1:171339527:G:A	1.05599e-13	-2.90987e-10	-1.38288
171339693	chr1:171339693:A:G	2.22163e-14	-1.67336	-1.26835
171339742	chr1:171339742:A:T	1.02765e-13	-2.90987e-10	-1.41008
171339911	chr1:171339911:G:A	1.46188e-13	-2.90987e-10	-1.05764
171340171	chr1:171340171:T:C	1.04123e-13	-2.90987e-10	-1.39696
171340654	chr1:171340654:G:A	1.0851e-13	-2.90987e-10	-1.35568
171341762	chr1:171341762:T:C	1.00877e-13	-2.90987e-10	-1.42863
171341864	chr1:171341864:A:C	2.74579e-14	-1.32389	-1.40598
171342015	chr1:171342015:C:T	1.3014e-13	-2.90987e-10	-1.17392
171342116	chr1:171342116:T:G	5.47342e-13	-2.90987e-10	0.262544
171342142	chr1:171342142:G:A	5.13296e-13	-2.90987e-10	0.198322
171342551	chr1:171342551:T:C	1.7565e-13	-0.874034	-4.11118e-10
171342657	chr1:171342657:C:T	3.17959e-14	-1.78037	-0.802826
171342675	chr1:171342675:G:A	5.68696e-14	-2.00177	-4.11118e-10
171342684	chr1:171342684:A:C	1.41765e-13	-2.90987e-10	-1.08836
171342733	chr1:171342733:A:C	1.38889e-12	-2.90987e-10	1.19373
171342892	chr1:171342892:G:A	1.73264e-14	-1.76526	-1.42504
171342999	chr1:171342999:G:A	9.72935e-12	-2.90987e-10	3.14037
171343077	chr1:171343077:A:G	1.74801e-14	-1.7558	-1.42567
171343369	chr1:171343369:A:G	1.82684e-14	-1.91731	-1.22004
171343454	chr1:171343454:T:C	1.17487e-13	-2.90987e-10	-1.2762
171343518	chr1:171343518:C:T	1.00877e-13	-2.90987e-10	-1.42862
171343759	chr1:171343759:A:G	1.00872e-13	-2.90987e-10	-1.42868
171344322	chr1:171344322:T:C	1.54783e-13	-2.90987e-10	-1.00051
171344602	chr1:171344602:C:T	1.72359e-14	-1.76798	-1.42756
171344796	chr1:171344796:G:T	1.73653e-14	-1.76151	-1.42655
171344852	chr1:171344852:T:A	1.74838e-14	-1.75482	-1.42644
171344901	chr1:171344901:C:T	1.00117e-13	-2.02837	0.592181
171345003	chr1:171345003:T:C	1.74025e-14	-1.75892	-1.42699
171345118	chr1:171345118:T:G	5.45666e-14	-1.80376	-0.239344
171345543	chr1:171345543:T:C	2.79535e-14	-1.84801	-0.863977
171345754	chr1:171345754:A:T	3.77029e-13	-2.90987e-10	-0.110207
171346137	chr1:171346137:T:C	1.62387e-13	-2.90987e-10	-0.952547
171346161	chr1:171346161:G:C	1.04621e-13	-2.90987e-10	-1.39218
171346391	chr1:171346391:T:C	1.00872e-13	-2.90987e-10	-1.42868
171346507	chr1:171346507:T:C	2.0482e-14	-1.70975	-1.31323
171346666	chr1:171346666:T:G	1.01063e-13	-2.90987e-10	-1.42678
171346850	chr1:171346850:G:C	1.04621e-13	-2.90987e-10	-1.39218
171346895	chr1:171346895:A:G	5.48498e-13	-2.90987e-10	0.264654
171347268	chr1:171347268:A:G	9.39457e-14	-2.00424	0.504427
171347303	chr1:171347303:C:G	1.42976e-14	-1.95645	-1.42599
171347485	chr1:171347485:G:A	9.2443e-12	-2.90987e-10	3.08923
171347536	chr1:171347536:A:C	1.19645e-12	-2.90987e-10	1.04458
171347742	chr1:171347742:G:A	3.7726e-14	-1.84001	-0.572167
171347751	chr1:171347751:C:T	2.10058e-14	-1.69296	-1.30477
171347962	chr1:171347962:A:G	3.49811e-13	-2.90987e-10	-0.185137
171348019	chr1:171348019:T:A	5.27277e-14	-1.77678	-0.300609
171348033	chr1:171348033:T:C	2.664e-14	-1.85111	-0.909
171348322	chr1:171348322:C:T	1.04033e-13	-2.90987e-10	-1.39782
171348456	chr1:171348456:A:G	2.63036e-14	-1.7607	-1.01213
171348948	chr1:171348948:C:A	5.29762e-14	-1.80426	-0.268422
171349021	chr1:171349021:A:G	3.20222e-14	-1.79174	-0.784363
171349036	chr1:171349036:T:C	5.74716e-14	-1.79728	-0.193962
171349110	chr1:171349110:A:G	1.33116e-13	-2.90987e-10	-1.15131
171349111	chr1:171349111:C:T	1.00879e-13	-2.90987e-10	-1.42861
171349342	chr1:171349342:C:T	5.47214e-14	-1.80222	-0.238054
171349393	chr1:171349393:T:C	1.037e-13	-2.90987e-10	-1.40102
171349574	chr1:171349574:T:C	3.51893e-14	-2.01456	-0.467232
171350225	chr1:171350225:A:G	1.00877e-13	-2.90987e-10	-1.42863
171350346	chr1:171350346:G:A	2.14585e-14	-1.67373	-1.30268
171350391	chr1:171350391:G:A	6.0933e-14	-1.80528	-0.127471
171350470	chr1:171350470:G:A	2.27068e-14	-1.62762	-1.29224
171350869	chr1:171350869:G:A	4.50457e-14	-1.84305	-0.391805
171351256	chr1:171351256:A:T	2.17832e-14	-1.6608	-1.30059
171351456	chr1:171351456:G:A	1.57544e-13	-2.90987e-10	-0.982826
171351583	chr1:171351583:T:C	5.34126e-14	-1.79504	-0.269448
171351622	chr1:171351622:A:C	1.01047e-13	-2.90987e-10	-1.42694
171351684	chr1:171351684:G:A	3.52005e-14	-1.05938	-1.42209
171351847	chr1:171351847:A:G	9.6693e-14	-1.94734	0.476347
171351872	chr1:171351872:T:C	1.00873e-13	-2.90987e-10	-1.42867
171352260	chr1:171352260:T:A	3.16e-14	-1.78734	-0.802036
171352282	chr1:171352282:T:A	1.41788e-14	-1.96598	-1.42481
171352283	chr1:171352283:A:T	1.42106e-14	-1.96687	-1.42166
171352410	chr1:171352410:T:C	2.16653e-14	-1.68251	-1.28431
171352649	chr1:171352649:A:G	6.49611e-14	-1.77615	-0.0925941
171353193	chr1:171353193:A:G	2.55713e-13	-2.90987e-10	-0.498473
171353214	chr1:171353214:T:C	1.02124e-13	-2.90987e-10	-1.41634
171353307	chr1:171353307:C:T	1.14262e-13	-1.7999	0.495864
171353382	chr1:171353382:C:T	5.52782e-14	-1.20799	-0.822157
171353659	chr1:171353659:C:T	2.26187e-14	-1.6306	-1.29315
171353868	chr1:171353868:G:A	1.33539e-14	-2.03321	-1.41751
171353889	chr1:171353889:A:C	2.25843e-14	-1.6171	-1.30818
171353892	chr1:171353892:G:A	1.01245e-13	-2.90987e-10	-1.42499
171354060	chr1:171354060:G:A	1.14347e-13	-1.81752	0.514235
171354250	chr1:171354250:G:A	1.5682e-13	-2.90987e-10	-0.987433
171354396	chr1:171354396:C:G	3.83743e-13	-2.90987e-10	-0.0925564
171354452	chr1:171354452:C:T	1.08369e-13	-2.90987e-10	-1.35699
171354656	chr1:171354656:G:A	1.03843e-13	-2.90987e-10	-1.39965
171354878	chr1:171354878:G:A	2.98074e-14	-1.28121	-1.36656
171355042	chr1:171355042:G:T	1.4363e-14	-1.95159	-1.42628
171355209	chr1:171355209:T:C	1.14648e-13	-1.7964	0.495733
171355280	chr1:171355280:G:A	1.00919e-13	-2.90987e-10	-1.42821
171355500	chr1:171355500:T:C	1.03435e-13	-2.90987e-10	-1.40358
171355750	chr1:171355750:G:C	1.30231e-13	-2.90987e-10	-1.17322
171355757	chr1:171355757:C:T	1.79013e-13	-1.90308	1.048
171355863	chr1:171355863:G:A	1.01141e-13	-2.90987e-10	-1.42601
171356249	chr1:171356249:G:A	1.19765e-13	-1.79281	0.535811
171356868	chr1:171356868:C:T	4.56831e-13	-2.90987e-10	0.0817833
171357048	chr1:171357048:T:C	9.75009e-13	-2.90987e-10	0.839917
171357251	chr1:171357251:T:C	1.00911e-13	-2.90987e-10	-1.42829
171357369	chr1:171357369:G:A	3.32584e-14	-1.163	-1.37522
171357643	chr1:171357643:G:T	1.10657e-13	-2.90987e-10	-1.3361
171357806	chr1:171357806:A:T	8.70103e-13	-2.90987e-10	0.726082
171358021	chr1:171358021:T:A	1.46048e-14	-1.93571	-1.42547
171358457	chr1:171358457:C:T	1.00881e-13	-2.90987e-10	-1.42858
171358489	chr1:171358489:T:C	2.29701e-14	-1.63694	-1.2714
171358571	chr1:171358571:G:A	6.78397e-13	0.477203	-4.11118e-10
171359257	chr1:171359257:G:A	1.79089e-14	-1.76228	-1.39495
171359406	chr1:171359406:G:A	1.2273e-12	-2.90987e-10	1.07004
171359663	chr1:171359663:G:T	1.00933e-13	-2.90987e-10	-1.42807
171359822	chr1:171359822:A:T	1.00883e-13	-2.90987e-10	-1.42857
171359833	chr1:171359833:T:G	1.00877e-13	-2.90987e-10	-1.42862
171359912	chr1:171359912:G:A	4.08709e-13	-2.90987e-10	-0.029527
171360056	chr1:171360056:T:C	3.84186e-13	-2.90987e-10	-0.0914026
171360138	chr1:171360138:A:G	2.06779e-14	-1.73645	-1.27701
171360171	chr1:171360171:G:C	3.83418e-13	-2.90987e-10	-0.0934043
171360244	chr1:171360244:A:G	3.80827e-13	-2.90987e-10	-0.100183
171360867	chr1:171360867:A:C	2.86285e-14	-1.34133	-1.3468
171361128	chr1:171361128:C:G	1.12435e-13	-2.90987e-10	-1.32016
171361214	chr1:171361214:G:A	2.44916e-12	-2.90987e-10	1.76097
171361230	chr1:171361230:C:A	2.46938e-12	-2.90987e-10	1.76919
171361237	chr1:171361237:A:G	1.01021e-13	-2.90987e-10	-1.4272
171361498	chr1:171361498:T:G	1.03469e-13	-2.90987e-10	-1.40326
171361577	chr1:171361577:T:C	7.58691e-13	-2.90987e-10	0.589065
171361578	chr1:171361578:C:T	1.11109e-13	-2.90987e-10	-1.33202
171361586	chr1:171361586:T:C	2.91441e-14	-1.32112	-1.34916
171361712	chr1:171361712:G:A	3.81945e-13	-2.90987e-10	-0.0972522
171361780	chr1:171361780:G:C	3.45933e-13	-2.90987e-10	-0.196283
171361990	chr1:171361990:A:G	1.00878e-13	-2.90987e-10	-1.42862
171363013	chr1:171363013:TAAC:T	1.12259e-13	-2.90987e-10	-1.32172
171363067	chr1:171363067:C:T	1.04062e-13	-2.90987e-10	-1.39755
171363197	chr1:171363197:T:C	1.01081e-13	-2.90987e-10	-1.42661
171363454	chr1:171363454:G:C	2.60723e-14	-1.42281	-1.35885
171363709	chr1:171363709:A:G	1.12323e-13	-2.90987e-10	-1.32115
171363830	chr1:171363830:T:C	1.51929e-14	-1.93369	-1.38802
171364106	chr1:171364106:T:C	1.01295e-13	-2.90987e-10	-1.42449
171364433	chr1:171364433:T:C	3.33368e-14	-1.63369	-0.902176
171364525	chr1:171364525:T:C	5.31081e-13	-2.90987e-10	0.232385
171364620	chr1:171364620:A:C	2.71304e-13	-2.90987e-10	-0.439288
171364628	chr1:171364628:A:T	1.01485e-13	-2.90987e-10	-1.42262
171364800	chr1:171364800:G:A	5.29016e-13	-2.90987e-10	0.228488
171365272	chr1:171365272:C:T	1.05761e-13	-2.90987e-10	-1.38135
171365654	chr1:171365654:CTGTA:C	2.8247e-14	-1.42906	-1.27248
171365934	chr1:171365934:C:T	2.84418e-14	-1.35111	-1.34356
171365939	chr1:171365939:A:C	2.64386e-12	-2.90987e-10	1.83747
171366831	chr1:171366831:A:G	4.43467e-13	-2.90987e-10	0.0520936
171367203	chr1:171367203:C:G	3.84286e-14	-1.07218	-1.32155
171367598	chr1:171367598:A:G	2.32096e-14	-2.02223	-0.87573
171367909	chr1:171367909:T:G	3.33914e-14	-2.02229	-0.511942
171368181	chr1:171368181:G:A	1.04908e-13	-2.90987e-10	-1.38945
171368297	chr1:171368297:CTTA:C	1.034e-13	-2.90987e-10	-1.40393
171368442	chr1:171368442:T:C	4.12505e-13	-2.90987e-10	-0.0202808
171368989	chr1:171368989:A:T	7.74805e-12	-2.90987e-10	2.91267
171369287	chr1:171369287:G:A	1.14628e-13	-2.90987e-10	-1.30084
171369323	chr1:171369323:T:G	1.06379e-13	-2.90987e-10	-1.37552
171369349	chr1:171369349:A:G	3.92829e-14	-2.03213	-0.339609
171369355	chr1:171369355:G:A	1.01477e-13	-2.90987e-10	-1.4227
171369438	chr1:171369438:A:G	5.24865e-13	-2.90987e-10	0.220612
171369667	chr1:171369667:G:A	1.14508e-13	-2.90987e-10	-1.30188
171369797	chr1:171369797:A:T	1.0115e-13	-2.90987e-10	-1.42593
171369886	chr1:171369886:T:C	4.29161e-14	-2.03369	-0.249595
171370007	chr1:171370007:T:C	1.0342e-13	-2.90987e-10	-1.40373
171370196	chr1:171370196:A:T	1.17481e-13	-1.27625	-4.11118e-10
171370575	chr1:171370575:G:A	1.12565e-13	-2.90987e-10	-1.319
171370980	chr1:171370980:T:G	1.01004e-13	-2.90987e-10	-1.42737
171371110	chr1:171371110:T:A	1.0481e-13	-2.90987e-10	-1.39038
171371291	chr1:171371291:T:C	3.62699e-14	-1.12528	-1.32626
171371301	chr1:171371301:A:T	4.57359e-13	-2.90987e-10	0.0829386
171371960	chr1:171371960:A:G	3.4537e-14	-1.57881	-0.921686
171372156	chr1:171372156:T:G	2.28082e-14	-1.9477	-0.967708
171372247	chr1:171372247:A:G	1.14528e-13	-2.90987e-10	-1.30171
171372770	chr1:171372770:G:A	5.97528e-12	-2.90987e-10	2.65286
171372800	chr1:171372800:C:A	5.70254e-14	-1.99903	-4.11118e-10
171373003	chr1:171373003:TA:T	2.78407e-14	-2.00151	-0.714515
171373325	chr1:171373325:G:C	1.01521e-13	-2.90987e-10	-1.42226
171373887	chr1:171373887:T:C	1.10004e-13	-2.90987e-10	-1.34201
171374621	chr1:171374621:T:C	1.01398e-13	-2.90987e-10	-1.42347
171374626	chr1:171374626:G:A	1.82653e-12	-2.90987e-10	1.46764
171374628	chr1:171374628:G:A	1.66872e-13	-2.90987e-10	-0.925302
171374735	chr1:171374735:T:C	1.69478e-12	-2.90987e-10	1.39278
171374815	chr1:171374815:G:C	1.0347e-13	-2.90987e-10	-1.40325
171374945	chr1:171374945:T:A	1.11716e-13	-2.90987e-10	-1.32657
171375653	chr1:171375653:G:A	1.66435e-13	-2.90987e-10	-0.927925
171375767	chr1:171375767:T:C	1.11338e-13	-2.90987e-10	-1.32996
171376063	chr1:171376063:G:A	1.0133e-13	-2.90987e-10	-1.42415
171376071	chr1:171376071:A:G	1.04543e-13	-2.90987e-10	-1.39293
171376203	chr1:171376203:T:C	1.10597e-13	-2.90987e-10	-1.33664
171376273	chr1:171376273:C:T	1.06871e-13	-2.90987e-10	-1.3709
171376274	chr1:171376274:G:A	1.0534e-13	-2.90987e-10	-1.38534
171376515	chr1:171376515:G:A	1.23905e-13	-2.90987e-10	-1.22301
171376528	chr1:171376528:C:T	3.0637e-14	-2.02301	-0.597312
171376698	chr1:171376698:G:C	3.03557e-14	-1.62456	-1.00498
171376794	chr1:171376794:T:C	1.0088e-13	-2.90987e-10	-1.4286
171377024	chr1:171377024:T:C	1.01504e-13	-2.90987e-10	-1.42244
171377513	chr1:171377513:C:G	1.06499e-13	-2.90987e-10	-1.37439
171377571	chr1:171377571:T:C	1.02381e-13	-2.90987e-10	-1.41383
171377939	chr1:171377939:A:G	1.0165e-13	-2.90987e-10	-1.42099
171378097	chr1:171378097:A:G	3.34235e-14	-1.26274	-1.27053
171378297	chr1:171378297:A:G	1.01661e-13	-2.90987e-10	-1.42089
171378542	chr1:171378542:A:T	7.79812e-14	-1.98128	0.295222
171378572	chr1:171378572:C:A	3.76342e-14	-1.22895	-1.18567
171378701	chr1:171378701:A:C	3.608e-13	-2.90987e-10	-0.154205
171378708	chr1:171378708:C:T	1.89235e-13	0.208679	-1.00822
171379013	chr1:171379013:C:T	5.19442e-14	-1.93942	-0.152936
171379515	chr1:171379515:T:C	1.03723e-13	-2.90987e-10	-1.40081
171379571	chr1:171379571:A:T	3.06491e-14	-1.64326	-0.976665
171379727	chr1:171379727:C:A	4.79982e-14	-1.09904	-1.07232
171379922	chr1:171379922:T:C	1.01748e-13	-2.90987e-10	-1.42003
171380183	chr1:171380183:G:T	2.27988e-12	-2.90987e-10	1.68935
171380209	chr1:171380209:T:C	1.057e-13	-2.90987e-10	-1.38193
171380363	chr1:171380363:G:C	1.00875e-13	-2.90987e-10	-1.42865
171380462	chr1:171380462:G:A	1.0133e-13	-2.90987e-10	-1.42415
171380801	chr1:171380801:G:A	1.11845e-13	-2.90987e-10	-1.32541
171380837	chr1:171380837:T:C	5.32026e-13	-2.90987e-10	0.234163
171380881	chr1:171380881:T:C	9.49378e-13	-2.90987e-10	0.813278
171380910	chr1:171380910:C:T	9.8544e-11	-2.90987e-10	5.45573
171381070	chr1:171381070:T:G	5.50607e-14	-2.03409	-4.11118e-10
171381620	chr1:171381620:C:T	1.01775e-13	-2.90987e-10	-1.41976
171381737	chr1:171381737:C:T	1.16264e-13	-2.90987e-10	-1.28667
171381778	chr1:171381778:G:A	1.03733e-13	-2.90987e-10	-1.40071
171381816	chr1:171381816:T:G	6.29299e-12	-2.90987e-10	2.70466
171382003	chr1:171382003:C:A	1.42568e-13	-2.90987e-10	-1.08271
171382009	chr1:171382009:A:T	2.20115e-12	-2.90987e-10	1.6542
171382719	chr1:171382719:A:G	1.50449e-13	-2.90987e-10	-1.0289
171382729	chr1:171382729:A:T	5.68747e-14	-2.00168	-4.11118e-10
171382831	chr1:171382831:C:T	5.49542e-12	-2.90987e-10	2.56914
171382848	chr1:171382848:C:A	1.14329e-13	-2.90987e-10	-1.30345
171382861	chr1:171382861:C:T	1.03927e-13	-2.90987e-10	-1.39884
171383185	chr1:171383185:T:A	2.78797e-13	-2.90987e-10	-0.412045
171383332	chr1:171383332:T:A	3.18397e-14	-2.01918	-0.562636
171383404	chr1:171383404:G:A	4.81118e-14	-1.98796	-0.181042
171383728	chr1:171383728:C:T	3.17839e-14	-2.03235	-0.551223
171383734	chr1:171383734:T:G	7.10375e-14	-1.77932	-4.11118e-10
171383776	chr1:171383776:T:C	1.09025e-13	-2.90987e-10	-1.35095
171383898	chr1:171383898:A:G	2.06716e-12	-2.90987e-10	1.5914
171384004	chr1:171384004:A:G	1.15323e-13	-2.90987e-10	-1.2948
171384025	chr1:171384025:G:A	2.5095e-13	-0.738524	0.221248
171384038	chr1:171384038:C:T	1.05505e-13	-2.90987e-10	-1.38377
171384061	chr1:171384061:C:T	1.09005e-13	-2.90987e-10	-1.35113
171384341	chr1:171384341:A:G	2.28676e-13	-2.90987e-10	-0.610223
171384564	chr1:171384564:A:G	2.23985e-14	-1.9599	-0.973637
171384725	chr1:171384725:C:T	2.53198e-14	-1.73729	-1.07365
171384788	chr1:171384788:T:A	1.22485e-13	-2.90987e-10	-1.23454
171384914	chr1:171384914:G:A	1.04631e-13	-2.90987e-10	-1.39209
171385200	chr1:171385200:T:C	1.33225e-13	-2.90987e-10	-1.15049
171385397	chr1:171385397:G:C	3.18489e-14	-1.78824	-0.793283
171385755	chr1:171385755:T:A	3.8881e-13	-1.57529	1.49585
171385803	chr1:171385803:T:A	1.61339e-14	-1.83797	-1.42364
171386069	chr1:171386069:C:T	1.02692e-13	-2.90987e-10	-1.41079
171386430	chr1:171386430:A:G	1.32033e-14	-2.03367	-1.42839
171386822	chr1:171386822:G:A	1.14158e-13	-2.90987e-10	-1.30494
171387237	chr1:171387237:C:T	3.60081e-14	-1.87511	-0.583672
171387616	chr1:171387616:A:G	1.50247e-14	-1.98616	-1.34668
171387629	chr1:171387629:T:A	5.93683e-13	-2.90987e-10	0.343816
171387666	chr1:171387666:C:T	1.01406e-13	-2.90987e-10	-1.4234
171387682	chr1:171387682:C:T	1.00876e-13	-2.90987e-10	-1.42864
171387810	chr1:171387810:C:T	2.19994e-14	-1.76225	-1.18926
171388111	chr1:171388111:C:T	1.74185e-13	0.544973	-1.42738
171388122	chr1:171388122:T:C	1.08934e-12	-2.90987e-10	0.950799
171388174	chr1:171388174:A:G	1.73349e-13	-2.90987e-10	-0.887224
171388268	chr1:171388268:T:A	1.03223e-13	-2.90987e-10	-1.40564
171389093	chr1:171389093:T:A	1.04425e-13	-2.90987e-10	-1.39406
171389229	chr1:171389229:A:G	1.95461e-14	-1.71468	-1.35507
171389304	chr1:171389304:T:C	1.52201e-13	-2.90987e-10	-1.01733
171389305	chr1:171389305:C:G	1.33474e-14	-2.02292	-1.42828
171389555	chr1:171389555:C:T	1.41186e-13	0.240687	-1.33314
171389767	chr1:171389767:C:T	1.5223e-13	0.310711	-1.32785
171390019	chr1:171390019:C:T	1.03353e-13	-2.90987e-10	-1.40438
171390552	chr1:171390552:T:C	1.76779e-14	-1.8184	-1.35181
171390589	chr1:171390589:T:C	1.60476e-13	0.338702	-1.30309
171391420	chr1:171391420:T:G	2.38657e-13	-2.90987e-10	-0.567504
171391577	chr1:171391577:A:G	2.44556e-13	-2.90987e-10	-0.543086
171391706	chr1:171391706:T:C	3.57435e-13	1.08935	-1.25292
171391822	chr1:171391822:A:G	1.48016e-13	-2.90987e-10	-1.04521
171391891	chr1:171391891:C:T	1.47081e-13	-2.90987e-10	-1.05155
171391999	chr1:171391999:T:C	1.5196e-14	-1.93856	-1.38294
171392065	chr1:171392065:C:T	1.33979e-14	-2.02673	-1.4207
171392303	chr1:171392303:T:C	2.12474e-14	-1.94458	-1.04172
171392593	chr1:171392593:G:A	1.80721e-14	-1.74045	-1.40771
171392623	chr1:171392623:A:G	1.5723e-12	-2.90987e-10	1.31776
171392752	chr1:171392752:C:T	1.11727e-13	0.040062	-1.36654
171392891	chr1:171392891:C:T	3.02895e-14	-1.21949	-1.41224
171393371	chr1:171393371:C:T	1.44212e-12	-2.90987e-10	1.23134
171393758	chr1:171393758:A:G	1.49629e-13	-2.90987e-10	-1.03437
171394040	chr1:171394040:A:G	2.07596e-14	-1.90447	-1.10505
171394080	chr1:171394080:T:C	3.5245e-13	1.01278	-1.19041
171394086	chr1:171394086:G:A	1.47818e-13	-2.90987e-10	-1.04655
171394474	chr1:171394474:A:G	1.39245e-14	-1.98248	-1.4264
171395002	chr1:171395002:C:T	1.64646e-14	-2.00139	-1.23993
171395380	chr1:171395380:C:T	1.53496e-11	-2.90987e-10	3.59632
171395967	chr1:171395967:A:C	1.01397e-13	-2.90987e-10	-1.42348
171396967	chr1:171396967:C:A	1.35993e-13	-0.187507	-0.94242
171397048	chr1:171397048:C:T	1.41005e-13	-1.09373	-4.11118e-10
171397175	chr1:171397175:A:G	2.36315e-13	-2.90987e-10	-0.577366
171397195	chr1:171397195:C:G	1.02492e-13	-2.90987e-10	-1.41275
171397287	chr1:171397287:A:T	4.66887e-14	-1.56038	-0.638651
171397310	chr1:171397310:G:A	1.44656e-14	-1.96397	-1.40678
171397535	chr1:171397535:C:T	9.09687e-14	-1.53201	-4.11118e-10
171397682	chr1:171397682:A:G	1.3917e-14	-2.00094	-1.40848
171397754	chr1:171397754:G:A	2.36043e-14	-1.92775	-0.953351
171398131	chr1:171398131:T:A	1.01257e-13	-2.90987e-10	-1.42486
171398300	chr1:171398300:C:T	1.10811e-12	2.39514	-1.42726
171398387	chr1:171398387:C:G	1.67585e-13	0.246056	-1.16709
171398670	chr1:171398670:T:C	1.03304e-13	-2.90987e-10	-1.40486
171398790	chr1:171398790:G:A	1.04285e-13	-2.90987e-10	-1.39541
171398886	chr1:171398886:G:A	1.05078e-13	-2.90987e-10	-1.38783
171398934	chr1:171398934:A:G	1.09255e-12	2.3806	-1.42687
171399084	chr1:171399084:C:A	1.36683e-14	-2.02724	-1.40021
171399089	chr1:171399089:G:A	1.55751e-13	0.12595	-1.12022
171399121	chr1:171399121:C:G	1.33562e-13	0.185426	-1.33339
171399129	chr1:171399129:A:G	5.9179e-14	-1.96196	-4.11118e-10
171399492	chr1:171399492:G:T	1.192e-12	2.46644	-1.42558
171399571	chr1:171399571:A:C	1.66732e-13	0.257912	-1.18406
171400006	chr1:171400006:G:A	1.11698e-13	-2.90987e-10	-1.32673
171400387	chr1:171400387:A:G	1.27014e-13	-2.90987e-10	-1.19823
171400442	chr1:171400442:G:A	1.70365e-13	0.288101	-1.19269
171400591	chr1:171400591:C:T	1.20875e-12	2.48275	-1.42793
171401393	chr1:171401393:A:G	9.84962e-13	2.27221	-1.42213
171401500	chr1:171401500:G:A	1.3945e-14	-2.02611	-1.3813
171401638	chr1:171401638:A:G	2.58107e-12	3.23572	-1.42229
171401798	chr1:171401798:A:G	1.1066e-12	2.39432	-1.42781
171401984	chr1:171401984:A:G	1.16335e-12	2.44398	-1.42746
171402021	chr1:171402021:C:T	1.12569e-13	0.0850056	-1.40397
171402724	chr1:171402724:G:A	1.16979e-13	-2.90987e-10	-1.28053
171402859	chr1:171402859:A:G	8.58656e-13	2.14081	-1.42797
171403217	chr1:171403217:T:C	2.05303e-13	0.0939543	-0.811996
171403308	chr1:171403308:G:A	1.01086e-13	-2.90987e-10	-1.42655
171403315	chr1:171403315:T:A	1.3268e-13	-2.90987e-10	-1.15459
171403372	chr1:171403372:T:G	2.07085e-13	-2.90987e-10	-0.709401
171403444	chr1:171403444:G:A	1.21481e-13	-0.25606	-0.98671
171403814	chr1:171403814:T:C	1.113e-13	-0.348342	-0.981955
171404063	chr1:171404063:C:G	1.17752e-13	-0.27544	-0.998513
171404151	chr1:171404151:A:C	1.11923e-13	-0.340765	-0.983957
171404153	chr1:171404153:T:C	1.13366e-13	-0.32825	-0.983659
171404628	chr1:171404628:T:G	1.14546e-13	-0.299715	-1.00184
171404697	chr1:171404697:G:A	1.07928e-13	-0.349918	-1.01114
171404873	chr1:171404873:A:G	8.1227e-12	-2.90987e-10	2.95989
171404950	chr1:171404950:G:A	2.23375e-13	0.659247	-1.29293
171404967	chr1:171404967:G:A	1.40446e-13	-0.182234	-0.91547
171404990	chr1:171404990:C:T	1.44161e-13	-0.0901841	-0.981418
171405060	chr1:171405060:A:G	1.1953e-13	-0.273998	-0.984965
171405127	chr1:171405127:A:C	1.40324e-12	2.22687	-1.02286
171405303	chr1:171405303:C:T	1.01319e-13	-2.90987e-10	-1.42426
171405328	chr1:171405328:A:T	1.0129e-13	-2.90987e-10	-1.42454
171405532	chr1:171405532:T:C	5.96405e-14	-1.9542	-4.11118e-10
171405642	chr1:171405642:G:T	1.26776e-13	-2.90987e-10	-1.20011
171405703	chr1:171405703:C:A	2.02287e-13	0.0490987	-0.78194
171405705	chr1:171405705:G:A	5.9883e-14	-1.95014	-4.11118e-10
171406028	chr1:171406028:A:C	1.11098e-13	-2.90987e-10	-1.33212
171406138	chr1:171406138:A:G	7.25229e-13	1.94401	-1.40005
171406603	chr1:171406603:G:A	1.42532e-13	-0.150302	-0.932661
171406679	chr1:171406679:A:G	1.3632e-14	-2.02383	-1.40628
171406905	chr1:171406905:G:T	2.07055e-13	0.617424	-1.32697
171406911	chr1:171406911:A:T	1.29552e-13	0.208457	-1.3869
171407108	chr1:171407108:T:A	2.19171e-13	0.285251	-0.937929
171407274	chr1:171407274:G:A	1.02158e-13	-2.90987e-10	-1.41601
171407283	chr1:171407283:T:A	1.05512e-13	-2.90987e-10	-1.3837
171408007	chr1:171408007:G:A	2.76546e-13	0.622324	-1.04248
171408557	chr1:171408557:T:C	2.17889e-12	1.64404	-4.11118e-10
171409147	chr1:171409147:A:G	1.12862e-13	-0.104836	-1.21153
171409350	chr1:171409350:A:G	6.35065e-12	-2.90987e-10	2.71378
171409390	chr1:171409390:C:T	1.01474e-13	-2.90987e-10	-1.42273
171409467	chr1:171409467:A:G	1.31287e-13	-0.179621	-0.985526
171409701	chr1:171409701:C:T	2.64434e-13	0.575933	-1.04087
171410291	chr1:171410291:G:A	1.19971e-13	-2.90987e-10	-1.25528
171410333	chr1:171410333:A:G	1.3503e-13	-0.149769	-0.987263
171410535	chr1:171410535:C:T	1.36847e-13	-0.147375	-0.976295
171410541	chr1:171410541:C:A	1.35964e-14	-2.00451	-1.42821
171410663	chr1:171410663:T:C	1.3968e-13	-0.12649	-0.976687
171410875	chr1:171410875:C:A	1.35902e-14	-2.02153	-1.41166
171410950	chr1:171410950:T:G	1.37443e-14	-1.99653	-1.42538
171411091	chr1:171411091:T:G	1.01182e-13	-2.90987e-10	-1.42561
171411269	chr1:171411269:A:T	2.1533e-13	0.749892	-1.42025
171411656	chr1:171411656:T:A	1.43354e-13	-0.0983879	-0.978827
171411998	chr1:171411998:G:A	1.37742e-14	-1.99337	-1.42636
171412034	chr1:171412034:G:A	1.12287e-13	-2.90987e-10	-1.32148
171412118	chr1:171412118:C:G	1.7297e-13	-0.88941	-4.11118e-10
171412251	chr1:171412251:G:A	1.41365e-14	-1.98851	-1.40526
171412396	chr1:171412396:A:G	1.68421e-13	0.0976346	-1.0137
171412804	chr1:171412804:G:A	1.49751e-14	-1.93864	-1.3975
171412856	chr1:171412856:G:T	2.18075e-13	-0.00594079	-0.651749
171412908	chr1:171412908:C:T	5.65757e-14	-2.00695	-4.11118e-10
171412939	chr1:171412939:C:T	1.41862e-14	-1.99133	-1.39893
171413042	chr1:171413042:A:C	2.23015e-13	-2.90987e-10	-0.635292
171413223	chr1:171413223:G:A	1.57203e-13	-0.200003	-0.78499
171413506	chr1:171413506:A:C	1.0092e-13	-2.90987e-10	-1.4282
171413645	chr1:171413645:C:T	2.01466e-13	-0.73691	-4.11118e-10
171413815	chr1:171413815:C:T	1.43315e-14	-1.97581	-1.40426
171413821	chr1:171413821:C:T	1.86712e-13	-0.141058	-0.671905
171413970	chr1:171413970:C:T	1.78851e-13	-0.180474	-0.675502
171414198	chr1:171414198:G:A	1.07922e-13	-1.36112	-4.11118e-10
171414305	chr1:171414305:C:T	1.49371e-13	-2.90987e-10	-1.0361
171414323	chr1:171414323:T:C	1.42909e-14	-1.97821	-1.4047
171414741	chr1:171414741:A:G	1.75728e-13	-0.205738	-0.667852
171414964	chr1:171414964:G:A	1.39873e-13	-0.254771	-0.847025
171415065	chr1:171415065:G:A	1.49111e-13	-0.192034	-0.845807
171415446	chr1:171415446:C:A	6.81443e-14	-1.91986	0.0989571
171415613	chr1:171415613:CAAT:C	3.26304e-13	0.214023	-0.468722
171415768	chr1:171415768:C:A	1.42837e-14	-1.99644	-1.38697
171416230	chr1:171416230:T:C	2.25663e-13	-2.90987e-10	-0.623488
171416779	chr1:171416779:A:T	8.92721e-13	1.03426	-0.282517
171416895	chr1:171416895:G:A	2.17662e-13	-2.90987e-10	-0.659585
171416934	chr1:171416934:T:C	1.7356e-13	0.534853	-1.42086
171417114	chr1:171417114:T:G	1.40358e-13	-2.90987e-10	-1.09834
171417440	chr1:171417440:T:C	1.97665e-13	0.62087	-1.37683
171417519	chr1:171417519:T:A	1.0265e-13	-2.90987e-10	-1.4112
171417792	chr1:171417792:C:T	1.04089e-13	-2.90987e-10	-1.39728
171417853	chr1:171417853:C:A	1.64388e-13	-0.292778	-0.64752
171418370	chr1:171418370:C:G	1.04565e-13	-2.90987e-10	-1.39272
171418411	chr1:171418411:G:A	1.74066e-13	-0.260736	-0.622358
171418794	chr1:171418794:A:G	1.40424e-14	-1.99335	-1.4071
171419088	chr1:171419088:T:C	1.01632e-13	-2.90987e-10	-1.42117
171419131	chr1:171419131:G:A	1.92506e-13	-0.18918	-0.593224
171419526	chr1:171419526:A:G	1.28274e-13	-2.90987e-10	-1.18836
171419777	chr1:171419777:T:C	3.65719e-13	0.941348	-1.08201
171420150	chr1:171420150:A:T	2.0453e-13	-0.153735	-0.568078
171420336	chr1:171420336:C:T	2.15647e-13	-0.0863667	-0.582522
171420560	chr1:171420560:C:T	1.95047e-14	-1.69891	-1.37297
171421582	chr1:171421582:G:A	3.53636e-13	-2.90987e-10	-0.174261
171422046	chr1:171422046:A:G	1.87481e-13	-2.90987e-10	-0.80885
171422427	chr1:171422427:A:T	9.98234e-14	-1.43913	-4.11118e-10
171422515	chr1:171422515:T:C	1.66377e-13	-2.90987e-10	-0.928272
171422983	chr1:171422983:A:G	1.50434e-12	2.48062	-1.20704
171422991	chr1:171422991:G:A	1.73923e-13	-2.90987e-10	-0.883918
171423072	chr1:171423072:T:C	1.75509e-13	-0.466587	-0.408252
171423777	chr1:171423777:A:C	5.40492e-13	0.480586	-0.230636
171423806	chr1:171423806:T:C	6.00465e-13	0.513561	-0.158386
171423927	chr1:171423927:G:A	1.81159e-13	-2.90987e-10	-0.843152
171423965	chr1:171423965:A:C	1.77222e-13	-0.455398	-0.409727
171424277	chr1:171424277:T:C	1.14222e-13	-2.90987e-10	-1.30438
171424363	chr1:171424363:T:C	4.48511e-13	1.46789	-1.40449
171424648	chr1:171424648:T:C	5.14888e-13	1.60295	-1.40153
171424661	chr1:171424661:C:T	5.30075e-13	0.664075	-0.433587
171424772	chr1:171424772:T:C	1.44743e-14	-1.98733	-1.38282
171424843	chr1:171424843:C:T	1.42846e-14	-2.0061	-1.37725
171424914	chr1:171424914:G:A	1.0413e-13	-2.90987e-10	-1.39689
171425010	chr1:171425010:A:G	3.38129e-13	1.1439	-1.363
171425073	chr1:171425073:T:C	1.74234e-13	-0.661582	-0.22055
171425267	chr1:171425267:G:A	1.09037e-13	-1.35084	-4.11118e-10
171425369	chr1:171425369:T:G	1.18022e-13	-2.90987e-10	-1.27166
171425623	chr1:171425623:G:A	1.82278e-14	-1.73912	-1.40046
171425672	chr1:171425672:G:A	3.12844e-14	-1.29716	-1.30225
171425704	chr1:171425704:G:A	3.24103e-13	-0.13681	-0.124657
171425766	chr1:171425766:GGCGCCTGTAGTCCCAGCTACTTGGGAGGCTGAGGCAGGAGAATGGCGTGAACCCGGGAGGCGGAGCTTGCAGTGAGCCGAGATCCCGCCACTGCACTCCAGCCTGGGTGCCAGAGCGAGACTCTGTCTCAAAAAAAAAAAAAAAAAAAAAAAATTAGCCGGTCGTGGTGGCACT:G	4.77828e-13	-2.90987e-10	0.126721
171426130	chr1:171426130:G:A	1.7452e-13	-2.90987e-10	-0.880492
171426281	chr1:171426281:A:G	1.00475e-13	-1.43263	-4.11118e-10
171426774	chr1:171426774:C:T	4.10074e-13	1.37123	-1.39743
171426824	chr1:171426824:C:T	1.59811e-13	-2.90987e-10	-0.968539
171427007	chr1:171427007:C:T	1.00995e-13	-2.90987e-10	-1.42746
171427121	chr1:171427121:T:A	6.80758e-13	0.670125	-0.189448
171427165	chr1:171427165:C:T	4.17792e-13	1.38507	-1.39261
171427171	chr1:171427171:G:A	2.15615e-13	-2.90987e-10	-0.669036
171427187	chr1:171427187:G:A	1.89921e-14	-1.73899	-1.35951
171427317	chr1:171427317:C:T	3.96825e-13	-0.0590339	-4.11118e-10
171427333	chr1:171427333:C:T	1.24913e-13	-2.90987e-10	-1.21491
171427430	chr1:171427430:C:T	7.87506e-13	2.02713	-1.40079
171427628	chr1:171427628:GA:G	1.90857e-13	-2.90987e-10	-0.791003
171427633	chr1:171427633:G:T	1.83905e-13	-2.90987e-10	-0.828112
171427876	chr1:171427876:C:T	1.81795e-14	-1.7623	-1.37994
171428303	chr1:171428303:C:T	1.12656e-13	-2.90987e-10	-1.31819
171428385	chr1:171428385:A:G	1.01324e-13	-2.90987e-10	-1.42421
171428579	chr1:171428579:C:T	1.1291e-13	-2.90987e-10	-1.31594
171428924	chr1:171428924:ATCTGGG:A	7.34662e-14	-0.380245	-1.36546
171428934	chr1:171428934:TG:T	6.84485e-14	-0.449055	-1.36739
171429599	chr1:171429599:A:G	1.08614e-13	-2.90987e-10	-1.35473
171429609	chr1:171429609:G:A	1.44027e-14	-1.98866	-1.38646
171429628	chr1:171429628:T:C	1.39868e-14	-1.98587	-1.41854
171429696	chr1:171429696:C:T	1.38968e-14	-1.98693	-1.42394
171429786	chr1:171429786:C:T	1.40306e-14	-2.02782	-1.37347
171429857	chr1:171429857:A:G	1.4409e-14	-1.98783	-1.38685
171430018	chr1:171430018:G:A	8.1219e-14	-0.227086	-1.41829
171430170	chr1:171430170:C:G	1.12064e-13	-0.0211995	-1.30226
171430429	chr1:171430429:C:T	1.25401e-13	-2.90987e-10	-1.21101
171430459	chr1:171430459:C:T	1.0192e-13	-2.90987e-10	-1.41834
171430541	chr1:171430541:A:T	1.40226e-14	-1.98231	-1.41955
171431099	chr1:171431099:A:T	1.01152e-13	-2.90987e-10	-1.4259
171431140	chr1:171431140:A:G	8.73053e-13	0.59798	0.131487
171431150	chr1:171431150:T:C	1.16104e-13	-2.90987e-10	-1.28804
171431359	chr1:171431359:C:T	1.12976e-12	0.665838	0.32139
171431374	chr1:171431374:T:C	1.00482e-12	0.511696	0.358337
171431377	chr1:171431377:A:G	1.4495e-14	-1.99028	-1.37845
171431701	chr1:171431701:A:G	4.78089e-13	1.47943	-1.35216
171431799	chr1:171431799:A:G	9.80542e-14	-0.14165	-1.31536
171432366	chr1:171432366:C:G	1.18017e-12	2.3903	-1.35942
171432807	chr1:171432807:A:G	2.3685e-13	-0.675675	0.100574
171432894	chr1:171432894:G:A	1.23391e-13	-2.90987e-10	-1.22717
171433104	chr1:171433104:A:G	1.46497e-14	-2.0341	-1.32401
171433126	chr1:171433126:G:A	1.78925e-13	-2.90987e-10	-0.855564
171433155	chr1:171433155:C:T	1.74385e-13	-2.90987e-10	-0.881266
171433212	chr1:171433212:C:A	2.2277e-13	-2.90987e-10	-0.636388
171433506	chr1:171433506:T:C	1.55388e-13	-2.90987e-10	-0.996607
171433528	chr1:171433528:T:C	3.79037e-14	-0.990086	-1.4174
171433565	chr1:171433565:G:C	1.50937e-13	-2.90987e-10	-1.02566
171433723	chr1:171433723:C:T	6.40045e-14	-1.36439	-0.519188
171434228	chr1:171434228:C:T	2.55307e-14	-1.38937	-1.41328
171434309	chr1:171434309:T:C	1.01401e-13	-2.90987e-10	-1.42345
171434471	chr1:171434471:G:C	2.55552e-14	-1.39749	-1.40419
171434501	chr1:171434501:G:A	1.47911e-14	-2.03201	-1.3165
171434641	chr1:171434641:T:C	2.54969e-14	-1.3872	-1.41677
171434659	chr1:171434659:C:T	1.46425e-14	-2.03114	-1.32747
171434791	chr1:171434791:T:G	2.2591e-13	-2.90987e-10	-0.622395
171434799	chr1:171434799:T:A	1.04402e-13	-2.90987e-10	-1.39428
171434878	chr1:171434878:C:T	1.44219e-14	-2.03337	-1.34041
171434984	chr1:171434984:A:G	2.54258e-14	-1.40661	-1.40015
171435122	chr1:171435122:C:G	2.5524e-14	-1.38648	-1.41643
171435452	chr1:171435452:C:T	2.49106e-14	-1.40756	-1.41968
171435511	chr1:171435511:A:T	5.50639e-14	-2.03403	-4.11118e-10
171435562	chr1:171435562:C:T	2.13992e-13	-2.90987e-10	-0.676591
171435601	chr1:171435601:C:T	1.00808e-13	-0.0900107	-1.3393
171436011	chr1:171436011:A:G	1.01254e-13	-2.90987e-10	-1.4249
171436047	chr1:171436047:C:T	3.17835e-14	-1.39364	-1.18994
171436215	chr1:171436215:C:T	7.06536e-14	-1.44892	-0.33582
171436216	chr1:171436216:G:A	1.76103e-13	0.493871	-1.36533
171436383	chr1:171436383:T:A	1.44406e-13	-0.0703176	-0.999586
171436578	chr1:171436578:C:T	1.45476e-13	-2.90987e-10	-1.06252
171436741	chr1:171436741:G:A	1.29197e-13	-2.90987e-10	-1.18119
171437021	chr1:171437021:T:C	1.43633e-14	-2.03389	-1.34396
171437023	chr1:171437023:CT:C	1.01375e-13	-2.90987e-10	-1.42371
171437132	chr1:171437132:C:G	5.52651e-14	-2.03039	-4.11118e-10
171437298	chr1:171437298:T:TTA	6.83571e-14	-1.4616	-0.356188
171438008	chr1:171438008:A:G	1.19109e-13	-2.90987e-10	-1.26249
171438070	chr1:171438070:C:T	1.44952e-13	-2.90987e-10	-1.06612
171438479	chr1:171438479:T:C	5.84298e-14	-1.92188	-0.0528204
171438573	chr1:171438573:A:G	1.61691e-13	-0.956846	-4.11118e-10
171438622	chr1:171438622:C:T	1.43718e-14	-2.03409	-1.34318
171438812	chr1:171438812:T:C	2.27135e-13	-2.90987e-10	-0.616985
171439194	chr1:171439194:G:T	7.39437e-14	-1.73923	-4.11118e-10
171439234	chr1:171439234:G:A	1.57043e-13	0.419471	-1.40548
171439513	chr1:171439513:TCTA:T	1.19074e-13	-2.90987e-10	-1.26278
171439563	chr1:171439563:C:A	1.00888e-13	-2.90987e-10	-1.42852
171439907	chr1:171439907:G:A	1.0933e-13	-2.90987e-10	-1.34816
171439922	chr1:171439922:C:A	3.48104e-14	-1.10047	-1.39215
171440266	chr1:171440266:A:G	1.19669e-13	-2.90987e-10	-1.2578
171440374	chr1:171440374:C:T	4.16861e-14	-1.90742	-0.404946
171440787	chr1:171440787:G:A	1.01339e-13	-2.90987e-10	-1.42406
171440990	chr1:171440990:A:T	1.26847e-13	-2.90987e-10	-1.19955
171441222	chr1:171441222:G:A	2.0071e-13	-1.50774	0.767077
171441317	chr1:171441317:GA:G	9.5144e-13	1.05285	-0.237401
171441344	chr1:171441344:T:C	1.83571e-13	-2.90987e-10	-0.829926
171441352	chr1:171441352:A:G	3.62351e-13	-1.74874	1.59882
171441393	chr1:171441393:T:C	1.85161e-13	-2.02045	1.19915
171441908	chr1:171441908:G:A	3.13193e-13	-1.47623	1.18052
171442968	chr1:171442968:G:C	2.346e-14	-1.47718	-1.41005
171443064	chr1:171443064:A:C	2.87106e-13	-1.51455	1.13187
171443192	chr1:171443192:G:A	8.45828e-13	-1.82725	2.52504
171443229	chr1:171443229:TC:T	1.68883e-13	-1.98909	1.07576
171443320	chr1:171443320:T:C	3.38419e-13	-2.90987e-10	-0.218244
171443342	chr1:171443342:T:G	6.8531e-14	-1.81524	-4.11118e-10
171443382	chr1:171443382:C:G	8.82871e-13	-1.79152	2.53217
171443503	chr1:171443503:T:C	8.16637e-13	-1.89323	2.5559
171443798	chr1:171443798:A:T	3.03239e-13	0.174822	-0.50283
171444072	chr1:171444072:C:T	7.0393e-13	-1.86563	2.37978
171444111	chr1:171444111:A:G	6.8677e-13	-1.86409	2.35356
171444128	chr1:171444128:A:C	1.23431e-13	-2.90987e-10	-1.22685
171444183	chr1:171444183:C:A	1.70672e-12	-2.90987e-10	1.3998
171444446	chr1:171444446:G:A	2.58971e-13	-2.90987e-10	-0.485813
171444481	chr1:171444481:A:G	1.67339e-13	-2.90987e-10	-0.922505
171444530	chr1:171444530:G:T	4.08183e-13	-2.03408	2.00326
171444821	chr1:171444821:G:A	2.54367e-14	-1.45083	-1.35551
171445096	chr1:171445096:G:A	6.9945e-13	-1.87715	2.38492
171445457	chr1:171445457:AAATAGATC:A	8.67987e-13	-1.88818	2.61183
171445600	chr1:171445600:C:T	1.18746e-13	-2.90987e-10	-1.26555
171445704	chr1:171445704:G:A	8.07428e-13	-1.8758	2.52713
171445858	chr1:171445858:A:C	1.1914e-13	-1.63641	0.374175
171446174	chr1:171446174:C:T	2.37733e-14	-1.50276	-1.37121
171446188	chr1:171446188:A:C	2.94954e-13	1.07043	-1.42614
171446581	chr1:171446581:A:G	7.35474e-13	-1.88482	2.44281
171446621	chr1:171446621:A:G	2.44266e-14	-1.48895	-1.35791
171446717	chr1:171446717:A:G	8.32345e-13	-1.87077	2.55248
171447117	chr1:171447117:A:G	2.06737e-13	0.613598	-1.32468
171447433	chr1:171447433:T:C	1.45628e-12	-1.59219	2.83331
171447540	chr1:171447540:G:A	5.00257e-14	-0.838466	-1.29153
171447548	chr1:171447548:C:T	2.46821e-13	0.821598	-1.35546
171447816	chr1:171447816:C:T	1.18462e-13	-2.90987e-10	-1.26793
171447840	chr1:171447840:G:A	5.49885e-13	0.514795	-0.247616
171447872	chr1:171447872:C:A	2.23781e-14	-1.51528	-1.41916
171448063	chr1:171448063:T:C	1.61017e-12	-1.55715	2.89872
171448734	chr1:171448734:G:A	1.11868e-11	2.51239	0.767572
171449357	chr1:171449357:G:A	1.00875e-13	-2.90987e-10	-1.42864
171449634	chr1:171449634:TA:T	1.00913e-13	-2.90987e-10	-1.42827
171449816	chr1:171449816:G:A	7.2716e-13	-1.47754	2.02416
171450119	chr1:171450119:C:T	5.55525e-14	-2.0252	-4.11118e-10
171450542	chr1:171450542:G:A	1.14308e-13	-1.68437	0.380738
171450545	chr1:171450545:C:T	1.19933e-13	-2.90987e-10	-1.2556
171450602	chr1:171450602:A:G	1.06632e-13	-1.68495	0.31181
171450949	chr1:171450949:C:A	6.45912e-13	-2.90987e-10	0.428134
171451067	chr1:171451067:T:C	2.476e-14	-1.5172	-1.3161
171451270	chr1:171451270:C:T	7.96767e-14	-1.66455	-4.11118e-10
171451469	chr1:171451469:GATCTC:G	6.90768e-13	0.495274	-4.11118e-10
171451837	chr1:171451837:G:A	1.82259e-13	-0.0453174	-0.791784
171451903	chr1:171451903:G:A	8.0108e-13	-2.90987e-10	0.643431
171452596	chr1:171452596:A:G	6.38465e-13	-1.44811	1.86464
171452846	chr1:171452846:C:A	1.01289e-13	-2.90987e-10	-1.42455
171452969	chr1:171452969:G:T	1.73646e-13	-0.0913787	-0.794132
171453068	chr1:171453068:T:C	2.30697e-14	-1.54792	-1.35609
171453197	chr1:171453197:A:G	1.75898e-13	-0.0353514	-0.837271
171453523	chr1:171453523:G:T	1.00872e-13	-2.90987e-10	-1.42867
171453524	chr1:171453524:A:T	1.00872e-13	-2.90987e-10	-1.42868
171453574	chr1:171453574:T:C	1.03409e-13	-1.98462	0.580779
171453617	chr1:171453617:C:T	6.88249e-13	-1.46152	1.95314
171453678	chr1:171453678:C:T	1.59e-13	-0.0918968	-0.881726
171453785	chr1:171453785:GACGT:G	6.13738e-13	-1.46638	1.84342
171453919	chr1:171453919:C:T	1.7914e-13	-0.0456552	-0.808709
171454495	chr1:171454495:C:T	5.69401e-13	1.67483	-1.37278
171454498	chr1:171454498:C:T	1.62035e-13	-0.167531	-0.787186
171455074	chr1:171455074:A:G	1.04691e-13	-1.64421	0.252688
171455672	chr1:171455672:A:C	2.08059e-14	-1.60145	-1.40584
171455689	chr1:171455689:G:A	1.89743e-12	-2.90987e-10	1.50573
171455691	chr1:171455691:C:T	8.04657e-14	-1.6547	-4.11118e-10
171455704	chr1:171455704:C:G	2.89291e-14	-1.36033	-1.31736
171455714	chr1:171455714:T:C	1.60288e-14	-1.99946	-1.26868
171455938	chr1:171455938:G:C	1.16198e-13	-2.90987e-10	-1.28723
171456584	chr1:171456584:C:T	2.1446e-14	-1.59762	-1.37937
171456669	chr1:171456669:T:C	2.12607e-14	-1.61678	-1.36889
171456681	chr1:171456681:T:C	2.79659e-14	-1.59048	-1.12107
171456926	chr1:171456926:A:G	1.58103e-13	-2.90987e-10	-0.979286
171457309	chr1:171457309:C:A	2.78633e-12	0.804621	1.08533
171457491	chr1:171457491:A:G	2.65076e-12	0.73638	1.10369
171457638	chr1:171457638:C:T	2.75225e-12	0.700359	1.17729
171457983	chr1:171457983:A:G	7.4322e-14	-1.73412	-4.11118e-10
171458555	chr1:171458555:A:G	2.19467e-14	-1.59589	-1.35802
171458609	chr1:171458609:C:T	1.08715e-13	-2.90987e-10	-1.3538
171458834	chr1:171458834:T:C	2.76028e-14	-1.56212	-1.16249
171459082	chr1:171459082:C:T	1.16291e-13	-2.90987e-10	-1.28643
171459318	chr1:171459318:G:A	1.16893e-13	-2.90987e-10	-1.28127
171459670	chr1:171459670:G:A	6.25007e-13	-2.90987e-10	0.395233
171459783	chr1:171459783:C:T	1.82351e-13	-2.90987e-10	-0.836593
171459825	chr1:171459825:T:C	1.56607e-13	-2.90987e-10	-0.988792
171460134	chr1:171460134:G:A	2.59552e-14	-1.43064	-1.35552
171460704	chr1:171460704:ACT:A	1.67316e-13	-0.0940211	-0.828623
171460724	chr1:171460724:A:T	1.8852e-12	-2.90987e-10	1.49926
171460810	chr1:171460810:T:C	2.83749e-14	-1.53989	-1.15714
171460977	chr1:171460977:C:T	9.38595e-13	-2.90987e-10	0.801854
171461029	chr1:171461029:A:C	4.52134e-13	-2.90987e-10	0.0714484
171462023	chr1:171462023:AAAGAC:A	1.85797e-13	-2.90987e-10	-0.817877
171462109	chr1:171462109:G:A	1.04388e-12	-2.90987e-10	0.908172
171462263	chr1:171462263:G:A	6.55198e-14	-0.431509	-1.42867
171462264	chr1:171462264:C:A	7.30203e-14	-0.323297	-1.42849
171462672	chr1:171462672:G:A	1.69177e-14	-2.00965	-1.20452
171462928	chr1:171462928:G:T	1.8754e-13	0.00302984	-0.811566
171462932	chr1:171462932:TG:T	1.05297e-13	-2.90987e-10	-1.38574
171463178	chr1:171463178:G:C	1.27432e-13	-1.56134	0.366387
171463284	chr1:171463284:A:C	1.06751e-12	-2.90987e-10	0.93055
171463357	chr1:171463357:A:T	1.66808e-13	-0.0660871	-0.859598
171463556	chr1:171463556:C:T	1.01045e-13	-2.90987e-10	-1.42696
171463970	chr1:171463970:T:C	1.66035e-13	-1.47641	0.54608
171464631	chr1:171464631:GAGTAGCTGGGACTACAGGTT:G	9.32941e-14	-0.359001	-1.14777
171464834	chr1:171464834:T:C	6.59841e-14	-0.427742	-1.42537
171465008	chr1:171465008:T:A	1.25466e-13	-1.59574	0.385247
171465124	chr1:171465124:C:T	3.47833e-12	-2.90987e-10	2.11178
171466301	chr1:171466301:G:A	6.03798e-13	-2.90987e-10	0.36071
171466302	chr1:171466302:C:A	6.02604e-13	-2.90987e-10	0.358731
171466338	chr1:171466338:G:A	9.98928e-14	-0.29044	-1.14799
171467013	chr1:171467013:T:C	1.27173e-13	-1.57088	0.373904
171467134	chr1:171467134:T:A	1.59094e-13	-2.90987e-10	-0.973036
171467526	chr1:171467526:G:A	5.67987e-14	-2.00302	-4.11118e-10
171468105	chr1:171468105:G:C	2.19222e-14	-1.53385	-1.42118
171468218	chr1:171468218:TA:T	6.96205e-14	-0.371625	-1.42785
171468530	chr1:171468530:C:T	1.35162e-13	-0.515413	-0.620642
171468579	chr1:171468579:A:G	1.00999e-13	-2.90987e-10	-1.42742
171468735	chr1:171468735:A:G	2.40137e-14	-1.43571	-1.4282
171468874	chr1:171468874:C:T	1.69117e-14	-2.00527	-1.20925
171468914	chr1:171468914:A:G	2.47561e-14	-1.40553	-1.42793
171469033	chr1:171469033:A:G	1.67947e-13	-0.100822	-0.818059
171469158	chr1:171469158:T:C	1.24988e-13	-1.58558	0.371268
171469456	chr1:171469456:T:C	2.17229e-13	-2.90987e-10	-0.661575
171470060	chr1:171470060:T:C	1.53271e-13	-1.55128	0.540962
171470118	chr1:171470118:A:G	2.35423e-14	-1.45786	-1.42587
171470256	chr1:171470256:A:T	2.42118e-14	-1.42704	-1.42865
171470604	chr1:171470604:A:G	2.36838e-14	-1.45471	-1.42303
171470644	chr1:171470644:A:G	2.9901e-13	-1.64247	1.30042
171470755	chr1:171470755:G:A	1.42436e-13	-2.90987e-10	-1.08364
171471072	chr1:171471072:A:G	2.03538e-13	-2.90987e-10	-0.726675
171471376	chr1:171471376:C:T	9.69373e-14	-0.302451	-1.16601
171471476	chr1:171471476:T:A	1.0088e-13	-2.90987e-10	-1.42859
171471680	chr1:171471680:A:G	3.48593e-13	-0.188623	-4.11118e-10
171471709	chr1:171471709:C:T	1.01048e-13	-2.90987e-10	-1.42693
171471775	chr1:171471775:T:C	1.81945e-14	-2.01236	-1.12905
171471861	chr1:171471861:A:G	1.58892e-13	-0.135289	-0.839015
171471928	chr1:171471928:G:A	1.01794e-13	-0.277204	-1.14238
171472199	chr1:171472199:A:G	4.7945e-13	-2.90987e-10	0.130111
171472228	chr1:171472228:T:C	1.13566e-13	-2.90987e-10	-1.31014
171473296	chr1:171473296:A:G	1.01053e-13	-2.90987e-10	-1.42688
171473371	chr1:171473371:G:A	2.02561e-14	-1.60547	-1.4286
171474040	chr1:171474040:C:T	1.4793e-13	-1.51382	0.468034
171474677	chr1:171474677:A:T	2.26058e-14	-1.77105	-1.15328
171474866	chr1:171474866:G:A	3.87459e-13	-1.5656	1.48268
171475181	chr1:171475181:G:A	1.05059e-13	-2.90987e-10	-1.38801
171475321	chr1:171475321:T:C	2.56347e-14	-1.39152	-1.40706
171475492	chr1:171475492:G:A	1.12182e-13	-2.90987e-10	-1.32241
171476113	chr1:171476113:C:G	1.95712e-13	-0.0146054	-0.751282
171476401	chr1:171476401:AGAAAGAAAGAAAGAAAGAAT:A	5.62603e-14	-2.01254	-4.11118e-10
171476743	chr1:171476743:C:G	2.15042e-13	0.0263156	-0.698014
171476997	chr1:171476997:A:G	1.16577e-13	-1.64317	0.359189
171477527	chr1:171477527:G:A	9.34064e-14	-1.6025	0.0969346
171477556	chr1:171477556:C:A	2.75245e-14	-1.45563	-1.27182
171477681	chr1:171477681:C:T	6.67251e-14	-1.84195	-4.11118e-10
171477816	chr1:171477816:C:T	1.00872e-13	-2.90987e-10	-1.42868
171478031	chr1:171478031:C:G	1.09546e-13	-2.90987e-10	-1.34618
171478095	chr1:171478095:A:C	4.58801e-13	-0.323899	0.409987
171478126	chr1:171478126:T:C	7.70979e-14	-1.65984	-0.0376155
171478431	chr1:171478431:T:C	1.87101e-14	-2.02632	-1.08714
171478445	chr1:171478445:T:G	4.19617e-13	-2.90987e-10	-0.00318613
171478539	chr1:171478539:T:C	2.23984e-14	-1.97754	-0.956
171478653	chr1:171478653:A:G	1.09297e-13	-2.90987e-10	-1.34846
171478928	chr1:171478928:C:T	6.09566e-14	-1.91189	-0.0204824
171479258	chr1:171479258:G:A	2.88901e-13	-1.07115	0.694708
171479339	chr1:171479339:C:T	1.33747e-13	-1.74394	0.597357
171480036	chr1:171480036:A:G	1.36772e-13	-2.90987e-10	-1.12422
171480044	chr1:171480044:C:T	7.76288e-13	0.611993	-4.11118e-10
171480068	chr1:171480068:T:C	2.92594e-14	-1.84668	-0.819649
171480433	chr1:171480433:T:C	1.12767e-13	-2.90987e-10	-1.31721
171480679	chr1:171480679:A:G	3.54471e-14	-1.91231	-0.562183
171480732	chr1:171480732:G:A	1.39318e-13	-0.422361	-0.683409
171480736	chr1:171480736:G:A	2.52123e-14	-1.79713	-1.01807
171481677	chr1:171481677:T:G	7.21549e-14	-0.335599	-1.42812
171481750	chr1:171481750:G:A	2.84279e-14	-1.82076	-0.874396
171482005	chr1:171482005:T:C	1.17084e-13	-2.90987e-10	-1.27964
171482057	chr1:171482057:A:G	3.50548e-13	-0.183031	-4.11118e-10
171482065	chr1:171482065:T:C	1.81406e-13	0.573136	-1.41493
171482276	chr1:171482276:C:T	1.00877e-13	-2.90987e-10	-1.42863
171482482	chr1:171482482:C:T	5.76524e-13	0.186879	0.127609
171482820	chr1:171482820:T:A	2.21131e-13	0.681079	-1.32485
171483403	chr1:171483403:T:C	2.47408e-13	-2.90987e-10	-0.531491
171483862	chr1:171483862:C:T	2.65853e-12	1.843	-4.11118e-10
171484024	chr1:171484024:T:C	6.86327e-14	-1.81376	-4.11118e-10
171484430	chr1:171484430:T:C	2.21765e-13	-2.90987e-10	-0.640911
171484487	chr1:171484487:G:A	2.39448e-14	-1.81515	-1.05163
171485208	chr1:171485208:C:A	1.1551e-13	-2.90987e-10	-1.29317
171485316	chr1:171485316:TTA:T	1.25682e-13	-2.90987e-10	-1.20877
171485514	chr1:171485514:T:C	1.19855e-13	-2.90987e-10	-1.25625
171485638	chr1:171485638:C:T	1.80404e-13	0.486583	-1.33392
171485755	chr1:171485755:G:A	1.07036e-13	-2.90987e-10	-1.36936
171486504	chr1:171486504:GTCTT:G	1.08423e-13	-2.90987e-10	-1.35648
171486653	chr1:171486653:C:T	1.71614e-14	-1.94194	-1.25793
171486748	chr1:171486748:C:T	2.13317e-13	0.68534	-1.36509
171486809	chr1:171486809:T:A	4.61088e-14	-1.83199	-0.379535
171487637	chr1:171487637:T:C	6.91773e-13	0.22808	0.268648
171488568	chr1:171488568:A:T	5.27522e-13	-1.38716	1.61282
171488615	chr1:171488615:A:G	1.00877e-13	-2.90987e-10	-1.42863
171489111	chr1:171489111:T:C	3.35081e-14	-1.83979	-0.690952
171489241	chr1:171489241:A:C	2.02719e-13	-2.90987e-10	-0.73071
171489959	chr1:171489959:G:C	4.63629e-13	0.0965552	-4.11118e-10
171489980	chr1:171489980:C:T	1.04944e-13	-2.90987e-10	-1.3891
171490197	chr1:171490197:G:A	1.70032e-13	-0.906545	-4.11118e-10
171490368	chr1:171490368:A:G	2.08241e-13	0.66787	-1.3717
171491060	chr1:171491060:A:G	3.06738e-14	-1.87339	-0.745735
171491623	chr1:171491623:A:T	1.34492e-13	-2.90987e-10	-1.14103
171491830	chr1:171491830:A:C	1.01699e-13	-2.90987e-10	-1.42051
171491950	chr1:171491950:T:C	2.36842e-14	-1.89806	-0.979659
171492106	chr1:171492106:T:G	1.15661e-13	-2.90987e-10	-1.29187
171492290	chr1:171492290:G:T	4.25621e-13	-2.90987e-10	0.0110206
171492648	chr1:171492648:G:A	5.66333e-13	0.391237	-0.0945838
171492672	chr1:171492672:G:A	1.03718e-13	-2.90987e-10	-1.40085
171493432	chr1:171493432:G:A	2.30387e-13	-0.60277	-4.11118e-10
171493919	chr1:171493919:G:A	5.65923e-14	-2.00666	-4.11118e-10
171494161	chr1:171494161:C:T	1.46786e-14	-1.93022	-1.42592
171494292	chr1:171494292:G:A	6.92379e-13	0.233535	0.264069
171494822	chr1:171494822:A:G	2.65138e-14	-1.86546	-0.899404
171495281	chr1:171495281:A:G	8.20815e-14	-1.84546	0.210642
171495315	chr1:171495315:A:C	1.45119e-13	-1.06497	-4.11118e-10
171496582	chr1:171496582:A:ATT	1.16872e-13	-2.90987e-10	-1.28145
171497092	chr1:171497092:A:G	4.16946e-13	-1.41041	1.40084
171497411	chr1:171497411:A:G	7.89512e-14	-0.245027	-1.42867
171497913	chr1:171497913:C:A	4.554e-13	0.384368	-0.305721
171498244	chr1:171498244:A:G	1.04943e-13	-2.90987e-10	-1.38911
171498484	chr1:171498484:A:G	3.57323e-13	-2.90987e-10	-0.16389
171498592	chr1:171498592:A:G	3.38758e-14	-1.85561	-0.664222
171498893	chr1:171498893:C:T	5.6365e-14	-2.01068	-4.11118e-10
171499000	chr1:171499000:A:G	1.00876e-13	-2.90987e-10	-1.42864
171500211	chr1:171500211:C:T	4.46566e-13	0.404328	-0.345269
171500290	chr1:171500290:A:C	1.1569e-13	-2.90987e-10	-1.29161
171500464	chr1:171500464:T:TCATA	1.16867e-13	-2.90987e-10	-1.28149
171500563	chr1:171500563:C:T	6.18503e-13	-2.90987e-10	0.384772
171500786	chr1:171500786:T:A	2.10651e-13	0.669178	-1.3615
171503013	chr1:171503013:C:T	4.00213e-13	-2.90987e-10	-0.0505316
171503049	chr1:171503049:A:G	1.84883e-13	-1.56578	0.742977
171503091	chr1:171503091:T:C	6.93272e-13	-2.90987e-10	0.498892
171503246	chr1:171503246:G:A	3.2248e-13	-0.266487	-4.11118e-10
171503251	chr1:171503251:T:C	6.00098e-13	0.438068	-0.0835057
171503604	chr1:171503604:A:G	1.38207e-13	-2.90987e-10	-1.11377
171504623	chr1:171504623:A:G	5.5614e-14	-2.02409	-4.11118e-10
171504879	chr1:171504879:A:AATTGACATCTTAAT	1.27744e-13	-2.90987e-10	-1.1925
171504977	chr1:171504977:A:G	1.04878e-13	-2.90987e-10	-1.38973
171504992	chr1:171504992:G:A	1.14065e-13	-2.90987e-10	-1.30576
171505190	chr1:171505190:G:C	4.55984e-13	0.372248	-0.292319
171505554	chr1:171505554:T:G	1.39704e-13	0.28555	-1.38855
171505614	chr1:171505614:A:T	1.42719e-13	-2.90987e-10	-1.08165
171505721	chr1:171505721:G:GT	1.43221e-13	-2.90987e-10	-1.07814
171505727	chr1:171505727:G:T	1.37805e-13	-2.90987e-10	-1.11669
171505865	chr1:171505865:A:G	1.34451e-13	-2.90987e-10	-1.14133
171506032	chr1:171506032:C:T	8.22648e-14	-1.84402	0.211434
171506148	chr1:171506148:T:C	3.72837e-13	0.398358	-0.519747
171506269	chr1:171506269:T:C	1.14733e-13	-2.90987e-10	-1.29992
171506272	chr1:171506272:G:A	1.91486e-13	-2.90987e-10	-0.787714
171506275	chr1:171506275:T:C	1.10727e-13	-2.90987e-10	-1.33546
171506458	chr1:171506458:G:A	1.14657e-13	-2.90987e-10	-1.30059
171506850	chr1:171506850:G:A	1.14713e-13	-2.90987e-10	-1.30009
171507060	chr1:171507060:T:C	7.44507e-14	-0.390083	-1.34231
171507545	chr1:171507545:A:G	1.97657e-13	0.622842	-1.37884
171507781	chr1:171507781:A:G	1.20309e-13	-2.90987e-10	-1.25246
171508216	chr1:171508216:G:A	1.86784e-13	-1.53248	0.719907
171508277	chr1:171508277:A:C	1.01586e-13	-2.90987e-10	-1.42162
171508505	chr1:171508505:T:C	1.00878e-13	-2.90987e-10	-1.42862
171508617	chr1:171508617:A:G	1.13108e-13	-2.90987e-10	-1.31419
171509035	chr1:171509035:T:C	5.26497e-13	0.348266	-0.124549
171509077	chr1:171509077:G:A	4.21378e-13	-2.90987e-10	0.00100029
171509328	chr1:171509328:C:T	4.26847e-13	-2.90987e-10	0.0138962
171509384	chr1:171509384:G:A	4.42341e-13	0.400611	-0.351059
171509671	chr1:171509671:T:C	4.29521e-13	-2.90987e-10	0.0201413
171510146	chr1:171510146:C:T	4.26979e-13	0.0142044	-4.11118e-10
171510951	chr1:171510951:G:A	4.25621e-13	-2.90987e-10	0.0110206
171511710	chr1:171511710:A:G	1.18245e-13	-2.90987e-10	-1.26977
171512453	chr1:171512453:G:A	5.3129e-13	0.334137	-0.101359
171512819	chr1:171512819:T:C	1.47594e-14	-1.92248	-1.42817
171513782	chr1:171513782:A:G	2.0188e-14	-2.03338	-1.00406
171513864	chr1:171513864:G:T	5.07851e-13	0.347957	-0.160299
171514840	chr1:171514840:A:G	1.6788e-13	-1.54883	0.629548
171515023	chr1:171515023:G:A	6.79588e-13	-2.90987e-10	0.478958
171515061	chr1:171515061:G:A	1.0612e-13	-2.90987e-10	-1.37796
171515175	chr1:171515175:A:G	4.66507e-13	-2.90987e-10	0.102742
171515327	chr1:171515327:G:A	1.37547e-13	-2.90987e-10	-1.11857
171515417	chr1:171515417:G:A	5.42911e-13	0.351026	-0.0966102
171515890	chr1:171515890:AG:A	1.00876e-13	-2.90987e-10	-1.42864
171516314	chr1:171516314:G:A	4.40812e-13	0.370484	-0.324396
171516418	chr1:171516418:A:G	1.00935e-13	-2.90987e-10	-1.42805
171516738	chr1:171516738:C:T	5.8898e-13	0.375174	-0.0393116
171517193	chr1:171517193:G:A	3.13581e-14	-1.87496	-0.722095
171517230	chr1:171517230:C:T	1.55829e-13	0.115493	-1.10926
171517436	chr1:171517436:C:CCTTG	1.01899e-13	-2.90987e-10	-1.41855
171517773	chr1:171517773:G:A	1.66141e-13	-1.56824	0.638546
171517953	chr1:171517953:TG:T	2.33145e-14	-1.86623	-1.02723
171517992	chr1:171517992:C:T	1.91314e-13	-2.90987e-10	-0.788615
171518199	chr1:171518199:A:G	5.41947e-13	0.523292	-0.270653
171518787	chr1:171518787:G:A	5.62743e-14	-2.01229	-4.11118e-10
171519127	chr1:171519127:A:G	1.03897e-13	-2.90987e-10	-1.39913
171519295	chr1:171519295:T:C	5.84027e-14	-1.97517	-4.11118e-10
171519379	chr1:171519379:A:G	1.71499e-13	-1.56155	0.663594
171519656	chr1:171519656:C:T	1.88194e-13	-1.54208	0.737018
171520129	chr1:171520129:ATTC:A	1.17042e-13	-2.90987e-10	-1.28
171520270	chr1:171520270:G:A	1.97732e-13	-2.90987e-10	-0.755615
171520326	chr1:171520326:C:T	6.96131e-14	-1.86188	0.0623007
171520705	chr1:171520705:A:G	1.28944e-13	0.220148	-1.4033
171520893	chr1:171520893:C:T	1.06418e-13	-2.90987e-10	-1.37516
171520968	chr1:171520968:T:C	1.00877e-13	-2.90987e-10	-1.42862
171521057	chr1:171521057:G:GC	5.61437e-14	-2.01462	-4.11118e-10
171521236	chr1:171521236:T:A	2.78779e-14	-1.47615	-1.23855
171521573	chr1:171521573:A:G	1.18182e-13	-2.90987e-10	-1.2703
171521693	chr1:171521693:G:A	1.90663e-13	0.55946	-1.35148
171522125	chr1:171522125:T:A	5.95079e-13	-1.71382	2.05999
171523650	chr1:171523650:T:C	1.16257e-13	-2.90987e-10	-1.28673
171523723	chr1:171523723:G:A	6.18069e-14	-1.91851	-4.11118e-10
171523880	chr1:171523880:A:G	3.82058e-13	-2.90987e-10	-0.0969576
171523929	chr1:171523929:A:G	2.16988e-13	-0.662686	-4.11118e-10
171524183	chr1:171524183:T:C	5.34416e-13	0.358429	-0.119784
171524393	chr1:171524393:T:C	5.37478e-13	0.398079	-0.15372
171524679	chr1:171524679:A:G	1.09685e-13	-2.90987e-10	-1.34491
171524716	chr1:171524716:C:A	2.57989e-13	-2.90987e-10	-0.489612
171525234	chr1:171525234:A:G	1.52137e-13	-2.90987e-10	-1.01775
171525420	chr1:171525420:G:T	1.19083e-13	-2.90987e-10	-1.26271
171525644	chr1:171525644:G:A	1.63192e-11	-2.90987e-10	3.65757
171525709	chr1:171525709:C:A	4.88732e-13	0.45248	-0.303196
171526033	chr1:171526033:G:A	1.15521e-13	-2.90987e-10	-1.29308
171526247	chr1:171526247:T:C	1.17034e-13	-2.90987e-10	-1.28007
171526958	chr1:171526958:G:A	1.46003e-14	-1.93291	-1.42858
171527156	chr1:171527156:A:G	4.60754e-13	0.30585	-0.215515
171527449	chr1:171527449:C:T	5.21445e-13	0.403122	-0.189047
171527736	chr1:171527736:A:G	6.86036e-14	-1.86928	0.055092
171527756	chr1:171527756:A:G	5.96668e-13	0.42562	-0.0767881
171527829	chr1:171527829:G:A	1.17032e-13	-2.90987e-10	-1.28008
171527882	chr1:171527882:ATT:A	1.91486e-13	-2.90987e-10	-0.787714
171528282	chr1:171528282:T:C	7.10484e-13	-2.90987e-10	0.523417
171528312	chr1:171528312:A:G	5.06012e-13	0.344405	-0.160375
171528350	chr1:171528350:G:A	2.32273e-13	-0.594615	-4.11118e-10
171528465	chr1:171528465:T:G	1.2394e-13	-2.90987e-10	-1.22273
171528501	chr1:171528501:CA:C	2.53496e-13	-2.90987e-10	-0.507183
171528587	chr1:171528587:G:A	1.17064e-13	-2.90987e-10	-1.27981
171528882	chr1:171528882:G:A	5.6226e-14	-2.01315	-4.11118e-10
171529014	chr1:171529014:C:G	2.29361e-13	-2.90987e-10	-0.607233
171529102	chr1:171529102:A:G	1.60829e-14	-1.95351	-1.31126
171529148	chr1:171529148:C:T	2.14327e-13	-2.90987e-10	-0.675029
171529375	chr1:171529375:A:G	1.01735e-13	-2.90987e-10	-1.42016
171529969	chr1:171529969:A:G	1.97596e-13	0.621088	-1.37739
171530442	chr1:171530442:C:T	1.51066e-13	-2.90987e-10	-1.02481
171530516	chr1:171530516:A:G	4.28185e-14	-1.03064	-1.25492
171530587	chr1:171530587:A:G	1.01068e-13	-2.90987e-10	-1.42674
171530643	chr1:171530643:G:GT	1.43522e-14	-1.95	-1.42862
171530855	chr1:171530855:A:G	1.77924e-13	0.491502	-1.35267
171530938	chr1:171530938:C:T	1.64628e-13	0.416464	-1.3553
171531015	chr1:171531015:C:T	1.69326e-13	0.448668	-1.35937
171531511	chr1:171531511:T:C	2.10268e-13	-2.90987e-10	-0.694145
171532266	chr1:171532266:T:C	1.5148e-13	-2.90987e-10	-1.02207
171533644	chr1:171533644:A:G	1.91224e-13	-2.90987e-10	-0.789087
171533657	chr1:171533657:C:G	1.10993e-13	-2.90987e-10	-1.33306
171534203	chr1:171534203:T:C	1.17025e-13	-2.90987e-10	-1.28014
171534659	chr1:171534659:A:G	1.17275e-13	-2.90987e-10	-1.27801
171534697	chr1:171534697:A:C	3.52037e-13	-2.90987e-10	-0.178795
171534796	chr1:171534796:G:A	4.62644e-13	0.402613	-0.308185
171534797	chr1:171534797:C:T	4.55947e-13	0.398999	-0.319153
171535046	chr1:171535046:G:A	1.65288e-13	0.424786	-1.35963
171535048	chr1:171535048:C:T	2.82468e-14	-1.87183	-0.82972
171535501	chr1:171535501:A:G	1.05335e-13	-2.90987e-10	-1.38538
171535790	chr1:171535790:A:T	1.16815e-13	-2.90987e-10	-1.28194
171535794	chr1:171535794:A:G	1.14804e-13	-2.90987e-10	-1.2993
171536472	chr1:171536472:A:C	1.54277e-13	-1.57569	0.571904
171536605	chr1:171536605:T:TTA	1.00984e-13	-2.90987e-10	-1.42756
171537122	chr1:171537122:A:G	3.65755e-13	0.285207	-0.425773
171537557	chr1:171537557:A:G	1.33427e-11	-2.90987e-10	3.4562
171537964	chr1:171537964:G:A	1.80081e-13	0.503744	-1.35287
171538551	chr1:171538551:T:A	1.17132e-13	-2.90987e-10	-1.27923
171538742	chr1:171538742:C:T	4.34373e-13	-2.90987e-10	0.0313748
171539025	chr1:171539025:G:A	3.94734e-13	0.240889	-0.305206
171539153	chr1:171539153:C:T	1.77874e-13	0.509693	-1.37115
171539174	chr1:171539174:T:A	6.34026e-13	-1.65984	2.0694
171539289	chr1:171539289:G:T	2.98067e-14	-1.66514	-0.982655
171539919	chr1:171539919:G:A	4.34553e-13	0.375945	-0.344157
171540188	chr1:171540188:G:A	5.10712e-13	0.408629	-0.215353
171540276	chr1:171540276:C:T	1.17034e-13	-2.90987e-10	-1.28007
171540347	chr1:171540347:C:T	1.16952e-13	-2.90987e-10	-1.28077
171541594	chr1:171541594:G:A	1.04944e-13	-2.90987e-10	-1.3891
171542303	chr1:171542303:A:G	2.85482e-14	-1.82411	-0.866827
171542580	chr1:171542580:A:G	1.14792e-13	-2.90987e-10	-1.29941
171542641	chr1:171542641:T:C	1.35974e-13	-2.90987e-10	-1.13007
171542824	chr1:171542824:G:A	1.38759e-14	-1.98389	-1.42848
171543139	chr1:171543139:T:G	7.36197e-13	1.08846	-0.529488
171543186	chr1:171543186:A:T	2.05414e-13	-2.90987e-10	-0.717504
171544146	chr1:171544146:G:A	1.20832e-13	-2.90987e-10	-1.24813
171544403	chr1:171544403:T:C	5.90661e-13	0.394531	-0.0558177
171546323	chr1:171546323:C:T	2.91101e-13	-0.36886	-4.11118e-10
171546647	chr1:171546647:T:C	1.34308e-13	-1.619	0.476609
171547287	chr1:171547287:G:A	3.18143e-13	-0.280029	-4.11118e-10
171547429	chr1:171547429:A:G	1.21896e-13	-2.90987e-10	-1.23936
171547724	chr1:171547724:A:G	1.92965e-13	0.600085	-1.38011
171549118	chr1:171549118:A:G	1.17034e-13	-2.90987e-10	-1.28007
171549270	chr1:171549270:G:C	7.70706e-13	0.343185	0.261593
171549501	chr1:171549501:T:C	4.98578e-13	-2.90987e-10	0.16923
171549884	chr1:171549884:A:G	2.09229e-13	-0.699099	-4.11118e-10
171549928	chr1:171549928:C:T	1.88373e-13	-0.804103	-4.11118e-10
171551070	chr1:171551070:T:C	2.18049e-13	-2.90987e-10	-0.65781
171551113	chr1:171551113:G:A	1.96779e-13	0.565283	-1.32573
171551140	chr1:171551140:A:G	1.90142e-13	0.570824	-1.36558
171551150	chr1:171551150:G:A	4.49688e-13	0.4604	-0.394377
171551940	chr1:171551940:T:C	6.43045e-14	-0.452591	-1.42631
171551971	chr1:171551971:T:G	5.22381e-13	-2.90987e-10	0.215868
171552035	chr1:171552035:C:T	2.02604e-13	-2.90987e-10	-0.731275
171552062	chr1:171552062:G:A	4.83543e-13	0.422706	-0.284094
171552106	chr1:171552106:C:T	5.09517e-13	0.388771	-0.197837
171552926	chr1:171552926:A:G	2.71208e-13	-0.439644	-4.11118e-10
171553247	chr1:171553247:G:A	1.8547e-13	0.565114	-1.38475
171553259	chr1:171553259:G:A	8.93033e-13	0.484649	0.267445
171553260	chr1:171553260:T:A	9.00267e-13	0.488659	0.271503
171553320	chr1:171553320:A:T	5.63066e-13	0.417528	-0.12666
171553327	chr1:171553327:T:C	1.16978e-13	-2.90987e-10	-1.28054
171553330	chr1:171553330:C:T	1.18275e-13	-2.90987e-10	-1.26952
171553331	chr1:171553331:G:A	1.99874e-13	-2.90987e-10	-0.744843
171554083	chr1:171554083:T:C	1.40825e-13	0.314908	-1.40992
171554404	chr1:171554404:G:C	3.98081e-13	-2.90987e-10	-0.0558736
171554691	chr1:171554691:TA:T	3.98351e-13	-2.90987e-10	-0.0551963
171554885	chr1:171554885:G:A	4.78149e-13	0.388648	-0.261255
171555625	chr1:171555625:A:G	1.17111e-13	-2.90987e-10	-1.27941
171555633	chr1:171555633:C:T	1.61335e-13	-1.522	0.562951
171556306	chr1:171556306:C:T	4.0275e-13	-2.90987e-10	-0.0442136
171556507	chr1:171556507:A:G	3.06333e-13	-2.90987e-10	-0.317856
171557771	chr1:171557771:G:A	7.03825e-14	-0.363909	-1.42468
171557894	chr1:171557894:C:G	1.17558e-13	-2.90987e-10	-1.2756
171558183	chr1:171558183:A:G	5.99156e-13	0.448181	-0.0951885
171558683	chr1:171558683:C:T	4.90484e-13	0.476527	-0.323665
171558735	chr1:171558735:AC:A	2.50755e-14	-2.03207	-0.788565
171559277	chr1:171559277:G:A	7.13122e-14	-1.79654	0.021075
171559740	chr1:171559740:C:T	6.45571e-13	0.503245	-0.0756397
171559741	chr1:171559741:G:A	1.56995e-13	-1.55194	0.56562
171559844	chr1:171559844:C:T	2.94986e-14	-1.85584	-0.802343
171560316	chr1:171560316:C:T	1.01084e-13	-2.90987e-10	-1.42658
171560346	chr1:171560346:A:G	3.42145e-14	-2.02582	-0.484057
171561006	chr1:171561006:T:G	5.89467e-13	-2.90987e-10	0.33669
171561809	chr1:171561809:T:C	1.43712e-13	-1.56994	0.495227
171562020	chr1:171562020:A:G	5.95663e-14	-0.923463	-1.03198
171562268	chr1:171562268:C:G	2.53571e-14	-1.8534	-0.956074
171562360	chr1:171562360:A:G	2.8358e-14	-1.7129	-0.984722
171563836	chr1:171563836:G:A	1.17034e-13	-2.90987e-10	-1.28007
171563894	chr1:171563894:A:G	1.9485e-13	-0.245293	-0.525004
171564068	chr1:171564068:G:A	5.66655e-14	-2.00536	-4.11118e-10
171564475	chr1:171564475:A:T	2.00403e-14	-2.0238	-1.02099
171564840	chr1:171564840:T:A	8.70099e-14	-1.57651	-4.11118e-10
171565452	chr1:171565452:GGTTT:G	7.74079e-14	-0.272104	-1.42134
171565478	chr1:171565478:C:T	3.47933e-14	-2.03145	-0.461659
171565640	chr1:171565640:G:C	1.09591e-13	-2.90987e-10	-1.34578
171566041	chr1:171566041:C:T	1.92161e-13	-0.277818	-0.506377
171566170	chr1:171566170:T:C	1.49433e-13	-1.5474	0.511723
171566334	chr1:171566334:G:A	1.11722e-13	-2.90987e-10	-1.32652
171566900	chr1:171566900:C:T	1.08516e-13	-2.90987e-10	-1.35564
171566967	chr1:171566967:G:A	1.74532e-13	0.536103	-1.41652
171567009	chr1:171567009:G:A	1.17038e-13	-2.90987e-10	-1.28003
171567285	chr1:171567285:G:A	1.80404e-13	-0.31367	-0.533659
171567709	chr1:171567709:G:A	1.16988e-13	-2.90987e-10	-1.28045
171567853	chr1:171567853:C:G	1.03693e-13	-2.90987e-10	-1.4011
171567989	chr1:171567989:C:G	2.5086e-12	1.78495	-4.11118e-10
171568270	chr1:171568270:A:G	1.05446e-13	-2.90987e-10	-1.38433
171568540	chr1:171568540:C:T	1.17034e-13	-2.90987e-10	-1.28007
171568576	chr1:171568576:G:A	1.02403e-13	-2.90987e-10	-1.41362
171568820	chr1:171568820:C:T	4.89415e-13	-2.90987e-10	0.150681
171568824	chr1:171568824:CTTG:C	1.04453e-13	-2.90987e-10	-1.3938
171569017	chr1:171569017:G:A	3.2618e-12	-2.90987e-10	2.04751
171569068	chr1:171569068:T:C	1.22696e-13	-2.90987e-10	-1.23282
171569168	chr1:171569168:A:T	3.21255e-14	-1.41851	-1.15437
171569957	chr1:171569957:G:A	1.98543e-13	-0.24679	-0.504733
171569977	chr1:171569977:G:A	1.07474e-13	-1.44812	0.0828356
171570038	chr1:171570038:T:C	1.04732e-13	-2.90987e-10	-1.39112
171570040	chr1:171570040:C:A	2.87687e-13	-0.380658	-4.11118e-10
171570201	chr1:171570201:G:A	6.94385e-13	0.341253	0.159244
171570282	chr1:171570282:G:C	1.98112e-13	-0.228851	-0.524844
171572207	chr1:171572207:T:C	1.99818e-13	-0.259015	-0.486107
171572401	chr1:171572401:A:G	1.04778e-13	-2.90987e-10	-1.39069
171572446	chr1:171572446:C:T	1.90756e-13	-0.284788	-0.506744
171572965	chr1:171572965:C:T	2.12274e-13	-2.90987e-10	-0.684654
171573359	chr1:171573359:C:T	1.1708e-13	-2.90987e-10	-1.27967
171573379	chr1:171573379:A:G	2.07433e-13	-0.225678	-0.482041
171573583	chr1:171573583:T:C	4.68254e-13	-2.90987e-10	0.106482
171574179	chr1:171574179:T:C	4.66784e-13	-2.90987e-10	0.103338
171574309	chr1:171574309:T:C	1.68337e-13	-0.274805	-0.641754
171574608	chr1:171574608:T:C	3.86612e-13	-0.0851084	-4.11118e-10
171574724	chr1:171574724:G:T	1.75749e-13	-0.242921	-0.630549
171575912	chr1:171575912:G:A	2.12037e-14	-2.01558	-0.972773
171575952	chr1:171575952:G:A	5.77168e-14	-1.98698	-4.11118e-10
171576045	chr1:171576045:C:T	1.05608e-13	-2.90987e-10	-1.38279
171576247	chr1:171576247:T:G	1.16983e-13	-2.90987e-10	-1.2805
171576480	chr1:171576480:T:C	1.17095e-13	-2.90987e-10	-1.27954
171576683	chr1:171576683:G:A	2.32614e-13	-0.59315	-4.11118e-10
171576850	chr1:171576850:A:T	1.18036e-13	-2.90987e-10	-1.27154
171577368	chr1:171577368:C:T	1.17034e-13	-2.90987e-10	-1.28007
171577694	chr1:171577694:C:A	2.00395e-14	-2.0124	-1.03242
171577838	chr1:171577838:C:T	2.56227e-13	-2.90987e-10	-0.496465
171577897	chr1:171577897:C:T	1.97729e-14	-1.81705	-1.24116
171577934	chr1:171577934:C:T	2.65768e-13	-2.90987e-10	-0.459907
171577995	chr1:171577995:C:T	2.20885e-14	-1.88764	-1.05983
171578073	chr1:171578073:G:A	1.18655e-13	-2.90987e-10	-1.26631
171578275	chr1:171578275:G:A	7.49131e-13	-2.90987e-10	0.576384
171578361	chr1:171578361:C:T	2.07308e-13	-0.236681	-0.471642
171578800	chr1:171578800:C:T	1.01937e-13	-2.90987e-10	-1.41817
171579478	chr1:171579478:G:A	3.11616e-14	-1.44217	-1.16117
171579729	chr1:171579729:T:C	1.8241e-12	1.27686	0.18946
171580437	chr1:171580437:A:G	5.01819e-14	-1.84585	-0.281022
171580552	chr1:171580552:A:G	1.02436e-13	-2.90987e-10	-1.41329
171581057	chr1:171581057:A:G	4.12097e-13	-2.90987e-10	-0.0212701
171581316	chr1:171581316:T:G	1.58554e-13	-0.26634	-0.710093
171581666	chr1:171581666:C:T	1.83291e-13	-0.343394	-0.488059
171581721	chr1:171581721:C:T	1.01929e-13	-2.90987e-10	-1.41826
171581927	chr1:171581927:C:CAG	1.99419e-13	-0.254675	-0.492447
171581946	chr1:171581946:G:A	1.88051e-14	-1.94747	-1.16093
171582362	chr1:171582362:T:C	1.96468e-13	-0.267989	-0.49404
171582495	chr1:171582495:C:A	1.82699e-13	-1.52362	0.688931
171582768	chr1:171582768:G:A	5.99968e-14	-1.82851	-0.119725
171583232	chr1:171583232:C:T	2.0233e-13	-0.235919	-0.496713
171583510	chr1:171583510:C:A	1.17034e-13	-2.90987e-10	-1.28007
171584639	chr1:171584639:A:G	2.04191e-13	0.641974	-1.36545
171585017	chr1:171585017:T:C	1.01076e-13	-2.90987e-10	-1.42665
171585452	chr1:171585452:CA:C	1.80475e-13	-0.318931	-0.528006
171585498	chr1:171585498:A:T	1.67653e-11	-2.90987e-10	3.68454
171585709	chr1:171585709:G:A	1.11964e-13	-2.90987e-10	-1.32435
171585910	chr1:171585910:A:T	1.95434e-13	-0.341645	-0.425659
171586045	chr1:171586045:G:A	1.20528e-13	-2.90987e-10	-1.25065
171586262	chr1:171586262:T:TA	1.07702e-13	-2.90987e-10	-1.36316
171586740	chr1:171586740:G:A	1.81405e-13	-0.401159	-0.440636
171586832	chr1:171586832:C:T	1.23499e-13	-2.90987e-10	-1.2263
171588461	chr1:171588461:A:G	6.43197e-14	-1.87866	-4.11118e-10
171589012	chr1:171589012:A:G	2.09961e-13	0.660653	-1.35626
171589246	chr1:171589246:C:T	8.21556e-14	-1.63392	-4.11118e-10
171589377	chr1:171589377:C:T	2.24795e-13	-0.146099	-0.481243
171589934	chr1:171589934:G:A	2.85111e-13	-0.293241	-0.096411
171589986	chr1:171589986:T:TC	4.37505e-14	-1.24028	-1.02375
171590495	chr1:171590495:C:T	1.84425e-13	-0.319834	-0.505453
171590744	chr1:171590744:G:A	1.07586e-13	-2.90987e-10	-1.36424
171590772	chr1:171590772:G:A	1.88981e-13	-2.90987e-10	-0.800882
171592064	chr1:171592064:T:G	1.6101e-13	-1.5309	0.569838
171592111	chr1:171592111:G:A	2.05288e-13	-0.313187	-0.404931
171592231	chr1:171592231:A:T	1.87388e-13	-2.90987e-10	-0.809349
171592534	chr1:171592534:G:T	5.92333e-14	-1.96104	-4.11118e-10
171593646	chr1:171593646:G:A	1.19228e-13	-2.90987e-10	-1.26149
171594201	chr1:171594201:C:T	1.70534e-13	0.434712	-1.33831
171594381	chr1:171594381:G:A	1.77829e-13	0.481012	-1.34272
171594874	chr1:171594874:C:T	1.16902e-13	-2.90987e-10	-1.2812
171595204	chr1:171595204:T:A	2.1957e-13	-0.213257	-0.437601
171595253	chr1:171595253:C:T	1.56232e-13	-1.50568	0.514489
171596059	chr1:171596059:T:C	4.6324e-13	-2.90987e-10	0.0957148
171596202	chr1:171596202:T:G	1.76963e-13	-0.233664	-0.632928
171596973	chr1:171596973:A:C	1.41156e-13	-1.74105	0.648389
171597247	chr1:171597247:G:A	1.38691e-13	-0.43851	-0.671773
171597820	chr1:171597820:A:G	9.53549e-14	-1.48492	-4.11118e-10
171598199	chr1:171598199:T:C	1.86028e-13	-0.374197	-0.442438
171598420	chr1:171598420:C:T	1.15506e-13	-2.90987e-10	-1.2932
171598675	chr1:171598675:C:A	2.16118e-13	-1.36319	0.696491
171599060	chr1:171599060:G:A	1.34973e-13	-2.90987e-10	-1.13745
171599642	chr1:171599642:G:A	1.82849e-14	-2.0331	-1.10335
171599697	chr1:171599697:T:C	5.74662e-13	-2.90987e-10	0.311252
171599846	chr1:171599846:A:G	3.88717e-13	-2.90987e-10	-0.0796771
171600579	chr1:171600579:T:C	4.62764e-13	-2.90987e-10	0.0946881
171601001	chr1:171601001:C:T	2.16771e-13	0.651509	-1.3152
171601018	chr1:171601018:G:A	3.3624e-14	-1.37108	-1.15621
171601134	chr1:171601134:T:C	2.11455e-13	-0.144449	-0.544069
171601469	chr1:171601469:G:A	1.64098e-13	-2.90987e-10	-0.942063
171601733	chr1:171601733:G:A	2.0672e-13	-0.0117474	-0.699416
171601805	chr1:171601805:G:A	1.52215e-11	-2.90987e-10	3.58794
171601938	chr1:171601938:C:G	1.19308e-13	-1.32304	0.0622193
171602133	chr1:171602133:T:A	9.37822e-14	-1.32752	-0.174034
171602176	chr1:171602176:C:A	2.23456e-13	-2.90987e-10	-0.633314
171602229	chr1:171602229:G:A	1.05225e-13	-2.90987e-10	-1.38643
171602283	chr1:171602283:G:A	1.07802e-13	-2.90987e-10	-1.36224
171602388	chr1:171602388:C:T	1.85776e-10	3.81766	2.2721
171603183	chr1:171603183:T:C	3.13173e-10	4.18485	2.42713
171603407	chr1:171603407:AAAT:A	1.0105e-13	-2.90987e-10	-1.42691
171603656	chr1:171603656:C:A	6.87719e-12	-2.90987e-10	2.79344
171603928	chr1:171603928:AAGG:A	1.28752e-13	-2.90987e-10	-1.18465
171603933	chr1:171603933:C:T	1.29104e-13	-2.90987e-10	-1.18191
171603938	chr1:171603938:T:A	1.28963e-13	-2.90987e-10	-1.183
171603940	chr1:171603940:AG:A	1.31329e-13	-2.90987e-10	-1.16482
171603943	chr1:171603943:T:C	1.29104e-13	-2.90987e-10	-1.18191
171603959	chr1:171603959:A:G	1.09395e-13	-2.90987e-10	-1.34757
171604097	chr1:171604097:T:C	4.76227e-13	-1.06446	1.18783
171604125	chr1:171604125:T:C	3.85618e-10	4.29492	2.52515
171604234	chr1:171604234:G:A	8.26821e-13	1.94791	-1.27285
171604693	chr1:171604693:G:A	1.30383e-13	-2.90987e-10	-1.17206
171605908	chr1:171605908:A:G	2.54982e-13	-2.90987e-10	-0.501337
171605939	chr1:171605939:T:G	5.51425e-14	-2.03261	-4.11118e-10
171606503	chr1:171606503:A:G	1.00889e-13	-2.90987e-10	-1.42851
171606548	chr1:171606548:A:G	6.76649e-14	-1.82796	-4.11118e-10
171606561	chr1:171606561:AC:A	1.06624e-13	-2.90987e-10	-1.37322
171606927	chr1:171606927:A:C	2.12593e-13	-2.90987e-10	-0.68315
171606935	chr1:171606935:T:C	2.10118e-13	-2.90987e-10	-0.694862
171607070	chr1:171607070:G:A	1.13067e-13	-1.31455	-4.11118e-10
171607303	chr1:171607303:A:T	4.619e-12	2.3954	-4.11118e-10
171607455	chr1:171607455:A:G	6.63298e-13	1.78333	-1.32864
171607750	chr1:171607750:T:A	1.99444e-10	3.52472	2.63604
171608052	chr1:171608052:G:A	8.7754e-13	1.47527	-0.740674
171608081	chr1:171608081:G:T	5.58393e-14	-2.02005	-4.11118e-10
171608623	chr1:171608623:G:A	7.05147e-14	-1.15876	-0.627949
171608635	chr1:171608635:A:G	1.00984e-13	-2.90987e-10	-1.42757
171608810	chr1:171608810:T:C	1.8434e-13	-2.90987e-10	-0.825747
171608936	chr1:171608936:G:T	6.96886e-14	-1.20332	-0.595171
171609202	chr1:171609202:T:C	1.01399e-13	-2.90987e-10	-1.42347
171610400	chr1:171610400:C:T	1.67099e-13	-2.90987e-10	-0.923941
171610549	chr1:171610549:A:G	5.72829e-13	1.60556	-1.2975
171610673	chr1:171610673:C:T	1.8941e-13	-2.90987e-10	-0.798613
171610725	chr1:171610725:A:G	5.58824e-13	1.59878	-1.31547
171610819	chr1:171610819:A:T	1.1559e-13	-2.90987e-10	-1.29248
171610884	chr1:171610884:G:A	5.7927e-13	1.57356	-1.25432
171611203	chr1:171611203:G:T	6.02662e-13	1.61479	-1.25597
171611508	chr1:171611508:A:G	1.3307e-14	-2.02943	-1.42481
171611516	chr1:171611516:A:G	8.6735e-13	1.23326	-0.510344
171611739	chr1:171611739:A:G	1.8302e-13	-2.90987e-10	-0.832932
171612124	chr1:171612124:TGCA:T	1.73259e-14	-1.86697	-1.32336
171612596	chr1:171612596:T:C	8.51711e-13	0.98409	-0.279372
171612624	chr1:171612624:G:A	6.24561e-13	-2.90987e-10	0.39452
171613170	chr1:171613170:A:C	1.02691e-13	-2.90987e-10	-1.4108
171613227	chr1:171613227:C:CT	1.14062e-13	-2.90987e-10	-1.30579
171613494	chr1:171613494:C:T	8.59051e-13	-2.90987e-10	0.713298
171613870	chr1:171613870:CTGT:C	4.96813e-13	-2.90987e-10	0.165683
171613901	chr1:171613901:C:A	1.92683e-13	-2.90987e-10	-0.781482
171613906	chr1:171613906:G:A	2.44026e-13	-2.90987e-10	-0.545257
171614022	chr1:171614022:G:C	3.56411e-13	-2.90987e-10	-0.166444
171614326	chr1:171614326:T:C	3.30743e-13	-2.90987e-10	-0.241188
171614471	chr1:171614471:G:A	1.21238e-13	-2.90987e-10	-1.24478
171614494	chr1:171614494:G:A	6.41897e-13	-2.90987e-10	0.421898
171614614	chr1:171614614:A:C	7.10148e-13	-2.90987e-10	0.522944
171615508	chr1:171615508:T:C	9.48175e-13	-2.90987e-10	0.812009
171615631	chr1:171615631:A:G	8.82879e-13	-2.90987e-10	0.740659
171615633	chr1:171615633:A:G	1.16006e-12	-2.90987e-10	1.0137
171615708	chr1:171615708:C:T	1.00968e-13	-2.90987e-10	-1.42772
171615803	chr1:171615803:G:A	1.81556e-14	-1.80174	-1.34181
171615866	chr1:171615866:GTGTC:G	1.01135e-13	-2.90987e-10	-1.42607
171615936	chr1:171615936:G:A	9.69657e-13	-2.90987e-10	0.834412
171615984	chr1:171615984:G:A	9.63943e-13	-2.90987e-10	0.828503
171616540	chr1:171616540:C:CAAAT	1.14519e-13	-2.90987e-10	-1.30179
171617148	chr1:171617148:G:A	2.26267e-13	-2.90987e-10	-0.620814
171617321	chr1:171617321:A:G	1.52842e-13	-2.90987e-10	-1.01312
171617704	chr1:171617704:T:C	1.17755e-13	-2.90987e-10	-1.27392
171617837	chr1:171617837:G:A	1.43893e-14	-1.99576	-1.38029
171617961	chr1:171617961:G:C	2.32718e-13	-2.90987e-10	-0.592701
171617978	chr1:171617978:T:C	2.37835e-13	-2.90987e-10	-0.570953
171618773	chr1:171618773:A:G	1.13553e-13	-2.90987e-10	-1.31026
171618962	chr1:171618962:G:A	4.39506e-14	-1.41999	-0.83947
171619046	chr1:171619046:C:T	1.11117e-13	-2.90987e-10	-1.33194
171619391	chr1:171619391:G:A	1.04852e-13	-2.90987e-10	-1.38998
171619443	chr1:171619443:C:T	3.09827e-12	2.95251	-0.956438
171619791	chr1:171619791:G:A	1.40833e-13	-2.90987e-10	-1.09495
171619802	chr1:171619802:G:A	6.4793e-14	-1.41377	-0.457558
171619839	chr1:171619839:A:C	1.07441e-13	-2.90987e-10	-1.36559
171619968	chr1:171619968:C:A	7.31606e-14	-1.13771	-0.612161
171620115	chr1:171620115:A:C	1.44047e-13	-1.07239	-4.11118e-10
171620134	chr1:171620134:T:C	1.23616e-13	-2.90987e-10	-1.22535
171620929	chr1:171620929:C:T	1.2372e-13	-2.90987e-10	-1.22451
171621340	chr1:171621340:T:C	1.01397e-13	-2.90987e-10	-1.42349
171621376	chr1:171621376:T:TG	6.92484e-14	-1.80483	-4.11118e-10
171621815	chr1:171621815:GAC:G	1.14647e-13	-2.90987e-10	-1.30067
171621858	chr1:171621858:C:T	2.87748e-13	0.994379	-1.37482
171622088	chr1:171622088:G:T	1.08792e-13	-2.90987e-10	-1.35309
171622149	chr1:171622149:C:T	1.02509e-13	-2.90987e-10	-1.41258
171622245	chr1:171622245:G:A	1.10389e-13	-2.90987e-10	-1.33852
171622652	chr1:171622652:G:A	8.62109e-13	0.711837	0.0050153
171622951	chr1:171622951:A:C	1.4411e-13	-2.90987e-10	-1.07195
171623202	chr1:171623202:G:A	5.47564e-14	-0.897801	-1.14183
171623413	chr1:171623413:G:A	6.11433e-14	-0.637424	-1.29188
171624477	chr1:171624477:C:G	1.07439e-13	-0.175447	-1.19016
171624486	chr1:171624486:G:A	3.66067e-13	-1.20471	1.06499
171624614	chr1:171624614:G:T	1.12711e-13	-2.90987e-10	-1.31771
171624624	chr1:171624624:T:G	2.52285e-13	0.281579	-0.793548
171624733	chr1:171624733:G:A	1.60484e-13	-1.14159	0.177257
171625141	chr1:171625141:T:C	4.4983e-14	-0.914929	-1.32132
171625190	chr1:171625190:G:A	5.18337e-14	-0.827967	-1.26652
171625448	chr1:171625448:G:A	2.8099e-14	-1.64933	-1.05746
171625663	chr1:171625663:A:G	2.99502e-14	-1.62296	-1.02003
171626055	chr1:171626055:G:A	9.19477e-14	-0.113558	-1.40775
171626111	chr1:171626111:C:T	2.25927e-14	-1.78876	-1.13614
171626352	chr1:171626352:G:A	3.35704e-13	-0.2263	-4.11118e-10
171626947	chr1:171626947:G:A	2.76907e-11	4.32783	-0.141505
171626948	chr1:171626948:T:C	1.131e-13	-2.90987e-10	-1.31426
171626997	chr1:171626997:C:T	2.9249e-11	-2.90987e-10	4.24107
171627077	chr1:171627077:G:A	3.21553e-14	-1.30188	-1.27007
171627274	chr1:171627274:T:C	7.45909e-14	-0.457011	-1.2735
171627369	chr1:171627369:G:A	2.94684e-13	-2.90987e-10	-0.356627
171627564	chr1:171627564:C:T	1.06271e-13	-2.90987e-10	-1.37653
171627731	chr1:171627731:G:A	1.28983e-12	-2.90987e-10	1.11974
171628188	chr1:171628188:T:G	1.04046e-13	-2.90987e-10	-1.39769
171628313	chr1:171628313:A:G	1.06398e-13	-2.90987e-10	-1.37534
171628393	chr1:171628393:G:A	1.0245e-13	-2.90987e-10	-1.41316
171629123	chr1:171629123:G:A	1.12892e-11	-2.90987e-10	3.28907
171629614	chr1:171629614:GT:G	2.81394e-13	0.716163	-1.11894
171629800	chr1:171629800:C:T	2.32188e-14	-1.63502	-1.26255
171630006	chr1:171630006:T:C	1.01624e-13	-2.90987e-10	-1.42125
171630029	chr1:171630029:A:G	1.01627e-13	-2.90987e-10	-1.42122
171630087	chr1:171630087:G:A	6.18526e-11	4.57681	0.413174
171630133	chr1:171630133:G:A	1.02938e-13	-2.90987e-10	-1.4084
171630195	chr1:171630195:C:T	1.54735e-14	-1.97086	-1.33254
171630262	chr1:171630262:G:A	2.96314e-13	-2.90987e-10	-0.351108
171630304	chr1:171630304:G:A	6.19014e-14	-0.494288	-1.4227
171630569	chr1:171630569:AT:A	6.53102e-14	-1.86338	-4.11118e-10
171630703	chr1:171630703:T:C	3.8052e-13	1.08075	-1.18174
171630813	chr1:171630813:G:A	3.21492e-14	-1.41925	-1.15289
171631000	chr1:171631000:C:T	1.88739e-13	-2.90987e-10	-0.802165
171632039	chr1:171632039:C:A	1.19035e-13	-2.90987e-10	-1.26311
171632613	chr1:171632613:A:T	3.54778e-14	-1.76275	-0.710869
171632755	chr1:171632755:C:T	2.32708e-13	0.134561	-0.727306
171632962	chr1:171632962:G:A	1.72264e-12	-2.90987e-10	1.40908
171633044	chr1:171633044:G:A	1.3024e-13	-2.90987e-10	-1.17315
171633062	chr1:171633062:T:C	1.53196e-13	-0.0822268	-0.928585
171633236	chr1:171633236:G:A	4.76594e-14	-1.51417	-0.664276
171633601	chr1:171633601:G:A	1.01295e-13	-2.90987e-10	-1.4245
171633749	chr1:171633749:A:G	1.01259e-13	-2.90987e-10	-1.42485
171634026	chr1:171634026:G:A	2.43495e-14	-1.50388	-1.34614
171634407	chr1:171634407:T:C	4.02065e-11	5.96893	-1.40967
171634634	chr1:171634634:C:T	1.01442e-12	-2.90987e-10	0.879541
171634813	chr1:171634813:C:T	2.71461e-13	-0.438712	-4.11118e-10
171634872	chr1:171634872:G:A	1.11737e-13	-2.90987e-10	-1.32638
171634891	chr1:171634891:T:C	1.76719e-12	-2.90987e-10	1.43462
171635053	chr1:171635053:T:C	5.79556e-14	-1.98285	-4.11118e-10
171635181	chr1:171635181:C:T	6.04259e-14	-1.94111	-4.11118e-10
171635243	chr1:171635243:G:A	2.77099e-13	-2.90987e-10	-0.418157
171635349	chr1:171635349:T:A	1.14836e-13	-2.90987e-10	-1.29903
171636252	chr1:171636252:C:T	1.00973e-13	-2.90987e-10	-1.42768
171636386	chr1:171636386:C:T	1.14913e-13	-2.90987e-10	-1.29835
171636465	chr1:171636465:C:T	1.2955e-11	-2.90987e-10	3.42671
171636898	chr1:171636898:G:A	1.08569e-13	-2.90987e-10	-1.35514
171636910	chr1:171636910:G:A	1.15891e-13	-2.90987e-10	-1.28988
171636914	chr1:171636914:T:G	3.60684e-14	-1.51054	-0.946574
171637310	chr1:171637310:A:G	4.37787e-13	0.0392019	-4.11118e-10
171637346	chr1:171637346:A:G	1.01263e-13	-2.90987e-10	-1.42481
171637599	chr1:171637599:T:C	7.04096e-14	-0.367309	-1.42089
171637680	chr1:171637680:T:C	1.39413e-14	-2.0296	-1.37807
171637893	chr1:171637893:A:G	1.83187e-10	6.01141	0.0643242
171638080	chr1:171638080:T:C	1.68254e-13	-2.90987e-10	-0.917053
171638369	chr1:171638369:TA:T	5.81171e-14	-1.98007	-4.11118e-10
171638562	chr1:171638562:C:T	1.89813e-10	5.53547	0.575802
171638931	chr1:171638931:TA:T	2.27192e-11	-2.90987e-10	3.98843
171639054	chr1:171639054:C:T	6.51242e-14	-0.439808	-1.42642
171639096	chr1:171639096:G:C	2.60136e-08	6.25777	4.77383
171639192	chr1:171639192:G:A	2.81167e-12	-0.0675992	1.9666
171639326	chr1:171639326:T:C	4.60893e-11	1.50303	3.19277
171639403	chr1:171639403:G:T	1.03156e-13	-2.90987e-10	-1.40629
171639418	chr1:171639418:G:A	9.36723e-12	-2.90987e-10	3.10244
171639682	chr1:171639682:T:C	5.83512e-11	5.30316	-0.371456
171639689	chr1:171639689:C:G	2.83207e-11	4.20882	-4.11118e-10
171640341	chr1:171640341:T:C	3.05799e-11	1.20024	3.08533
171641344	chr1:171641344:G:A	2.1672e-14	-1.99842	-0.968089
171641353	chr1:171641353:C:T	1.83913e-11	-2.90987e-10	3.7771
171641914	chr1:171641914:A:G	1.02311e-11	-2.90987e-10	3.19066
171641963	chr1:171641963:A:G	7.10099e-14	-0.390792	-1.38892
171642664	chr1:171642664:G:GT	7.28669e-14	-0.367875	-1.38602
171642710	chr1:171642710:T:A	9.50657e-12	0.886544	2.23066
171642802	chr1:171642802:G:A	8.71992e-12	0.984595	2.04624
171643064	chr1:171643064:G:A	1.03597e-13	-2.90987e-10	-1.40202
171643127	chr1:171643127:G:A	7.397e-14	-0.350135	-1.38873
171643308	chr1:171643308:C:T	1.00978e-13	-2.90987e-10	-1.42763
171643599	chr1:171643599:A:T	9.55519e-12	-2.90987e-10	3.12231
171643683	chr1:171643683:A:G	1.0252e-13	-2.90987e-10	-1.41248
171643800	chr1:171643800:G:T	7.25401e-14	-0.378123	-1.38027
171643802	chr1:171643802:C:T	7.12698e-14	-0.398864	-1.37719
171644376	chr1:171644376:A:G	8.44002e-11	5.76771	-0.466912
171644616	chr1:171644616:C:T	5.60981e-14	-0.853234	-1.16219
171644671	chr1:171644671:G:A	5.96015e-14	-1.95485	-4.11118e-10
171644748	chr1:171644748:T:A	5.856e-14	-1.97248	-4.11118e-10
171644974	chr1:171644974:C:T	8.64282e-11	5.93196	-0.607423
171645010	chr1:171645010:A:G	5.54182e-14	-2.02762	-4.11118e-10
171645165	chr1:171645165:T:C	4.66825e-11	5.23301	-0.524419
171645230	chr1:171645230:T:C	1.32999e-14	-2.0296	-1.42517
171646194	chr1:171646194:G:A	6.46705e-14	-1.87322	-4.11118e-10
171646206	chr1:171646206:T:C	1.52354e-14	-1.96607	-1.35284
171646274	chr1:171646274:A:G	1.09229e-13	-2.90987e-10	-1.34909
171646397	chr1:171646397:G:T	2.77135e-11	-2.90987e-10	4.18715
171646462	chr1:171646462:G:A	1.42138e-14	-1.99315	-1.39517
171646488	chr1:171646488:GGTTTTTTTTTTT:G	1.37767e-11	-2.90987e-10	3.48821
171646717	chr1:171646717:G:A	1.42498e-14	-1.98811	-1.39768
171646796	chr1:171646796:T:C	6.18226e-10	4.48007	2.81201
171647136	chr1:171647136:A:G	1.16318e-13	-2.90987e-10	-1.2862
171647158	chr1:171647158:C:T	2.45934e-11	-2.90987e-10	4.0677
171647297	chr1:171647297:G:A	3.81449e-14	-1.55754	-0.843596
171647381	chr1:171647381:G:A	2.50946e-10	4.08051	2.30995
171647453	chr1:171647453:G:A	8.79695e-10	4.95331	2.69149
171647464	chr1:171647464:C:T	5.85476e-14	-0.652659	-1.32003
171647682	chr1:171647682:C:A	1.83148e-11	4.31429	-0.541349
171648049	chr1:171648049:C:T	7.46462e-10	4.60929	2.87128
171648253	chr1:171648253:C:T	1.41915e-14	-2.00142	-1.38846
171648517	chr1:171648517:T:C	1.10395e-13	-2.90987e-10	-1.33847
171648625	chr1:171648625:G:A	1.50785e-14	-2.00591	-1.32335
171648770	chr1:171648770:G:A	1.64221e-14	-2.00742	-1.23648
171649106	chr1:171649106:T:C	3.81791e-14	-1.24258	-1.15766
171649463	chr1:171649463:C:A	1.18889e-13	-2.90987e-10	-1.26434
171649676	chr1:171649676:T:C	1.21285e-13	-2.90987e-10	-1.24439
171649720	chr1:171649720:G:A	3.16008e-14	-1.37729	-1.21206
171649730	chr1:171649730:G:A	1.21364e-13	-2.90987e-10	-1.24373
171649809	chr1:171649809:G:A	2.15261e-13	0.140219	-0.810898
171649862	chr1:171649862:T:A	1.04782e-13	-2.90987e-10	-1.39064
171649940	chr1:171649940:G:A	3.05899e-11	-2.90987e-10	4.2859
171651012	chr1:171651012:C:T	1.31882e-13	0.259328	-1.41995
171651335	chr1:171651335:A:C	1.01012e-13	-2.90987e-10	-1.42729
171651439	chr1:171651439:A:G	2.5687e-08	6.85881	4.16016
171651494	chr1:171651494:A:T	7.17132e-08	7.44477	4.60089
171651599	chr1:171651599:T:C	1.03027e-13	-2.90987e-10	-1.40753
171651642	chr1:171651642:A:G	2.17216e-08	6.93277	3.91852
171651694	chr1:171651694:A:G	2.40996e-11	-2.90987e-10	4.04742
171651780	chr1:171651780:T:A	1.11229e-13	-1.33094	-4.11118e-10
171651958	chr1:171651958:C:T	2.65947e-11	-2.90987e-10	4.14594
171652135	chr1:171652135:T:C	2.43378e-11	-2.90987e-10	4.05726
171652385	chr1:171652385:C:T	1.46728e-14	-1.9418	-1.41473
171652573	chr1:171652573:A:C	2.48033e-11	-2.90987e-10	4.0762
171652694	chr1:171652694:C:T	1.50472e-14	-1.91234	-1.41899
171652737	chr1:171652737:A:G	5.52026e-14	-2.03152	-4.11118e-10
171652917	chr1:171652917:C:T	4.20404e-14	-1.0152	-1.2887
171652996	chr1:171652996:G:A	1.33095e-14	-2.03408	-1.41998
171653684	chr1:171653684:C:T	1.19736e-11	-2.90987e-10	3.34793
171653690	chr1:171653690:T:C	6.25993e-14	-1.24043	-0.665347
171653731	chr1:171653731:G:C	4.01614e-12	2.25555	-4.11118e-10
171654259	chr1:171654259:A:G	1.88118e-11	-2.90987e-10	3.79971
171654409	chr1:171654409:G:C	2.65873e-13	-2.90987e-10	-0.459511
171654425	chr1:171654425:A:T	1.01579e-13	-2.90987e-10	-1.42169
171654701	chr1:171654701:A:G	5.06648e-13	0.185286	-4.11118e-10
171654731	chr1:171654731:T:C	4.72041e-12	-2.90987e-10	2.41712
171655005	chr1:171655005:C:A	1.47502e-13	0.197693	-1.24638
171655011	chr1:171655011:C:T	1.2573e-13	-2.90987e-10	-1.20839
171655338	chr1:171655338:C:T	2.42943e-14	-1.49389	-1.3584
171655529	chr1:171655529:C:G	1.99085e-13	-2.90987e-10	-0.748798
171655596	chr1:171655596:G:C	1.9151e-13	-2.90987e-10	-0.787591
171655622	chr1:171655622:T:G	1.17213e-13	-2.90987e-10	-1.27854
171655647	chr1:171655647:G:A	1.83273e-14	-2.01873	-1.1154
171655674	chr1:171655674:C:T	1.10231e-13	-1.33995	-4.11118e-10
171656182	chr1:171656182:G:C	1.32581e-14	-2.03318	-1.42474
171656537	chr1:171656537:G:T	2.17676e-14	-1.74325	-1.21885
171656869	chr1:171656869:C:A	3.84469e-12	-2.90987e-10	2.21192
171657184	chr1:171657184:T:G	1.61363e-13	-2.90987e-10	-0.958875
171657215	chr1:171657215:G:C	1.61774e-13	-2.90987e-10	-0.956329
171657298	chr1:171657298:T:G	1.20079e-13	-0.9518	-0.302579
171657572	chr1:171657572:A:AC	3.95703e-14	-1.08616	-1.27829
171657636	chr1:171657636:A:G	1.6783e-13	-2.90987e-10	-0.919576
171657653	chr1:171657653:T:C	2.44609e-13	-2.90987e-10	-0.542867
171657801	chr1:171657801:G:T	3.99811e-14	-1.05976	-1.29436
171658103	chr1:171658103:C:A	1.49434e-13	-0.795078	-0.240594
171658129	chr1:171658129:A:T	1.05269e-13	-0.939182	-0.446826
171658493	chr1:171658493:C:T	1.2886e-13	-2.90987e-10	-1.1838
171658665	chr1:171658665:G:T	5.92993e-12	-2.90987e-10	2.64524
171658778	chr1:171658778:C:T	1.39277e-14	-2.00917	-1.39948
171658787	chr1:171658787:A:G	9.26275e-14	-1.02227	-0.491672
171658841	chr1:171658841:C:T	5.25544e-14	-0.809189	-1.27149
171658911	chr1:171658911:G:A	1.02183e-13	-2.90987e-10	-1.41576
171658922	chr1:171658922:C:T	3.42368e-13	-2.90987e-10	-0.206643
171659314	chr1:171659314:G:A	1.03256e-13	-2.90987e-10	-1.40532
171659614	chr1:171659614:A:C	1.07727e-13	-2.90987e-10	-1.36293
171660454	chr1:171660454:C:A	3.62972e-12	-2.90987e-10	2.15438
171660529	chr1:171660529:C:G	1.0481e-13	-1.09454	-0.295836
171660535	chr1:171660535:G:A	2.88162e-13	-2.90987e-10	-0.379006
171660612	chr1:171660612:C:T	9.68292e-13	-2.90987e-10	0.833004
171660918	chr1:171660918:A:G	3.47686e-14	-1.07687	-1.41694
171661100	chr1:171661100:A:G	1.28767e-13	-2.90987e-10	-1.18452
171661330	chr1:171661330:T:C	2.41958e-13	-2.90987e-10	-0.553765
171661417	chr1:171661417:G:A	7.49321e-14	-1.72595	-4.11118e-10
171661797	chr1:171661797:C:T	3.47797e-14	-1.06718	-1.42632
171662009	chr1:171662009:A:G	1.28767e-13	-2.90987e-10	-1.18452
171662157	chr1:171662157:A:G	3.57896e-14	-1.05496	-1.40991
171662333	chr1:171662333:A:G	1.95994e-13	-2.90987e-10	-0.764446
171662358	chr1:171662358:C:G	1.29608e-13	-2.90987e-10	-1.17801
171662500	chr1:171662500:G:A	3.62263e-14	-1.04302	-1.40973
171662548	chr1:171662548:G:A	1.00976e-13	-2.90987e-10	-1.42765
171662566	chr1:171662566:G:A	1.04178e-13	-2.90987e-10	-1.39643
171662977	chr1:171662977:A:C	6.56505e-14	-0.483167	-1.37502
171663020	chr1:171663020:AT:A	4.17722e-14	-0.935767	-1.37453
171663161	chr1:171663161:C:G	1.78351e-14	-1.99847	-1.16289
171663466	chr1:171663466:C:T	1.17529e-13	-2.90987e-10	-1.27585
171663532	chr1:171663532:T:G	2.23064e-11	-2.90987e-10	3.9701
171663797	chr1:171663797:A:G	5.58397e-14	-0.598733	-1.42131
171663872	chr1:171663872:C:T	1.05417e-13	-2.90987e-10	-1.38461
171663918	chr1:171663918:T:A	1.59757e-13	-0.727763	-0.241112
171664029	chr1:171664029:T:C	1.52245e-13	-0.743215	-0.273825
171664053	chr1:171664053:G:A	1.01006e-13	-2.90987e-10	-1.42735
171664248	chr1:171664248:C:T	3.00998e-13	-2.90987e-10	-0.335425
171664271	chr1:171664271:T:C	1.97663e-13	-2.90987e-10	-0.755965
171664306	chr1:171664306:C:T	1.97378e-14	-2.02696	-1.03303
171664314	chr1:171664314:A:T	1.19423e-12	-2.90987e-10	1.04273
171664434	chr1:171664434:G:A	1.28767e-13	-2.90987e-10	-1.18452
171664441	chr1:171664441:G:A	5.99074e-14	-1.94973	-4.11118e-10
171664468	chr1:171664468:G:A	3.98859e-14	-0.997345	-1.35916
171664596	chr1:171664596:G:A	1.51338e-13	-0.745726	-0.277285
171664605	chr1:171664605:A:G	1.31015e-13	-2.90987e-10	-1.16721
171664689	chr1:171664689:A:C	1.2883e-13	-2.90987e-10	-1.18403
171664731	chr1:171664731:T:C	1.6193e-13	-0.698343	-0.257025
171664752	chr1:171664752:A:G	6.70796e-12	-2.90987e-10	2.76852
171664818	chr1:171664818:T:C	1.74242e-14	-2.01782	-1.16685
171664903	chr1:171664903:C:T	2.58776e-13	-2.90987e-10	-0.486566
171664941	chr1:171664941:C:T	1.97174e-13	-2.90987e-10	-0.758443
171664989	chr1:171664989:T:C	1.6011e-13	-0.707132	-0.259536
171665862	chr1:171665862:C:A	8.41422e-12	-2.90987e-10	2.99515
171666713	chr1:171666713:T:A	1.07773e-13	-2.90987e-10	-1.3625
171666864	chr1:171666864:C:T	8.6083e-14	-1.23082	-0.3564
171666974	chr1:171666974:G:A	6.82953e-12	-2.90987e-10	2.78648
171667139	chr1:171667139:T:C	1.91114e-11	-2.90987e-10	3.81551
171667254	chr1:171667254:G:A	1.40646e-14	-1.97312	-1.42575
171667596	chr1:171667596:C:T	1.46031e-12	-2.90987e-10	1.24387
171667696	chr1:171667696:G:A	8.22694e-12	-2.90987e-10	2.97264
171667951	chr1:171667951:C:CG	1.28751e-13	-2.90987e-10	-1.18465
171668000	chr1:171668000:G:A	1.05602e-13	-2.90987e-10	-1.38285
171668055	chr1:171668055:A:G	3.3181e-13	-2.90987e-10	-0.237967
171668275	chr1:171668275:T:A	8.2957e-12	-2.90987e-10	2.98096
171668810	chr1:171668810:A:T	3.15927e-13	-2.90987e-10	-0.28702
171668885	chr1:171668885:C:T	9.25361e-12	-2.90987e-10	3.09024
171669269	chr1:171669269:G:A	3.2051e-13	-2.90987e-10	-0.272616
171669284	chr1:171669284:C:T	1.04422e-13	-2.90987e-10	-1.39409
171669959	chr1:171669959:T:C	8.36663e-14	-1.002	-0.613698
171670180	chr1:171670180:G:A	1.25131e-13	-2.90987e-10	-1.21317
171670335	chr1:171670335:A:G	1.76088e-14	-2.00884	-1.16529
171670364	chr1:171670364:A:G	9.26483e-14	-0.980626	-0.533093
171670468	chr1:171670468:G:A	1.08968e-13	-2.90987e-10	-1.35148
171670512	chr1:171670512:A:G	1.15302e-13	-2.90987e-10	-1.29497
171670728	chr1:171670728:C:T	3.81686e-14	-0.981327	-1.41919
171670765	chr1:171670765:A:C	1.04643e-12	-2.90987e-10	0.910615
171670783	chr1:171670783:C:G	1.13272e-12	-2.90987e-10	0.989845
171671301	chr1:171671301:G:A	2.88482e-13	-2.90987e-10	-0.377896
171671531	chr1:171671531:A:C	1.07606e-13	-2.90987e-10	-1.36405
171671553	chr1:171671553:G:A	1.69596e-13	-2.90987e-10	-0.909113
171671748	chr1:171671748:C:A	1.9911e-14	-1.92791	-1.12335
171672105	chr1:171672105:C:T	6.73919e-12	-2.90987e-10	2.77317
171672350	chr1:171672350:A:C	1.9791e-14	-1.90441	-1.15289
171672462	chr1:171672462:A:G	2.10329e-13	-2.90987e-10	-0.693857
171672605	chr1:171672605:T:C	1.67475e-14	-1.82942	-1.39486
171672849	chr1:171672849:A:G	2.06114e-14	-1.88965	-1.12703
171673172	chr1:171673172:A:G	2.11579e-14	-1.90269	-1.08782
171673178	chr1:171673178:A:G	1.69454e-14	-1.90001	-1.31252
171673384	chr1:171673384:A:G	1.64056e-14	-1.85964	-1.38527
171673390	chr1:171673390:G:T	1.08276e-13	-2.90987e-10	-1.35785
171673422	chr1:171673422:A:T	1.68693e-13	-2.90987e-10	-0.91445
171673882	chr1:171673882:T:C	2.33676e-14	-1.99031	-0.900874
171674128	chr1:171674128:A:G	2.13209e-14	-1.88304	-1.09981
171674230	chr1:171674230:T:C	1.8774e-13	-2.90987e-10	-0.80747
171674265	chr1:171674265:A:G	1.05206e-13	-2.90987e-10	-1.38661
171674923	chr1:171674923:G:A	1.53873e-14	-1.93832	-1.37067
171675446	chr1:171675446:G:A	5.25132e-14	-1.43899	-0.642473
171675593	chr1:171675593:T:TA	1.99709e-13	-2.90987e-10	-0.745668
171675992	chr1:171675992:A:C	6.23523e-12	-2.90987e-10	2.69544
171676109	chr1:171676109:G:A	1.05241e-13	-2.90987e-10	-1.38628
171676338	chr1:171676338:AAAAAAAAAAAAAAAAG:A	4.32612e-12	-2.90987e-10	2.3299
171676408	chr1:171676408:A:T	1.81316e-14	-1.97648	-1.1684
171676449	chr1:171676449:T:C	1.47591e-14	-1.96761	-1.38306
171676562	chr1:171676562:C:T	1.8503e-13	-2.90987e-10	-0.82201
171676563	chr1:171676563:G:A	1.39887e-14	-2.03393	-1.37035
171676567	chr1:171676567:G:A	1.86825e-13	-2.90987e-10	-0.81236
171677470	chr1:171677470:T:C	2.21716e-14	-2.00249	-0.941225
171677808	chr1:171677808:A:G	3.94801e-13	-1.74448	1.68033
171677836	chr1:171677836:G:A	1.72543e-14	-1.7897	-1.40477
171678132	chr1:171678132:G:C	1.69648e-14	-1.81118	-1.40022
171678230	chr1:171678230:C:CT	1.08989e-13	-1.35128	-4.11118e-10
171678234	chr1:171678234:C:T	1.08943e-13	-1.35171	-4.11118e-10
171678335	chr1:171678335:C:T	1.87217e-14	-1.78614	-1.32671
171678411	chr1:171678411:T:G	4.90521e-14	-1.84519	-0.304457
171678755	chr1:171678755:G:A	7.44844e-13	-2.90987e-10	0.570645
171678860	chr1:171678860:A:G	1.69962e-14	-1.78105	-1.42849
171678897	chr1:171678897:C:T	3.25541e-14	-1.6985	-0.861125
171679166	chr1:171679166:C:T	1.00911e-13	-2.90987e-10	-1.42829
171679300	chr1:171679300:C:A	1.33474e-14	-2.02266	-1.42855
171679597	chr1:171679597:G:A	1.04348e-13	-1.3948	-4.11118e-10
171679617	chr1:171679617:T:A	6.0074e-13	-2.90987e-10	0.355633
171679783	chr1:171679783:T:C	4.91869e-12	1.22384	1.23442
171679949	chr1:171679949:C:T	3.07084e-14	-1.45788	-1.16011
171680051	chr1:171680051:C:G	3.19252e-13	-2.90987e-10	-0.276548
171680318	chr1:171680318:C:T	2.79155e-13	0.716555	-1.12732
171680339	chr1:171680339:C:T	3.24674e-13	-2.90987e-10	-0.259707
171680362	chr1:171680362:C:G	1.26261e-12	2.33912	-1.24072
171680415	chr1:171680415:G:A	1.17792e-12	2.30799	-1.27901
171680457	chr1:171680457:C:A	2.43649e-13	0.810605	-1.3574
171680473	chr1:171680473:G:A	1.18377e-12	-2.90987e-10	1.03393
171680745	chr1:171680745:C:T	3.33143e-12	2.06863	-4.11118e-10
171680796	chr1:171680796:A:G	1.11403e-13	0.0041478	-1.33352
171680851	chr1:171680851:T:A	1.03793e-13	-2.90987e-10	-1.40013
171680861	chr1:171680861:T:C	7.89592e-14	-0.615041	-1.05856
171680921	chr1:171680921:C:A	1.12331e-13	-2.90987e-10	-1.32108
171681159	chr1:171681159:T:TCCTA	1.75995e-13	-2.90987e-10	-0.872072
171681185	chr1:171681185:C:CT	2.08559e-14	-1.74298	-1.26192
171681274	chr1:171681274:C:T	3.72361e-13	-2.90987e-10	-0.122667
171681405	chr1:171681405:G:A	1.46901e-13	-0.569089	-0.483684
171681460	chr1:171681460:G:A	3.15874e-13	-2.90987e-10	-0.287187
171681782	chr1:171681782:TA:T	2.06456e-13	-0.5466	-0.165842
171682013	chr1:171682013:T:C	2.03854e-13	-0.529847	-0.19528
171682224	chr1:171682224:A:C	1.43868e-14	-1.94754	-1.42867
171682232	chr1:171682232:G:T	1.13499e-13	-0.533074	-0.777659
171682427	chr1:171682427:A:T	9.99731e-13	-2.90987e-10	0.864957
171682487	chr1:171682487:T:G	1.59463e-14	-1.86351	-1.40979
171682734	chr1:171682734:T:C	1.54376e-14	-1.98881	-1.31691
171682735	chr1:171682735:G:A	1.59126e-13	-2.90987e-10	-0.972831
171682810	chr1:171682810:T:G	2.26727e-13	-0.497954	-0.120828
171683004	chr1:171683004:C:T	1.94045e-13	-0.583388	-0.191052
171683240	chr1:171683240:T:C	4.04798e-13	-2.90987e-10	-0.0391409
171683443	chr1:171683443:C:T	1.62037e-14	-1.97372	-1.28357
171683524	chr1:171683524:G:A	1.80101e-13	-0.622174	-0.226836
171683535	chr1:171683535:G:C	3.39679e-13	-2.90987e-10	-0.21453
171683561	chr1:171683561:G:T	1.16313e-13	-2.90987e-10	-1.28625
171683579	chr1:171683579:A:G	1.17646e-13	-2.90987e-10	-1.27485
171683591	chr1:171683591:A:G	1.80688e-13	-0.622735	-0.22302
171683613	chr1:171683613:C:T	1.60607e-14	-1.98171	-1.28445
171683619	chr1:171683619:A:G	9.71969e-14	-0.608041	-0.85775
171684067	chr1:171684067:C:T	6.72119e-14	-1.28682	-0.547862
171684189	chr1:171684189:C:T	1.48732e-14	-1.96516	-1.37781
171684244	chr1:171684244:T:C	1.66444e-13	-0.68382	-0.244051
171684556	chr1:171684556:A:G	1.64118e-13	-0.685993	-0.255948
171684634	chr1:171684634:C:T	1.21282e-13	-2.90987e-10	-1.24442
171684725	chr1:171684725:C:G	5.18247e-14	-1.50849	-0.586172
171684769	chr1:171684769:C:T	1.34109e-13	-2.90987e-10	-1.14388
171685316	chr1:171685316:G:A	1.80496e-13	-0.706174	-0.140649
171685382	chr1:171685382:T:C	1.82164e-13	-0.69623	-0.141391
171685476	chr1:171685476:C:T	1.62405e-13	-0.708903	-0.243534
171685710	chr1:171685710:C:T	3.28656e-13	-2.90987e-10	-0.247517
171685828	chr1:171685828:C:T	4.58261e-14	-1.49981	-0.71787
171686111	chr1:171686111:G:A	1.82721e-13	-0.746802	-0.0877679
171686516	chr1:171686516:T:A	1.7652e-13	-0.743613	-0.125485
171686545	chr1:171686545:T:A	5.24039e-14	-1.4868	-0.596746
171686547	chr1:171686547:T:A	1.84245e-13	-0.734721	-0.0915415
171686621	chr1:171686621:T:G	1.58998e-13	-0.768307	-0.205332
171686672	chr1:171686672:C:T	1.61754e-13	-0.769931	-0.18652
171686673	chr1:171686673:G:A	1.6149e-13	-2.90987e-10	-0.958089
171686705	chr1:171686705:A:G	3.46643e-13	-0.0840987	-0.110134
171686717	chr1:171686717:G:A	7.44304e-14	-0.96147	-0.771195
171686844	chr1:171686844:G:A	1.4077e-13	-0.893951	-0.201448
171687085	chr1:171687085:A:G	5.87718e-13	-2.90987e-10	0.333718
171687096	chr1:171687096:G:A	1.25003e-13	-2.90987e-10	-1.2142
171687309	chr1:171687309:G:A	3.89853e-13	-2.90987e-10	-0.0767606
171687391	chr1:171687391:C:A	8.23836e-14	-0.781563	-0.849581
171687412	chr1:171687412:G:T	1.63089e-14	-1.90784	-1.34298
171687538	chr1:171687538:G:A	1.18944e-13	-0.549786	-0.714091
171687555	chr1:171687555:T:G	9.81643e-14	-0.752801	-0.703085
171687628	chr1:171687628:A:G	2.38581e-13	-0.576328	0.00850905
171687875	chr1:171687875:T:C	1.4185e-13	-0.843139	-0.24462
171688064	chr1:171688064:G:T	3.14812e-13	-2.90987e-10	-0.290554
171688803	chr1:171688803:C:T	6.7856e-14	-0.817646	-1.0075
171688813	chr1:171688813:T:C	4.20005e-13	-0.890935	0.88867
171688823	chr1:171688823:T:TTTTCCTTTTTTTTC	1.1846e-13	-2.90987e-10	-1.26795
171688851	chr1:171688851:C:T	2.3144e-13	-0.614214	0.0160043
171688923	chr1:171688923:C:T	7.36011e-13	-2.90987e-10	0.558715
171689143	chr1:171689143:G:A	1.17806e-13	-2.90987e-10	-1.27349
171689773	chr1:171689773:C:A	1.53658e-14	-1.90295	-1.40743
171689872	chr1:171689872:G:A	1.70311e-14	-1.8909	-1.31659
171689941	chr1:171689941:T:A	1.92117e-14	-1.66167	-1.42534
171690033	chr1:171690033:A:G	1.49864e-13	-0.756247	-0.276553
171690152	chr1:171690152:G:A	3.36118e-13	-0.818222	0.593155
171690269	chr1:171690269:A:G	1.60113e-14	-1.99121	-1.27802
171690459	chr1:171690459:C:T	1.34216e-13	-0.869737	-0.273345
171690710	chr1:171690710:C:T	4.45847e-12	-2.90987e-10	2.36003
171691009	chr1:171691009:G:A	1.2125e-13	-2.90987e-10	-1.24468
171691014	chr1:171691014:T:C	4.23776e-13	-2.90987e-10	0.00667498
171691354	chr1:171691354:T:C	1.42584e-13	-2.90987e-10	-1.0826
171691425	chr1:171691425:T:C	1.1536e-13	-2.90987e-10	-1.29447
171691426	chr1:171691426:G:C	1.72507e-14	-1.77733	-1.41734
171691444	chr1:171691444:G:A	2.11381e-13	-1.06486	0.375992
171691750	chr1:171691750:C:T	1.33369e-14	-2.02899	-1.42301
171691976	chr1:171691976:G:A	1.0297e-13	-2.90987e-10	-1.40809
171692058	chr1:171692058:A:T	3.67931e-13	-2.90987e-10	-0.134635
171692090	chr1:171692090:T:C	1.40732e-13	-0.8465	-0.24917
171692272	chr1:171692272:G:A	1.64236e-13	-0.782016	-0.159207
171692350	chr1:171692350:G:A	1.12313e-13	-2.90987e-10	-1.32124
171692407	chr1:171692407:T:C	1.53072e-13	-0.822498	-0.189126
171692414	chr1:171692414:A:C	1.45236e-13	-0.786873	-0.277296
171692711	chr1:171692711:A:G	6.17133e-14	-0.974732	-0.945298
171692956	chr1:171692956:A:T	3.47321e-13	-2.90987e-10	-0.19228
171693293	chr1:171693293:G:A	1.72637e-14	-1.76558	-1.42835
171693351	chr1:171693351:A:G	1.42746e-13	-2.90987e-10	-1.08147
171693467	chr1:171693467:G:A	3.14787e-13	-2.90987e-10	-0.290634
171693496	chr1:171693496:T:C	3.33294e-13	-2.90987e-10	-0.233505
171693605	chr1:171693605:A:C	1.45647e-13	-0.777555	-0.283787
171693690	chr1:171693690:C:T	3.30249e-13	-2.90987e-10	-0.242683
171693785	chr1:171693785:G:A	1.58989e-13	-0.973696	-4.11118e-10
171693970	chr1:171693970:G:A	1.15667e-13	-2.90987e-10	-1.29181
171694142	chr1:171694142:G:A	5.27566e-13	-2.90987e-10	0.225744
171694170	chr1:171694170:C:T	5.74065e-13	-2.90987e-10	0.310212
171694288	chr1:171694288:G:T	1.69616e-13	-2.90987e-10	-0.908995
171694382	chr1:171694382:C:G	1.72775e-14	-1.87087	-1.32226
171694450	chr1:171694450:G:A	1.14737e-13	-2.90987e-10	-1.29989
171694473	chr1:171694473:T:C	1.11766e-13	-2.90987e-10	-1.32612
171694534	chr1:171694534:A:G	1.46906e-13	-0.809936	-0.2428
171694595	chr1:171694595:G:A	2.08166e-14	-1.60234	-1.40444
171694635	chr1:171694635:C:T	1.1689e-13	-2.90987e-10	-1.2813
171694660	chr1:171694660:C:T	1.99798e-14	-1.922	-1.12581
171694817	chr1:171694817:G:T	1.41302e-14	-1.99308	-1.40113
171695265	chr1:171695265:T:A	1.04598e-13	-2.90987e-10	-1.39241
171695353	chr1:171695353:G:A	1.01453e-13	-2.90987e-10	-1.42293
171695360	chr1:171695360:A:G	8.66958e-14	-1.64031	0.0601842
171695374	chr1:171695374:G:A	1.1146e-13	-2.90987e-10	-1.32886
171695414	chr1:171695414:C:T	2.24666e-13	-2.90987e-10	-0.627915
171695415	chr1:171695415:A:G	1.4673e-13	-0.782748	-0.271188
171695429	chr1:171695429:C:T	1.0832e-13	-2.90987e-10	-1.35744
171695437	chr1:171695437:G:A	1.08271e-13	-2.90987e-10	-1.35789
171695567	chr1:171695567:T:A	4.22159e-14	-1.55646	-0.743272
171695648	chr1:171695648:G:A	2.45988e-14	-1.99501	-0.844824
171695658	chr1:171695658:G:A	1.3877e-13	-2.90987e-10	-1.10971
171695760	chr1:171695760:AGAT:A	7.62678e-14	-0.811077	-0.897201
171695779	chr1:171695779:G:A	2.70542e-13	-2.90987e-10	-0.442103
171696051	chr1:171696051:C:T	7.46962e-14	-0.859834	-0.869267
171696144	chr1:171696144:A:AG	4.25058e-14	-1.54202	-0.750873
171696150	chr1:171696150:C:T	1.50943e-13	-0.804452	-0.221179
171696240	chr1:171696240:G:A	4.78999e-13	-2.90987e-10	0.129168
171696255	chr1:171696255:G:A	7.5471e-14	-0.890727	-0.828054
171696256	chr1:171696256:T:C	2.31264e-14	-1.61879	-1.28276
171696428	chr1:171696428:C:T	1.30509e-13	-2.90987e-10	-1.17109
171696603	chr1:171696603:G:T	1.43286e-13	-2.90987e-10	-1.07769
171696688	chr1:171696688:G:A	5.6212e-13	-2.90987e-10	0.289187
171696759	chr1:171696759:G:A	1.40791e-13	-2.90987e-10	-1.09525
171696774	chr1:171696774:C:G	1.45494e-13	-0.813726	-0.248667
171696900	chr1:171696900:C:G	1.57528e-13	-0.766463	-0.216463
171697507	chr1:171697507:A:C	1.51582e-13	-0.827903	-0.193499
171697692	chr1:171697692:A:G	1.45787e-13	-0.779156	-0.281229
171697837	chr1:171697837:T:A	1.4345e-13	-2.90987e-10	-1.07655
171698020	chr1:171698020:G:A	5.94276e-14	-0.830215	-1.12756
171698080	chr1:171698080:G:A	9.07976e-12	-2.90987e-10	3.07127
171698288	chr1:171698288:T:C	8.78225e-13	-2.90987e-10	0.735373
171698343	chr1:171698343:G:A	1.44186e-13	-2.90987e-10	-1.07143
171698381	chr1:171698381:C:T	2.71378e-13	-2.90987e-10	-0.439016
171698385	chr1:171698385:C:T	2.1464e-13	-2.90987e-10	-0.67357
171698559	chr1:171698559:A:G	2.57615e-13	-2.90987e-10	-0.491064
171698674	chr1:171698674:G:A	1.39983e-13	-2.90987e-10	-1.10101
171698813	chr1:171698813:AT:A	1.61371e-13	-0.806612	-0.152212
171698862	chr1:171698862:T:C	6.9694e-13	-1.20803	1.7122
171698900	chr1:171698900:G:A	1.20079e-13	-2.90987e-10	-1.25438
171698938	chr1:171698938:A:G	2.64281e-13	-2.90987e-10	-0.465518
171699002	chr1:171699002:C:T	1.07376e-13	-2.90987e-10	-1.3662
171699297	chr1:171699297:G:A	2.29299e-13	-2.90987e-10	-0.607503
171699331	chr1:171699331:T:G	1.16781e-13	-2.90987e-10	-1.28223
171699339	chr1:171699339:T:C	8.07012e-14	-1.73749	0.0857115
171699557	chr1:171699557:A:G	1.06743e-13	-1.76435	0.39224
171699723	chr1:171699723:C:CAAG	2.00833e-13	-0.740055	-4.11118e-10
171699811	chr1:171699811:G:A	4.5728e-14	-0.798217	-1.4216
171700042	chr1:171700042:T:C	1.01544e-13	-2.90987e-10	-1.42204
171700088	chr1:171700088:T:C	1.28277e-13	-2.90987e-10	-1.18834
171700492	chr1:171700492:A:T	1.34266e-13	-2.90987e-10	-1.14271
171700683	chr1:171700683:G:A	2.49097e-13	-0.137104	-0.387584
171700734	chr1:171700734:G:T	1.17587e-13	-2.90987e-10	-1.27535
171701097	chr1:171701097:T:C	1.96367e-14	-1.64317	-1.42196
171701306	chr1:171701306:C:T	7.65483e-14	-1.70461	-4.11118e-10
171701539	chr1:171701539:C:G	4.53174e-13	-2.90987e-10	0.0737472
171701683	chr1:171701683:T:A	4.30319e-14	-0.863797	-1.41679
171701717	chr1:171701717:A:G	1.66035e-13	-2.90987e-10	-0.930329
171702323	chr1:171702323:T:G	1.39499e-13	-1.87075	0.766277
171702483	chr1:171702483:G:A	4.51199e-13	-2.90987e-10	0.0693798
171702755	chr1:171702755:C:T	1.00999e-13	-2.90987e-10	-1.42742
171702770	chr1:171702770:G:A	8.17083e-14	-1.63937	-4.11118e-10
171703280	chr1:171703280:AAGG:A	1.78783e-14	-1.74807	-1.41087
171703583	chr1:171703583:G:GTATT	1.16291e-13	-2.90987e-10	-1.28643
171703914	chr1:171703914:T:C	6.446e-14	-0.815383	-1.0611
171704096	chr1:171704096:G:A	4.74958e-14	-0.764251	-1.41764
171704132	chr1:171704132:C:A	4.65244e-14	-0.784966	-1.41759
171704481	chr1:171704481:T:C	9.48693e-13	-2.90987e-10	0.812556
171704609	chr1:171704609:AT:A	4.70457e-14	-0.774315	-1.41709
171704719	chr1:171704719:T:C	5.13039e-13	-2.90987e-10	0.197823
171704896	chr1:171704896:AGAG:A	7.1719e-13	-2.90987e-10	0.532811
171704971	chr1:171704971:T:C	5.52329e-14	-2.03097	-4.11118e-10
171705089	chr1:171705089:C:A	1.3441e-13	-0.175682	-0.965952
171705101	chr1:171705101:G:T	4.84214e-14	-0.746081	-1.41651
171705108	chr1:171705108:T:C	1.8266e-14	-1.72222	-1.41527
171705195	chr1:171705195:A:G	4.52714e-13	-2.90987e-10	0.0727304
171705198	chr1:171705198:C:T	4.59383e-14	-0.792902	-1.42233
171705467	chr1:171705467:T:C	6.11129e-14	-0.840772	-1.08903
171705475	chr1:171705475:C:T	1.15359e-13	-1.45119	0.156701
171705634	chr1:171705634:G:A	7.13272e-14	-1.79039	0.0151426
171705734	chr1:171705734:T:G	1.71953e-13	-2.90987e-10	-0.895311
171705744	chr1:171705744:T:C	1.34322e-13	-2.90987e-10	-1.14229
171705777	chr1:171705777:T:C	3.74639e-13	-2.90987e-10	-0.116567
171705847	chr1:171705847:G:A	4.68444e-14	-0.775277	-1.42042
171706156	chr1:171706156:A:G	1.23697e-13	-0.250459	-0.974239
171706780	chr1:171706780:T:C	1.51592e-13	-2.90987e-10	-1.02134
171707382	chr1:171707382:T:C	1.00905e-13	-2.90987e-10	-1.42836
171707558	chr1:171707558:C:T	3.19404e-14	-2.03386	-0.544799
171707633	chr1:171707633:G:A	1.1838e-13	-2.90987e-10	-1.26863
171707655	chr1:171707655:G:A	1.02098e-13	-0.626343	-0.790255
171707793	chr1:171707793:A:G	1.01223e-13	-2.90987e-10	-1.4252
171707900	chr1:171707900:T:C	1.02292e-13	-2.90987e-10	-1.41469
171708532	chr1:171708532:G:A	6.17792e-14	-0.756617	-1.16235
171708544	chr1:171708544:A:G	1.12398e-13	-2.90987e-10	-1.32048
171709196	chr1:171709196:G:A	1.29545e-13	-2.90987e-10	-1.17851
171709269	chr1:171709269:A:G	1.1537e-13	-2.90987e-10	-1.29439
171709489	chr1:171709489:T:C	2.30904e-13	-2.90987e-10	-0.600525
171710115	chr1:171710115:G:A	1.16164e-13	-2.90987e-10	-1.28753
171710242	chr1:171710242:C:CCAGT	1.58307e-13	-1.72491	0.746918
171710325	chr1:171710325:A:C	5.95921e-14	-0.790411	-1.16459
171710643	chr1:171710643:T:C	1.21101e-13	-2.90987e-10	-1.2459
171710818	chr1:171710818:G:A	2.01387e-13	-1.70112	0.963819
171710983	chr1:171710983:A:T	1.68847e-13	-2.90987e-10	-0.913534
171710990	chr1:171710990:T:A	1.02546e-13	-2.00187	0.589653
171711255	chr1:171711255:T:G	6.20416e-13	-1.97834	2.3662
171711491	chr1:171711491:A:G	1.02473e-13	-1.80626	0.39333
171711574	chr1:171711574:A:G	2.51442e-13	-2.90987e-10	-0.515316
171711772	chr1:171711772:A:T	8.13789e-14	-1.74858	0.105169
171711906	chr1:171711906:C:T	1.82819e-13	-2.90987e-10	-0.834035
171711987	chr1:171711987:G:A	1.18954e-13	-2.90987e-10	-1.26379
171712001	chr1:171712001:G:A	1.31868e-13	-2.90987e-10	-1.16073
171712227	chr1:171712227:G:T	1.09628e-13	-2.90987e-10	-1.34544
171713150	chr1:171713150:G:A	1.16506e-13	-2.90987e-10	-1.28459
171713311	chr1:171713311:A:C	7.86462e-14	-0.251171	-1.4264
171713996	chr1:171713996:G:A	1.24031e-13	-2.90987e-10	-1.222
171714054	chr1:171714054:C:T	1.95202e-13	-1.70298	0.934482
171714471	chr1:171714471:A:G	6.33809e-14	-0.749022	-1.14434
171714781	chr1:171714781:A:C	1.0175e-13	-2.90987e-10	-1.42001
171714966	chr1:171714966:C:A	2.78783e-13	-2.90987e-10	-0.412095
171715115	chr1:171715115:G:A	1.64776e-13	-2.00052	1.06257
171715181	chr1:171715181:G:A	2.00771e-12	-2.90987e-10	1.56222
171715219	chr1:171715219:G:T	1.97021e-13	-1.69643	0.937209
171715246	chr1:171715246:G:A	2.7061e-13	-2.90987e-10	-0.441853
171715589	chr1:171715589:T:C	7.91552e-13	-2.90987e-10	0.631466
171715597	chr1:171715597:G:A	1.29414e-13	-2.90987e-10	-1.17952
171715692	chr1:171715692:G:A	1.93575e-13	-1.69817	0.921312
171716146	chr1:171716146:C:T	1.2904e-13	-2.90987e-10	-1.1824
171716543	chr1:171716543:AAG:A	6.14428e-14	-0.781673	-1.14275
171716554	chr1:171716554:C:T	6.11986e-14	-0.786079	-1.14233
171717346	chr1:171717346:C:T	2.05124e-13	-1.6774	0.958489
171717692	chr1:171717692:T:A	1.57469e-14	-1.88918	-1.3967
171718196	chr1:171718196:C:T	1.918e-13	-1.70846	0.922377
171718457	chr1:171718457:T:C	2.81887e-13	-1.66563	1.26461
171719256	chr1:171719256:G:A	1.35046e-13	-2.90987e-10	-1.13692
171719308	chr1:171719308:A:C	1.32076e-13	-2.90987e-10	-1.15916
171719493	chr1:171719493:TA:T	1.01335e-13	-2.90987e-10	-1.42409
171719650	chr1:171719650:A:C	5.89183e-14	-0.790882	-1.1755
171719699	chr1:171719699:G:A	1.25561e-12	0.966683	0.126163
171719847	chr1:171719847:T:C	1.31805e-13	-2.90987e-10	-1.16121
171720016	chr1:171720016:A:T	6.07216e-14	-0.777205	-1.15903
171720387	chr1:171720387:G:C	3.27271e-13	-1.63557	1.38383
171720405	chr1:171720405:C:T	1.53064e-13	-2.90987e-10	-1.01167
171720533	chr1:171720533:A:AT	1.62851e-14	-1.88388	-1.36841
171720535	chr1:171720535:G:T	1.63051e-14	-1.88215	-1.36891
171721211	chr1:171721211:T:C	2.19313e-14	-1.58728	-1.36734
171721263	chr1:171721263:C:T	1.05957e-13	-2.90987e-10	-1.3795
171721378	chr1:171721378:A:G	1.34033e-13	-2.90987e-10	-1.14445
171721486	chr1:171721486:T:C	1.71785e-14	-1.89492	-1.30395
171721749	chr1:171721749:A:T	1.17182e-13	-2.90987e-10	-1.2788
171721958	chr1:171721958:G:A	1.20746e-13	-2.90987e-10	-1.24884
171721981	chr1:171721981:G:A	1.51643e-13	-2.90987e-10	-1.021
171722014	chr1:171722014:G:C	6.16114e-14	-0.774689	-1.14699
171722035	chr1:171722035:T:C	4.951e-12	-2.90987e-10	2.46482
171722150	chr1:171722150:A:G	6.29422e-14	-0.756424	-1.14389
171722845	chr1:171722845:T:TG	1.76765e-13	-1.67041	0.802707
171723126	chr1:171723126:G:C	1.50761e-13	-2.90987e-10	-1.02683
171723171	chr1:171723171:C:T	5.05633e-14	-0.69805	-1.42125
171723289	chr1:171723289:T:C	1.16075e-13	-2.90987e-10	-1.28829
171723311	chr1:171723311:A:T	1.08525e-13	-2.90987e-10	-1.35555
171723354	chr1:171723354:G:A	1.25159e-13	-2.90987e-10	-1.21295
171723387	chr1:171723387:C:CATCCCTTATCT	1.24062e-13	-2.90987e-10	-1.22175
171723626	chr1:171723626:T:C	1.1706e-13	-2.90987e-10	-1.27985
171723743	chr1:171723743:C:T	1.17432e-13	-2.90987e-10	-1.27667
171723846	chr1:171723846:T:C	1.16909e-13	-2.90987e-10	-1.28113
171723969	chr1:171723969:C:T	1.2519e-13	-2.90987e-10	-1.2127
171724112	chr1:171724112:G:A	1.07385e-13	-1.81901	0.452907
171724217	chr1:171724217:G:A	1.78029e-13	-1.68546	0.824876
171724747	chr1:171724747:C:T	1.59878e-13	-0.96812	-4.11118e-10
171725426	chr1:171725426:C:A	6.23895e-14	-0.766046	-1.14309
171725558	chr1:171725558:A:T	1.25931e-13	-2.90987e-10	-1.2068
171725750	chr1:171725750:G:A	1.64585e-13	-1.98817	1.04907
171725751	chr1:171725751:C:T	2.59294e-13	-2.90987e-10	-0.484566
171725873	chr1:171725873:C:T	5.24994e-13	0.220857	-4.11118e-10
171725975	chr1:171725975:A:AC	1.2686e-13	-2.90987e-10	-1.19945
171726845	chr1:171726845:A:AAGAT	1.60405e-14	-1.90552	-1.36189
171726972	chr1:171726972:T:C	5.33746e-13	-1.75279	1.99018
171727116	chr1:171727116:C:T	1.18223e-13	-2.90987e-10	-1.26996
171728829	chr1:171728829:G:C	9.96531e-13	-2.90987e-10	0.86175
171728981	chr1:171728981:A:C	1.27831e-13	-2.90987e-10	-1.19182
171729507	chr1:171729507:A:G	2.12822e-13	-1.68314	1.00107
171729650	chr1:171729650:A:C	1.06175e-13	-1.80802	0.430584
171729682	chr1:171729682:T:C	1.81969e-13	-1.69715	0.858457
171729771	chr1:171729771:C:T	1.50397e-13	-0.0623959	-0.966853
171729772	chr1:171729772:G:A	1.49962e-13	-2.90987e-10	-1.03215
171729816	chr1:171729816:C:T	1.53077e-13	-2.90987e-10	-1.01159
171729890	chr1:171729890:C:T	1.97248e-13	-1.6586	0.900537
171730381	chr1:171730381:T:C	1.39462e-10	5.80302	-4.11118e-10
171730579	chr1:171730579:A:G	1.76747e-13	-2.90987e-10	-0.86781
171730584	chr1:171730584:T:TA	1.63638e-13	-2.90987e-10	-0.944871
171730637	chr1:171730637:C:T	1.02383e-13	-2.90987e-10	-1.41381
171730774	chr1:171730774:A:G	1.03755e-13	-2.90987e-10	-1.4005
171730907	chr1:171730907:A:T	7.14137e-14	-0.70201	-1.07203
171731176	chr1:171731176:A:AG	2.16214e-13	-1.63035	0.964091
171731225	chr1:171731225:A:C	1.03717e-13	-2.90987e-10	-1.40086
171731452	chr1:171731452:T:TA	8.45385e-14	-1.80037	0.195047
171731529	chr1:171731529:C:G	1.49747e-13	-2.90987e-10	-1.03358
171731582	chr1:171731582:G:A	1.18478e-12	1.03478	-4.11118e-10
171731603	chr1:171731603:T:C	1.60772e-14	-1.91229	-1.35283
171731989	chr1:171731989:G:A	2.21093e-13	-1.64741	1.00347
171732347	chr1:171732347:C:T	2.2678e-13	-1.68568	1.06713
171732742	chr1:171732742:T:C	1.16862e-13	-2.90987e-10	-1.28153
171733008	chr1:171733008:A:G	1.54124e-13	-2.90987e-10	-1.00477
171733018	chr1:171733018:A:G	3.02892e-13	-1.66823	1.33907
171733599	chr1:171733599:A:G	1.15729e-13	-2.90987e-10	-1.29127
171733724	chr1:171733724:C:T	2.19128e-13	-1.68774	1.03486
171733918	chr1:171733918:A:T	1.16748e-13	-2.90987e-10	-1.28251
171734376	chr1:171734376:T:C	2.35142e-13	-2.90987e-10	-0.58234
171734511	chr1:171734511:C:A	1.18514e-13	-2.90987e-10	-1.2675
171734886	chr1:171734886:T:C	1.24527e-13	-2.90987e-10	-1.21801
171735477	chr1:171735477:C:G	1.01363e-13	-2.90987e-10	-1.42382
171735817	chr1:171735817:C:G	1.65178e-14	-1.89083	-1.34726
171736138	chr1:171736138:C:T	1.10822e-13	-2.90987e-10	-1.3346
171737566	chr1:171737566:A:G	7.11914e-14	-0.684035	-1.09312
171737969	chr1:171737969:TA:T	2.80408e-13	-1.66135	1.25507
171738132	chr1:171738132:T:C	2.24302e-12	2.28791	-0.614863
171738551	chr1:171738551:C:G	7.24107e-13	-2.90987e-10	0.542409
171739097	chr1:171739097:CTAA:C	1.4132e-13	-2.90987e-10	-1.09151
171739731	chr1:171739731:G:A	2.39097e-13	-2.90987e-10	-0.565659
171740033	chr1:171740033:G:T	2.31378e-13	-2.90987e-10	-0.598479
171740706	chr1:171740706:ATTATC:A	1.20725e-13	-2.90987e-10	-1.24901
171741265	chr1:171741265:C:T	5.88176e-14	-0.867082	-1.10101
171742158	chr1:171742158:T:C	1.07536e-13	-2.90987e-10	-1.3647
171742266	chr1:171742266:C:T	2.43008e-13	-2.90987e-10	-0.549435
171742288	chr1:171742288:G:A	1.71433e-13	-2.90987e-10	-0.898337
171742338	chr1:171742338:G:A	1.65933e-13	-2.90987e-10	-0.930943
171743359	chr1:171743359:C:T	9.5168e-13	-2.90987e-10	0.8157
171743384	chr1:171743384:G:A	1.12988e-13	-2.90987e-10	-1.31525
171743418	chr1:171743418:T:C	1.009e-13	-2.90987e-10	-1.4284
171743524	chr1:171743524:TC:T	3.56852e-13	1.26086	-1.42607
171743579	chr1:171743579:TGACA:T	1.03635e-13	-2.02704	0.625377
171743592	chr1:171743592:G:C	3.14424e-11	5.09527	-0.781884
171743728	chr1:171743728:C:A	3.27274e-11	5.09102	-0.737585
171743853	chr1:171743853:T:C	7.34177e-14	-1.74636	-4.11118e-10
171743918	chr1:171743918:A:G	5.8611e-13	-2.90987e-10	0.330978
171744328	chr1:171744328:A:C	7.15143e-13	-1.1159	1.64585
171744499	chr1:171744499:C:T	7.66661e-14	-2.01019	0.307119
171744665	chr1:171744665:C:T	3.97342e-13	-2.90987e-10	-0.0577311
171744668	chr1:171744668:G:C	7.45725e-14	-0.908549	-0.822209
171744684	chr1:171744684:A:C	6.78041e-13	-1.15207	1.62874
171744753	chr1:171744753:C:T	7.40942e-14	-0.918071	-0.819122
171744816	chr1:171744816:T:C	2.067e-14	-1.62339	-1.39045
171744881	chr1:171744881:T:C	7.15902e-14	-2.03076	0.259192
171744903	chr1:171744903:T:C	1.03412e-13	-2.90987e-10	-1.40381
171744971	chr1:171744971:T:C	6.58859e-13	-1.16412	1.6121
171744972	chr1:171744972:G:A	7.23103e-14	-2.02969	0.268126
171745060	chr1:171745060:G:A	7.33032e-14	-0.892473	-0.855452
171745156	chr1:171745156:A:G	2.01717e-14	-1.65453	-1.38372
171745381	chr1:171745381:C:G	7.99833e-14	-0.904332	-0.75638
171745621	chr1:171745621:G:A	7.16203e-14	-2.0303	0.259153
171745940	chr1:171745940:G:A	1.02381e-13	-2.90987e-10	-1.41382
171746445	chr1:171746445:G:A	7.70557e-14	-0.885538	-0.812463
171746677	chr1:171746677:CCAGT:C	1.03398e-13	-2.90987e-10	-1.40394
171746934	chr1:171746934:A:G	2.02535e-14	-1.6518	-1.3824
171747045	chr1:171747045:C:T	6.47274e-13	-1.18889	1.61913
171747434	chr1:171747434:G:A	7.37138e-14	-0.950854	-0.791485
171747638	chr1:171747638:T:G	1.03519e-13	-2.90987e-10	-1.40278
171747639	chr1:171747639:G:C	5.52367e-14	-0.965459	-1.06544
171747784	chr1:171747784:A:ACTT	6.91567e-14	-2.03068	0.224524
171748190	chr1:171748190:A:G	2.86259e-13	-1.76445	1.37881
171748277	chr1:171748277:C:T	7.15226e-14	-1.09956	-0.672956
171748394	chr1:171748394:A:C	7.35699e-14	-0.902708	-0.841586
171748556	chr1:171748556:A:T	1.38802e-14	-2.03332	-1.37875
171748666	chr1:171748666:G:A	3.5649e-14	-1.57495	-0.893855
171748840	chr1:171748840:A:G	6.9886e-14	-2.02666	0.230992
171748891	chr1:171748891:G:A	6.22454e-13	-1.17852	1.56966
171749693	chr1:171749693:G:A	2.23632e-13	-1.74556	1.11303
171750459	chr1:171750459:A:G	4.88119e-12	-2.90987e-10	2.45061
171750629	chr1:171750629:C:T	1.14089e-13	-0.543029	-0.762524
171750658	chr1:171750658:G:T	7.16751e-14	-0.868874	-0.901513
171750677	chr1:171750677:A:C	5.73749e-13	-2.90987e-10	0.309663
171750814	chr1:171750814:C:T	7.35133e-14	-0.866891	-0.878172
171751344	chr1:171751344:C:T	5.00026e-13	-2.90987e-10	0.17213
171751412	chr1:171751412:T:C	6.35509e-13	-2.90987e-10	0.411896
171751447	chr1:171751447:G:A	1.21521e-13	-2.90987e-10	-1.24245
171751750	chr1:171751750:G:A	7.09164e-14	-2.03048	0.249454
171751769	chr1:171751769:G:C	9.72009e-14	-0.715242	-0.750507
171751838	chr1:171751838:T:C	8.61034e-14	-0.980135	-0.606846
171751915	chr1:171751915:C:T	1.05907e-13	-2.90987e-10	-1.37997
171752006	chr1:171752006:C:T	3.64458e-13	-1.68416	1.54004
171752090	chr1:171752090:C:T	1.94484e-14	-1.70892	-1.36584
171752568	chr1:171752568:C:T	6.83156e-14	-2.02128	0.202885
171752582	chr1:171752582:T:C	1.05137e-13	-2.90987e-10	-1.38727
171752778	chr1:171752778:A:T	1.22797e-13	-1.232	-4.11118e-10
171753012	chr1:171753012:A:G	6.17235e-13	0.382719	-4.11118e-10
171753042	chr1:171753042:G:A	1.22226e-13	-2.90987e-10	-1.23666
171753068	chr1:171753068:T:A	1.5894e-13	-2.90987e-10	-0.974002
171753096	chr1:171753096:G:C	1.97395e-14	-1.7067	-1.35321
171753215	chr1:171753215:T:G	1.8563e-13	-2.90987e-10	-0.818776
171753481	chr1:171753481:A:G	1.07558e-13	-2.90987e-10	-1.3645
171753555	chr1:171753555:GCTT:G	1.06984e-13	-2.90987e-10	-1.36985
171753675	chr1:171753675:C:T	1.05229e-13	-2.90987e-10	-1.38639
171753707	chr1:171753707:C:T	5.39246e-14	-2.0341	-0.0208427
171753850	chr1:171753850:C:T	6.77122e-14	-2.02381	0.196546
171754474	chr1:171754474:G:A	1.55388e-13	-2.90987e-10	-0.996605
171754855	chr1:171754855:A:C	7.14793e-14	-2.02711	0.253986
171754986	chr1:171754986:C:T	2.63699e-14	-1.36853	-1.40178
171755041	chr1:171755041:A:C	1.05203e-13	-2.90987e-10	-1.38664
171755048	chr1:171755048:A:G	1.04809e-13	-2.90987e-10	-1.39039
171755173	chr1:171755173:G:A	1.05229e-13	-2.90987e-10	-1.38639
171755781	chr1:171755781:A:G	6.99821e-14	-2.02316	0.228867
171755856	chr1:171755856:A:G	1.04738e-13	-2.90987e-10	-1.39107
171755976	chr1:171755976:G:A	1.86374e-13	-2.90987e-10	-0.814774
171755994	chr1:171755994:G:A	6.10212e-14	-1.93131	-4.11118e-10
171756270	chr1:171756270:G:C	1.05229e-13	-2.90987e-10	-1.38639
171756395	chr1:171756395:T:C	1.05229e-13	-2.90987e-10	-1.38639
171756968	chr1:171756968:G:C	6.9907e-14	-2.02317	0.227809
171757121	chr1:171757121:T:C	5.62395e-14	-2.03369	0.0207803
171757260	chr1:171757260:T:TC	1.10044e-13	-2.90987e-10	-1.34165
171757315	chr1:171757315:C:CT	5.61011e-14	-2.03388	0.0185048
171757513	chr1:171757513:G:A	1.05229e-13	-2.90987e-10	-1.38639
171757525	chr1:171757525:G:A	5.50638e-14	-2.03404	-4.11118e-10
171757533	chr1:171757533:A:G	1.03328e-13	-2.0232	0.618586
171757637	chr1:171757637:C:T	5.65728e-14	-2.03407	0.0270672
171757763	chr1:171757763:C:G	1.90458e-13	-2.00706	1.21396
171758228	chr1:171758228:A:G	1.05249e-13	-2.90987e-10	-1.3862
171758323	chr1:171758323:G:A	6.64017e-14	-2.02545	0.17864
171758376	chr1:171758376:T:C	1.11023e-13	-2.03352	0.700722
171758496	chr1:171758496:G:A	5.18344e-14	-2.03324	-0.0612403
171758574	chr1:171758574:T:A	1.04731e-13	-2.90987e-10	-1.39113
171759502	chr1:171759502:A:C	6.94711e-14	-2.0241	0.222484
171759612	chr1:171759612:G:A	7.06578e-14	-2.02238	0.237695
171759843	chr1:171759843:G:A	8.4468e-14	-0.906997	-0.699159
171759881	chr1:171759881:G:A	1.00975e-13	-2.90987e-10	-1.42766
171759943	chr1:171759943:C:T	1.02978e-13	-2.90987e-10	-1.40802
171759977	chr1:171759977:C:T	6.68791e-14	-2.02273	0.183087
171760021	chr1:171760021:A:G	6.61037e-14	-2.02426	0.172952
171760158	chr1:171760158:A:G	1.52491e-14	-2.03318	-1.28483
171760228	chr1:171760228:G:A	2.86013e-14	-2.03353	-0.655549
171760386	chr1:171760386:ATTCTT:A	6.89135e-14	-2.02684	0.217161
171760469	chr1:171760469:C:T	7.45256e-14	-1.99532	0.263931
171760526	chr1:171760526:T:C	5.47626e-14	-2.028	-0.0115226
171760535	chr1:171760535:T:C	5.60962e-14	-0.681188	-1.33427
171760554	chr1:171760554:T:G	1.95706e-13	-2.90987e-10	-0.765918
171760581	chr1:171760581:T:C	1.84875e-13	-2.90987e-10	-0.82285
171760673	chr1:171760673:G:A	8.41147e-13	-2.90987e-10	0.692236
171760681	chr1:171760681:G:A	2.00293e-13	-0.742749	-4.11118e-10
171760777	chr1:171760777:GC:G	8.28622e-14	-2.02541	0.400059
171760790	chr1:171760790:C:T	1.56148e-14	-1.97553	-1.31878
171760875	chr1:171760875:T:G	8.77526e-14	-2.02956	0.461554
171760936	chr1:171760936:G:T	6.96933e-14	-2.02671	0.228285
171761193	chr1:171761193:C:G	1.04262e-13	-2.90987e-10	-1.39562
171761407	chr1:171761407:T:C	9.44649e-14	-2.03281	0.538508
171762790	chr1:171762790:A:G	3.71073e-13	-0.12613	-4.11118e-10
171762971	chr1:171762971:T:C	1.37301e-13	-2.90987e-10	-1.12035
171763238	chr1:171763238:G:T	2.67101e-14	-1.32913	-1.42836
171763443	chr1:171763443:G:T	1.09713e-13	-2.90987e-10	-1.34467
171764182	chr1:171764182:A:G	2.42381e-12	2.11003	-0.359462
171764286	chr1:171764286:C:G	2.6534e-14	-1.33575	-1.42835
171764873	chr1:171764873:T:C	1.13562e-13	-2.02858	0.718404
171765218	chr1:171765218:C:T	1.15959e-13	-2.90987e-10	-1.2893
171765922	chr1:171765922:A:G	1.39817e-13	-2.90987e-10	-1.1022
171766058	chr1:171766058:A:C	2.3948e-13	0.860089	-1.42415
171766065	chr1:171766065:G:A	2.81209e-13	1.02207	-1.4255
171766307	chr1:171766307:C:T	1.51428e-13	-2.90987e-10	-1.02242
171766734	chr1:171766734:T:TA	2.5591e-14	-1.96306	-0.837227
171766769	chr1:171766769:C:T	2.46318e-13	0.883917	-1.41982
171766897	chr1:171766897:G:A	2.52627e-13	0.716913	-1.22753
171767114	chr1:171767114:G:A	1.01342e-10	6.82432	-1.3406
171767501	chr1:171767501:A:G	2.96345e-13	0.872163	-1.22317
171768404	chr1:171768404:G:A	6.68006e-11	6.40192	-1.33498
171768596	chr1:171768596:A:C	9.52217e-11	6.63621	-1.21477
171768666	chr1:171768666:AC:A	2.03895e-14	-1.935	-1.09251
171769206	chr1:171769206:C:T	2.79288e-13	1.01823	-1.42852
171769229	chr1:171769229:C:A	6.93623e-11	6.48112	-1.37655
171769313	chr1:171769313:G:A	3.46464e-13	0.976054	-1.1708
171769583	chr1:171769583:C:T	1.00936e-13	-2.90987e-10	-1.42804
171770155	chr1:171770155:A:G	6.65452e-12	4.17278	-1.41226
171770290	chr1:171770290:T:G	7.80953e-11	6.64271	-1.41955
171770585	chr1:171770585:G:A	1.12577e-13	-2.90987e-10	-1.31889
171770826	chr1:171770826:G:A	1.87193e-13	-2.90987e-10	-0.81039
171770863	chr1:171770863:C:T	1.56923e-10	5.92897	-0.00798263
171771258	chr1:171771258:T:C	1.33484e-13	-2.90987e-10	-1.14855
171771593	chr1:171771593:A:C	7.75987e-13	-2.90987e-10	0.611606
171771652	chr1:171771652:G:GC	7.83661e-11	6.51752	-1.29091
171771806	chr1:171771806:T:C	5.65675e-11	6.26466	-1.364
171771812	chr1:171771812:A:T	5.23062e-11	6.1851	-1.36276
171771813	chr1:171771813:G:T	2.19462e-13	-2.90987e-10	-0.65135
171771843	chr1:171771843:C:T	1.61276e-13	-2.90987e-10	-0.959412
171771993	chr1:171771993:T:G	7.23662e-10	6.70759	0.741959
171772078	chr1:171772078:A:C	1.01746e-13	-2.90987e-10	-1.42005
171772226	chr1:171772226:C:T	1.56168e-13	-2.90987e-10	-0.991598
171772432	chr1:171772432:T:C	6.51085e-11	6.40161	-1.36033
171772498	chr1:171772498:C:T	1.01577e-13	-2.90987e-10	-1.42171
171772619	chr1:171772619:A:G	1.95212e-12	2.96273	-1.42859
171772787	chr1:171772787:C:T	1.11905e-13	-2.90987e-10	-1.32488
171772815	chr1:171772815:G:A	1.11925e-13	-2.90987e-10	-1.3247
171772933	chr1:171772933:G:A	3.01489e-13	-2.90987e-10	-0.333797
171773872	chr1:171773872:C:T	3.23085e-12	-2.90987e-10	2.03797
171774057	chr1:171774057:G:A	3.18666e-12	-2.90987e-10	2.0242
171774172	chr1:171774172:G:A	2.76875e-13	0.973173	-1.39214
171774417	chr1:171774417:C:A	1.21399e-13	-2.90987e-10	-1.24345
171774565	chr1:171774565:A:G	3.39725e-12	-2.90987e-10	2.08819
171774601	chr1:171774601:C:T	1.67897e-13	-2.90987e-10	-0.919177
171774959	chr1:171774959:T:C	1.72224e-10	6.78109	-0.767075
171774996	chr1:171774996:T:C	1.54505e-10	6.70748	-0.80203
171775425	chr1:171775425:A:G	3.03777e-13	-0.326237	-4.11118e-10
171775547	chr1:171775547:T:G	5.50879e-14	-2.0336	-4.11118e-10
171775582	chr1:171775582:G:A	3.47179e-13	1.18483	-1.37752
171775904	chr1:171775904:T:C	1.1162e-12	-2.90987e-10	0.975156
171776204	chr1:171776204:A:G	1.28681e-13	-2.90987e-10	-1.1852
171776496	chr1:171776496:G:T	5.17981e-12	-2.90987e-10	2.50999
171776549	chr1:171776549:C:T	3.51743e-12	-2.90987e-10	2.12296
171776887	chr1:171776887:T:C	1.73456e-13	-2.90987e-10	-0.886608
171776908	chr1:171776908:C:G	1.68295e-10	6.53473	-0.543785
171777077	chr1:171777077:T:C	2.40977e-13	-2.90987e-10	-0.557827
171777107	chr1:171777107:T:C	2.74434e-13	0.938906	-1.36673
171777122	chr1:171777122:T:C	1.7311e-10	6.50594	-0.486788
171777136	chr1:171777136:C:A	2.67024e-13	0.919065	-1.37426
171777473	chr1:171777473:G:A	1.89696e-13	-2.90987e-10	-0.797106
171777520	chr1:171777520:G:A	5.53765e-14	-2.02837	-4.11118e-10
171777813	chr1:171777813:G:A	1.88609e-13	0.625372	-1.42822
171778040	chr1:171778040:T:C	1.60182e-14	-1.85031	-1.41849
171778060	chr1:171778060:G:C	1.10804e-13	-2.90987e-10	-1.33476
171778161	chr1:171778161:C:T	1.14066e-12	1.60792	-0.61109
171778219	chr1:171778219:T:C	3.36419e-13	-2.90987e-10	-0.224171
171778435	chr1:171778435:GCCTTGTAACCTGTTA:G	3.61224e-13	0.792577	-0.945608
171778620	chr1:171778620:A:T	1.0204e-10	6.91567	-1.42508
171778690	chr1:171778690:A:G	1.57694e-10	6.75145	-0.825562
171779005	chr1:171779005:A:T	1.0103e-12	1.57321	-0.697741
171779304	chr1:171779304:T:C	3.79367e-12	-2.90987e-10	2.19856
171779413	chr1:171779413:C:T	1.17247e-13	-2.90987e-10	-1.27824
171779634	chr1:171779634:T:C	1.47083e-10	6.86886	-1.01264
171780237	chr1:171780237:G:A	1.68026e-12	-2.90987e-10	1.38417
171780321	chr1:171780321:G:C	1.13234e-13	-2.90987e-10	-1.31307
171780418	chr1:171780418:A:G	1.8758e-13	0.613668	-1.42199
171780669	chr1:171780669:T:C	1.10421e-10	6.45853	-0.889006
171780858	chr1:171780858:A:AT	1.02244e-13	-2.90987e-10	-1.41516
171780861	chr1:171780861:GAC:G	1.02445e-13	-2.90987e-10	-1.41321
171780863	chr1:171780863:C:G	1.0503e-10	6.69277	-1.1733
171781001	chr1:171781001:A:G	1.20251e-13	-2.90987e-10	-1.25295
171781041	chr1:171781041:C:A	1.54152e-10	6.60498	-0.701818
171781299	chr1:171781299:A:C	1.16167e-13	-2.90987e-10	-1.2875
171781417	chr1:171781417:T:C	1.99996e-13	0.671817	-1.41605
171781437	chr1:171781437:T:C	6.71115e-13	1.28632	-0.819905
171781546	chr1:171781546:G:C	1.44224e-13	-2.90987e-10	-1.07116
171781634	chr1:171781634:C:T	2.04269e-13	0.667636	-1.39073
171781911	chr1:171781911:A:G	1.14278e-10	6.32702	-0.72316
171782096	chr1:171782096:T:C	2.05382e-10	7.03398	-0.843883
171782276	chr1:171782276:G:A	1.06734e-10	6.92748	-1.39191
171782327	chr1:171782327:T:C	3.45415e-13	-2.90987e-10	-0.197782
171782450	chr1:171782450:T:A	2.47233e-13	-2.90987e-10	-0.532199
171782451	chr1:171782451:C:A	2.42492e-13	-2.90987e-10	-0.551561
171782526	chr1:171782526:C:T	7.49704e-13	1.44148	-0.86433
171782547	chr1:171782547:G:A	1.93276e-13	0.610193	-1.3886
171783143	chr1:171783143:A:G	3.35102e-12	-2.90987e-10	2.07449
171783148	chr1:171783148:C:T	1.52646e-14	-1.98202	-1.33497
171783233	chr1:171783233:A:G	8.50495e-13	1.5088	-0.805512
171783658	chr1:171783658:G:A	5.37463e-12	-2.90987e-10	2.54692
171783899	chr1:171783899:A:G	1.99114e-13	0.624332	-1.37299
171784101	chr1:171784101:G:A	1.31093e-13	-2.90987e-10	-1.16662
171785024	chr1:171785024:C:T	2.05874e-13	0.658064	-1.37333
171785238	chr1:171785238:G:A	1.63237e-10	6.86456	-0.904129
171785384	chr1:171785384:T:A	3.00518e-12	-2.90987e-10	1.96556
171785429	chr1:171785429:C:A	1.24143e-13	-2.90987e-10	-1.22109
171785659	chr1:171785659:G:A	1.47511e-10	6.5547	-0.695575
171785668	chr1:171785668:C:T	1.07175e-13	-2.90987e-10	-1.36807
171785725	chr1:171785725:A:G	1.6503e-10	6.84871	-0.877354
171785931	chr1:171785931:A:G	5.29795e-14	-2.00795	-0.064671
171786030	chr1:171786030:G:A	2.06933e-13	0.655786	-1.36592
171786290	chr1:171786290:G:A	1.44282e-13	-2.90987e-10	-1.07076
171786349	chr1:171786349:T:C	1.61099e-10	6.86066	-0.913418
171786457	chr1:171786457:A:G	1.20993e-10	7.06545	-1.40449
171786873	chr1:171786873:A:G	1.25714e-13	-2.90987e-10	-1.20852
171786913	chr1:171786913:CA:C	1.01469e-13	-2.90987e-10	-1.42277
171787219	chr1:171787219:G:A	5.15226e-12	-2.90987e-10	2.50466
171787375	chr1:171787375:C:T	6.95583e-13	1.3691	-0.866881
171788064	chr1:171788064:A:G	7.21104e-13	1.42647	-0.888212
171788516	chr1:171788516:C:T	1.07175e-13	-2.90987e-10	-1.36807
171788713	chr1:171788713:G:A	1.01585e-13	-2.90987e-10	-1.42163
171788781	chr1:171788781:A:T	8.84015e-13	1.44693	-0.704989
171789230	chr1:171789230:A:G	7.89373e-14	-1.67388	-4.11118e-10
171789329	chr1:171789329:C:T	2.40661e-13	-2.90987e-10	-0.559141
171789347	chr1:171789347:G:A	3.22651e-13	-2.90987e-10	-0.265957
171789489	chr1:171789489:G:A	1.37207e-13	-2.90987e-10	-1.12104
171789559	chr1:171789559:T:C	1.19634e-12	1.76972	-0.725227
171789618	chr1:171789618:A:G	1.13557e-12	1.73609	-0.743734
171791427	chr1:171791427:T:C	9.66278e-11	6.86183	-1.42574
171791480	chr1:171791480:A:G	1.71518e-10	6.85877	-0.848858
171791542	chr1:171791542:C:T	6.86489e-13	1.76828	-1.27922
171791627	chr1:171791627:A:G	1.26632e-12	1.72904	-0.627694
171791821	chr1:171791821:GTCA:G	1.33191e-11	3.45442	-4.11118e-10
171792318	chr1:171792318:T:C	1.19213e-12	1.708	-0.667029
171792566	chr1:171792566:A:C	1.58758e-12	-2.90987e-10	1.32743
171792680	chr1:171792680:T:C	1.15927e-10	7.04471	-1.42653
171792681	chr1:171792681:G:A	1.18373e-12	1.69162	-0.657728
171792912	chr1:171792912:A:G	1.96909e-13	-2.90987e-10	-0.759787
171792985	chr1:171792985:T:C	8.68463e-13	1.47428	-0.750088
171794409	chr1:171794409:C:T	3.95283e-13	1.36394	-1.42687
171794863	chr1:171794863:A:G	1.12762e-12	1.62459	-0.639252
171795141	chr1:171795141:G:A	1.12337e-12	1.65233	-0.670767
171795631	chr1:171795631:G:A	1.18004e-10	7.0641	-1.42816
171796451	chr1:171796451:G:A	2.12508e-13	0.715882	-1.39943
171796824	chr1:171796824:A:G	1.18719e-12	1.70875	-0.671935
171797212	chr1:171797212:A:G	5.68572e-12	-2.90987e-10	2.60318
171797424	chr1:171797424:C:T	1.15132e-12	1.66772	-0.66158
171797440	chr1:171797440:T:G	1.49113e-14	-1.98943	-1.35098
171797556	chr1:171797556:A:G	1.69475e-13	0.509339	-1.41917
171797566	chr1:171797566:G:A	2.48367e-13	-2.90987e-10	-0.527623
171797877	chr1:171797877:C:G	2.78855e-13	-2.90987e-10	-0.411839
171798001	chr1:171798001:A:G	1.06756e-13	-2.90987e-10	-1.37198
171798503	chr1:171798503:A:G	3.1195e-13	-2.90987e-10	-0.299687
171798650	chr1:171798650:G:A	1.38406e-13	-2.90987e-10	-1.11234
171798732	chr1:171798732:G:A	5.57233e-14	-2.02213	-4.11118e-10
171798919	chr1:171798919:T:C	1.37604e-13	-2.90987e-10	-1.11815
171799040	chr1:171799040:T:C	1.08079e-13	-2.90987e-10	-1.35967
171799044	chr1:171799044:G:A	1.16728e-12	1.65228	-0.632385
171799653	chr1:171799653:A:C	1.30234e-12	1.79857	-0.66918
171799711	chr1:171799711:GC:G	1.37677e-13	-2.90987e-10	-1.11762
171801196	chr1:171801196:A:G	1.4649e-12	1.93014	-0.683127
171801292	chr1:171801292:G:C	5.95133e-12	-2.90987e-10	2.64884
171801348	chr1:171801348:T:G	1.06892e-13	-2.90987e-10	-1.37071
171801394	chr1:171801394:A:T	2.36144e-13	-2.90987e-10	-0.578087
171801425	chr1:171801425:G:A	1.58205e-13	-2.90987e-10	-0.978639
171802033	chr1:171802033:A:G	1.09431e-13	-2.90987e-10	-1.34724
171803725	chr1:171803725:G:A	6.76423e-14	-0.481544	-1.34675
171804036	chr1:171804036:T:G	7.61709e-14	-0.395696	-1.31385
171804126	chr1:171804126:C:A	7.58697e-14	-0.441531	-1.27198
171804625	chr1:171804625:A:G	1.06126e-13	-2.90987e-10	-1.3779
171804722	chr1:171804722:C:A	1.57685e-12	-2.90987e-10	1.32065
171804846	chr1:171804846:G:A	1.8649e-13	-2.90987e-10	-0.814154
171804871	chr1:171804871:A:G	7.7535e-14	-0.4269	-1.2649
171804996	chr1:171804996:C:T	1.30719e-12	-2.90987e-10	1.13311
171805099	chr1:171805099:A:C	7.43234e-13	1.8819	-1.31341
171805343	chr1:171805343:A:G	1.98996e-12	2.7877	-1.23436
171805403	chr1:171805403:C:G	1.94113e-13	-2.90987e-10	-0.77409
171805421	chr1:171805421:G:A	1.61585e-12	-2.90987e-10	1.34509
171805497	chr1:171805497:C:T	1.03714e-13	-2.90987e-10	-1.4009
171805545	chr1:171805545:T:G	5.10037e-13	-2.90987e-10	0.191955
171805618	chr1:171805618:G:A	7.19905e-14	-0.500605	-1.26539
171805891	chr1:171805891:A:G	1.1502e-13	-2.90987e-10	-1.29742
171806271	chr1:171806271:A:G	1.55759e-14	-2.01384	-1.28297
171806584	chr1:171806584:C:T	6.81191e-12	2.7839	-4.11118e-10
171806619	chr1:171806619:C:T	7.30174e-14	-0.472876	-1.27896
171806714	chr1:171806714:CTCTT:C	2.61431e-13	-2.90987e-10	-0.476358
171807111	chr1:171807111:A:G	1.37968e-11	4.85546	-1.3658
171807848	chr1:171807848:T:G	1.15967e-11	4.72548	-1.40953
171808072	chr1:171808072:C:T	2.20199e-13	-2.90987e-10	-0.647997
171808393	chr1:171808393:C:G	1.20259e-11	4.76176	-1.40947
171808589	chr1:171808589:A:G	2.86114e-11	5.13401	-0.914985
171808644	chr1:171808644:G:A	1.78842e-13	-2.90987e-10	-0.856029
171808753	chr1:171808753:G:A	1.06356e-13	-2.90987e-10	-1.37574
171808805	chr1:171808805:A:G	1.5298e-14	-1.93821	-1.3766
171808854	chr1:171808854:G:T	1.09826e-11	4.68805	-1.42651
171808956	chr1:171808956:A:G	6.07281e-13	-2.90987e-10	0.366463
171809007	chr1:171809007:G:A	7.31667e-13	1.91449	-1.3617
171809019	chr1:171809019:G:A	1.79005e-13	-2.90987e-10	-0.855117
171809219	chr1:171809219:G:A	1.21618e-11	4.77067	-1.40715
171809270	chr1:171809270:T:C	1.23955e-11	4.80687	-1.42431
171809477	chr1:171809477:C:T	1.18224e-13	-2.90987e-10	-1.26995
171809894	chr1:171809894:GACA:G	1.11438e-11	4.69313	-1.41702
171809968	chr1:171809968:G:C	1.10233e-11	4.67517	-1.40993
171810381	chr1:171810381:G:A	1.07684e-13	-2.90987e-10	-1.36333
171810389	chr1:171810389:G:A	1.08199e-13	-2.90987e-10	-1.35855
171810714	chr1:171810714:AAAG:A	1.06132e-11	4.64266	-1.41533
171810760	chr1:171810760:A:G	8.93961e-12	4.47008	-1.41436
171811199	chr1:171811199:G:A	1.03073e-11	4.6143	-1.41622
171811291	chr1:171811291:AC:A	1.06782e-11	4.65104	-1.41761
171811595	chr1:171811595:C:G	1.08113e-13	-2.90987e-10	-1.35935
171811722	chr1:171811722:T:G	9.66763e-12	4.54923	-1.41522
171811938	chr1:171811938:G:C	4.32845e-13	-2.90987e-10	0.0278507
171812338	chr1:171812338:C:G	1.04558e-11	4.63232	-1.41994
171812812	chr1:171812812:C:T	1.14415e-11	4.72029	-1.41782
171812867	chr1:171812867:G:GA	2.33051e-11	5.00063	-0.986735
171813067	chr1:171813067:T:C	1.02022e-11	4.60618	-1.41836
171813092	chr1:171813092:C:G	1.55344e-14	-2.0063	-1.29317
171813334	chr1:171813334:A:G	7.42389e-14	-1.73524	-4.11118e-10
171813989	chr1:171813989:T:C	1.10099e-13	-2.90987e-10	-1.34115
171814046	chr1:171814046:A:T	1.12325e-11	4.70541	-1.42137
171814092	chr1:171814092:T:TG	2.36941e-11	4.93673	-0.906277
171814122	chr1:171814122:C:T	1.12846e-11	4.70974	-1.42108
171814309	chr1:171814309:A:G	1.01494e-11	4.60379	-1.42116
171814945	chr1:171814945:G:T	1.23951e-13	-2.90987e-10	-1.22265
171815326	chr1:171815326:G:A	1.728e-12	1.41219	-4.11118e-10
171815359	chr1:171815359:G:A	1.08759e-11	4.66785	-1.41607
171815522	chr1:171815522:CT:C	1.07166e-11	4.65568	-1.41866
171815619	chr1:171815619:C:T	2.28142e-11	3.99261	-4.11118e-10
171816098	chr1:171816098:G:T	7.69035e-14	-1.69998	-4.11118e-10
171816260	chr1:171816260:A:C	1.03627e-13	-2.90987e-10	-1.40173
171816346	chr1:171816346:T:C	1.38778e-13	-2.90987e-10	-1.10965
171816429	chr1:171816429:C:G	2.12934e-11	5.34855	-1.42493
171816691	chr1:171816691:A:G	5.21515e-14	-0.752644	-1.33573
171816711	chr1:171816711:C:G	6.32166e-13	-2.90987e-10	0.406623
171817113	chr1:171817113:C:T	9.37089e-12	4.48661	-1.38378
171817335	chr1:171817335:G:A	1.01437e-11	4.58758	-1.4055
171817375	chr1:171817375:T:C	1.0261e-11	4.59771	-1.40414
171817618	chr1:171817618:T:A	2.14532e-11	5.31079	-1.37969
171818042	chr1:171818042:G:A	8.70727e-12	4.43611	-1.40673
171818253	chr1:171818253:A:G	3.12699e-12	-2.90987e-10	2.0053
171818576	chr1:171818576:G:A	8.68534e-12	4.42844	-1.40158
171818710	chr1:171818710:T:G	1.10647e-13	-2.90987e-10	-1.33618
171818836	chr1:171818836:T:C	1.03695e-13	-2.90987e-10	-1.40108
171819064	chr1:171819064:A:G	1.71287e-11	5.08384	-1.37786
171819172	chr1:171819172:G:A	1.78842e-13	-2.90987e-10	-0.856029
171819408	chr1:171819408:G:A	1.79845e-14	-2.00752	-1.1455
171819590	chr1:171819590:G:A	1.61698e-13	-2.90987e-10	-0.956802
171819642	chr1:171819642:G:A	1.512e-11	4.93195	-1.35071
171819714	chr1:171819714:T:C	3.16292e-13	-2.90987e-10	-0.285865
171820059	chr1:171820059:G:A	1.88791e-11	4.74689	-0.943605
171820065	chr1:171820065:A:G	1.48507e-11	4.91822	-1.35494
171820627	chr1:171820627:G:A	1.10795e-13	-2.90987e-10	-1.33485
171820792	chr1:171820792:T:C	1.06433e-13	-2.90987e-10	-1.37501
171822071	chr1:171822071:T:C	1.4198e-14	-2.02722	-1.36221
171822161	chr1:171822161:T:C	1.05112e-13	-2.90987e-10	-1.3875
171822305	chr1:171822305:A:G	1.44153e-14	-1.9998	-1.37445
171822838	chr1:171822838:T:C	2.07637e-11	4.81407	-0.915642
171822906	chr1:171822906:C:G	1.03241e-13	-2.90987e-10	-1.40546
171823206	chr1:171823206:G:A	3.40466e-13	-2.90987e-10	-0.212214
171823498	chr1:171823498:A:G	1.82981e-13	-2.90987e-10	-0.833147
171823815	chr1:171823815:A:G	3.29247e-13	-2.90987e-10	-0.245722
171824011	chr1:171824011:A:G	1.48521e-11	4.90967	-1.34631
171824030	chr1:171824030:C:T	5.09605e-12	2.42506	0.0686284
171824225	chr1:171824225:A:G	1.54725e-13	-2.90987e-10	-1.00088
171824475	chr1:171824475:T:C	1.95724e-11	4.87962	-1.04028
171824541	chr1:171824541:G:A	3.83604e-13	-2.90987e-10	-0.0929189
171824891	chr1:171824891:C:G	1.42383e-13	-2.90987e-10	-1.08401
171825020	chr1:171825020:C:T	3.57558e-12	-2.90987e-10	2.13935
171825443	chr1:171825443:G:A	1.03969e-13	-2.90987e-10	-1.39843
171825498	chr1:171825498:G:C	1.45824e-11	4.89302	-1.34798
171825757	chr1:171825757:G:A	1.18943e-13	-2.90987e-10	-1.26389
171825768	chr1:171825768:C:T	1.24339e-11	4.73974	-1.35409
171826056	chr1:171826056:T:C	3.51485e-13	-2.90987e-10	-0.180362
171826114	chr1:171826114:A:C	1.33324e-14	-2.03337	-1.41896
171826220	chr1:171826220:T:C	1.78842e-13	-2.90987e-10	-0.856029
171826309	chr1:171826309:C:T	1.40743e-11	4.85687	-1.3473
171826860	chr1:171826860:A:T	6.77891e-13	-2.90987e-10	0.476457
171827464	chr1:171827464:T:A	2.19962e-13	-2.90987e-10	-0.649076
171827465	chr1:171827465:A:T	2.20098e-13	-2.90987e-10	-0.648456
171827617	chr1:171827617:T:C	1.64532e-12	2.67042	-1.30726
171827780	chr1:171827780:A:G	1.05286e-13	-1.38585	-4.11118e-10
171827822	chr1:171827822:A:G	3.16259e-13	1.10174	-1.38771
171827957	chr1:171827957:C:T	3.2724e-13	-2.90987e-10	-0.251836
171827977	chr1:171827977:C:A	5.50943e-14	-2.03348	-4.11118e-10
171828167	chr1:171828167:A:G	1.08478e-13	-2.90987e-10	-1.35598
171828388	chr1:171828388:C:T	4.80519e-12	-2.90987e-10	2.43492
171828652	chr1:171828652:G:A	1.10101e-13	-2.90987e-10	-1.34113
171828670	chr1:171828670:A:G	1.33247e-11	4.28841	-0.833567
171829214	chr1:171829214:C:T	8.12259e-12	4.21588	-1.25601
171829450	chr1:171829450:CATGAAGT:C	1.96419e-11	3.84289	-4.11118e-10
171829486	chr1:171829486:T:A	4.77963e-12	-2.90987e-10	2.42959
171829507	chr1:171829507:G:T	4.13423e-13	-2.90987e-10	-0.0180587
171829702	chr1:171829702:C:T	1.09226e-11	4.49796	-1.2419
171830241	chr1:171830241:G:A	9.5408e-12	4.36733	-1.24653
171830268	chr1:171830268:G:A	3.15353e-13	-2.90987e-10	-0.288837
171830601	chr1:171830601:G:C	1.00471e-11	4.41769	-1.24518
171830820	chr1:171830820:A:G	9.63689e-12	4.36371	-1.23289
171830934	chr1:171830934:T:C	9.62144e-12	4.37787	-1.24865
171831146	chr1:171831146:T:C	1.79362e-13	-2.90987e-10	-0.853122
171831243	chr1:171831243:T:C	3.23843e-13	-2.90987e-10	-0.26227
171831471	chr1:171831471:G:T	1.95391e-13	-2.90987e-10	-0.767526
171831975	chr1:171831975:C:T	1.03548e-13	-2.90987e-10	-1.40249
171831991	chr1:171831991:G:A	9.58913e-12	4.32007	-1.19421
171832276	chr1:171832276:T:C	3.10957e-13	1.08296	-1.38583
171832320	chr1:171832320:C:T	2.29629e-14	-1.89811	-1.01054
171832366	chr1:171832366:T:A	8.15426e-13	0.661181	-4.11118e-10
171832905	chr1:171832905:T:G	1.46268e-14	-1.93117	-1.4285
171833142	chr1:171833142:C:A	9.17587e-12	4.30921	-1.22741
171833272	chr1:171833272:A:G	1.0056e-11	4.40887	-1.23547
171833357	chr1:171833357:G:A	9.54698e-12	4.27162	-1.15017
171833399	chr1:171833399:T:G	9.88379e-12	4.39623	-1.24011
171833983	chr1:171833983:T:C	8.62259e-12	4.28559	-1.26598
171834194	chr1:171834194:G:A	1.0013e-11	4.397	-1.22788
171834416	chr1:171834416:G:A	3.06371e-13	1.07138	-1.38911
171834434	chr1:171834434:A:T	3.09282e-13	-2.90987e-10	-0.308276
171834583	chr1:171834583:A:G	9.7216e-12	4.37958	-1.24
171834662	chr1:171834662:T:C	1.01971e-11	4.44073	-1.2534
171834784	chr1:171834784:T:A	9.0834e-12	4.27135	-1.19967
171834899	chr1:171834899:C:T	3.11858e-13	-2.90987e-10	-0.29998
171835000	chr1:171835000:A:G	1.0598e-11	4.45913	-1.23324
171835157	chr1:171835157:T:C	9.80051e-12	4.29912	-1.15146
171835243	chr1:171835243:C:G	1.60926e-14	-2.01481	-1.24936
171836144	chr1:171836144:G:A	1.41121e-11	3.59026	-0.0780069
171836162	chr1:171836162:A:G	1.0605e-13	-2.90987e-10	-1.37862
171836181	chr1:171836181:C:T	1.90615e-11	3.23906	0.573836
171836182	chr1:171836182:A:G	2.38829e-11	3.79046	0.247925
171836308	chr1:171836308:G:A	6.07489e-11	5.37622	-0.404249
171836344	chr1:171836344:G:C	4.3287e-11	2.27867	2.35441
171836704	chr1:171836704:A:G	1.39036e-13	0.119357	-1.22715
171837124	chr1:171837124:A:G	1.19928e-13	-2.90987e-10	-1.25563
171837261	chr1:171837261:G:A	8.11752e-13	-2.90987e-10	0.656666
171837576	chr1:171837576:C:T	5.54446e-14	-1.52617	-0.500977
171838092	chr1:171838092:G:A	5.59523e-14	-1.45056	-0.567469
171838136	chr1:171838136:C:T	5.51435e-14	-1.49465	-0.537938
171838479	chr1:171838479:A:G	1.01763e-13	-2.90987e-10	-1.41989
171838487	chr1:171838487:AG:A	1.01856e-13	-2.90987e-10	-1.41897
171838669	chr1:171838669:C:T	5.7825e-14	-1.46879	-0.516315
171838727	chr1:171838727:T:A	9.37166e-11	-0.902265	6.30777
171838803	chr1:171838803:C:T	5.81166e-14	-1.47291	-0.507173
171838811	chr1:171838811:C:T	5.90105e-14	-1.47004	-0.494774
171838816	chr1:171838816:C:A	5.78247e-14	-1.48993	-0.495187
171838919	chr1:171838919:A:G	5.73316e-14	-1.47233	-0.521352
171839020	chr1:171839020:G:A	5.88216e-14	-1.48788	-0.480143
171839024	chr1:171839024:A:G	3.20787e-13	-2.90987e-10	-0.271751
171839039	chr1:171839039:G:A	5.82141e-14	-1.9784	-4.11118e-10
171839411	chr1:171839411:C:T	5.53641e-14	-1.49085	-0.537746
171839514	chr1:171839514:C:T	5.81881e-14	-1.49559	-0.483255
171839606	chr1:171839606:C:T	1.26482e-13	-1.55207	0.349638
171840071	chr1:171840071:G:A	3.72835e-14	-2.02302	-0.400963
171840300	chr1:171840300:C:CTA	1.85751e-13	-2.90987e-10	-0.81812
171840813	chr1:171840813:C:T	3.67812e-13	-2.90987e-10	-0.134958
171840879	chr1:171840879:G:A	1.127e-13	-2.90987e-10	-1.3178
171841015	chr1:171841015:A:T	7.43778e-11	5.17438	-4.11118e-10
171841157	chr1:171841157:C:T	6.53289e-13	-2.90987e-10	0.43949
171841542	chr1:171841542:G:A	1.3215e-14	-2.03318	-1.428
171841820	chr1:171841820:A:G	2.74654e-14	-1.86815	-0.861449
171841866	chr1:171841866:C:T	3.12355e-13	-2.90987e-10	-0.298388
171841891	chr1:171841891:G:C	6.28605e-07	14.4078	-0.191324
171842816	chr1:171842816:T:C	2.79585e-14	-1.95001	-0.761803
171842986	chr1:171842986:T:G	1.0151e-13	-2.90987e-10	-1.42237
171843326	chr1:171843326:A:G	2.99728e-14	-1.85706	-0.785179
171843328	chr1:171843328:G:A	5.54624e-14	-2.02682	-4.11118e-10
171843342	chr1:171843342:T:C	3.01962e-14	-1.75972	-0.87509
171843411	chr1:171843411:G:A	9.97315e-14	-1.19828	-0.241766
171843622	chr1:171843622:C:T	1.01922e-13	-2.90987e-10	-1.41832
171843816	chr1:171843816:T:C	1.84763e-14	-1.8079	-1.31815
171844217	chr1:171844217:A:G	1.12453e-13	-2.90987e-10	-1.32
171844262	chr1:171844262:C:T	2.85784e-14	-1.8813	-0.808574
171844820	chr1:171844820:T:C	1.0144e-13	-2.90987e-10	-1.42307
171845312	chr1:171845312:G:A	1.02043e-13	-2.90987e-10	-1.41714
171845488	chr1:171845488:A:G	1.91489e-14	-1.76982	-1.32046
171845526	chr1:171845526:C:T	3.15935e-13	-2.90987e-10	-0.286994
171845825	chr1:171845825:G:A	8.10616e-13	-0.901542	1.55681
171845977	chr1:171845977:C:T	2.99486e-13	-2.90987e-10	-0.340461
171845990	chr1:171845990:T:G	1.5762e-13	-2.90987e-10	-0.982342
171846188	chr1:171846188:A:G	4.69953e-13	-2.90987e-10	0.110102
171846291	chr1:171846291:G:A	2.7822e-14	-1.89587	-0.820832
171846416	chr1:171846416:G:A	2.36719e-14	-2.00959	-0.868654
171846651	chr1:171846651:C:G	6.04712e-12	-2.90987e-10	2.66481
171846741	chr1:171846741:T:G	6.64007e-13	-2.90987e-10	0.455763
171846823	chr1:171846823:T:C	2.8722e-14	-1.88476	-0.800106
171847860	chr1:171847860:C:A	6.94831e-13	-2.90987e-10	0.501139
171847990	chr1:171847990:A:G	1.01133e-13	-2.90987e-10	-1.42609
171848027	chr1:171848027:T:C	1.01363e-13	-2.90987e-10	-1.42382
171848248	chr1:171848248:G:A	1.07586e-13	-2.90987e-10	-1.36424
171848293	chr1:171848293:A:G	3.51973e-13	-1.19486	1.01589
171848295	chr1:171848295:A:C	1.84577e-14	-1.86838	-1.25866
171848555	chr1:171848555:C:T	1.0144e-13	-2.90987e-10	-1.42307
171848705	chr1:171848705:G:A	1.01221e-13	-2.90987e-10	-1.42522
171848970	chr1:171848970:T:C	1.92099e-14	-1.83179	-1.25532
171849165	chr1:171849165:T:C	1.85626e-13	-2.90987e-10	-0.818796
171849267	chr1:171849267:C:T	4.00655e-14	-1.88674	-0.465278
171849533	chr1:171849533:C:T	5.50868e-14	-2.03362	-4.11118e-10
171849628	chr1:171849628:A:G	1.00882e-13	-2.90987e-10	-1.42858
171849796	chr1:171849796:C:T	1.12286e-12	-2.90987e-10	0.981101
171849959	chr1:171849959:T:G	1.92048e-14	-1.83625	-1.25112
171850050	chr1:171850050:C:A	2.16055e-13	-2.90987e-10	-0.666994
171850470	chr1:171850470:A:G	1.94198e-14	-1.78335	-1.29289
171851052	chr1:171851052:A:C	1.16774e-13	-2.90987e-10	-1.28229
171851210	chr1:171851210:T:G	1.05858e-12	-2.90987e-10	0.92215
171851274	chr1:171851274:G:A	3.25103e-14	-1.88136	-0.679618
171851343	chr1:171851343:T:C	1.85032e-12	-2.90987e-10	1.48059
171851440	chr1:171851440:C:T	9.34615e-13	-0.916273	1.71388
171851778	chr1:171851778:T:C	1.11319e-13	-2.90987e-10	-1.33013
171851990	chr1:171851990:T:C	1.94518e-14	-1.77735	-1.29724
171852133	chr1:171852133:A:G	1.02501e-13	-2.90987e-10	-1.41266
171852200	chr1:171852200:T:C	6.82521e-13	-2.90987e-10	0.483264
171852225	chr1:171852225:A:C	1.07174e-13	-2.90987e-10	-1.36808
171852517	chr1:171852517:T:G	1.21378e-12	-2.90987e-10	1.05896
171852566	chr1:171852566:T:C	1.37542e-13	-2.90987e-10	-1.1186
171853341	chr1:171853341:A:AT	8.46175e-07	14.1105	0.403241
171853414	chr1:171853414:G:A	1.0966e-13	-2.90987e-10	-1.34514
171853454	chr1:171853454:A:G	2.79543e-13	-2.90987e-10	-0.409373
171853485	chr1:171853485:A:T	5.52413e-13	0.383089	-0.111322
171853530	chr1:171853530:C:G	1.4269e-13	-2.90987e-10	-1.08185
171854082	chr1:171854082:C:T	3.41331e-14	-1.91246	-0.599801
171854090	chr1:171854090:G:A	8.14659e-14	-1.64234	-4.11118e-10
171854123	chr1:171854123:A:T	3.27509e-14	-1.91377	-0.639825
171854506	chr1:171854506:C:T	1.82805e-14	-1.84762	-1.28908
171854679	chr1:171854679:T:C	2.99132e-14	-1.92119	-0.723043
171854809	chr1:171854809:C:T	3.51437e-12	3.40499	-1.28291
171854815	chr1:171854815:C:G	1.01012e-13	-2.90987e-10	-1.42729
171854991	chr1:171854991:C:T	3.47021e-12	3.48564	-1.3762
171855449	chr1:171855449:A:G	1.00937e-12	-0.948481	1.82303
171855508	chr1:171855508:G:A	1.44615e-14	-1.99362	-1.37742
171856017	chr1:171856017:G:A	3.51923e-14	-1.17897	-1.30274
171856716	chr1:171856716:C:T	5.99418e-14	-1.94916	-4.11118e-10
171857166	chr1:171857166:G:T	1.84639e-14	-1.82546	-1.30125
171857361	chr1:171857361:A:T	1.02192e-13	-2.90987e-10	-1.41567
171857504	chr1:171857504:T:C	1.40953e-14	-1.97006	-1.42663
171857554	chr1:171857554:G:A	1.39935e-14	-1.97539	-1.42855
171858143	chr1:171858143:G:T	1.40332e-14	-1.97419	-1.42692
171858278	chr1:171858278:C:T	1.90962e-13	-2.90987e-10	-0.790454
171858383	chr1:171858383:G:T	4.21681e-14	-1.7898	-0.511066
171858930	chr1:171858930:A:G	1.40444e-14	-1.97467	-1.42564
171859123	chr1:171859123:C:T	1.01017e-13	-2.90987e-10	-1.42724
171859203	chr1:171859203:C:A	1.3081e-13	-2.90987e-10	-1.16878
171859243	chr1:171859243:A:G	1.44511e-13	-2.90987e-10	-1.06917
171859294	chr1:171859294:T:C	3.35245e-14	-2.00649	-0.523763
171859434	chr1:171859434:G:A	1.0088e-13	-2.90987e-10	-1.42859
171859484	chr1:171859484:A:G	1.02732e-13	-2.90987e-10	-1.4104
171860024	chr1:171860024:T:G	4.44364e-14	-1.77884	-0.469632
171860249	chr1:171860249:G:A	1.77728e-13	-2.90987e-10	-0.862277
171860411	chr1:171860411:A:G	1.34831e-13	-2.90987e-10	-1.13851
171860507	chr1:171860507:GTTTAA:G	1.01015e-13	-2.90987e-10	-1.42726
171860657	chr1:171860657:G:C	1.34329e-13	-2.90987e-10	-1.14224
171860827	chr1:171860827:C:T	1.03479e-13	-2.90987e-10	-1.40316
171861034	chr1:171861034:A:G	6.1352e-13	-2.90987e-10	0.376683
171861165	chr1:171861165:A:G	1.34382e-12	-2.90987e-10	1.16074
171861360	chr1:171861360:A:G	6.72035e-13	-2.90987e-10	0.46778
171861564	chr1:171861564:C:T	1.42732e-14	-1.96668	-1.41747
171861631	chr1:171861631:A:C	1.34647e-13	-2.90987e-10	-1.13987
171861723	chr1:171861723:T:C	1.01024e-13	-2.90987e-10	-1.42717
171861813	chr1:171861813:TG:T	6.32675e-13	-2.90987e-10	0.407427
171862261	chr1:171862261:T:C	4.24768e-13	-2.90987e-10	0.00901401
171863022	chr1:171863022:A:G	1.00989e-13	-2.90987e-10	-1.42752
171863106	chr1:171863106:A:G	5.39825e-13	-2.90987e-10	0.248716
171863149	chr1:171863149:A:G	1.0088e-13	-2.90987e-10	-1.4286
171863270	chr1:171863270:A:T	1.01003e-13	-2.90987e-10	-1.42738
171863284	chr1:171863284:C:T	1.4292e-14	-1.96096	-1.42186
171863351	chr1:171863351:G:C	1.03739e-13	-2.90987e-10	-1.40065
171863391	chr1:171863391:G:A	1.1699e-13	-2.90987e-10	-1.28044
171863435	chr1:171863435:T:G	1.01531e-13	-2.90987e-10	-1.42217
171863648	chr1:171863648:T:A	2.8596e-13	-2.90987e-10	-0.386679
171863915	chr1:171863915:T:C	1.03335e-13	-2.90987e-10	-1.40455
171863924	chr1:171863924:A:C	5.44257e-13	-2.90987e-10	0.256892
171863943	chr1:171863943:G:C	8.77956e-07	14.3928	0.157824
171864548	chr1:171864548:G:A	2.97795e-14	-1.86536	-0.783348
171864690	chr1:171864690:G:T	1.00897e-13	-2.90987e-10	-1.42843
171864694	chr1:171864694:G:A	1.96508e-14	-1.77001	-1.2944
171864951	chr1:171864951:C:T	4.0109e-14	-1.67545	-0.675477
171865336	chr1:171865336:T:A	1.00915e-13	-2.90987e-10	-1.42825
171865526	chr1:171865526:A:T	2.14712e-14	-1.68575	-1.29006
171865527	chr1:171865527:A:T	5.09258e-13	-2.90987e-10	0.190425
171865908	chr1:171865908:A:G	1.00912e-13	-2.90987e-10	-1.42828
171866314	chr1:171866314:G:T	1.48993e-14	-1.96417	-1.37704
171866353	chr1:171866353:G:A	1.43514e-14	-1.95004	-1.42864
171866514	chr1:171866514:G:A	1.46017e-14	-1.93451	-1.42688
171866548	chr1:171866548:G:A	9.42744e-14	-1.07102	-0.425301
171866834	chr1:171866834:T:C	1.92682e-14	-1.77988	-1.30419
171866840	chr1:171866840:C:T	5.75955e-14	-1.98908	-4.11118e-10
171866985	chr1:171866985:A:G	1.30935e-12	-2.90987e-10	1.13476
171867222	chr1:171867222:A:T	1.94346e-14	-1.7751	-1.30038
171867357	chr1:171867357:A:G	2.22629e-13	-2.90987e-10	-0.637021
171867396	chr1:171867396:C:T	1.99478e-14	-1.74162	-1.30779
171868300	chr1:171868300:G:A	1.03102e-13	-2.90987e-10	-1.40681
171868464	chr1:171868464:C:G	1.42605e-14	-1.95653	-1.42851
171868603	chr1:171868603:T:G	1.95064e-13	-2.90987e-10	-0.769203
171868727	chr1:171868727:T:C	6.73795e-13	-2.90987e-10	0.470397
171868775	chr1:171868775:C:G	1.03168e-13	-2.90987e-10	-1.40617
171868834	chr1:171868834:A:C	1.01016e-13	-2.90987e-10	-1.42725
171868845	chr1:171868845:G:A	5.8277e-14	-1.97732	-4.11118e-10
171868887	chr1:171868887:G:A	1.69888e-12	-2.90987e-10	1.3952
171868926	chr1:171868926:G:A	1.3209e-12	-2.90987e-10	1.14354
171868958	chr1:171868958:C:T	1.01111e-13	-2.90987e-10	-1.42631
171869026	chr1:171869026:G:A	1.01061e-13	-2.90987e-10	-1.42681
171869634	chr1:171869634:A:G	8.22818e-13	-2.90987e-10	0.670205
171870256	chr1:171870256:CAT:C	3.45334e-14	-1.99901	-0.501593
171870373	chr1:171870373:A:G	6.73812e-13	-2.90987e-10	0.470422
171870497	chr1:171870497:A:C	5.26856e-13	-2.90987e-10	0.224398
171870638	chr1:171870638:G:A	5.83516e-14	-1.97604	-4.11118e-10
171870818	chr1:171870818:G:A	1.95906e-14	-1.88869	-1.17879
171870894	chr1:171870894:G:A	2.81435e-13	-2.90987e-10	-0.402626
171871106	chr1:171871106:C:T	1.01054e-13	-2.90987e-10	-1.42687
171871124	chr1:171871124:G:A	1.98533e-14	-1.88425	-1.16991
171871153	chr1:171871153:A:C	1.0106e-13	-2.90987e-10	-1.42681
171872326	chr1:171872326:A:G	2.34376e-13	-2.90987e-10	-0.585605
171872460	chr1:171872460:G:A	3.41357e-14	-2.01215	-0.500038
171872784	chr1:171872784:TG:T	3.02254e-12	1.97132	-4.11118e-10
171872893	chr1:171872893:A:G	1.01103e-13	-2.90987e-10	-1.42639
171873467	chr1:171873467:T:C	1.08573e-13	-0.916661	-0.438449
171873698	chr1:171873698:G:A	1.03138e-13	-2.90987e-10	-1.40646
171874060	chr1:171874060:T:C	1.35736e-14	-2.01327	-1.42113
171874109	chr1:171874109:A:C	1.04864e-13	-0.888876	-0.500994
171874473	chr1:171874473:C:T	9.30778e-14	-1.10145	-0.407646
171874661	chr1:171874661:TA:T	1.51631e-13	-2.90987e-10	-1.02108
171875293	chr1:171875293:A:G	1.02705e-13	-2.90987e-10	-1.41067
171875317	chr1:171875317:G:T	1.3513e-14	-2.01024	-1.42863
171875431	chr1:171875431:G:A	1.27792e-12	-2.90987e-10	1.11046
171875475	chr1:171875475:A:G	6.92923e-13	-2.90987e-10	0.498389
171875938	chr1:171875938:G:T	1.06104e-13	-2.90987e-10	-1.37811
171875956	chr1:171875956:G:A	8.1372e-14	-1.6435	-4.11118e-10
171876661	chr1:171876661:C:T	5.92166e-14	-1.96133	-4.11118e-10
171876773	chr1:171876773:G:T	2.59349e-13	-2.90987e-10	-0.484353
171876876	chr1:171876876:A:G	3.04725e-14	-1.69163	-0.93407
171876896	chr1:171876896:A:G	1.05048e-13	-2.90987e-10	-1.38812
171877030	chr1:171877030:C:A	7.65234e-14	-1.04905	-0.655883
171878122	chr1:171878122:AT:A	7.78854e-14	-1.01147	-0.67582
171878155	chr1:171878155:T:C	1.3286e-13	-1.22409	0.0708495
171878329	chr1:171878329:A:G	1.01095e-13	-2.90987e-10	-1.42647
171878743	chr1:171878743:A:T	1.31327e-13	-2.90987e-10	-1.16484
171878995	chr1:171878995:G:C	8.82984e-14	-0.888594	-0.673213
171879141	chr1:171879141:C:T	1.01047e-13	-2.90987e-10	-1.42695
171879216	chr1:171879216:A:G	1.76656e-13	-2.90987e-10	-0.868324
171879742	chr1:171879742:G:C	1.9305e-14	-1.78144	-1.30073
171880092	chr1:171880092:T:C	8.66088e-14	-0.873055	-0.708073
171880263	chr1:171880263:AAT:A	3.56873e-14	-1.98578	-0.481955
171880548	chr1:171880548:A:C	2.27725e-13	-2.90987e-10	-0.614392
171880555	chr1:171880555:G:A	8.84759e-14	-0.860922	-0.698877
171880765	chr1:171880765:A:T	8.38213e-14	-0.910589	-0.703254
171880962	chr1:171880962:A:G	2.29022e-13	-2.90987e-10	-0.60871
171881513	chr1:171881513:G:A	7.35597e-14	-1.0653	-0.67913
171881687	chr1:171881687:T:C	1.38936e-13	-2.90987e-10	-1.10852
171881754	chr1:171881754:GCTGA:G	8.81725e-14	-0.872818	-0.690416
171881789	chr1:171881789:G:T	8.65991e-14	-0.885254	-0.695986
171881912	chr1:171881912:C:T	8.2973e-13	0.678571	-4.11118e-10
171882105	chr1:171882105:A:G	8.85681e-14	-0.865031	-0.693726
171882111	chr1:171882111:C:T	7.11228e-14	-1.77812	-4.11118e-10
171882203	chr1:171882203:C:T	1.00959e-13	-2.90987e-10	-1.42782
171882396	chr1:171882396:TTGC:T	9.49287e-13	-2.90987e-10	0.813182
171882568	chr1:171882568:T:C	1.37111e-13	-2.90987e-10	-1.12174
171883171	chr1:171883171:ACT:A	6.39843e-13	-2.90987e-10	0.418693
171883303	chr1:171883303:A:G	7.18135e-14	-1.09818	-0.670281
171884085	chr1:171884085:T:C	8.97822e-14	-0.870835	-0.674307
171884106	chr1:171884106:C:T	1.51324e-12	-2.90987e-10	1.27948
171884148	chr1:171884148:G:T	3.6722e-14	-1.98238	-0.456772
171884309	chr1:171884309:C:T	3.55965e-14	-1.98011	-0.49017
171885058	chr1:171885058:C:T	1.77451e-14	-1.73977	-1.42665
171885089	chr1:171885089:A:G	1.00932e-13	-2.90987e-10	-1.42808
171885287	chr1:171885287:T:C	8.54575e-14	-0.890861	-0.70365
171885507	chr1:171885507:A:G	1.28824e-13	-2.90987e-10	-1.18408
171885583	chr1:171885583:G:A	2.89639e-12	1.92869	-4.11118e-10
171885604	chr1:171885604:C:T	1.00909e-13	-2.90987e-10	-1.42831
171885772	chr1:171885772:C:G	1.00917e-13	-2.90987e-10	-1.42823
171885938	chr1:171885938:T:C	1.04369e-13	-2.90987e-10	-1.3946
171886099	chr1:171886099:C:T	7.37585e-14	-1.07599	-0.665743
171886127	chr1:171886127:T:C	1.09977e-13	-2.90987e-10	-1.34226
171886179	chr1:171886179:T:C	8.52687e-14	-0.880928	-0.715793
171886961	chr1:171886961:T:G	1.06996e-13	-2.90987e-10	-1.36974
171887084	chr1:171887084:T:C	8.31919e-14	-0.906315	-0.715064
171887479	chr1:171887479:A:G	4.88704e-13	-2.90987e-10	0.149227
171887490	chr1:171887490:C:A	7.63533e-14	-1.07438	-0.632777
171887571	chr1:171887571:A:G	1.86621e-14	-1.81037	-1.30566
171888330	chr1:171888330:G:A	1.00896e-13	-2.90987e-10	-1.42844
171888603	chr1:171888603:G:C	5.86484e-13	-2.90987e-10	0.331616
171889012	chr1:171889012:G:C	8.184e-14	-0.921819	-0.715945
171889141	chr1:171889141:G:A	6.39562e-13	-2.90987e-10	0.418254
171889412	chr1:171889412:A:T	1.00999e-13	-2.90987e-10	-1.42741
171889616	chr1:171889616:C:T	1.01113e-13	-2.90987e-10	-1.4263
171889651	chr1:171889651:T:G	1.01356e-13	-2.90987e-10	-1.42389
171889796	chr1:171889796:G:A	1.7729e-12	-1.1094	2.54725
171889937	chr1:171889937:G:A	7.10246e-14	-1.7795	-4.11118e-10
171890099	chr1:171890099:C:T	1.00954e-13	-2.90987e-10	-1.42787
171890254	chr1:171890254:T:C	1.01444e-13	-2.90987e-10	-1.42302
171890914	chr1:171890914:C:A	1.32909e-13	-2.90987e-10	-1.15287
171890943	chr1:171890943:C:T	1.33845e-14	-2.02343	-1.42501
171891497	chr1:171891497:T:C	1.57311e-13	-2.90987e-10	-0.984307
171891521	chr1:171891521:G:A	8.62106e-14	-0.89822	-0.687516
171891754	chr1:171891754:A:G	3.46105e-13	-0.195786	-4.11118e-10
171891813	chr1:171891813:C:T	1.95064e-13	-2.90987e-10	-0.769203
171891920	chr1:171891920:T:C	8.55784e-14	-0.875019	-0.718077
171892975	chr1:171892975:GC:G	1.61904e-13	-2.90987e-10	-0.955526
171892993	chr1:171892993:T:C	8.27255e-14	-1.04663	-0.580377
171893387	chr1:171893387:A:G	7.09335e-14	-1.78079	-4.11118e-10
171893399	chr1:171893399:T:C	1.77773e-14	-1.73807	-1.42654
171893422	chr1:171893422:T:A	1.02367e-13	-2.90987e-10	-1.41396
171893473	chr1:171893473:A:G	5.64546e-11	4.89866	-4.11118e-10
171893581	chr1:171893581:A:G	2.03395e-14	-1.76543	-1.26453
171893800	chr1:171893800:T:C	1.01135e-13	-2.90987e-10	-1.42608
171893902	chr1:171893902:A:G	1.01036e-13	-2.90987e-10	-1.42705
171894200	chr1:171894200:C:T	9.71445e-14	-0.862074	-0.604255
171894584	chr1:171894584:G:C	1.00911e-13	-2.90987e-10	-1.42829
171894634	chr1:171894634:G:A	1.00958e-13	-2.90987e-10	-1.42783
171894657	chr1:171894657:G:A	8.77331e-14	-0.876514	-0.691717
171894689	chr1:171894689:A:G	5.30315e-13	-2.90987e-10	0.230941
171894777	chr1:171894777:T:C	7.25639e-14	-1.07956	-0.6785
171894972	chr1:171894972:G:A	2.00215e-14	-1.78649	-1.25923
171895095	chr1:171895095:T:C	8.6592e-14	-0.874901	-0.706422
171895525	chr1:171895525:A:ATTC	1.5034e-12	-2.90987e-10	1.27295
171895818	chr1:171895818:A:T	4.79741e-13	-2.90987e-10	0.130717
171895820	chr1:171895820:A:G	4.50733e-13	-2.90987e-10	0.0683465
171895999	chr1:171895999:T:G	9.15882e-14	-0.87357	-0.651657
171896557	chr1:171896557:A:T	1.13659e-13	-2.90987e-10	-1.30932
171897068	chr1:171897068:T:C	3.31463e-14	-1.93719	-0.604406
171897353	chr1:171897353:T:C	1.07662e-13	-2.90987e-10	-1.36353
171897619	chr1:171897619:G:A	1.99859e-14	-1.77823	-1.26928
171898148	chr1:171898148:G:A	3.47194e-14	-1.98557	-0.509661
171898437	chr1:171898437:T:A	4.21802e-14	-1.21824	-1.08234
171898440	chr1:171898440:T:C	1.17986e-13	-2.90987e-10	-1.27196
171899003	chr1:171899003:C:T	2.0567e-14	-1.77952	-1.23932
171899115	chr1:171899115:G:T	1.6416e-12	-2.90987e-10	1.3609
171899148	chr1:171899148:C:A	3.97479e-14	-1.96767	-0.392301
171900143	chr1:171900143:G:A	1.77077e-13	-2.90987e-10	-0.865946
171900371	chr1:171900371:C:T	1.01147e-13	-2.90987e-10	-1.42595
171901456	chr1:171901456:G:A	6.4096e-13	-0.654015	1.07445
171901994	chr1:171901994:T:G	2.48407e-14	-1.95363	-0.876413
171902008	chr1:171902008:A:G	6.26214e-13	-2.90987e-10	0.397163
171902596	chr1:171902596:T:A	1.1181e-13	-2.90987e-10	-1.32573
171902933	chr1:171902933:G:A	1.03211e-13	-2.90987e-10	-1.40575
171903061	chr1:171903061:G:A	8.83577e-13	-0.64832	1.38977
171903090	chr1:171903090:C:G	9.04552e-14	-1.04209	-0.495581
171903109	chr1:171903109:C:T	1.59859e-12	-2.90987e-10	1.33435
171903137	chr1:171903137:A:G	1.42242e-13	-2.90987e-10	-1.085
171903266	chr1:171903266:T:A	5.77357e-14	-1.98665	-4.11118e-10
171903331	chr1:171903331:TTATCA:T	1.42364e-13	-2.90987e-10	-1.08414
171903518	chr1:171903518:A:G	1.83987e-14	-1.70329	-1.42696
171903632	chr1:171903632:C:T	1.93721e-14	-1.78669	-1.292
171904206	chr1:171904206:G:A	2.20523e-13	-2.90987e-10	-0.646526
171904247	chr1:171904247:G:A	9.98156e-13	-2.90987e-10	0.86338
171904525	chr1:171904525:A:G	1.03142e-13	-2.90987e-10	-1.40643
171904814	chr1:171904814:C:T	3.92285e-10	6.83721	-4.11118e-10
171905022	chr1:171905022:G:C	1.34365e-14	-2.0325	-1.41206
171905196	chr1:171905196:T:C	1.02196e-13	-2.90987e-10	-1.41563
171905965	chr1:171905965:G:A	2.98429e-14	-1.22097	-1.42562
171906252	chr1:171906252:C:T	1.72704e-12	-2.90987e-10	1.41164
171906253	chr1:171906253:G:A	1.6824e-12	-1.0988	2.48425
171906488	chr1:171906488:A:G	2.14126e-14	-1.74336	-1.23519
171907060	chr1:171907060:A:G	2.047e-13	-2.90987e-10	-0.720984
171907155	chr1:171907155:T:C	1.85222e-13	-2.90987e-10	-0.820975
171907214	chr1:171907214:G:A	1.65784e-13	-1.30639	0.374551
171907873	chr1:171907873:C:G	6.06249e-14	-1.93782	-4.11118e-10
171907899	chr1:171907899:T:C	1.01112e-13	-2.90987e-10	-1.4263
171908371	chr1:171908371:G:A	3.35583e-14	-1.42829	-1.10096
171908431	chr1:171908431:C:A	9.60576e-13	-2.90987e-10	0.825004
171908502	chr1:171908502:C:T	2.74801e-13	-2.90987e-10	-0.426481
171908667	chr1:171908667:AATT:A	2.24438e-14	-1.73231	-1.1992
171908815	chr1:171908815:A:G	2.83398e-14	-1.99027	-0.707988
171908981	chr1:171908981:C:G	1.22542e-13	-2.90987e-10	-1.23408
171909020	chr1:171909020:C:T	1.10406e-12	-2.90987e-10	0.964217
171909382	chr1:171909382:G:A	4.56665e-14	-1.94729	-0.27388
171910068	chr1:171910068:C:A	1.32965e-14	-2.02918	-1.42585
171910206	chr1:171910206:A:G	1.01109e-13	-2.90987e-10	-1.42633
171911480	chr1:171911480:G:A	2.75637e-14	-1.37615	-1.34988
171911575	chr1:171911575:G:A	1.98243e-14	-1.76158	-1.29404
171912028	chr1:171912028:A:G	2.91147e-14	-2.0278	-0.643484
171912259	chr1:171912259:T:C	1.0119e-13	-2.90987e-10	-1.42553
171912542	chr1:171912542:A:G	2.7496e-13	-2.90987e-10	-0.425906
171912728	chr1:171912728:C:T	2.03251e-12	-2.90987e-10	1.5745
171912769	chr1:171912769:A:G	1.0305e-13	-2.90987e-10	-1.40732
171913351	chr1:171913351:G:A	2.40633e-13	-2.90987e-10	-0.559255
171913462	chr1:171913462:T:G	2.02875e-12	-1.62366	3.1963
171913667	chr1:171913667:G:C	3.02421e-12	-1.40211	3.37399
171913986	chr1:171913986:T:C	1.73173e-12	-1.23804	2.65238
171914050	chr1:171914050:A:G	1.25388e-12	1.09147	-4.11118e-10
171914181	chr1:171914181:G:C	1.01021e-13	-2.90987e-10	-1.4272
171914196	chr1:171914196:C:T	1.38117e-13	-2.90987e-10	-1.11443
171914447	chr1:171914447:A:G	4.29697e-14	-1.43216	-0.849879
171914517	chr1:171914517:T:A	1.04819e-13	-2.90987e-10	-1.3903
171915030	chr1:171915030:G:A	2.50737e-09	9.37237	-0.680154
171915338	chr1:171915338:G:A	5.54347e-13	-2.90987e-10	0.275262
171915888	chr1:171915888:A:C	8.46876e-13	-2.90987e-10	0.699025
171916025	chr1:171916025:C:A	1.29906e-12	-1.61792	2.74479
171916089	chr1:171916089:A:C	2.13031e-13	-1.63318	0.952082
171916555	chr1:171916555:C:T	1.50787e-13	-2.90987e-10	-1.02666
171916607	chr1:171916607:G:A	1.16132e-12	-1.58877	2.60355
171916891	chr1:171916891:C:T	2.19605e-13	-2.90987e-10	-0.650697
171916910	chr1:171916910:C:T	1.4977e-13	-2.90987e-10	-1.03343
171917419	chr1:171917419:C:T	1.48661e-13	-2.90987e-10	-1.04086
171917692	chr1:171917692:C:G	2.08163e-13	-2.90987e-10	-0.704207
171917798	chr1:171917798:T:C	6.7278e-14	-1.8337	-4.11118e-10
171918364	chr1:171918364:G:A	2.07607e-13	-2.90987e-10	-0.706881
171918495	chr1:171918495:G:A	8.47146e-13	-2.90987e-10	0.699344
171918703	chr1:171918703:G:T	1.57181e-13	-2.90987e-10	-0.985129
171919426	chr1:171919426:G:A	1.33178e-12	-1.5889	2.74065
171919547	chr1:171919547:T:C	1.39297e-12	-1.58727	2.78394
171919829	chr1:171919829:A:G	2.21093e-14	-1.528	-1.41853
171920005	chr1:171920005:T:C	1.41846e-12	-1.58642	2.80122
171920034	chr1:171920034:G:A	5.72911e-14	-1.99438	-4.11118e-10
171920508	chr1:171920508:G:A	2.53258e-13	-2.90987e-10	-0.508119
171920889	chr1:171920889:A:G	5.50838e-14	-2.03367	-4.11118e-10
171921005	chr1:171921005:A:G	1.49588e-13	-2.90987e-10	-1.03464
171921293	chr1:171921293:C:A	1.1741e-12	-2.90987e-10	1.02573
171922148	chr1:171922148:TGTGTGTGC:T	2.47091e-13	-1.92734	1.39456
171922217	chr1:171922217:T:C	1.54454e-13	-2.90987e-10	-1.00263
171922596	chr1:171922596:A:G	1.52168e-13	-2.90987e-10	-1.01754
171922861	chr1:171922861:C:T	2.57183e-14	-1.68638	-1.10894
171922945	chr1:171922945:G:A	3.98856e-14	-2.02445	-0.332058
171923265	chr1:171923265:A:G	1.66782e-13	-2.03353	1.10768
171923475	chr1:171923475:A:G	1.57658e-13	-2.90987e-10	-0.982102
171923641	chr1:171923641:C:A	1.57342e-13	-1.72145	0.737342
171924006	chr1:171924006:A:G	1.71175e-13	-2.90987e-10	-0.899844
171924634	chr1:171924634:C:T	1.33601e-13	-2.90987e-10	-1.14767
171924740	chr1:171924740:A:G	1.01137e-13	-1.75434	0.328288
171924742	chr1:171924742:A:G	2.50865e-14	-1.49803	-1.32217
171924794	chr1:171924794:C:T	1.33285e-13	-2.90987e-10	-1.15004
171924973	chr1:171924973:C:T	1.03912e-13	-2.90987e-10	-1.39899
171925014	chr1:171925014:C:T	2.65752e-13	-2.90987e-10	-0.459966
171925112	chr1:171925112:G:A	7.08631e-14	-1.78178	-4.11118e-10
171925197	chr1:171925197:G:A	3.65148e-13	-2.90987e-10	-0.142228
171925251	chr1:171925251:A:G	1.01377e-13	-2.90987e-10	-1.42369
171925313	chr1:171925313:C:T	3.22747e-14	-1.81101	-0.757237
171925617	chr1:171925617:G:T	7.69176e-13	0.515974	0.0868154
171925679	chr1:171925679:T:C	3.4239e-14	-1.83193	-0.677235
171925719	chr1:171925719:C:T	2.77398e-14	-1.38425	-1.33541
171926000	chr1:171926000:C:T	1.02041e-13	-2.90987e-10	-1.41715
171926096	chr1:171926096:T:G	3.44655e-14	-1.91888	-0.583696
171926220	chr1:171926220:T:C	1.41394e-13	-2.90987e-10	-1.09098
171927285	chr1:171927285:G:A	3.54756e-14	-1.85126	-0.622424
171927690	chr1:171927690:A:G	4.36552e-13	-2.90987e-10	0.0363783
171927791	chr1:171927791:A:G	2.14948e-13	-2.90987e-10	-0.672133
171927810	chr1:171927810:T:C	7.48447e-12	3.5282	-0.650143
171928058	chr1:171928058:T:C	2.17591e-14	-1.95856	-1.00394
171928464	chr1:171928464:T:C	1.48338e-13	-1.75396	0.710928
171928518	chr1:171928518:G:C	3.41676e-14	-1.83865	-0.6726
171928541	chr1:171928541:C:G	2.77776e-11	4.18946	-4.11118e-10
171928595	chr1:171928595:C:T	2.55195e-14	-1.50166	-1.30143
171928925	chr1:171928925:G:C	3.53399e-13	-2.90987e-10	-0.174932
171930029	chr1:171930029:G:A	4.54044e-13	-2.90987e-10	0.0756639
171930115	chr1:171930115:C:T	3.41124e-12	-0.63791	2.73021
171930249	chr1:171930249:G:T	5.55516e-13	-2.90987e-10	0.277367
171930279	chr1:171930279:C:T	5.2627e-13	-2.90987e-10	0.223284
171930455	chr1:171930455:G:A	7.57144e-13	-2.90987e-10	0.587024
171930614	chr1:171930614:G:A	1.06864e-13	-2.90987e-10	-1.37097
171930888	chr1:171930888:T:A	3.03477e-13	-2.90987e-10	-0.327224
171930964	chr1:171930964:G:A	5.89821e-13	-2.90987e-10	0.33729
171931335	chr1:171931335:A:G	2.41895e-13	-2.90987e-10	-0.554028
171931523	chr1:171931523:C:T	3.50776e-14	-1.95182	-0.533142
171932531	chr1:171932531:T:A	6.08348e-14	-1.93437	-4.11118e-10
171932561	chr1:171932561:A:G	6.30023e-14	-1.89936	-4.11118e-10
171933038	chr1:171933038:C:T	1.05881e-13	-2.90987e-10	-1.38021
171933249	chr1:171933249:T:C	2.73727e-13	-2.90987e-10	-0.430399
171933347	chr1:171933347:A:G	4.61021e-13	-2.90987e-10	0.0909132
171933829	chr1:171933829:C:T	3.89515e-12	-2.90987e-10	2.22496
171934367	chr1:171934367:C:T	3.3314e-14	-1.29139	-1.24517
171934518	chr1:171934518:G:C	1.01307e-13	-2.90987e-10	-1.42438
171934592	chr1:171934592:T:A	2.22386e-13	-2.90987e-10	-0.638116
171934693	chr1:171934693:G:A	4.19733e-14	-1.38057	-0.924929
171935004	chr1:171935004:C:T	1.01271e-13	-2.90987e-10	-1.42473
171935351	chr1:171935351:C:T	5.79094e-13	-2.90987e-10	0.318936
171936269	chr1:171936269:C:T	1.22329e-11	3.36936	-4.11118e-10
171936478	chr1:171936478:T:C	2.74001e-13	-2.90987e-10	-0.429397
171936737	chr1:171936737:T:G	3.34452e-13	-2.90987e-10	-0.230035
171936945	chr1:171936945:G:A	4.1887e-13	-2.90987e-10	-0.00496831
171937300	chr1:171937300:A:T	3.85425e-14	-1.99436	-0.396406
171937303	chr1:171937303:T:C	8.47145e-13	-2.90987e-10	0.699343
171937492	chr1:171937492:T:A	3.14964e-14	-1.43575	-1.1569
171937516	chr1:171937516:C:T	1.19427e-13	-2.90987e-10	-1.25982
171937689	chr1:171937689:A:G	3.31976e-14	-1.28048	-1.25957
171937812	chr1:171937812:C:T	5.7479e-14	-1.99111	-4.11118e-10
171937853	chr1:171937853:GATTACAGGTATGA:G	1.01526e-13	-2.90987e-10	-1.42222
171939123	chr1:171939123:A:G	4.25809e-14	-1.90644	-0.384685
171939384	chr1:171939384:T:A	4.62929e-14	-1.49851	-0.709031
171939868	chr1:171939868:C:T	1.5076e-13	-2.90987e-10	-1.02684
171940112	chr1:171940112:G:A	2.46691e-13	-2.90987e-10	-0.534393
171940339	chr1:171940339:C:T	2.0675e-13	-2.90987e-10	-0.711018
171940428	chr1:171940428:T:G	1.50631e-14	-1.98295	-1.34733
171940531	chr1:171940531:T:G	1.0736e-13	-2.90987e-10	-1.36634
171940756	chr1:171940756:T:C	1.0089e-13	-2.90987e-10	-1.4285
171941136	chr1:171941136:G:T	1.98519e-13	-2.90987e-10	-0.751644
171941188	chr1:171941188:C:G	3.71275e-13	-2.90987e-10	-0.125587
171941743	chr1:171941743:A:G	2.6592e-14	-1.91658	-0.845336
171942276	chr1:171942276:T:C	1.1e-13	-2.90987e-10	-1.34205
171942335	chr1:171942335:T:G	1.55615e-14	-1.93927	-1.35847
171942374	chr1:171942374:T:C	6.16682e-13	-2.90987e-10	0.381824
171942453	chr1:171942453:A:G	2.50665e-14	-1.51938	-1.30162
171942742	chr1:171942742:T:C	5.448e-14	-1.91881	-0.125885
171942748	chr1:171942748:T:A	1.00872e-13	-2.90987e-10	-1.42867
171943132	chr1:171943132:A:G	6.53411e-13	-2.90987e-10	0.439677
171943263	chr1:171943263:A:G	1.53686e-14	-1.91449	-1.39571
171943881	chr1:171943881:A:G	4.97356e-13	-2.90987e-10	0.166777
171943969	chr1:171943969:A:G	2.50094e-13	-2.90987e-10	-0.520692
171944284	chr1:171944284:A:G	2.62064e-14	-1.48223	-1.2943
171945066	chr1:171945066:C:T	3.17476e-13	-2.90987e-10	-0.282127
171945187	chr1:171945187:C:A	1.69513e-14	-1.97972	-1.23246
171945244	chr1:171945244:A:G	1.00874e-13	-2.90987e-10	-1.42866
171945347	chr1:171945347:A:G	2.80654e-13	-2.90987e-10	-0.405406
171945401	chr1:171945401:G:C	3.29878e-13	-2.90987e-10	-0.243807
171945464	chr1:171945464:T:C	1.07587e-13	-2.90987e-10	-1.36423
171945917	chr1:171945917:C:T	4.71252e-14	-1.89315	-0.296568
171946041	chr1:171946041:C:T	3.67429e-06	16.0176	-0.0355084
171946362	chr1:171946362:G:A	1.64887e-13	-0.93727	-4.11118e-10
171946958	chr1:171946958:A:C	1.64123e-14	-1.87936	-1.36513
171946963	chr1:171946963:C:T	7.99681e-14	-1.6609	-4.11118e-10
171947100	chr1:171947100:T:C	3.17977e-13	-2.90987e-10	-0.280552
171947361	chr1:171947361:A:G	2.52586e-13	-2.90987e-10	-0.51078
171947446	chr1:171947446:T:A	5.69028e-14	-2.00119	-4.11118e-10
171947496	chr1:171947496:G:GA	1.01924e-13	-2.90987e-10	-1.4183
171948016	chr1:171948016:A:G	5.56253e-14	-2.02389	-4.11118e-10
171948074	chr1:171948074:C:T	1.05303e-13	-1.38569	-4.11118e-10
171948289	chr1:171948289:T:G	1.66015e-14	-1.99184	-1.24119
171948465	chr1:171948465:AG:A	1.01011e-13	-2.90987e-10	-1.4273
171948735	chr1:171948735:A:T	1.60297e-14	-2.00285	-1.26523
171949291	chr1:171949291:T:C	5.36641e-13	0.242799	-4.11118e-10
171949400	chr1:171949400:A:G	1.01019e-13	-2.90987e-10	-1.42722
171949786	chr1:171949786:A:T	1.01384e-13	-2.90987e-10	-1.42362
171950083	chr1:171950083:A:C	1.01367e-13	-2.90987e-10	-1.42378
171950096	chr1:171950096:A:G	4.08865e-14	-1.90859	-0.42314
171950155	chr1:171950155:C:T	1.30806e-13	-2.90987e-10	-1.16882
171950159	chr1:171950159:G:A	1.00878e-13	-2.90987e-10	-1.42862
171950540	chr1:171950540:A:G	2.23049e-13	-2.90987e-10	-0.635138
171951228	chr1:171951228:T:A	3.16649e-13	-2.90987e-10	-0.284735
171951611	chr1:171951611:T:C	2.68514e-14	-1.44767	-1.30454
171951732	chr1:171951732:C:A	1.67587e-13	-2.90987e-10	-0.92103
171951901	chr1:171951901:A:G	1.00875e-13	-2.90987e-10	-1.42864
171951929	chr1:171951929:C:T	5.55678e-14	-2.02493	-4.11118e-10
171952138	chr1:171952138:G:A	1.06058e-13	-2.90987e-10	-1.37854
171952624	chr1:171952624:G:T	1.0719e-13	-2.90987e-10	-1.36793
171952810	chr1:171952810:A:C	2.10516e-13	-2.90987e-10	-0.692969
171952857	chr1:171952857:C:T	4.99445e-13	-2.90987e-10	0.170969
171953126	chr1:171953126:G:A	1.48693e-13	-2.90987e-10	-1.04064
171953726	chr1:171953726:A:G	1.0128e-13	-2.90987e-10	-1.42465
171953903	chr1:171953903:G:A	2.09888e-13	-2.90987e-10	-0.695955
171954006	chr1:171954006:A:T	7.2393e-14	-1.33101	-0.429412
171954831	chr1:171954831:A:G	1.07309e-13	-2.90987e-10	-1.36682
171955216	chr1:171955216:T:A	1.01035e-13	-2.90987e-10	-1.42706
171955312	chr1:171955312:A:G	4.32478e-13	-2.90987e-10	0.0270029
171955659	chr1:171955659:A:G	1.01024e-13	-2.90987e-10	-1.42718
171957244	chr1:171957244:C:T	1.72851e-13	-2.90987e-10	-0.8901
171957355	chr1:171957355:A:G	4.74488e-13	-2.90987e-10	0.119707
171958054	chr1:171958054:T:G	1.08684e-13	-2.90987e-10	-1.35409
171958556	chr1:171958556:C:T	1.48368e-14	-1.95327	-1.39215
171958837	chr1:171958837:G:A	1.01023e-13	-2.90987e-10	-1.42718
171958885	chr1:171958885:A:G	2.1304e-13	-2.90987e-10	-0.681049
171959026	chr1:171959026:A:G	3.5972e-13	-0.157202	-4.11118e-10
171959446	chr1:171959446:T:C	3.39037e-13	-2.90987e-10	-0.216419
171959560	chr1:171959560:C:T	3.35391e-13	-2.90987e-10	-0.227233
171959694	chr1:171959694:G:T	4.32809e-13	-2.90987e-10	0.0277678
171959835	chr1:171959835:C:CTGACCTTA	1.08713e-12	-2.90987e-10	0.948766
171960311	chr1:171960311:A:G	1.56756e-07	12.8707	-0.0429922
171960488	chr1:171960488:A:G	1.58236e-14	-1.97094	-1.31009
171960492	chr1:171960492:G:A	4.30819e-14	-1.8987	-0.380724
171960568	chr1:171960568:C:T	3.19456e-13	-2.90987e-10	-0.275911
171960805	chr1:171960805:T:C	1.00883e-13	-2.90987e-10	-1.42857
171960910	chr1:171960910:GTTC:G	1.08366e-13	-2.90987e-10	-1.35701
171961436	chr1:171961436:A:G	2.69897e-13	-2.90987e-10	-0.444491
171962515	chr1:171962515:A:G	2.41027e-14	-1.61084	-1.24936
171962899	chr1:171962899:G:A	2.72264e-13	-2.90987e-10	-0.435758
171963046	chr1:171963046:G:A	1.01114e-13	-2.90987e-10	-1.42628
171963066	chr1:171963066:C:T	1.71663e-13	-2.90987e-10	-0.896994
171963368	chr1:171963368:T:C	3.90385e-13	-2.90987e-10	-0.075396
171963496	chr1:171963496:C:A	5.87285e-14	-1.86071	-0.108894
171963699	chr1:171963699:T:A	4.50296e-11	4.67255	-4.11118e-10
171963836	chr1:171963836:GTAAACCAAAAA:G	1.03838e-13	-2.90987e-10	-1.39969
171964131	chr1:171964131:A:G	5.24403e-14	-1.84333	-0.239524
171964331	chr1:171964331:G:A	2.15848e-13	-2.90987e-10	-0.667956
171964963	chr1:171964963:A:G	1.01457e-13	-2.90987e-10	-1.4229
171965158	chr1:171965158:AG:A	1.81905e-14	-1.95078	-1.19085
171965556	chr1:171965556:A:T	2.89237e-13	-2.90987e-10	-0.375282
171965650	chr1:171965650:G:A	7.90053e-11	5.89095	-0.656206
171965651	chr1:171965651:C:T	8.41512e-11	5.95189	-0.65405
171965840	chr1:171965840:A:T	2.78603e-13	-2.90987e-10	-0.41274
171965951	chr1:171965951:AT:A	2.33063e-13	-2.90987e-10	-0.591219
171966088	chr1:171966088:C:G	8.66446e-14	-1.58072	-4.11118e-10
171966199	chr1:171966199:A:G	1.0484e-13	-2.90987e-10	-1.39009
171966490	chr1:171966490:A:G	2.69726e-13	-2.90987e-10	-0.445125
171966645	chr1:171966645:T:C	2.19389e-13	-2.90987e-10	-0.651683
171966682	chr1:171966682:T:A	1.14591e-13	-2.90987e-10	-1.30116
171967382	chr1:171967382:A:G	4.80807e-14	-1.09507	-1.07458
171967710	chr1:171967710:A:G	1.33259e-13	-2.90987e-10	-1.15023
171967711	chr1:171967711:T:C	1.0229e-13	-2.90987e-10	-1.41472
171967906	chr1:171967906:C:A	1.29673e-13	-2.90987e-10	-1.17751
171968580	chr1:171968580:T:C	4.59538e-14	-1.13895	-1.07594
171969240	chr1:171969240:T:TA	1.03472e-13	-2.90987e-10	-1.40323
171969576	chr1:171969576:G:A	7.28424e-12	-2.90987e-10	2.85094
171969981	chr1:171969981:T:A	1.01899e-13	-2.90987e-10	-1.41855
171970150	chr1:171970150:C:A	0.687691	26.2004	1.92142
171970240	chr1:171970240:A:G	6.5481e-14	-1.86077	-4.11118e-10
171970501	chr1:171970501:A:T	0.00261645	23.6825	-1.13214
171970544	chr1:171970544:TGATA:T	1.0107e-13	-2.90987e-10	-1.42672
171970917	chr1:171970917:C:T	1.15344e-11	4.43527	-1.12471
171971011	chr1:171971011:A:C	1.02562e-13	-2.90987e-10	-1.41206
171971159	chr1:171971159:T:C	1.0208e-13	-2.90987e-10	-1.41677
171971482	chr1:171971482:G:C	1.48225e-13	-2.90987e-10	-1.0438
171971894	chr1:171971894:G:A	2.78348e-13	-2.90987e-10	-0.413659
171972117	chr1:171972117:G:A	1.67761e-13	-2.90987e-10	-0.919988
171972253	chr1:171972253:G:A	1.01297e-13	-2.90987e-10	-1.42447
171972604	chr1:171972604:C:G	1.04982e-13	-2.90987e-10	-1.38874
171972806	chr1:171972806:A:G	1.02669e-13	-2.90987e-10	-1.41102
171973348	chr1:171973348:C:G	1.34911e-05	17.9484	-0.665678
171973370	chr1:171973370:A:G	1.14638e-13	-2.90987e-10	-1.30075
171973412	chr1:171973412:A:G	1.01441e-13	-2.90987e-10	-1.42305
171973560	chr1:171973560:AAG:A	1.00986e-13	-2.90987e-10	-1.42755
171973643	chr1:171973643:C:A	0.0408105	25.5479	-0.250495
171973658	chr1:171973658:T:C	1.01198e-13	-2.90987e-10	-1.42545
171973770	chr1:171973770:G:C	1.01025e-13	-2.90987e-10	-1.42716
171973810	chr1:171973810:T:G	7.50973e-14	-1.95768	0.23393
171973911	chr1:171973911:C:T	6.64009e-12	-2.90987e-10	2.75835
171974251	chr1:171974251:T:C	1.22354e-12	-2.90987e-10	1.06698
171974771	chr1:171974771:G:A	1.01367e-13	-2.90987e-10	-1.42378
171974808	chr1:171974808:A:G	0.00429795	24.1827	-1.13602
171975086	chr1:171975086:G:A	1.0817e-13	-2.90987e-10	-1.35882
171975101	chr1:171975101:C:T	3.47579e-13	-2.90987e-10	-0.191539
171975205	chr1:171975205:A:G	1.10357e-13	-2.90987e-10	-1.33881
171975271	chr1:171975271:C:T	1.02085e-13	-2.90987e-10	-1.41673
171975498	chr1:171975498:G:A	3.33966e-14	-1.93894	-0.595132
171975869	chr1:171975869:C:T	1.00978e-13	-2.90987e-10	-1.42762
171976348	chr1:171976348:C:T	9.42526e-05	18.8476	0.379109
171976454	chr1:171976454:C:T	3.49098e-13	-2.90987e-10	-0.187176
171976513	chr1:171976513:A:G	3.48611e-13	-2.90987e-10	-0.188573
171976942	chr1:171976942:T:C	0.219057	25.5587	1.41908
171977227	chr1:171977227:C:T	1.28317e-13	-2.90987e-10	-1.18803
171977457	chr1:171977457:G:GA	2.11855e-13	-2.90987e-10	-0.686628
171978401	chr1:171978401:T:A	1.80067e-14	-1.8981	-1.25368
171978612	chr1:171978612:A:T	1.08134e-13	-2.90987e-10	-1.35916
171978939	chr1:171978939:ATGTC:A	1.98517e-13	-2.90987e-10	-0.751655
171980344	chr1:171980344:A:G	1.03969e-13	-2.90987e-10	-1.39843
171980422	chr1:171980422:C:T	1.74696e-14	-1.92367	-1.2584
171980610	chr1:171980610:T:C	0.0454132	25.8214	-0.417108
171980641	chr1:171980641:A:G	1.83684e-14	-1.90507	-1.22683
171980917	chr1:171980917:C:G	1.00951e-13	-2.90987e-10	-1.42789
171981024	chr1:171981024:GC:G	1.86086e-13	-2.90987e-10	-0.81632
171981168	chr1:171981168:C:T	1.67021e-13	-2.90987e-10	-0.924408
171982328	chr1:171982328:C:A	2.55788e-13	-2.90987e-10	-0.498182
171982361	chr1:171982361:G:A	1.01752e-13	-2.90987e-10	-1.41999
171982868	chr1:171982868:T:C	1.60803e-14	-1.92826	-1.33667
171983244	chr1:171983244:C:T	1.22721e-13	-2.90987e-10	-1.23262
171983683	chr1:171983683:A:T	3.52722e-13	-2.90987e-10	-0.17685
171984298	chr1:171984298:C:G	1.04254e-13	-2.90987e-10	-1.3957
171984371	chr1:171984371:A:C	2.48374e-10	7.26914	-0.888983
171984708	chr1:171984708:G:A	1.27887e-13	-2.90987e-10	-1.19138
171984919	chr1:171984919:G:A	1.51279e-13	-2.90987e-10	-1.0234
171985088	chr1:171985088:C:T	1.36804e-13	-2.90987e-10	-1.12398
171985131	chr1:171985131:T:C	3.02315e-13	-2.90987e-10	-0.331061
171985575	chr1:171985575:C:T	1.29442e-13	-2.90987e-10	-1.17929
171986081	chr1:171986081:G:A	3.71475e-14	-1.00906	-1.41858
171986191	chr1:171986191:G:A	6.68143e-14	-0.514647	-1.32597
171986657	chr1:171986657:G:A	1.02093e-13	-2.90987e-10	-1.41665
171986672	chr1:171986672:C:T	1.37449e-13	-2.90987e-10	-1.11928
171986778	chr1:171986778:T:G	6.60346e-13	1.77005	-1.31982
171986792	chr1:171986792:T:C	1.42972e-13	-2.90987e-10	-1.07988
171987121	chr1:171987121:G:A	3.24721e-13	1.165	-1.42456
171987359	chr1:171987359:C:T	3.29253e-13	-2.90987e-10	-0.245704
171987465	chr1:171987465:A:G	6.90527e-13	-2.90987e-10	0.494926
171987663	chr1:171987663:C:T	3.97341e-13	1.35568	-1.41341
171987942	chr1:171987942:T:C	1.14497e-13	-2.90987e-10	-1.30198
171988084	chr1:171988084:C:T	5.43442e-13	1.07218	-0.816787
171988246	chr1:171988246:A:G	1.04048e-13	-2.90987e-10	-1.39768
171988304	chr1:171988304:C:A	2.62331e-13	-2.90987e-10	-0.472921
171988332	chr1:171988332:G:C	1.37996e-13	-2.90987e-10	-1.11531
171988405	chr1:171988405:C:CA	1.38976e-13	-1.10823	-4.11118e-10
171988412	chr1:171988412:T:C	3.56204e-13	-2.90987e-10	-0.167025
171988679	chr1:171988679:T:C	2.37743e-12	1.9211	-0.189851
171989190	chr1:171989190:A:G	1.09419e-13	-2.90987e-10	-1.34734
171989917	chr1:171989917:G:A	2.30548e-13	-2.90987e-10	-0.602072
171990091	chr1:171990091:T:G	1.47302e-13	-2.90987e-10	-1.05004
171990416	chr1:171990416:T:G	9.9836e-13	2.06401	-1.20043
171990418	chr1:171990418:T:A	1.02048e-13	-2.90987e-10	-1.41709
171990455	chr1:171990455:A:G	1.40817e-13	-2.90987e-10	-1.09507
171990873	chr1:171990873:A:C	8.38212e-12	2.99133	-4.11118e-10
171991297	chr1:171991297:A:G	7.37502e-12	-2.90987e-10	2.86332
171991420	chr1:171991420:G:A	1.02004e-13	-2.90987e-10	-1.41752
171991853	chr1:171991853:C:T	3.5386e-13	1.24955	-1.42318
171992121	chr1:171992121:A:T	9.10581e-13	-2.90987e-10	0.771553
171992157	chr1:171992157:T:C	3.17841e-13	-2.90987e-10	-0.28098
171992779	chr1:171992779:C:A	6.1981e-13	1.45741	-1.07053
171992793	chr1:171992793:A:G	3.28012e-13	-2.90987e-10	-0.249481
171993376	chr1:171993376:C:T	7.54254e-13	1.65667	-1.07347
171993653	chr1:171993653:T:C	4.9413e-13	1.5366	-1.37633
171993847	chr1:171993847:A:T	1.01504e-13	-2.90987e-10	-1.42244
171994448	chr1:171994448:T:C	7.61918e-13	1.94427	-1.35096
171994527	chr1:171994527:G:GC	8.31137e-13	1.87702	-1.19676
171994630	chr1:171994630:C:T	1.06793e-13	-2.90987e-10	-1.37164
171995071	chr1:171995071:G:T	1.82615e-11	4.90093	-1.13091
171996234	chr1:171996234:T:C	4.53515e-13	-2.90987e-10	0.074499
171996540	chr1:171996540:G:A	1.02056e-13	-2.90987e-10	-1.417
171996988	chr1:171996988:C:T	1.01281e-13	-2.90987e-10	-1.42463
171996993	chr1:171996993:C:T	1.37761e-13	-2.90987e-10	-1.11701
171997648	chr1:171997648:G:A	6.04121e-13	1.78943	-1.42819
171997751	chr1:171997751:T:G	8.79455e-13	2.16135	-1.42458
171998390	chr1:171998390:A:C	4.87093e-13	1.55517	-1.40924
171998583	chr1:171998583:G:A	1.02343e-13	-2.90987e-10	-1.4142
171998621	chr1:171998621:T:C	2.37893e-13	-2.90987e-10	-0.570711
171998915	chr1:171998915:G:T	1.61962e-14	-2.02349	-1.23426
171999272	chr1:171999272:A:G	1.04165e-13	-2.90987e-10	-1.39656
171999515	chr1:171999515:A:G	2.38693e-13	-2.90987e-10	-0.567353
171999534	chr1:171999534:G:A	1.06722e-13	-2.90987e-10	-1.3723
171999612	chr1:171999612:T:G	1.01573e-13	-2.90987e-10	-1.42175
171999624	chr1:171999624:C:G	2.95196e-13	-2.90987e-10	-0.354891
171999870	chr1:171999870:C:T	1.06737e-13	-2.90987e-10	-1.37217
172000145	chr1:172000145:G:A	9.58145e-13	1.97891	-1.15644
172000588	chr1:172000588:G:A	5.63269e-14	-2.01136	-4.11118e-10
172001747	chr1:172001747:A:G	1.37303e-13	-2.90987e-10	-1.12034
172001758	chr1:172001758:C:T	9.88984e-14	-1.44844	-4.11118e-10
172001822	chr1:172001822:G:A	5.0304e-13	-2.90987e-10	0.178141
172002397	chr1:172002397:T:C	2.85728e-13	-2.90987e-10	-0.387489
172002534	chr1:172002534:G:A	2.05499e-14	-1.79131	-1.22836
172003177	chr1:172003177:A:C	1.07255e-11	4.45337	-1.21552
172003224	chr1:172003224:G:A	1.64876e-13	-2.90987e-10	-0.937335
172003720	chr1:172003720:TGAATAATTTATTGCCTATTGACATA:T	1.0336e-12	2.31653	-1.41826
172004316	chr1:172004316:A:G	1.2366e-13	-2.90987e-10	-1.22499
172004493	chr1:172004493:T:C	6.12008e-12	2.82306	-0.146263
172004732	chr1:172004732:T:C	6.43602e-13	-2.90987e-10	0.424551
172004774	chr1:172004774:A:G	7.90743e-13	2.05869	-1.42825
172005045	chr1:172005045:C:T	7.57613e-13	-2.90987e-10	0.587643
172005081	chr1:172005081:A:C	8.75198e-14	-1.57066	-4.11118e-10
172005445	chr1:172005445:T:C	1.28988e-13	-2.90987e-10	-1.18281
172005557	chr1:172005557:A:G	1.45888e-13	-2.90987e-10	-1.05969
172005613	chr1:172005613:C:T	3.17039e-14	-1.71886	-0.867228
172005905	chr1:172005905:C:T	1.27374e-13	-2.90987e-10	-1.1954
172006224	chr1:172006224:T:G	7.58424e-13	-2.90987e-10	0.588713
172006315	chr1:172006315:A:G	9.01397e-10	8.66837	-0.999194
172006555	chr1:172006555:A:G	1.69908e-13	-2.90987e-10	-0.907271
172006738	chr1:172006738:A:G	1.1873e-13	-2.90987e-10	-1.26568
172006809	chr1:172006809:T:C	1.03814e-13	-2.90987e-10	-1.39993
172006844	chr1:172006844:T:C	2.9654e-13	-2.90987e-10	-0.350349
172006877	chr1:172006877:G:C	4.94362e-12	-2.90987e-10	2.46332
172007672	chr1:172007672:C:T	3.68457e-13	-2.90987e-10	-0.133206
172008022	chr1:172008022:C:T	1.93976e-13	-0.774796	-4.11118e-10
172008056	chr1:172008056:G:T	1.11633e-13	-2.90987e-10	-1.32732
172008144	chr1:172008144:T:C	6.45463e-13	1.60377	-1.17633
172008195	chr1:172008195:T:A	1.1991e-13	-2.90987e-10	-1.25578
172008239	chr1:172008239:C:A	1.16662e-13	-2.90987e-10	-1.28325
172008334	chr1:172008334:T:G	2.1567e-12	-2.90987e-10	1.63381
172008744	chr1:172008744:C:T	8.78403e-13	2.00183	-1.26625
172008876	chr1:172008876:T:C	1.56518e-13	-2.90987e-10	-0.989358
172009221	chr1:172009221:T:A	1.61964e-13	-2.90987e-10	-0.955155
172009269	chr1:172009269:A:G	9.68481e-11	-2.90987e-10	5.43837
172009355	chr1:172009355:T:C	1.26321e-12	-2.90987e-10	1.09888
172009764	chr1:172009764:G:A	4.76937e-13	0.656249	-0.531395
172009808	chr1:172009808:A:C	1.20821e-13	-2.90987e-10	-1.24822
172010708	chr1:172010708:G:A	6.82075e-13	1.90206	-1.41945
172011001	chr1:172011001:T:C	1.04872e-13	-2.90987e-10	-1.38979
172011007	chr1:172011007:T:G	1.62786e-13	-2.90987e-10	-0.950093
172011019	chr1:172011019:C:T	1.91166e-14	-1.82209	-1.26988
172011356	chr1:172011356:T:C	1.5109e-13	-2.90987e-10	-1.02465
172011788	chr1:172011788:T:C	6.65138e-09	11.089	-1.42121
172012009	chr1:172012009:T:A	6.27717e-12	-2.90987e-10	2.70214
172013286	chr1:172013286:T:C	6.38714e-13	-2.90987e-10	0.416927
172013866	chr1:172013866:A:G	1.11436e-13	-2.90987e-10	-1.32908
172014602	chr1:172014602:G:A	3.36448e-13	-2.90987e-10	-0.224085
172014751	chr1:172014751:T:C	5.78841e-13	1.6372	-1.31871
172015363	chr1:172015363:T:C	3.38056e-13	1.07031	-1.28963
172016452	chr1:172016452:C:T	1.4228e-13	-2.90987e-10	-1.08473
172016612	chr1:172016612:A:C	1.33226e-13	-2.90987e-10	-1.15048
172016921	chr1:172016921:T:G	4.93282e-13	1.5736	-1.41505
172017065	chr1:172017065:A:G	6.81935e-13	1.5995	-1.11709
172017347	chr1:172017347:C:T	1.81742e-14	-1.71399	-1.42854
172017601	chr1:172017601:G:A	5.85614e-14	-1.97245	-4.11118e-10
172017647	chr1:172017647:G:A	6.16079e-13	-2.90987e-10	0.380845
172017831	chr1:172017831:C:T	1.11223e-12	-2.90987e-10	0.971591
172018569	chr1:172018569:C:T	6.03515e-13	0.963827	-0.603585
172019298	chr1:172019298:A:G	5.34864e-13	1.66802	-1.42854
172019490	chr1:172019490:C:T	2.66737e-13	-2.90987e-10	-0.456265
172019593	chr1:172019593:C:A	1.25267e-12	-2.90987e-10	1.0905
172019760	chr1:172019760:C:G	2.75352e-10	7.81436	-1.33109
172019796	chr1:172019796:T:C	5.03755e-13	1.57141	-1.39185
172019890	chr1:172019890:T:C	1.47425e-13	-2.90987e-10	-1.04921
172019894	chr1:172019894:A:C	1.13707e-13	-2.90987e-10	-1.30891
172020445	chr1:172020445:G:A	1.079e-13	-2.90987e-10	-1.36132
172020448	chr1:172020448:C:T	1.11879e-13	-2.90987e-10	-1.32511
172020648	chr1:172020648:C:T	9.12454e-13	2.15301	-1.3794
172020680	chr1:172020680:C:T	1.8891e-12	1.50133	-4.11118e-10
172020793	chr1:172020793:C:T	1.06449e-13	-2.90987e-10	-1.37486
172020830	chr1:172020830:C:G	8.16244e-14	-1.6404	-4.11118e-10
172021029	chr1:172021029:C:G	5.59882e-13	1.67798	-1.39279
172021055	chr1:172021055:A:T	5.46799e-13	1.66596	-1.40441
172021286	chr1:172021286:T:C	2.46631e-11	4.07054	-4.11118e-10
172021348	chr1:172021348:T:C	5.88135e-13	1.74157	-1.40715
172021470	chr1:172021470:A:C	7.82499e-14	-1.68262	-4.11118e-10
172021656	chr1:172021656:G:T	1.22847e-13	-2.90987e-10	-1.23159
172022889	chr1:172022889:A:T	1.16617e-13	-2.90987e-10	-1.28363
172023167	chr1:172023167:ACT:A	1.13532e-13	-2.90987e-10	-1.31045
172023326	chr1:172023326:C:T	4.01512e-13	1.36188	-1.40917
172023427	chr1:172023427:T:G	2.12709e-12	3.01859	-1.39861
172023484	chr1:172023484:T:C	4.20418e-11	-2.90987e-10	4.60389
172023525	chr1:172023525:A:G	1.01065e-13	-2.90987e-10	-1.42677
172025558	chr1:172025558:G:A	1.44947e-13	-2.90987e-10	-1.06616
172025991	chr1:172025991:G:A	3.09921e-13	-2.90987e-10	-0.306211
172026122	chr1:172026122:T:C	1.02855e-13	-2.90987e-10	-1.40921
172026568	chr1:172026568:T:A	1.61363e-11	-2.90987e-10	3.6463
172026741	chr1:172026741:G:A	3.52417e-13	1.24271	-1.42043
172026923	chr1:172026923:G:T	3.2593e-12	-2.90987e-10	2.04674
172027463	chr1:172027463:C:T	1.03408e-13	-2.90987e-10	-1.40385
172027484	chr1:172027484:G:A	5.7698e-13	1.71617	-1.40089
172027621	chr1:172027621:G:C	7.40428e-13	0.564699	-4.11118e-10
172027797	chr1:172027797:A:T	5.52454e-14	-2.03074	-4.11118e-10
172027957	chr1:172027957:T:A	2.60753e-14	-1.83516	-0.946382
172028178	chr1:172028178:C:G	5.69086e-13	1.69843	-1.39693
172028446	chr1:172028446:A:C	1.37585e-14	-1.99625	-1.42462
172028808	chr1:172028808:CA:C	1.45727e-13	-2.90987e-10	-1.06079
172028951	chr1:172028951:TAGATTCACAGCC:T	3.93147e-14	-1.37087	-1.00006
172029072	chr1:172029072:A:T	1.22659e-13	-2.90987e-10	-1.23312
172029075	chr1:172029075:C:T	3.42609e-13	1.10764	-1.31358
172029336	chr1:172029336:AG:A	2.30439e-14	-1.76603	-1.1391
172029509	chr1:172029509:C:A	1.83205e-13	-2.90987e-10	-0.831925
172030083	chr1:172030083:G:C	2.26651e-14	-1.77488	-1.14683
172030442	chr1:172030442:A:G	2.06064e-14	-1.87677	-1.14015
172030742	chr1:172030742:G:T	7.07752e-13	-2.90987e-10	0.519563
172030981	chr1:172030981:G:T	7.33389e-13	-2.90987e-10	0.555147
172031103	chr1:172031103:A:G	1.17728e-13	-2.90987e-10	-1.27416
172031165	chr1:172031165:G:A	1.92093e-14	-1.75495	-1.33219
172031366	chr1:172031366:C:T	1.17828e-13	-2.90987e-10	-1.27331
172031508	chr1:172031508:C:T	1.19464e-13	-2.90987e-10	-1.25951
172031628	chr1:172031628:A:G	1.72358e-14	-1.78709	-1.40845
172031845	chr1:172031845:T:C	1.09263e-13	-2.90987e-10	-1.34877
172031886	chr1:172031886:T:C	1.95222e-14	-1.95088	-1.1201
172031964	chr1:172031964:T:C	1.04903e-13	-2.90987e-10	-1.3895
172032048	chr1:172032048:A:G	1.03432e-13	-2.90987e-10	-1.40361
172032116	chr1:172032116:C:T	1.13673e-13	-2.90987e-10	-1.3092
172032156	chr1:172032156:T:C	8.08733e-13	-2.90987e-10	0.652939
172032193	chr1:172032193:G:A	7.33389e-13	-2.90987e-10	0.555147
172032599	chr1:172032599:G:A	2.29449e-13	-2.90987e-10	-0.606849
172032732	chr1:172032732:G:A	6.5173e-12	3.78453	-1.04484
172032962	chr1:172032962:C:T	1.00879e-13	-2.90987e-10	-1.42861
172033288	chr1:172033288:C:A	1.06251e-13	-2.90987e-10	-1.37672
172033371	chr1:172033371:A:T	1.16086e-13	-2.90987e-10	-1.28819
172033448	chr1:172033448:G:C	1.87403e-13	-2.90987e-10	-0.809267
172033521	chr1:172033521:G:A	5.68821e-13	1.69931	-1.39827
172033763	chr1:172033763:T:C	1.44178e-13	-2.90987e-10	-1.07148
172033839	chr1:172033839:A:G	1.93997e-14	-1.95864	-1.11864
172034085	chr1:172034085:C:T	1.17115e-13	-2.90987e-10	-1.27938
172034207	chr1:172034207:A:G	1.08916e-12	-2.90987e-10	0.950629
172034607	chr1:172034607:A:T	1.06541e-12	0.928582	-4.11118e-10
172034853	chr1:172034853:G:A	1.07011e-13	-2.90987e-10	-1.36959
172034974	chr1:172034974:A:G	2.32063e-14	-1.6657	-1.2324
172035044	chr1:172035044:T:G	1.09355e-13	-2.90987e-10	-1.34793
172035140	chr1:172035140:C:T	1.68106e-14	-1.86548	-1.35504
172035257	chr1:172035257:G:C	1.19461e-12	-2.90987e-10	1.04305
172035273	chr1:172035273:T:C	1.18661e-13	-2.90987e-10	-1.26626
172035914	chr1:172035914:A:G	1.24273e-13	-2.90987e-10	-1.22005
172036013	chr1:172036013:G:T	1.74822e-14	-1.76085	-1.4205
172036292	chr1:172036292:G:C	1.01859e-13	-2.90987e-10	-1.41894
172036408	chr1:172036408:C:A	1.09937e-12	-2.90987e-10	0.959963
172036486	chr1:172036486:C:T	2.34393e-13	-2.90987e-10	-0.585529
172036980	chr1:172036980:AG:A	4.11173e-14	-1.90883	-0.417269
172037732	chr1:172037732:G:A	1.09325e-13	-2.90987e-10	-1.3482
172038032	chr1:172038032:T:C	9.03387e-14	-1.53896	-4.11118e-10
172038236	chr1:172038236:C:T	5.70314e-13	1.70492	-1.40126
172038903	chr1:172038903:G:T	1.09439e-13	-2.90987e-10	-1.34716
172039247	chr1:172039247:A:G	1.84624e-14	-1.92167	-1.20513
172039339	chr1:172039339:C:T	1.64092e-14	-1.82307	-1.42162
172039507	chr1:172039507:C:T	2.2287e-14	-1.92681	-1.01171
172039576	chr1:172039576:C:T	4.2501e-12	2.31217	-4.11118e-10
172039909	chr1:172039909:A:G	8.24849e-14	-1.62991	-4.11118e-10
172041007	chr1:172041007:T:C	8.08276e-13	-2.90987e-10	0.652374
172041284	chr1:172041284:G:A	1.49529e-11	3.57013	-4.11118e-10
172041411	chr1:172041411:G:A	1.03615e-13	-2.90987e-10	-1.40185
172041507	chr1:172041507:C:T	1.00999e-13	-2.90987e-10	-1.42742
172041619	chr1:172041619:G:A	8.07238e-13	-2.90987e-10	0.651089
172041919	chr1:172041919:G:A	2.39621e-14	-1.73353	-1.13253
172042000	chr1:172042000:C:A	1.03703e-13	-2.90987e-10	-1.401
172042255	chr1:172042255:A:G	4.52815e-12	2.37554	-4.11118e-10
172042371	chr1:172042371:C:T	8.39173e-14	-1.6127	-4.11118e-10
172042770	chr1:172042770:C:T	2.34288e-14	-1.74788	-1.14068
172042777	chr1:172042777:G:C	1.04164e-13	-2.90987e-10	-1.39656
172042988	chr1:172042988:G:A	2.32113e-14	-1.67973	-1.21817
172043077	chr1:172043077:G:A	5.81012e-13	-2.90987e-10	0.322242
172043417	chr1:172043417:T:C	2.25951e-14	-1.68111	-1.24369
172043493	chr1:172043493:A:G	2.38201e-14	-1.72858	-1.14342
172043621	chr1:172043621:C:T	2.2922e-14	-1.68863	-1.2218
172043876	chr1:172043876:A:G	1.0297e-13	-2.90987e-10	-1.40809
172044290	chr1:172044290:T:A	1.16697e-13	-2.90987e-10	-1.28295
172044338	chr1:172044338:T:C	1.02389e-13	-2.90987e-10	-1.41375
172044709	chr1:172044709:G:T	2.2061e-14	-1.8622	-1.08652
172044780	chr1:172044780:T:C	2.19655e-14	-1.84285	-1.1102
172045079	chr1:172045079:T:C	1.95259e-14	-1.85688	-1.21391
172045318	chr1:172045318:G:A	2.19176e-14	-1.72578	-1.22946
172045515	chr1:172045515:C:T	1.01457e-13	-2.90987e-10	-1.42289
172046039	chr1:172046039:G:GC	1.06487e-13	-1.37451	-4.11118e-10
172046207	chr1:172046207:A:C	1.05623e-13	-2.90987e-10	-1.38265
172046233	chr1:172046233:T:G	2.31748e-13	-2.90987e-10	-0.59688
172046344	chr1:172046344:G:A	1.43909e-13	-2.90987e-10	-1.07335
172046383	chr1:172046383:C:T	8.03763e-13	-2.90987e-10	0.646774
172046683	chr1:172046683:C:T	2.04935e-14	-1.83201	-1.19041
172046920	chr1:172046920:A:G	6.78426e-14	-1.82534	-4.11118e-10
172046929	chr1:172046929:G:A	5.42054e-13	-2.90987e-10	0.252836
172046969	chr1:172046969:A:G	3.75146e-14	-1.7874	-0.630402
172047290	chr1:172047290:A:G	7.99202e-13	-2.90987e-10	0.641084
172047344	chr1:172047344:AG:A	1.05199e-13	-2.90987e-10	-1.38668
172047592	chr1:172047592:T:G	1.11607e-13	-2.90987e-10	-1.32755
172048306	chr1:172048306:C:T	2.31673e-14	-1.72418	-1.17561
172048350	chr1:172048350:G:A	6.56702e-13	1.64914	-1.20444
172048912	chr1:172048912:T:A	2.09007e-14	-1.58133	-1.42142
172049040	chr1:172049040:C:T	1.9832e-14	-1.63609	-1.41914
172049250	chr1:172049250:A:G	2.0973e-13	-2.90987e-10	-0.69671
172049594	chr1:172049594:T:C	2.02323e-14	-1.61635	-1.4189
172049599	chr1:172049599:A:C	5.85293e-13	-2.90987e-10	0.329584
172049603	chr1:172049603:A:G	1.79958e-13	-2.90987e-10	-0.849803
172049644	chr1:172049644:G:T	2.00554e-14	-1.62475	-1.41928
172049658	chr1:172049658:C:G	1.3256e-13	-2.90987e-10	-1.1555
172049913	chr1:172049913:G:C	2.12343e-13	-2.90987e-10	-0.684326
172050182	chr1:172050182:C:T	1.12824e-13	-2.90987e-10	-1.3167
172050212	chr1:172050212:G:A	5.58739e-14	-2.01943	-4.11118e-10
172050415	chr1:172050415:C:T	6.02172e-14	-1.22391	-0.720661
172050427	chr1:172050427:C:A	1.03437e-13	-2.90987e-10	-1.40357
172050443	chr1:172050443:A:G	1.44943e-14	-1.94073	-1.42804
172050578	chr1:172050578:C:T	1.44365e-14	-1.94442	-1.42836
172051183	chr1:172051183:T:C	1.74203e-13	-2.90987e-10	-0.882309
172051258	chr1:172051258:A:T	3.771e-14	-1.37058	-1.04202
172051309	chr1:172051309:C:T	1.29925e-11	-2.90987e-10	3.4296
172051398	chr1:172051398:G:A	2.37195e-12	-2.90987e-10	1.72894
172051447	chr1:172051447:T:G	6.44576e-13	1.6475	-1.22144
172051596	chr1:172051596:CTT:C	1.06654e-12	-2.90987e-10	0.929643
172051812	chr1:172051812:T:A	1.04146e-13	-2.90987e-10	-1.39674
172052006	chr1:172052006:A:G	3.09995e-14	-1.53341	-1.07515
172052131	chr1:172052131:C:T	2.95479e-12	-2.90987e-10	1.94865
172052275	chr1:172052275:G:A	2.13364e-14	-1.60638	-1.37574
172052489	chr1:172052489:G:A	1.44495e-13	-2.90987e-10	-1.06928
172052614	chr1:172052614:C:T	2.35911e-12	-2.90987e-10	1.72351
172052836	chr1:172052836:A:G	7.70715e-13	0.604789	-4.11118e-10
172053076	chr1:172053076:A:G	8.8336e-14	-1.56138	-4.11118e-10
172053557	chr1:172053557:T:C	1.03591e-13	-2.90987e-10	-1.40208
172053905	chr1:172053905:GC:G	3.42686e-14	-1.4904	-1.0179
172053964	chr1:172053964:G:A	1.04596e-13	-2.90987e-10	-1.39242
172053995	chr1:172053995:A:G	1.45141e-13	-2.90987e-10	-1.06483
172054290	chr1:172054290:C:G	1.75835e-13	-2.90987e-10	-0.872986
172054372	chr1:172054372:T:A	3.05402e-14	-1.54748	-1.07601
172054380	chr1:172054380:A:G	4.76413e-13	-2.90987e-10	0.123755
172054430	chr1:172054430:C:T	1.53873e-14	-1.88876	-1.42023
172054446	chr1:172054446:A:T	3.11893e-14	-1.53704	-1.06541
172054684	chr1:172054684:C:T	3.12853e-12	-2.90987e-10	2.00579
172055388	chr1:172055388:T:C	3.557e-14	-1.53591	-0.93512
172055983	chr1:172055983:G:A	1.45723e-13	-2.90987e-10	-1.06082
172056178	chr1:172056178:G:T	1.46794e-13	-2.90987e-10	-1.0535
172056273	chr1:172056273:C:G	3.14335e-14	-1.57311	-1.02154
172056291	chr1:172056291:T:G	9.75581e-13	-2.90987e-10	0.840504
172056357	chr1:172056357:T:G	1.46032e-13	-2.90987e-10	-1.0587
172056503	chr1:172056503:G:A	1.45741e-14	-1.94363	-1.41965
172056534	chr1:172056534:C:T	1.888e-14	-1.94077	-1.16366
172056847	chr1:172056847:C:T	1.22539e-13	-2.90987e-10	-1.2341
172057047	chr1:172057047:T:G	3.23477e-14	-1.57408	-0.991901
172057162	chr1:172057162:C:T	1.98352e-14	-1.69909	-1.35598
172057192	chr1:172057192:T:C	7.17316e-13	-2.90987e-10	0.532987
172057489	chr1:172057489:G:A	2.86646e-12	-2.90987e-10	1.9183
172057492	chr1:172057492:T:A	1.04003e-13	-2.90987e-10	-1.39811
172057613	chr1:172057613:G:T	1.01881e-13	-2.90987e-10	-1.41873
172058546	chr1:172058546:G:C	3.1402e-14	-1.74785	-0.84781
172058768	chr1:172058768:A:G	1.34093e-13	-2.90987e-10	-1.144
172059026	chr1:172059026:A:C	4.00679e-14	-1.33969	-1.01227
172060020	chr1:172060020:A:G	2.66163e-12	-2.90987e-10	1.84416
172060025	chr1:172060025:A:T	3.32385e-14	-1.56351	-0.975312
172061346	chr1:172061346:G:A	1.07404e-12	-2.90987e-10	0.936657
172061439	chr1:172061439:A:G	1.86966e-14	-1.88084	-1.23334
172061771	chr1:172061771:C:T	1.157e-13	-2.90987e-10	-1.29153
172061980	chr1:172061980:CT:C	1.02571e-13	-2.90987e-10	-1.41197
172062120	chr1:172062120:G:C	7.45781e-14	-1.73068	-4.11118e-10
172062892	chr1:172062892:C:T	3.18031e-14	-1.30746	-1.27551
172063308	chr1:172063308:A:G	1.03521e-13	-2.90987e-10	-1.40275
172063492	chr1:172063492:T:C	1.02451e-13	-2.90987e-10	-1.41315
172063502	chr1:172063502:C:T	1.12155e-12	2.37411	-1.39417
172063574	chr1:172063574:G:A	3.90333e-14	-1.31787	-1.06025
172063971	chr1:172063971:A:G	7.16919e-13	-2.90987e-10	0.532433
172064005	chr1:172064005:A:G	1.45924e-13	-2.90987e-10	-1.05945
172064305	chr1:172064305:T:C	1.45623e-13	-2.90987e-10	-1.06151
172064522	chr1:172064522:A:C	4.76939e-12	3.63477	-1.20732
172064602	chr1:172064602:C:T	4.84161e-12	3.74811	-1.30563
172064833	chr1:172064833:T:G	1.03442e-13	-2.90987e-10	-1.40352
172065011	chr1:172065011:A:G	5.56853e-12	3.66816	-1.0858
172065089	chr1:172065089:C:T	3.07345e-12	-2.90987e-10	1.98803
172065099	chr1:172065099:T:C	2.01189e-12	2.02126	-0.456962
172065299	chr1:172065299:A:C	1.81227e-14	-1.85291	-1.29245
172065368	chr1:172065368:G:A	5.29343e-12	3.62317	-1.09148
172065553	chr1:172065553:A:G	2.87732e-13	-2.90987e-10	-0.380501
172065608	chr1:172065608:T:A	1.03439e-13	-2.90987e-10	-1.40355
172066326	chr1:172066326:G:C	5.60353e-14	-2.01655	-4.11118e-10
172066459	chr1:172066459:C:T	5.27668e-12	3.64319	-1.11467
172066561	chr1:172066561:G:A	5.57095e-12	3.66158	-1.07879
172066675	chr1:172066675:C:T	4.52083e-12	3.45256	-1.07864
172066814	chr1:172066814:T:C	3.00722e-13	-2.90987e-10	-0.336342
172067551	chr1:172067551:C:T	1.02556e-13	-2.90987e-10	-1.41212
172067669	chr1:172067669:A:G	1.16584e-13	-2.90987e-10	-1.28392
172067728	chr1:172067728:T:G	2.53162e-12	-2.90987e-10	1.79409
172067884	chr1:172067884:A:G	6.61736e-13	-2.90987e-10	0.452337
172068183	chr1:172068183:C:T	1.03398e-13	-2.90987e-10	-1.40394
172068262	chr1:172068262:AG:A	2.1355e-13	-2.90987e-10	-0.678658
172068454	chr1:172068454:T:C	2.95648e-12	-2.90987e-10	1.94922
172068456	chr1:172068456:T:C	2.81502e-12	-2.90987e-10	1.90019
172068518	chr1:172068518:T:G	2.1355e-13	-2.90987e-10	-0.678658
172068531	chr1:172068531:A:G	1.49855e-13	-2.90987e-10	-1.03286
172068939	chr1:172068939:T:C	1.8533e-14	-1.86531	-1.25767
172069176	chr1:172069176:T:C	1.03484e-13	-2.90987e-10	-1.40312
172069552	chr1:172069552:T:G	1.47716e-13	-2.90987e-10	-1.04724
172069936	chr1:172069936:G:A	4.72808e-11	6.12652	-1.40519
172070161	chr1:172070161:C:T	6.20195e-13	-2.90987e-10	0.387504
172070315	chr1:172070315:T:C	2.5438e-14	-1.38259	-1.4237
172071266	chr1:172071266:T:C	5.0767e-12	3.91855	-1.42866
172071292	chr1:172071292:G:A	1.12947e-13	-2.90987e-10	-1.31561
172071443	chr1:172071443:G:A	5.26002e-12	3.95333	-1.42798
172071538	chr1:172071538:C:T	1.37524e-13	-2.90987e-10	-1.11873
172071590	chr1:172071590:A:G	8.70665e-14	-1.57586	-4.11118e-10
172071699	chr1:172071699:G:A	2.39133e-12	1.60016	0.136916
172071708	chr1:172071708:A:G	4.84787e-12	3.87175	-1.42798
172071761	chr1:172071761:T:G	1.01484e-13	-2.90987e-10	-1.42263
172071781	chr1:172071781:T:TGG	8.03432e-12	4.37599	-1.42705
172072050	chr1:172072050:C:T	3.16868e-12	-2.90987e-10	2.01854
172072433	chr1:172072433:C:T	1.02866e-13	-2.90987e-10	-1.4091
172072607	chr1:172072607:G:A	3.94963e-13	-2.90987e-10	-0.0637367
172072640	chr1:172072640:C:A	1.36994e-14	-2.0036	-1.42158
172072650	chr1:172072650:G:A	1.0291e-13	-2.90987e-10	-1.40867
172072756	chr1:172072756:A:G	2.2569e-14	-1.55812	-1.36783
172072879	chr1:172072879:T:C	5.15234e-12	3.93306	-1.42838
172072891	chr1:172072891:A:C	2.24016e-13	-2.90987e-10	-0.630814
172072905	chr1:172072905:A:G	5.60202e-12	4.01469	-1.42633
172073105	chr1:172073105:C:T	1.46636e-12	1.24801	-4.11118e-10
172073138	chr1:172073138:T:A	1.02614e-13	-2.90987e-10	-1.41156
172073213	chr1:172073213:G:T	9.9763e-13	-2.90987e-10	0.862853
172073223	chr1:172073223:A:G	7.31674e-14	-1.74978	-4.11118e-10
172073253	chr1:172073253:A:G	4.85468e-12	3.87287	-1.4277
172073361	chr1:172073361:G:A	4.74371e-12	3.85001	-1.42797
172073467	chr1:172073467:A:G	1.00761e-13	-1.42977	-4.11118e-10
172073786	chr1:172073786:A:C	1.42592e-13	-2.90987e-10	-1.08254
172074393	chr1:172074393:G:A	7.29664e-14	-0.823945	-0.928585
172074520	chr1:172074520:C:T	6.62525e-14	-1.00734	-0.841719
172074708	chr1:172074708:G:A	1.02402e-13	-2.90987e-10	-1.41362
172074753	chr1:172074753:A:G	5.95451e-14	-1.22847	-0.727324
172074790	chr1:172074790:C:T	1.01506e-13	-2.90987e-10	-1.42241
172074929	chr1:172074929:A:C	4.71264e-14	-1.19029	-0.999403
172075298	chr1:172075298:C:A	1.00882e-13	-2.90987e-10	-1.42858
172075445	chr1:172075445:G:A	2.66553e-13	-2.90987e-10	-0.456955
172076093	chr1:172076093:G:A	3.24558e-14	-1.15603	-1.40662
172076501	chr1:172076501:G:A	7.50645e-14	-0.693127	-1.03105
172076592	chr1:172076592:G:A	1.39574e-13	-2.90987e-10	-1.10394
172076642	chr1:172076642:T:A	5.53272e-14	-1.29681	-0.732459
172076657	chr1:172076657:G:A	1.30283e-13	-2.90987e-10	-1.17282
172076684	chr1:172076684:G:T	5.16464e-14	-1.35229	-0.745822
172076705	chr1:172076705:G:A	1.34022e-13	-2.90987e-10	-1.14452
172076918	chr1:172076918:G:A	1.1075e-13	-2.90987e-10	-1.33525
172077148	chr1:172077148:C:T	1.06912e-13	-2.90987e-10	-1.37052
172077514	chr1:172077514:C:G	6.30596e-14	-0.570786	-1.32766
172077554	chr1:172077554:C:T	1.34134e-13	-2.90987e-10	-1.14369
172077616	chr1:172077616:T:A	4.9558e-13	-2.90987e-10	0.163199
172078522	chr1:172078522:T:C	5.17015e-14	-1.32816	-0.768888
172078599	chr1:172078599:A:T	1.0172e-13	-2.90987e-10	-1.42031
172078644	chr1:172078644:T:C	1.13353e-13	-2.90987e-10	-1.31202
172078672	chr1:172078672:T:C	1.14773e-13	-2.90987e-10	-1.29957
172078809	chr1:172078809:G:A	3.20548e-14	-1.25083	-1.32425
172078949	chr1:172078949:A:C	1.01697e-13	-2.90987e-10	-1.42053
172079475	chr1:172079475:A:G	2.82597e-14	-1.36953	-1.33156
172079579	chr1:172079579:T:C	8.00261e-14	-1.30512	-0.35506
172079580	chr1:172079580:G:A	7.81135e-14	-1.32552	-0.358844
172079590	chr1:172079590:G:T	1.01571e-13	-2.90987e-10	-1.42177
172079851	chr1:172079851:G:A	1.85117e-14	-1.69676	-1.42737
172080143	chr1:172080143:C:T	6.14867e-14	-1.37006	-0.553653
172080228	chr1:172080228:C:T	6.33706e-12	2.71164	-4.11118e-10
172080579	chr1:172080579:G:A	1.39002e-13	-2.90987e-10	-1.10804
172081117	chr1:172081117:G:T	1.04525e-13	-1.3931	-4.11118e-10
172081231	chr1:172081231:G:A	1.01481e-13	-2.90987e-10	-1.42266
172081563	chr1:172081563:T:A	3.5891e-12	1.59025	0.552878
172082055	chr1:172082055:T:C	2.40337e-13	-2.90987e-10	-0.560489
172082094	chr1:172082094:G:A	1.60462e-11	3.6407	-4.11118e-10
172082122	chr1:172082122:A:C	5.52872e-14	-2.02999	-4.11118e-10
172082282	chr1:172082282:A:G	1.29806e-13	-2.90987e-10	-1.17649
172082643	chr1:172082643:CAA:C	1.09347e-13	-2.90987e-10	-1.34801
172083816	chr1:172083816:C:T	3.9063e-14	-1.52686	-0.850493
172084147	chr1:172084147:T:C	1.4437e-13	0.35812	-1.42827
172084276	chr1:172084276:A:T	1.02611e-13	-2.90987e-10	-1.41158
172084475	chr1:172084475:A:T	1.50265e-13	-2.90987e-10	-1.03013
172084517	chr1:172084517:A:G	2.86862e-12	-2.90987e-10	1.91906
172084670	chr1:172084670:C:T	6.15519e-13	-2.90987e-10	0.379937
172084957	chr1:172084957:G:A	4.81485e-14	-1.17502	-0.993225
172085494	chr1:172085494:C:T	2.13643e-13	-2.90987e-10	-0.678223
172085532	chr1:172085532:C:T	1.01724e-13	-2.90987e-10	-1.42027
172086303	chr1:172086303:G:A	1.01092e-13	-2.90987e-10	-1.4265
172086359	chr1:172086359:T:C	3.37309e-12	2.08106	-4.11118e-10
172086418	chr1:172086418:T:G	4.2015e-14	-1.56332	-0.741179
172086419	chr1:172086419:T:A	4.2012e-14	-1.5642	-0.740375
172086484	chr1:172086484:G:A	4.10073e-14	-1.56262	-0.766156
172086625	chr1:172086625:G:A	3.01455e-14	-1.2605	-1.37599
172086643	chr1:172086643:G:C	7.38569e-13	-2.90987e-10	0.562185
172087165	chr1:172087165:C:G	5.46125e-14	-1.72337	-0.318896
172087677	chr1:172087677:C:T	1.01029e-13	-2.90987e-10	-1.42712
172087721	chr1:172087721:T:C	1.01103e-13	-2.90987e-10	-1.42639
172088033	chr1:172088033:A:G	7.84158e-12	-2.90987e-10	2.92467
172088079	chr1:172088079:A:G	4.06489e-14	-1.57385	-0.763708
172088083	chr1:172088083:G:A	1.01588e-13	-2.90987e-10	-1.4216
172088128	chr1:172088128:G:T	2.32906e-13	-2.90987e-10	-0.591896
172088572	chr1:172088572:A:G	1.01092e-13	-2.90987e-10	-1.4265
172088643	chr1:172088643:C:T	4.21424e-14	-1.56431	-0.737166
172088664	chr1:172088664:A:C	1.01104e-13	-2.90987e-10	-1.42638
172089029	chr1:172089029:A:G	2.11146e-13	-2.90987e-10	-0.689982
172089166	chr1:172089166:CAT:C	3.5951e-14	-1.58819	-0.872179
172089348	chr1:172089348:A:C	3.19226e-13	-2.90987e-10	-0.27663
172089746	chr1:172089746:T:C	5.50724e-14	-2.03388	-4.11118e-10
172090188	chr1:172090188:C:T	1.04402e-12	0.908302	-4.11118e-10
172090206	chr1:172090206:G:T	1.23725e-13	0.196514	-1.42098
172090381	chr1:172090381:G:A	4.82299e-14	-1.78401	-0.382542
172090417	chr1:172090417:G:A	1.69681e-13	-2.90987e-10	-0.908608
172090644	chr1:172090644:G:A	1.07533e-13	-2.90987e-10	-1.36473
172090857	chr1:172090857:A:G	3.96292e-14	-1.36936	-0.993604
172090928	chr1:172090928:A:G	2.59607e-14	-1.41047	-1.37547
172091035	chr1:172091035:T:C	2.18879e-12	-2.90987e-10	1.64857
172091458	chr1:172091458:A:T	7.40034e-14	-0.889443	-0.848976
172091623	chr1:172091623:G:A	1.51713e-14	-2.03405	-1.28908
172091656	chr1:172091656:A:G	2.53898e-14	-1.61175	-1.19644
172091660	chr1:172091660:G:A	1.95832e-12	-2.90987e-10	1.53731
172091705	chr1:172091705:T:C	2.45842e-14	-1.64667	-1.19376
172091742	chr1:172091742:C:T	5.15545e-13	-2.90987e-10	0.202695
172092093	chr1:172092093:T:C	1.46313e-13	-2.90987e-10	-1.05678
172092185	chr1:172092185:A:G	2.4697e-14	-1.64245	-1.1934
172092634	chr1:172092634:G:A	2.53177e-14	-1.62479	-1.18624
172092989	chr1:172092989:G:T	2.46614e-14	-1.66921	-1.16808
172093452	chr1:172093452:A:G	2.5212e-14	-1.62587	-1.18934
172093562	chr1:172093562:T:A	1.19238e-13	-2.90987e-10	-1.26141
172094078	chr1:172094078:T:A	1.01966e-13	-2.90987e-10	-1.41789
172094284	chr1:172094284:T:C	1.03937e-13	-2.90987e-10	-1.39874
172094376	chr1:172094376:G:A	1.20403e-13	-0.16828	-1.0834
172094911	chr1:172094911:T:A	1.31401e-13	-2.90987e-10	-1.16428
172095072	chr1:172095072:G:A	1.50987e-13	-2.90987e-10	-1.02534
172095201	chr1:172095201:A:T	1.09499e-13	-2.90987e-10	-1.34662
172095389	chr1:172095389:A:T	2.53204e-14	-1.62232	-1.1886
172095412	chr1:172095412:C:A	2.68756e-14	-1.32364	-1.42767
172095469	chr1:172095469:G:T	1.04386e-13	-2.90987e-10	-1.39443
172095985	chr1:172095985:G:T	2.55473e-14	-1.61576	-1.18624
172096131	chr1:172096131:C:T	2.26101e-14	-1.49603	-1.4281
172096338	chr1:172096338:C:T	2.40325e-14	-1.43546	-1.42766
172096345	chr1:172096345:A:G	1.08913e-13	-2.90987e-10	-1.35198
172096378	chr1:172096378:A:C	2.48178e-14	-1.62748	-1.20349
172096528	chr1:172096528:T:G	2.34264e-14	-1.45999	-1.42868
172096617	chr1:172096617:G:A	9.24545e-13	0.786773	-4.11118e-10
172096684	chr1:172096684:G:A	1.53003e-13	-2.90987e-10	-1.01207
172096802	chr1:172096802:G:A	2.38493e-14	-1.44624	-1.42453
172097123	chr1:172097123:C:T	1.85684e-13	-2.90987e-10	-0.818485
172097167	chr1:172097167:C:T	1.61134e-11	4.28813	-0.643257
172097452	chr1:172097452:G:T	1.7102e-13	0.248398	-1.14915
172097536	chr1:172097536:A:G	3.47424e-12	1.31529	0.795317
172097551	chr1:172097551:G:A	9.05903e-13	-1.40149	2.16789
172097600	chr1:172097600:G:A	2.49552e-14	-1.62799	-1.19746
172098075	chr1:172098075:C:T	1.28001e-13	-2.90987e-10	-1.19049
172098158	chr1:172098158:C:T	1.34627e-13	-2.90987e-10	-1.14002
172098196	chr1:172098196:C:T	1.80875e-13	-2.90987e-10	-0.844725
172098230	chr1:172098230:C:T	6.92959e-14	-1.80414	-4.11118e-10
172098556	chr1:172098556:C:T	1.06654e-13	-2.90987e-10	-1.37294
172098785	chr1:172098785:C:T	1.23851e-13	-2.90987e-10	-1.22345
172098786	chr1:172098786:G:A	1.01227e-13	-2.90987e-10	-1.42516
172098965	chr1:172098965:T:C	3.57651e-14	-1.41382	-1.05173
172099627	chr1:172099627:A:G	2.88902e-14	-1.38981	-1.28922
172099868	chr1:172099868:T:TA	3.48365e-13	-2.90987e-10	-0.189278
172100501	chr1:172100501:A:G	6.37259e-14	-0.882738	-1.0052
172100812	chr1:172100812:T:C	5.99054e-14	-0.635908	-1.31386
172100835	chr1:172100835:C:G	1.36234e-13	-2.90987e-10	-1.12815
172101464	chr1:172101464:A:C	2.57239e-14	-1.54809	-1.24702
172102070	chr1:172102070:G:A	2.39651e-14	-1.69151	-1.17442
172102091	chr1:172102091:C:T	5.96996e-14	-1.9532	-4.11118e-10
172102245	chr1:172102245:A:G	3.93313e-12	1.36537	0.869295
172102268	chr1:172102268:C:T	1.63936e-13	-2.90987e-10	-0.943056
172102452	chr1:172102452:G:A	2.43478e-14	-1.6927	-1.15739
172102626	chr1:172102626:G:A	1.04929e-13	-2.90987e-10	-1.38925
172102847	chr1:172102847:C:T	1.08703e-13	-2.90987e-10	-1.35391
172102904	chr1:172102904:G:A	1.27496e-13	-0.161066	-1.03338
172103425	chr1:172103425:A:AT	2.48445e-14	-1.40492	-1.42497
172103495	chr1:172103495:A:G	4.91761e-14	-1.6916	-0.455524
172103534	chr1:172103534:A:G	5.50604e-14	-2.0341	-4.11118e-10
172103598	chr1:172103598:A:G	1.03747e-13	-2.90987e-10	-1.40057
172103731	chr1:172103731:G:A	1.11653e-13	-2.90987e-10	-1.32713
172104047	chr1:172104047:G:T	2.35291e-13	-2.90987e-10	-0.581708
172104050	chr1:172104050:TC:T	1.31857e-13	-2.90987e-10	-1.16081
172104105	chr1:172104105:T:G	1.15875e-13	-2.90987e-10	-1.29002
172104148	chr1:172104148:G:A	1.43355e-12	0.137564	1.08781
172104645	chr1:172104645:T:C	1.01422e-13	-2.90987e-10	-1.42324
172104871	chr1:172104871:G:A	1.00876e-13	-2.90987e-10	-1.42864
172105128	chr1:172105128:C:A	1.2787e-13	-2.90987e-10	-1.19151
172105518	chr1:172105518:G:A	2.22744e-13	-2.90987e-10	-0.636507
172105722	chr1:172105722:C:T	2.89405e-14	-1.28456	-1.39273
172106358	chr1:172106358:T:C	2.58245e-13	-2.90987e-10	-0.488619
172106979	chr1:172106979:G:C	1.06741e-13	-2.90987e-10	-1.37212
172107101	chr1:172107101:C:T	1.09869e-13	-2.90987e-10	-1.34324
172107275	chr1:172107275:A:T	7.75205e-14	-1.69199	-4.11118e-10
172107718	chr1:172107718:A:G	2.5601e-13	-2.90987e-10	-0.497311
172108090	chr1:172108090:C:A	1.25542e-13	-2.90987e-10	-1.20989
172108992	chr1:172108992:A:G	1.07377e-13	-2.90987e-10	-1.36619
172109009	chr1:172109009:T:G	1.36275e-13	-2.90987e-10	-1.12786
172109425	chr1:172109425:T:C	1.62578e-13	-2.90987e-10	-0.951375
172110518	chr1:172110518:A:G	2.5261e-13	-2.90987e-10	-0.510684
172110550	chr1:172110550:T:C	3.14322e-13	-2.90987e-10	-0.292111
172110814	chr1:172110814:T:C	1.18269e-13	-2.90987e-10	-1.26957
172111121	chr1:172111121:T:G	1.01067e-13	-2.90987e-10	-1.42674
172111793	chr1:172111793:T:A	1.3968e-13	-2.90987e-10	-1.10318
172111996	chr1:172111996:T:C	1.27943e-13	-2.90987e-10	-1.19094
172112031	chr1:172112031:A:C	1.12213e-13	-2.90987e-10	-1.32213
172112806	chr1:172112806:G:A	5.89794e-14	-1.96534	-4.11118e-10
172112847	chr1:172112847:T:G	1.84654e-14	-1.74901	-1.37762
172113211	chr1:172113211:C:G	2.43307e-13	-2.90987e-10	-0.548206
172113803	chr1:172113803:A:T	1.17051e-13	-2.90987e-10	-1.27992
172113953	chr1:172113953:A:G	1.47169e-13	-0.0854744	-0.965473
172114331	chr1:172114331:G:A	1.30084e-13	-2.90987e-10	-1.17435
172114610	chr1:172114610:A:G	1.07046e-13	-2.90987e-10	-1.36927
172114741	chr1:172114741:G:A	1.09594e-13	0.0768087	-1.42255
172116501	chr1:172116501:G:A	1.2973e-13	-2.90987e-10	-1.17707
172116556	chr1:172116556:G:T	8.83478e-13	0.741337	-4.11118e-10
172116645	chr1:172116645:A:C	1.07807e-13	-2.90987e-10	-1.36219
172116928	chr1:172116928:G:A	1.27088e-13	-2.90987e-10	-1.19765
172117532	chr1:172117532:C:T	1.03888e-13	-2.90987e-10	-1.39921
172117598	chr1:172117598:G:A	2.63237e-14	-1.37262	-1.39944
172117886	chr1:172117886:A:G	2.20225e-13	0.55029	-1.19817
172117958	chr1:172117958:G:T	6.90593e-14	-0.641063	-1.1665
172118179	chr1:172118179:T:C	8.76061e-14	-0.701723	-0.867956
172118880	chr1:172118880:C:T	1.01387e-13	-2.90987e-10	-1.42358
172118881	chr1:172118881:A:G	6.09573e-14	-0.789186	-1.14317
172118914	chr1:172118914:A:G	7.40608e-14	-1.73764	-4.11118e-10
172119078	chr1:172119078:C:T	3.32637e-14	-1.13857	-1.39949
172119342	chr1:172119342:A:G	2.2162e-13	-2.90987e-10	-0.641567
172119714	chr1:172119714:C:T	1.18486e-13	-2.90987e-10	-1.26774
172120144	chr1:172120144:C:T	1.2865e-13	-2.90987e-10	-1.18543
172120186	chr1:172120186:G:A	9.65461e-13	2.20977	-1.3797
172120269	chr1:172120269:C:T	1.12056e-13	-2.90987e-10	-1.32354
172120359	chr1:172120359:C:T	2.20123e-14	-1.92324	-1.02769
172120586	chr1:172120586:C:T	5.50625e-14	-2.03406	-4.11118e-10
172121544	chr1:172121544:C:T	1.60132e-13	-2.90987e-10	-0.966534
172122916	chr1:172122916:C:T	3.0556e-13	-2.90987e-10	-0.320382
172123152	chr1:172123152:C:T	2.02865e-12	0.653186	0.919411
172123829	chr1:172123829:C:T	1.54394e-13	-2.90987e-10	-1.00302
172124546	chr1:172124546:C:T	1.22353e-13	-2.90987e-10	-1.23562
172124794	chr1:172124794:T:C	1.59964e-13	-2.90987e-10	-0.967581
172125181	chr1:172125181:G:A	5.51152e-14	-2.0331	-4.11118e-10
172125262	chr1:172125262:C:T	1.10872e-13	-2.90987e-10	-1.33415
172125484	chr1:172125484:G:A	5.57119e-14	-2.02234	-4.11118e-10
172125549	chr1:172125549:C:T	2.81928e-13	-2.90987e-10	-0.400878
172126086	chr1:172126086:T:C	2.691e-10	7.01063	-0.550327
172126225	chr1:172126225:C:T	2.81816e-10	6.9217	-0.415219
172126578	chr1:172126578:T:TACA	1.39306e-13	-2.90987e-10	-1.10585
172126837	chr1:172126837:A:C	1.42891e-13	-1.08044	-4.11118e-10
172126960	chr1:172126960:A:G	1.17828e-13	0.144904	-1.41821
172127134	chr1:172127134:C:T	1.30381e-13	-2.90987e-10	-1.17207
172127346	chr1:172127346:T:C	9.60816e-10	4.45962	3.27339
172127551	chr1:172127551:A:G	1.43571e-13	-2.90987e-10	-1.0757
172127647	chr1:172127647:G:C	1.22719e-13	-2.90987e-10	-1.23263
172127658	chr1:172127658:C:T	1.15846e-13	0.053493	-1.34376
172127703	chr1:172127703:C:T	1.24833e-13	-2.90987e-10	-1.21555
172127827	chr1:172127827:C:G	1.22953e-13	-2.90987e-10	-1.23073
172128547	chr1:172128547:T:G	1.10851e-13	-2.90987e-10	-1.33434
172129092	chr1:172129092:C:G	1.35054e-13	-2.90987e-10	-1.13686
172129214	chr1:172129214:A:G	1.37018e-13	-2.90987e-10	-1.12242
172129254	chr1:172129254:T:C	1.10612e-13	-2.90987e-10	-1.3365
172129275	chr1:172129275:C:T	3.50269e-14	-1.7738	-0.712615
172129294	chr1:172129294:T:C	1.42202e-13	-2.90987e-10	-1.08528
172129297	chr1:172129297:A:G	6.41231e-14	-1.88173	-4.11118e-10
172129440	chr1:172129440:C:T	1.12549e-13	-2.90987e-10	-1.31914
172129612	chr1:172129612:AAG:A	1.13303e-13	-2.90987e-10	-1.31246
172129654	chr1:172129654:G:A	7.37379e-14	-1.19052	-0.551496
172129775	chr1:172129775:A:T	1.40733e-13	-2.90987e-10	-1.09566
172129937	chr1:172129937:A:T	7.03055e-13	0.469514	0.0433919
172130332	chr1:172130332:T:G	2.90394e-13	-2.90987e-10	-0.37129
172130458	chr1:172130458:AG:A	1.17113e-13	0.0240995	-1.30349
172130467	chr1:172130467:T:C	2.89542e-13	-2.90987e-10	-0.374229
172130716	chr1:172130716:C:T	1.90345e-13	-2.90987e-10	-0.793694
172130717	chr1:172130717:G:A	4.36652e-12	1.69656	0.642636
172130754	chr1:172130754:G:A	5.68092e-12	1.79859	0.803745
172131456	chr1:172131456:G:T	1.43803e-13	-2.90987e-10	-1.07408
172131662	chr1:172131662:A:G	1.14621e-13	-2.90987e-10	-1.3009
172131844	chr1:172131844:T:G	1.66518e-13	-2.90987e-10	-0.927424
172131956	chr1:172131956:G:A	1.38397e-13	-2.90987e-10	-1.11241
172132062	chr1:172132062:C:G	1.01561e-13	-2.90987e-10	-1.42187
172132526	chr1:172132526:T:C	2.08755e-13	-1.43102	0.729653
172132626	chr1:172132626:TC:T	1.03038e-13	-2.90987e-10	-1.40743
172132750	chr1:172132750:T:C	1.3618e-13	-2.90987e-10	-1.12855
172132873	chr1:172132873:A:G	1.71996e-13	-2.90987e-10	-0.895059
172132939	chr1:172132939:T:C	1.3046e-13	-2.90987e-10	-1.17146
172133003	chr1:172133003:A:G	1.48973e-13	-2.90987e-10	-1.03876
172133126	chr1:172133126:A:T	1.33428e-13	-2.90987e-10	-1.14897
172133338	chr1:172133338:T:C	1.71711e-13	-2.90987e-10	-0.896718
172133560	chr1:172133560:A:G	1.319e-13	-2.90987e-10	-1.16048
172133821	chr1:172133821:A:T	1.18413e-13	0.160318	-1.42867
172134903	chr1:172134903:C:T	1.85688e-13	-2.90987e-10	-0.81846
172135145	chr1:172135145:G:A	1.86465e-13	-2.90987e-10	-0.814284
172135272	chr1:172135272:G:C	1.66977e-13	-2.90987e-10	-0.924672
172135293	chr1:172135293:A:G	1.9049e-13	-2.90987e-10	-0.79293
172135432	chr1:172135432:TA:T	5.45742e-12	1.80614	0.756057
172135676	chr1:172135676:AACAG:A	7.30349e-14	-1.75159	-4.11118e-10
172136022	chr1:172136022:T:C	8.03172e-14	-0.228025	-1.42852
172136117	chr1:172136117:T:C	8.65772e-14	-0.152815	-1.42868
172136224	chr1:172136224:A:G	1.48985e-13	-2.90987e-10	-1.03868
172137006	chr1:172137006:C:T	1.01894e-13	-2.90987e-10	-1.41859
172137666	chr1:172137666:A:C	2.40274e-14	-1.61628	-1.24706
172138482	chr1:172138482:T:C	1.40327e-13	-2.90987e-10	-1.09855
172139005	chr1:172139005:A:G	4.97587e-13	-0.201613	0.368854
172139197	chr1:172139197:A:G	1.49211e-13	-2.90987e-10	-1.03717
172139814	chr1:172139814:T:G	1.30135e-13	-2.90987e-10	-1.17395
172140298	chr1:172140298:A:G	1.29566e-13	-2.90987e-10	-1.17834
172140534	chr1:172140534:C:T	1.00916e-13	-2.90987e-10	-1.42824
172140759	chr1:172140759:C:T	6.22937e-14	-1.91067	-4.11118e-10
172140840	chr1:172140840:G:A	1.1833e-13	-2.90987e-10	-1.26905
172140922	chr1:172140922:T:C	1.36288e-13	-2.90987e-10	-1.12776
172141625	chr1:172141625:G:A	1.45989e-13	-2.90987e-10	-1.059
172142427	chr1:172142427:CT:C	1.35636e-13	-2.90987e-10	-1.13255
172142441	chr1:172142441:T:C	1.32164e-13	-2.90987e-10	-1.15849
172142783	chr1:172142783:G:A	2.10818e-14	-1.57433	-1.41979
172142904	chr1:172142904:G:A	4.07588e-11	4.5729	-4.11118e-10
172142979	chr1:172142979:A:T	5.42613e-11	4.55954	0.299499
172143011	chr1:172143011:C:T	3.68717e-14	-1.19881	-1.23627
172143017	chr1:172143017:T:C	2.87256e-13	-2.90987e-10	-0.382154
172143814	chr1:172143814:T:C	2.56171e-11	5.51528	-1.40679
172145663	chr1:172145663:A:G	5.57623e-13	-2.90987e-10	0.281153
172145940	chr1:172145940:A:T	1.05744e-12	0.717613	0.203461
172146014	chr1:172146014:C:T	7.99285e-13	1.51135	-0.870165
172146254	chr1:172146254:C:T	1.05383e-13	-2.90987e-10	-1.38493
172146489	chr1:172146489:G:A	1.03117e-13	-2.90987e-10	-1.40667
172146614	chr1:172146614:A:G	1.05393e-13	-2.90987e-10	-1.38484
172147033	chr1:172147033:TC:T	1.05407e-13	-2.90987e-10	-1.3847
172147262	chr1:172147262:GT:G	1.76912e-13	-2.90987e-10	-0.866878
172147621	chr1:172147621:G:A	1.19133e-13	-2.90987e-10	-1.26229
172147658	chr1:172147658:A:G	6.82875e-11	4.67361	0.415338
172147683	chr1:172147683:G:A	2.69749e-12	1.85755	-4.11118e-10
172147982	chr1:172147982:T:C	3.17529e-13	-2.90987e-10	-0.281959
172148016	chr1:172148016:A:G	1.45445e-13	-2.90987e-10	-1.06273
172148092	chr1:172148092:G:A	1.21719e-12	2.34318	-1.28141
172148126	chr1:172148126:T:C	1.21219e-13	-2.90987e-10	-1.24493
172148210	chr1:172148210:C:T	3.01703e-11	3.9496	0.322487
172148434	chr1:172148434:A:T	1.30031e-13	-2.90987e-10	-1.17476
172149278	chr1:172149278:G:A	2.79406e-13	-2.90987e-10	-0.409864
172149562	chr1:172149562:G:C	3.22971e-14	-1.43814	-1.12941
172150419	chr1:172150419:T:C	9.64388e-12	3.7238	-0.592252
172150442	chr1:172150442:C:G	7.09457e-13	1.92612	-1.40415
172150772	chr1:172150772:C:T	1.02648e-13	-2.90987e-10	-1.41123
172150916	chr1:172150916:A:G	1.22155e-13	-2.90987e-10	-1.23724
172151024	chr1:172151024:A:T	2.31616e-12	-2.90987e-10	1.70514
172151031	chr1:172151031:G:A	1.75369e-13	-2.90987e-10	-0.875639
172152091	chr1:172152091:C:T	5.77861e-14	-1.98578	-4.11118e-10
172152796	chr1:172152796:C:T	2.00993e-13	-2.90987e-10	-0.739259
172152961	chr1:172152961:C:T	2.65065e-11	2.97475	1.16787
172153457	chr1:172153457:A:G	1.13238e-13	-2.90987e-10	-1.31304
172153669	chr1:172153669:G:C	3.27335e-10	8.06758	-1.41137
172153841	chr1:172153841:A:T	3.31675e-13	-2.90987e-10	-0.238375
172154461	chr1:172154461:T:C	8.60469e-14	-1.57002	-0.0176173
172155184	chr1:172155184:G:A	1.57528e-13	-2.90987e-10	-0.982928
172155436	chr1:172155436:G:A	4.12669e-13	-2.90987e-10	-0.019883
172155655	chr1:172155655:A:C	3.89388e-13	-2.90987e-10	-0.0779523
172155688	chr1:172155688:C:T	3.3779e-13	1.03814	-1.25825
172156039	chr1:172156039:A:G	5.53395e-13	-2.90987e-10	0.273542
172156480	chr1:172156480:C:T	1.26864e-13	-2.90987e-10	-1.19941
172156672	chr1:172156672:C:A	1.33987e-13	-2.90987e-10	-1.14479
172156705	chr1:172156705:A:G	2.68909e-14	-1.79703	-0.953708
172156732	chr1:172156732:C:T	1.08298e-13	-1.04016	-0.317479
172157026	chr1:172157026:A:G	8.26188e-13	1.81134	-1.13705
172157134	chr1:172157134:C:T	1.50253e-13	-2.90987e-10	-1.03021
172157215	chr1:172157215:T:C	1.12047e-13	-2.90987e-10	-1.32361
172157365	chr1:172157365:T:C	4.40502e-12	3.29877	-0.950798
172157380	chr1:172157380:C:T	1.25953e-13	-2.90987e-10	-1.20662
172157594	chr1:172157594:T:C	1.01085e-13	-2.90987e-10	-1.42657
172157766	chr1:172157766:G:A	8.58881e-14	-1.58948	-4.11118e-10
172157821	chr1:172157821:A:G	7.2192e-12	3.37852	-0.536553
172157927	chr1:172157927:G:A	1.08485e-13	-2.90987e-10	-1.35591
172158148	chr1:172158148:G:A	1.32733e-13	-2.90987e-10	-1.15419
172158444	chr1:172158444:G:C	1.77712e-13	-2.90987e-10	-0.862368
172158996	chr1:172158996:T:C	7.74368e-12	3.74123	-0.829128
172159226	chr1:172159226:G:A	1.13859e-13	-2.90987e-10	-1.30757
172159289	chr1:172159289:C:T	1.02781e-13	-2.90987e-10	-1.40993
172159367	chr1:172159367:C:T	1.01215e-13	-2.90987e-10	-1.42528
172159396	chr1:172159396:G:A	5.69252e-12	3.24169	-0.637309
172159415	chr1:172159415:C:T	1.78423e-13	-2.90987e-10	-0.858371
172159952	chr1:172159952:A:G	1.04022e-13	-0.430379	-0.967546
172160126	chr1:172160126:A:C	5.37549e-13	-2.90987e-10	0.244491
172160223	chr1:172160223:T:C	1.01188e-13	-2.90987e-10	-1.42555
172160242	chr1:172160242:G:A	2.35481e-12	2.42928	-0.707592
172160566	chr1:172160566:T:C	1.05923e-13	-2.90987e-10	-1.37982
172160638	chr1:172160638:G:A	2.1765e-13	-2.90987e-10	-0.659642
172160659	chr1:172160659:A:G	2.68282e-11	4.15468	-4.11118e-10
172160726	chr1:172160726:T:C	1.06106e-13	-2.90987e-10	-1.37809
172161288	chr1:172161288:A:G	1.03542e-13	-2.90987e-10	-1.40255
172161316	chr1:172161316:G:A	2.1765e-13	-2.90987e-10	-0.659642
172161488	chr1:172161488:AAATC:A	1.03224e-13	-2.90987e-10	-1.40563
172161695	chr1:172161695:C:T	5.07265e-12	3.48157	-0.992477
172161763	chr1:172161763:A:G	2.24924e-12	2.78333	-1.10751
172162008	chr1:172162008:T:A	1.0631e-13	-2.90987e-10	-1.37617
172162145	chr1:172162145:C:T	3.23947e-13	1.03051	-1.29246
172162252	chr1:172162252:T:C	1.99129e-13	-2.90987e-10	-0.748576
172162280	chr1:172162280:TTTTG:T	1.37779e-13	-2.90987e-10	-1.11688
172162281	chr1:172162281:T:C	5.33103e-12	3.4621	-0.923325
172162289	chr1:172162289:A:C	1.37808e-13	-2.90987e-10	-1.11666
172162346	chr1:172162346:A:T	1.19548e-11	4.26358	-0.917223
172162862	chr1:172162862:T:C	5.36365e-12	3.04919	-0.504317
172163101	chr1:172163101:AATG:A	1.01002e-13	-2.90987e-10	-1.42739
172163386	chr1:172163386:A:G	9.16896e-11	6.77389	-1.39025
172163387	chr1:172163387:T:C	1.78816e-12	-2.90987e-10	1.44641
172163473	chr1:172163473:C:T	6.87576e-14	-2.03376	0.221813
172163568	chr1:172163568:C:G	1.47498e-14	-2.01936	-1.33194
172163579	chr1:172163579:C:T	1.01435e-13	-2.90987e-10	-1.42312
172163768	chr1:172163768:G:C	2.79046e-13	-2.90987e-10	-0.411153
172163769	chr1:172163769:C:G	4.7957e-13	0.13036	-4.11118e-10
172163899	chr1:172163899:GCA:G	5.55045e-13	1.68995	-1.41343
172163920	chr1:172163920:T:C	1.66484e-14	-1.96413	-1.26608
172163966	chr1:172163966:C:T	1.1643e-13	-2.90987e-10	-1.28524
172163988	chr1:172163988:T:C	5.65029e-14	-2.00824	-4.11118e-10
172164308	chr1:172164308:T:G	1.24609e-12	2.02689	-0.941654
172164950	chr1:172164950:T:A	4.99716e-13	1.59754	-1.42603
172164991	chr1:172164991:G:A	1.12671e-13	-2.90987e-10	-1.31806
172165181	chr1:172165181:C:T	1.72284e-13	-0.893383	-4.11118e-10
172165310	chr1:172165310:GA:G	1.24621e-13	-2.90987e-10	-1.21725
172165329	chr1:172165329:C:G	1.63255e-12	2.19728	-0.841909
172166513	chr1:172166513:T:C	1.31776e-12	2.0632	-0.922039
172167104	chr1:172167104:G:A	3.27676e-13	-2.90987e-10	-0.250506
172167879	chr1:172167879:G:A	1.27121e-12	2.32248	-1.21728
172167939	chr1:172167939:A:G	1.36409e-13	-2.90987e-10	-1.12687
172167954	chr1:172167954:G:A	2.80251e-14	-1.89529	-0.814134
172167979	chr1:172167979:T:G	2.22891e-12	2.77522	-1.10848
172167991	chr1:172167991:C:T	1.01494e-13	-2.90987e-10	-1.42253
172167994	chr1:172167994:A:T	1.2955e-12	2.35825	-1.23413
172168337	chr1:172168337:T:C	1.30998e-13	-2.90987e-10	-1.16735
172168386	chr1:172168386:A:G	1.18711e-13	-2.90987e-10	-1.26584
172168450	chr1:172168450:A:G	4.47605e-13	-2.90987e-10	0.0613807
172168768	chr1:172168768:C:T	2.31175e-13	-2.90987e-10	-0.599356
172168965	chr1:172168965:C:A	8.92501e-13	2.17819	-1.42669
172169163	chr1:172169163:A:G	4.62303e-13	-2.90987e-10	0.0936905
172169186	chr1:172169186:A:T	1.81265e-12	2.29148	-0.831465
172169422	chr1:172169422:C:T	2.14685e-13	-2.90987e-10	-0.673356
172169594	chr1:172169594:G:A	3.0937e-13	-2.90987e-10	-0.307993
172169742	chr1:172169742:G:A	1.0129e-13	-2.90987e-10	-1.42455
172169789	chr1:172169789:T:C	2.0659e-13	-2.90987e-10	-0.711792
172169792	chr1:172169792:T:A	7.00947e-13	1.9384	-1.42849
172169864	chr1:172169864:T:C	8.83651e-13	2.11005	-1.36852
172169958	chr1:172169958:A:G	4.74078e-13	-2.90987e-10	0.118842
172170097	chr1:172170097:G:T	2.2833e-13	-2.90987e-10	-0.61174
172170130	chr1:172170130:A:T	5.08246e-13	-2.90987e-10	0.188435
172170351	chr1:172170351:A:T	6.15196e-14	-1.92317	-4.11118e-10
172170670	chr1:172170670:G:GT	3.22424e-13	-2.90987e-10	-0.266661
172170939	chr1:172170939:G:A	4.9931e-13	-2.90987e-10	0.170697
172171327	chr1:172171327:A:T	2.17195e-13	-2.90987e-10	-0.661735
172171379	chr1:172171379:G:C	1.0765e-12	2.28581	-1.34687
172171381	chr1:172171381:A:G	1.29351e-13	-2.90987e-10	-1.18
172171408	chr1:172171408:C:T	2.14841e-12	2.32894	-0.698983
172171520	chr1:172171520:G:T	2.9632e-14	-1.90907	-0.744606
172171610	chr1:172171610:T:G	3.20624e-13	-2.90987e-10	-0.272259
172171620	chr1:172171620:A:G	2.27727e-12	2.37732	-0.689122
172171886	chr1:172171886:C:T	2.16287e-12	2.3206	-0.683944
172171914	chr1:172171914:G:A	1.34164e-13	-2.90987e-10	-1.14347
172172215	chr1:172172215:G:A	1.06262e-13	-2.90987e-10	-1.37663
172172263	chr1:172172263:A:T	1.82436e-12	2.70672	-1.24027
172172668	chr1:172172668:A:C	1.29674e-13	-2.90987e-10	-1.17751
172172859	chr1:172172859:C:T	1.26858e-12	2.1982	-1.09508
172172988	chr1:172172988:A:T	1.01152e-13	-2.90987e-10	-1.42591
172173010	chr1:172173010:G:A	1.59385e-13	-2.90987e-10	-0.971206
172173269	chr1:172173269:A:C	1.06368e-13	-2.90987e-10	-1.37563
172173457	chr1:172173457:A:G	1.18184e-13	-2.90987e-10	-1.27028
172173607	chr1:172173607:G:T	3.08986e-14	-1.69436	-0.917463
172173938	chr1:172173938:A:G	1.03228e-13	-2.90987e-10	-1.40559
172174000	chr1:172174000:G:C	2.43275e-13	-2.90987e-10	-0.548336
172174014	chr1:172174014:G:A	5.62732e-14	-1.1096	-0.902716
172174550	chr1:172174550:G:A	2.17526e-13	-2.90987e-10	-0.660212
172174991	chr1:172174991:T:C	1.06543e-12	2.30214	-1.37353
172175520	chr1:172175520:T:C	1.44757e-13	-2.90987e-10	-1.06747
172175552	chr1:172175552:C:T	2.99076e-14	-1.87185	-0.77257
172175566	chr1:172175566:A:C	1.18176e-13	-2.90987e-10	-1.27035
172175654	chr1:172175654:T:C	2.15971e-12	2.17914	-0.543939
172175713	chr1:172175713:A:G	1.0376e-13	-2.90987e-10	-1.40045
172175714	chr1:172175714:C:T	1.00872e-13	-2.90987e-10	-1.42868
172176021	chr1:172176021:A:G	1.38091e-13	-2.90987e-10	-1.11462
172176062	chr1:172176062:G:A	2.17931e-13	-2.90987e-10	-0.658352
172177109	chr1:172177109:T:A	1.03465e-13	-2.90987e-10	-1.4033
172177508	chr1:172177508:G:A	9.04243e-13	1.77954	-1.01497
172177527	chr1:172177527:C:T	1.02184e-13	-2.90987e-10	-1.41575
172177795	chr1:172177795:C:G	8.16707e-14	-1.96072	0.320883
172177887	chr1:172177887:T:C	1.16073e-12	2.09509	-1.08082
172178834	chr1:172178834:T:C	1.017e-12	2.3106	-1.42851
172179968	chr1:172179968:G:A	1.87676e-12	2.19968	-0.704911
172180086	chr1:172180086:A:G	1.87266e-12	2.25753	-0.764945
172180148	chr1:172180148:A:G	2.17904e-13	-2.90987e-10	-0.658474
172180210	chr1:172180210:A:G	1.07502e-13	-2.90987e-10	-1.36502
172180604	chr1:172180604:TAA:T	2.66131e-14	-1.9031	-0.858026
172180610	chr1:172180610:G:A	1.18591e-13	-2.90987e-10	-1.26685
172180803	chr1:172180803:A:G	1.02232e-13	-2.90987e-10	-1.41529
172180808	chr1:172180808:T:C	1.97998e-12	2.8393	-1.29099
172180892	chr1:172180892:C:T	2.7099e-14	-1.90639	-0.83664
172181127	chr1:172181127:G:A	6.61589e-14	-1.96736	0.116886
172181360	chr1:172181360:T:C	1.54156e-13	-2.03173	1.02716
172181818	chr1:172181818:TTTG:T	1.54003e-13	-2.90987e-10	-1.00556
172182310	chr1:172182310:T:G	6.10612e-12	-2.90987e-10	2.67452
172182329	chr1:172182329:A:G	6.78167e-14	-1.82572	-4.11118e-10
172182561	chr1:172182561:C:G	1.34458e-13	-2.01383	0.872556
172182677	chr1:172182677:T:A	1.79972e-12	2.0874	-0.634546
172182772	chr1:172182772:A:G	1.37266e-13	-2.02599	0.90538
172183062	chr1:172183062:A:G	2.04327e-11	4.94688	-1.06452
172183087	chr1:172183087:G:A	1.42237e-13	-2.90987e-10	-1.08503
172183926	chr1:172183926:T:C	7.41014e-13	-2.90987e-10	0.565489
172183949	chr1:172183949:G:T	2.31119e-13	-2.90987e-10	-0.599596
172184019	chr1:172184019:A:C	1.09969e-13	-2.90987e-10	-1.34233
172184023	chr1:172184023:A:G	1.79339e-12	2.68653	-1.2372
172184084	chr1:172184084:T:G	7.5127e-14	-1.9686	0.245247
172184127	chr1:172184127:T:C	2.37325e-14	-1.9548	-0.920885
172184757	chr1:172184757:T:C	1.51851e-12	2.70919	-1.42623
172184815	chr1:172184815:C:T	2.57738e-14	-1.9707	-0.82247
172184988	chr1:172184988:G:A	1.0236e-13	-2.90987e-10	-1.41403
172185472	chr1:172185472:G:T	1.20956e-13	-1.20358	-0.0435223
172185629	chr1:172185629:G:A	1.15717e-13	-2.90987e-10	-1.29138
172185748	chr1:172185748:ATAATC:A	6.36743e-13	-2.90987e-10	0.413837
172186084	chr1:172186084:T:C	1.07154e-13	-1.98811	0.619851
172186548	chr1:172186548:G:A	2.81345e-14	-1.93394	-0.771595
172187746	chr1:172187746:A:G	2.07823e-12	2.32746	-0.730724
172188202	chr1:172188202:A:T	2.36263e-12	2.36769	-0.642687
172188445	chr1:172188445:C:A	2.04371e-12	2.18429	-0.604298
172188716	chr1:172188716:C:T	1.04809e-13	-2.90987e-10	-1.39039
172188731	chr1:172188731:C:T	2.40684e-12	2.32611	-0.582569
172188974	chr1:172188974:AAG:A	2.12721e-12	2.24947	-0.629439
172189017	chr1:172189017:A:G	1.31956e-13	-2.02149	0.861432
172189145	chr1:172189145:C:T	1.07116e-13	-2.90987e-10	-1.36862
172189327	chr1:172189327:G:T	2.28702e-13	-2.90987e-10	-0.610111
172189374	chr1:172189374:G:A	1.03263e-13	-2.90987e-10	-1.40525
172189569	chr1:172189569:T:C	5.96659e-13	-2.90987e-10	0.348815
172189669	chr1:172189669:G:C	1.66492e-12	2.1311	-0.756096
172189772	chr1:172189772:C:T	1.28555e-13	-1.99115	0.804974
172189846	chr1:172189846:G:A	1.03736e-13	-2.90987e-10	-1.40068
172189955	chr1:172189955:A:C	1.91556e-12	2.74836	-1.23312
172189957	chr1:172189957:C:T	5.77749e-13	-2.90987e-10	0.316609
172190027	chr1:172190027:TTC:T	1.17301e-13	-2.90987e-10	-1.27778
172190099	chr1:172190099:G:A	3.63483e-13	-2.90987e-10	-0.146796
172190124	chr1:172190124:T:A	1.35342e-13	-1.98707	0.852341
172190253	chr1:172190253:A:G	2.29287e-12	2.21307	-0.518037
172190259	chr1:172190259:G:A	1.40716e-13	-1.98955	0.893759
172190645	chr1:172190645:G:T	1.03558e-13	-2.90987e-10	-1.4024
172190677	chr1:172190677:G:A	2.11168e-12	2.17693	-0.564216
172191056	chr1:172191056:A:G	5.93392e-14	-1.95926	-4.11118e-10
172191066	chr1:172191066:T:G	1.4681e-12	2.54405	-1.29486
172191126	chr1:172191126:T:C	1.89862e-12	2.19205	-0.685696
172191259	chr1:172191259:T:C	7.36865e-13	-2.90987e-10	0.559875
172191489	chr1:172191489:G:A	8.31629e-14	-1.62173	-4.11118e-10
172191760	chr1:172191760:T:A	1.3506e-13	-2.90987e-10	-1.13681
172191870	chr1:172191870:T:A	1.30466e-13	-2.90987e-10	-1.17141
172191929	chr1:172191929:G:T	2.74143e-14	-1.9402	-0.791266
172192237	chr1:172192237:C:T	9.52286e-14	-1.48625	-4.11118e-10
172192299	chr1:172192299:A:G	1.95206e-13	-2.90987e-10	-0.768476
172192612	chr1:172192612:T:C	1.04132e-13	-2.90987e-10	-1.39687
172192802	chr1:172192802:G:T	1.04838e-13	-2.90987e-10	-1.39011
172193019	chr1:172193019:T:C	1.32745e-12	1.97317	-0.824691
172193200	chr1:172193200:C:A	1.3877e-13	-1.99124	0.88153
172193274	chr1:172193274:G:C	1.54401e-12	2.10926	-0.809646
172193319	chr1:172193319:A:C	1.5386e-12	2.11991	-0.823814
172193337	chr1:172193337:C:T	1.50677e-12	2.57995	-1.30475
172193393	chr1:172193393:T:G	1.3163e-12	-2.90987e-10	1.14005
172193536	chr1:172193536:G:T	1.03649e-13	-2.90987e-10	-1.40152
172193540	chr1:172193540:T:C	1.46855e-12	2.52373	-1.27423
172193571	chr1:172193571:C:T	2.25831e-13	-2.90987e-10	-0.622743
172193676	chr1:172193676:A:G	1.09356e-13	-2.90987e-10	-1.34792
172193773	chr1:172193773:A:C	2.59547e-14	-2.03357	-0.752606
172193896	chr1:172193896:T:C	2.09546e-14	-1.90823	-1.09194
172194013	chr1:172194013:C:A	2.40083e-14	-2.03332	-0.83081
172194103	chr1:172194103:T:C	1.80114e-12	2.16829	-0.714644
172194160	chr1:172194160:G:A	1.47728e-13	-1.99797	0.950813
172194231	chr1:172194231:T:G	2.93275e-13	-2.90987e-10	-0.361419
172194239	chr1:172194239:A:T	1.53939e-12	2.14263	-0.846017
172194240	chr1:172194240:G:T	1.07681e-13	-2.90987e-10	-1.36335
172194275	chr1:172194275:T:C	1.53643e-13	-2.90987e-10	-1.0079
172194516	chr1:172194516:A:T	1.3757e-13	-2.90987e-10	-1.1184
172194533	chr1:172194533:T:A	1.13812e-13	-2.90987e-10	-1.30798
172194568	chr1:172194568:G:A	1.60599e-12	2.31246	-0.973495
172194631	chr1:172194631:T:C	1.58332e-12	2.15727	-0.832524
172195250	chr1:172195250:C:T	1.47797e-12	2.06053	-0.804635
172195359	chr1:172195359:G:T	1.4952e-12	2.09902	-0.831533
172195366	chr1:172195366:C:A	1.23655e-13	-1.99684	0.771808
172195556	chr1:172195556:A:G	2.63116e-12	2.2829	-0.450252
172195717	chr1:172195717:C:A	2.76595e-14	-2.0283	-0.694255
172196155	chr1:172196155:T:C	1.0686e-13	-1.37101	-4.11118e-10
172196307	chr1:172196307:T:C	1.30999e-13	-2.90987e-10	-1.16734
172196657	chr1:172196657:G:A	2.09602e-12	2.21167	-0.606403
172197070	chr1:172197070:G:C	2.5043e-12	2.33851	-0.555275
172197120	chr1:172197120:G:A	2.14466e-13	-2.90987e-10	-0.674379
172197201	chr1:172197201:G:A	1.04844e-13	-1.39005	-4.11118e-10
172197408	chr1:172197408:C:T	6.13057e-12	1.86029	0.81822
172197460	chr1:172197460:T:C	9.23079e-14	-1.5174	-4.11118e-10
172197862	chr1:172197862:C:T	4.18e-12	1.41057	0.884963
172197966	chr1:172197966:G:A	1.04215e-13	-2.90987e-10	-1.39607
172198046	chr1:172198046:G:C	3.17072e-13	-2.90987e-10	-0.283401
172198086	chr1:172198086:T:C	2.70019e-12	2.26536	-0.406816
172198094	chr1:172198094:T:G	3.02365e-14	-1.96113	-0.672344
172198610	chr1:172198610:G:A	3.5867e-13	-2.90987e-10	-0.160125
172199105	chr1:172199105:G:T	1.06197e-13	-2.90987e-10	-1.37723
172199316	chr1:172199316:T:A	1.03592e-13	-2.90987e-10	-1.40206
172199503	chr1:172199503:G:A	1.0931e-13	-2.90987e-10	-1.34834
172199560	chr1:172199560:C:T	1.28861e-13	-2.0003	0.816507
172199684	chr1:172199684:T:C	2.16892e-13	-2.90987e-10	-0.663131
172199810	chr1:172199810:AG:A	1.80072e-12	2.23585	-0.782436
172199888	chr1:172199888:A:G	1.57679e-12	2.62122	-1.3006
172199899	chr1:172199899:A:G	7.08769e-14	-0.574613	-1.20697
172200226	chr1:172200226:A:G	1.09102e-13	-2.90987e-10	-1.35024
172200533	chr1:172200533:G:A	2.48021e-14	-1.43751	-1.39409
172200622	chr1:172200622:T:C	2.17427e-13	-2.90987e-10	-0.660666
172200727	chr1:172200727:G:C	1.03072e-13	-2.90987e-10	-1.4071
172201175	chr1:172201175:A:G	1.04215e-13	-2.90987e-10	-1.39607
172201506	chr1:172201506:C:A	1.28402e-13	-1.9921	0.804736
172201778	chr1:172201778:C:T	2.05619e-12	2.21629	-0.630211
172202316	chr1:172202316:A:T	2.51686e-12	2.28116	-0.492919
172202639	chr1:172202639:C:T	1.13087e-13	-2.90987e-10	-1.31437
172202710	chr1:172202710:A:G	5.13444e-14	-2.00113	-0.102843
172203106	chr1:172203106:C:A	1.04516e-13	-2.90987e-10	-1.39319
172203176	chr1:172203176:A:G	1.03064e-13	-2.90987e-10	-1.40718
172203327	chr1:172203327:C:A	1.64445e-12	2.31953	-0.956897
172203535	chr1:172203535:G:C	1.99228e-14	-1.99343	-1.05723
172203636	chr1:172203636:G:A	2.92288e-14	-2.03241	-0.63496
172204067	chr1:172204067:G:A	1.19207e-13	-2.90987e-10	-1.26167
172204145	chr1:172204145:C:G	1.45502e-13	-2.90987e-10	-1.06234
172204489	chr1:172204489:C:T	2.41334e-12	2.28302	-0.536782
172204578	chr1:172204578:C:T	1.64417e-12	2.31881	-0.956348
172205529	chr1:172205529:A:G	1.01827e-13	-2.90987e-10	-1.41926
172205932	chr1:172205932:C:T	3.73686e-13	-2.90987e-10	-0.119113
172205975	chr1:172205975:T:C	6.30121e-13	1.81695	-1.41357
172206450	chr1:172206450:T:G	2.01971e-12	2.19917	-0.630992
172206456	chr1:172206456:A:G	1.01288e-13	-2.90987e-10	-1.42456
172206671	chr1:172206671:G:A	1.42003e-12	2.50657	-1.29066
172206778	chr1:172206778:C:T	1.09129e-13	-1.35	-4.11118e-10
172206792	chr1:172206792:G:C	1.52573e-13	-1.9937	0.978812
172206937	chr1:172206937:T:C	1.01093e-13	-2.90987e-10	-1.42649
172206985	chr1:172206985:A:G	1.49647e-12	2.08334	-0.815005
172207448	chr1:172207448:A:G	1.3091e-13	-2.90987e-10	-1.16802
172207853	chr1:172207853:A:G	1.44039e-12	2.06161	-0.831469
172208161	chr1:172208161:C:T	5.86761e-14	-2.03379	0.0632893
172208649	chr1:172208649:T:C	9.0446e-14	-1.53778	-4.11118e-10
172208749	chr1:172208749:C:T	1.0091e-13	-2.90987e-10	-1.4283
172209627	chr1:172209627:C:A	2.72609e-14	-2.03162	-0.705455
172209629	chr1:172209629:C:T	2.5536e-14	-1.98888	-0.813563
172209778	chr1:172209778:C:A	1.29279e-13	-2.90987e-10	-1.18056
172209981	chr1:172209981:A:G	5.02091e-14	-2.0261	-0.100231
172210144	chr1:172210144:A:G	1.08911e-13	-2.90987e-10	-1.352
172210612	chr1:172210612:A:G	1.0455e-13	-2.90987e-10	-1.39286
172210682	chr1:172210682:T:C	1.16833e-13	-2.90987e-10	-1.28178
172210902	chr1:172210902:T:C	1.03497e-13	-2.90987e-10	-1.40299
172210939	chr1:172210939:C:T	1.12219e-13	-2.90987e-10	-1.32208
172211039	chr1:172211039:A:G	1.02554e-13	-2.90987e-10	-1.41214
172211256	chr1:172211256:G:A	8.19544e-14	-1.98668	0.350311
172211349	chr1:172211349:A:C	4.08365e-14	-1.36448	-0.968477
172212022	chr1:172212022:G:A	1.45174e-13	-1.97294	0.908347
172212078	chr1:172212078:G:A	5.7401e-14	-1.99247	-4.11118e-10
172212237	chr1:172212237:T:C	2.24915e-14	-2.00134	-0.928054
172212247	chr1:172212247:T:G	1.1278e-13	-2.90987e-10	-1.31709
172213271	chr1:172213271:ACTC:A	8.46304e-13	2.11841	-1.42006
172213838	chr1:172213838:A:G	5.33849e-13	-2.90987e-10	0.237583
172214163	chr1:172214163:A:G	1.01208e-13	-2.90987e-10	-1.42535
172214523	chr1:172214523:A:C	1.01092e-13	-2.90987e-10	-1.4265
172214544	chr1:172214544:G:A	3.2996e-14	-1.50831	-1.03784
172214667	chr1:172214667:T:C	1.08331e-13	-2.90987e-10	-1.35734
172215519	chr1:172215519:G:A	3.22029e-14	-1.22651	-1.34397
172215548	chr1:172215548:A:T	7.1973e-14	-1.76624	-4.11118e-10
172215570	chr1:172215570:A:G	2.1049e-13	-2.90987e-10	-0.693093
172215889	chr1:172215889:T:G	3.06095e-12	2.07078	-0.0868266
172216005	chr1:172216005:A:T	1.11716e-12	0.976013	-4.11118e-10
172216116	chr1:172216116:A:G	5.25329e-13	-2.90987e-10	0.221496
172216224	chr1:172216224:G:A	3.48045e-14	-1.27055	-1.22224
172216246	chr1:172216246:A:T	1.13517e-13	-2.90987e-10	-1.31058
172216294	chr1:172216294:G:C	3.33337e-14	-1.17281	-1.36315
172216416	chr1:172216416:T:A	3.52676e-14	-1.26457	-1.215
172216462	chr1:172216462:G:A	1.04893e-13	-2.90987e-10	-1.38959
172217166	chr1:172217166:TC:T	9.10949e-13	-2.90987e-10	0.771958
172217170	chr1:172217170:C:T	1.44337e-14	-1.94495	-1.42802
172217181	chr1:172217181:C:T	2.43419e-14	-1.46978	-1.38055
172217337	chr1:172217337:A:C	2.19043e-14	-2.01997	-0.935876
172217589	chr1:172217589:G:A	2.22624e-13	0.0629442	-0.699991
172217644	chr1:172217644:G:A	1.7207e-13	-2.90987e-10	-0.894626
172217715	chr1:172217715:T:C	1.07284e-13	-2.90987e-10	-1.36705
172217745	chr1:172217745:C:T	1.09243e-13	-2.90987e-10	-1.34895
172218110	chr1:172218110:G:A	6.25255e-13	1.67133	-1.2757
172218263	chr1:172218263:G:A	2.36107e-14	-2.00776	-0.873072
172218334	chr1:172218334:A:G	7.9912e-13	1.74827	-1.10729
172218679	chr1:172218679:A:G	6.82323e-14	-2.01762	0.198012
172218932	chr1:172218932:A:C	3.84102e-14	-1.37956	-1.01465
172218988	chr1:172218988:A:T	1.83293e-13	-2.90987e-10	-0.831444
172219004	chr1:172219004:C:A	1.22826e-13	-1.23176	-4.11118e-10
172219050	chr1:172219050:A:C	1.12558e-13	-2.90987e-10	-1.31906
172219208	chr1:172219208:G:C	2.40312e-13	0.727607	-1.2882
172219584	chr1:172219584:A:G	7.58172e-14	-0.647749	-1.06646
172219878	chr1:172219878:G:C	1.18959e-13	-2.90987e-10	-1.26375
172220082	chr1:172220082:C:A	5.70329e-14	-1.9989	-4.11118e-10
172220177	chr1:172220177:A:G	2.22415e-13	-2.90987e-10	-0.637985
172220624	chr1:172220624:A:C	4.383e-13	0.926384	-0.886009
172220749	chr1:172220749:T:G	7.70864e-13	0.187022	0.41796
172220945	chr1:172220945:T:A	1.96624e-13	0.644218	-1.40545
172221354	chr1:172221354:C:T	7.12432e-13	1.57098	-1.04482
172221773	chr1:172221773:A:G	1.14376e-13	-2.90987e-10	-1.30304
172221955	chr1:172221955:G:C	1.01423e-13	-2.90987e-10	-1.42323
172222192	chr1:172222192:G:A	2.54433e-13	0.81811	-1.3216
172222254	chr1:172222254:A:C	1.45522e-11	3.20943	0.333543
172222822	chr1:172222822:A:G	6.297e-14	-1.89987	-4.11118e-10
172223005	chr1:172223005:G:A	2.28033e-13	0.693728	-1.30677
172223733	chr1:172223733:C:A	1.04637e-13	-2.90987e-10	-1.39204
172223815	chr1:172223815:G:A	1.03325e-13	-2.90987e-10	-1.40465
172224163	chr1:172224163:C:T	3.44353e-13	0.469781	-0.670642
172224528	chr1:172224528:G:A	2.54818e-13	0.762031	-1.26401
172224680	chr1:172224680:T:C	4.2492e-13	0.636439	-0.627066
172224765	chr1:172224765:A:C	4.38619e-13	0.672659	-0.631557
172226207	chr1:172226207:C:T	3.08212e-13	0.426116	-0.737859
172227898	chr1:172227898:T:A	2.49414e-13	0.727519	-1.25094
172227922	chr1:172227922:G:C	5.58303e-14	-2.02021	-4.11118e-10
172228157	chr1:172228157:T:C	2.43491e-13	0.702442	-1.24989
172228174	chr1:172228174:T:C	7.13592e-13	-2.90987e-10	0.527782
172228175	chr1:172228175:T:C	2.27383e-13	0.651037	-1.26693
172228409	chr1:172228409:G:A	1.63039e-13	-1.22291	0.274376
172228756	chr1:172228756:A:C	4.37953e-13	0.610236	-0.570654
172229841	chr1:172229841:C:G	1.96846e-12	0.255269	1.28721
172229851	chr1:172229851:C:T	2.68148e-12	0.268009	1.58359
172230108	chr1:172230108:T:A	2.66333e-13	0.682087	-1.13987
172230157	chr1:172230157:ATCTTGGC:A	1.37302e-12	-2.90987e-10	1.18224
172230339	chr1:172230339:A:T	1.23734e-13	-2.90987e-10	-1.2244
172230622	chr1:172230622:G:A	1.39534e-14	-1.98495	-1.42186
172230928	chr1:172230928:C:G	1.0455e-13	-2.90987e-10	-1.39286
172231363	chr1:172231363:A:G	1.73813e-13	-2.90987e-10	-0.88455
172231388	chr1:172231388:C:A	1.01534e-13	-2.90987e-10	-1.42214
172231644	chr1:172231644:G:A	1.03927e-13	-2.90987e-10	-1.39884
172231645	chr1:172231645:C:T	1.03014e-13	-2.90987e-10	-1.40767
172231705	chr1:172231705:G:T	1.48767e-12	-2.90987e-10	1.26244
172231719	chr1:172231719:T:C	2.68553e-12	1.0703	0.782804
172231741	chr1:172231741:T:C	3.30029e-13	0.864429	-1.10778
172231755	chr1:172231755:G:A	2.00835e-13	-2.90987e-10	-0.740044
172232230	chr1:172232230:G:A	2.02944e-13	-2.90987e-10	-0.729598
172232296	chr1:172232296:A:G	1.34493e-13	-2.90987e-10	-1.14102
172232490	chr1:172232490:G:T	2.46496e-13	0.533123	-1.0683
172232639	chr1:172232639:T:C	1.11429e-13	-2.90987e-10	-1.32915
172232745	chr1:172232745:C:T	1.77725e-13	-0.86229	-4.11118e-10
172232803	chr1:172232803:A:G	1.08504e-13	-2.90987e-10	-1.35575
172233086	chr1:172233086:A:G	1.10003e-13	-2.90987e-10	-1.34202
172233181	chr1:172233181:T:C	2.85799e-13	-2.90987e-10	-0.387241
172233417	chr1:172233417:A:G	1.79965e-12	-2.90987e-10	1.45282
172233420	chr1:172233420:T:G	1.02829e-13	-2.90987e-10	-1.40946
172233555	chr1:172233555:C:T	1.05231e-13	-2.90987e-10	-1.38637
172233819	chr1:172233819:G:A	1.77644e-12	-2.90987e-10	1.43984
172233938	chr1:172233938:T:A	5.59443e-13	-2.90987e-10	0.284411
172234029	chr1:172234029:A:T	1.12748e-13	-2.90987e-10	-1.31737
172234239	chr1:172234239:C:T	1.10151e-12	0.961906	-4.11118e-10
172234244	chr1:172234244:A:G	3.09966e-13	0.750087	-1.05615
172234360	chr1:172234360:A:G	2.99792e-13	0.701038	-1.04048
172234720	chr1:172234720:A:T	1.06463e-13	-2.90987e-10	-1.37473
172234754	chr1:172234754:G:A	3.00803e-13	0.764241	-1.10031
172234812	chr1:172234812:A:G	1.90835e-12	-2.90987e-10	1.51146
172235251	chr1:172235251:T:C	1.25701e-12	-2.90987e-10	1.09396
172235665	chr1:172235665:A:T	1.2768e-13	-2.90987e-10	-1.193
172235694	chr1:172235694:A:G	7.23162e-13	-2.90987e-10	0.541104
172235743	chr1:172235743:G:A	1.26705e-13	-2.90987e-10	-1.20067
172235844	chr1:172235844:T:G	9.25667e-12	0.329564	2.76101
172236025	chr1:172236025:T:C	1.84052e-12	-2.90987e-10	1.47527
172236073	chr1:172236073:A:G	1.21334e-13	-2.90987e-10	-1.24398
172236185	chr1:172236185:T:G	5.86704e-14	-1.97059	-4.11118e-10
172236188	chr1:172236188:G:A	2.00893e-13	-0.739756	-4.11118e-10
172236886	chr1:172236886:G:A	3.67451e-14	-1.02319	-1.41534
172237050	chr1:172237050:C:G	1.2018e-12	-2.90987e-10	1.04905
172237095	chr1:172237095:G:A	1.07681e-13	-2.90987e-10	-1.36335
172237520	chr1:172237520:A:G	2.8846e-13	-1.13783	0.75986
172237531	chr1:172237531:C:G	1.32463e-13	-2.90987e-10	-1.15623
172237623	chr1:172237623:G:T	2.0958e-12	-2.90987e-10	1.60516
172238110	chr1:172238110:T:C	1.11467e-13	-2.90987e-10	-1.3288
172238222	chr1:172238222:A:G	1.03927e-13	-2.90987e-10	-1.39884
172238611	chr1:172238611:T:C	1.00972e-13	-2.90987e-10	-1.42769
172238696	chr1:172238696:G:A	1.03027e-13	-2.90987e-10	-1.40754
172239064	chr1:172239064:T:C	1.77823e-13	0.249846	-1.11159
172239089	chr1:172239089:T:A	2.14721e-12	-2.90987e-10	1.62939
172239394	chr1:172239394:T:C	1.76499e-12	-2.90987e-10	1.43337
172239480	chr1:172239480:G:A	1.74717e-13	0.173464	-1.05283
172239731	chr1:172239731:T:C	2.33355e-13	0.423946	-1.01391
172240054	chr1:172240054:G:C	1.03014e-13	-2.90987e-10	-1.40767
172240607	chr1:172240607:A:G	2.1442e-13	0.309689	-0.984282
172240982	chr1:172240982:C:CACAA	3.12593e-12	-0.0228879	2.02785
172241221	chr1:172241221:A:G	1.02547e-13	-2.90987e-10	-1.41221
172241883	chr1:172241883:G:A	1.15349e-13	-2.90987e-10	-1.29457
172242195	chr1:172242195:A:G	1.14514e-13	-2.90987e-10	-1.30183
172242653	chr1:172242653:G:A	2.22693e-12	-2.90987e-10	1.66585
172242702	chr1:172242702:C:A	1.21419e-13	-2.90987e-10	-1.24328
172242780	chr1:172242780:C:A	1.04349e-13	-2.90987e-10	-1.39479
172242783	chr1:172242783:G:A	2.27682e-12	-2.90987e-10	1.688
172243230	chr1:172243230:A:T	2.04854e-13	0.269779	-0.990009
172243538	chr1:172243538:T:C	1.02945e-13	-2.90987e-10	-1.40833
172244172	chr1:172244172:A:G	1.54345e-13	-2.90987e-10	-1.00334
172244264	chr1:172244264:G:A	2.16904e-13	0.397671	-1.06075
172244804	chr1:172244804:T:A	1.02401e-13	-2.90987e-10	-1.41363
172244911	chr1:172244911:C:T	1.81649e-13	0.248156	-1.08861
172245013	chr1:172245013:G:T	1.06019e-13	-2.90987e-10	-1.37891
172245229	chr1:172245229:A:G	1.08243e-13	-2.90987e-10	-1.35815
172245258	chr1:172245258:A:G	1.03324e-13	-1.40466	-4.11118e-10
172245502	chr1:172245502:A:G	2.71128e-12	-0.129506	1.99215
172245720	chr1:172245720:A:G	1.82936e-13	0.257549	-1.09094
172246292	chr1:172246292:A:G	1.06617e-13	-2.90987e-10	-1.37329
172246870	chr1:172246870:T:C	1.72798e-13	0.193669	-1.08407
172246950	chr1:172246950:G:C	1.66922e-13	0.167663	-1.09267
172247181	chr1:172247181:A:G	1.04362e-13	-2.90987e-10	-1.39466
172247489	chr1:172247489:G:C	2.00865e-13	-2.90987e-10	-0.739898
172247731	chr1:172247731:C:A	6.07531e-14	-1.93571	-4.11118e-10
172248868	chr1:172248868:T:C	2.88664e-12	2.27704	-0.351716
172248965	chr1:172248965:T:C	1.84005e-13	0.263307	-1.09087
172249534	chr1:172249534:T:C	1.1092e-13	-2.90987e-10	-1.33372
172249965	chr1:172249965:A:G	1.77653e-13	0.22904	-1.09174
172250492	chr1:172250492:G:C	1.01101e-13	-2.90987e-10	-1.42641
172250855	chr1:172250855:A:G	1.84546e-13	0.272414	-1.09704
172251191	chr1:172251191:C:T	4.27932e-13	-2.90987e-10	0.0164352
172251341	chr1:172251341:CTTTTTAGAAATATCCATGATATACT:C	2.73751e-12	2.28441	-0.412137
172251987	chr1:172251987:C:T	1.80163e-13	-2.90987e-10	-0.848667
172252434	chr1:172252434:A:G	1.92004e-13	-2.90987e-10	-0.785016
172252510	chr1:172252510:G:A	4.65187e-13	-2.90987e-10	0.09991
172252578	chr1:172252578:G:T	2.62802e-13	-0.939628	0.468499
172252973	chr1:172252973:T:C	1.00911e-13	-2.90987e-10	-1.42829
172254230	chr1:172254230:T:C	1.90285e-13	0.205134	-0.999142
172254263	chr1:172254263:C:A	1.65102e-13	0.152517	-1.08849
172254466	chr1:172254466:C:G	8.19417e-13	1.67175	-1.00569
172254598	chr1:172254598:G:A	1.66963e-13	0.17006	-1.09482
172254949	chr1:172254949:T:C	1.93078e-12	-0.246934	1.77008
172255324	chr1:172255324:C:T	6.77305e-14	-1.82699	-4.11118e-10
172255339	chr1:172255339:G:A	2.55778e-14	-1.38359	-1.41722
172255574	chr1:172255574:G:A	1.00906e-13	-2.90987e-10	-1.42834
172256169	chr1:172256169:C:T	1.01006e-13	-2.90987e-10	-1.42735
172256294	chr1:172256294:CTGTT:C	1.68616e-13	-0.914906	-4.11118e-10
172256791	chr1:172256791:A:G	1.54384e-13	-0.461357	-0.54173
172257061	chr1:172257061:A:T	2.28426e-14	-1.48873	-1.42517
172257451	chr1:172257451:T:A	3.10551e-13	-0.304182	-4.11118e-10
172257615	chr1:172257615:CAT:C	1.07151e-13	-2.90987e-10	-1.36829
172257815	chr1:172257815:T:C	1.00903e-13	-2.90987e-10	-1.42837
172258118	chr1:172258118:T:G	1.71805e-12	1.40641	-4.11118e-10
172258383	chr1:172258383:C:T	1.72017e-13	0.117283	-1.01222
172258392	chr1:172258392:A:G	4.65947e-14	-1.56878	-0.632267
172258570	chr1:172258570:C:T	1.35348e-13	-2.90987e-10	-1.13468
172259368	chr1:172259368:T:C	1.03223e-13	-2.90987e-10	-1.40564
172259488	chr1:172259488:AC:A	1.0546e-13	-2.90987e-10	-1.3842
172259517	chr1:172259517:C:G	2.31541e-14	-1.48698	-1.41338
172259678	chr1:172259678:T:C	1.05534e-13	-2.90987e-10	-1.38349
172259936	chr1:172259936:G:A	1.04636e-13	-2.90987e-10	-1.39204
172260165	chr1:172260165:G:T	9.59348e-13	-0.721607	1.54533
172260258	chr1:172260258:T:C	2.77632e-13	-2.90987e-10	-0.416233
172260328	chr1:172260328:T:G	2.57171e-12	1.38555	0.424251
172260741	chr1:172260741:T:C	5.33417e-13	-2.90987e-10	0.236773
172260787	chr1:172260787:T:C	1.76459e-13	-2.90987e-10	-0.869439
172261089	chr1:172261089:G:A	2.43783e-14	-1.43952	-1.40932
172261099	chr1:172261099:A:G	2.14211e-14	-1.54978	-1.42837
172261374	chr1:172261374:T:C	1.13961e-12	-2.90987e-10	0.99591
172261640	chr1:172261640:A:G	4.24205e-13	-1.93402	1.94171
172262136	chr1:172262136:G:C	1.45606e-13	-2.90987e-10	-1.06163
172262293	chr1:172262293:G:C	1.07213e-13	-2.90987e-10	-1.36772
172262669	chr1:172262669:A:G	6.11265e-13	-2.90987e-10	0.373001
172262768	chr1:172262768:G:C	1.35862e-12	-2.90987e-10	1.1717
172262819	chr1:172262819:T:A	1.01045e-13	-2.90987e-10	-1.42696
172262982	chr1:172262982:G:A	1.01333e-13	-2.90987e-10	-1.42412
172263037	chr1:172263037:G:A	2.33829e-14	-1.51222	-1.3783
172263438	chr1:172263438:G:A	9.41099e-13	-2.90987e-10	0.804519
172263496	chr1:172263496:G:A	1.06987e-13	-2.90987e-10	-1.36982
172263690	chr1:172263690:A:C	2.12077e-13	-2.90987e-10	-0.685579
172263693	chr1:172263693:T:C	1.53362e-12	-0.550166	1.84302
172263954	chr1:172263954:C:T	1.06201e-13	-2.90987e-10	-1.37719
172264328	chr1:172264328:T:C	1.644e-13	0.166336	-1.10657
172264941	chr1:172264941:T:A	1.72484e-12	-2.90987e-10	1.41036
172265274	chr1:172265274:C:T	1.03659e-13	-2.90987e-10	-1.40142
172265336	chr1:172265336:T:C	1.01439e-13	-2.90987e-10	-1.42307
172265433	chr1:172265433:C:T	1.6043e-12	-2.90987e-10	1.33791
172266254	chr1:172266254:T:G	1.12315e-13	-1.32123	-4.11118e-10
172266921	chr1:172266921:C:T	1.90826e-12	-2.90987e-10	1.51142
172267053	chr1:172267053:G:A	1.02181e-13	-2.90987e-10	-1.41578
172267222	chr1:172267222:C:A	1.03415e-13	-2.90987e-10	-1.40378
172267262	chr1:172267262:A:G	1.81916e-12	-2.90987e-10	1.4636
172267555	chr1:172267555:AG:A	1.02721e-13	-2.90987e-10	-1.41051
172267994	chr1:172267994:G:A	1.08961e-13	-2.90987e-10	-1.35154
172268122	chr1:172268122:G:A	1.70223e-12	-2.90987e-10	1.39717
172268214	chr1:172268214:GAT:G	1.00906e-13	-2.90987e-10	-1.42834
172268716	chr1:172268716:A:G	1.10002e-13	-2.90987e-10	-1.34203
172269016	chr1:172269016:G:A	1.01283e-13	-2.90987e-10	-1.42461
172269207	chr1:172269207:T:C	1.7835e-13	-2.90987e-10	-0.858781
172269442	chr1:172269442:T:C	1.75946e-13	-2.90987e-10	-0.872354
172269511	chr1:172269511:T:G	1.43233e-13	-2.90987e-10	-1.07806
172269643	chr1:172269643:A:G	5.60101e-14	-2.017	-4.11118e-10
172269881	chr1:172269881:G:A	1.17499e-13	-2.90987e-10	-1.2761
172270023	chr1:172270023:A:G	1.01966e-13	-2.90987e-10	-1.41789
172270034	chr1:172270034:A:G	1.0136e-13	-2.90987e-10	-1.42385
172270086	chr1:172270086:A:G	4.1107e-13	-2.90987e-10	-0.0237666
172270164	chr1:172270164:G:A	1.08904e-13	-2.90987e-10	-1.35206
172270357	chr1:172270357:A:G	1.01985e-13	-2.90987e-10	-1.4177
172270383	chr1:172270383:A:G	1.45494e-13	-0.406266	-0.656126
172270734	chr1:172270734:T:C	1.0197e-13	-2.90987e-10	-1.41785
172270964	chr1:172270964:A:G	1.02034e-13	-2.90987e-10	-1.41722
172272027	chr1:172272027:T:A	2.04459e-12	-2.90987e-10	1.58042
172272111	chr1:172272111:C:T	8.80359e-14	-1.92147	0.356688
172272445	chr1:172272445:T:G	1.01973e-13	-2.90987e-10	-1.41782
172272626	chr1:172272626:A:G	1.22386e-13	-2.90987e-10	-1.23535
172272905	chr1:172272905:T:A	2.21518e-13	-0.61736	-0.0246659
172273041	chr1:172273041:G:A	2.5841e-14	-1.37199	-1.41857
172273567	chr1:172273567:A:T	1.01975e-13	-2.90987e-10	-1.4178
172274011	chr1:172274011:G:A	2.45152e-13	-0.540653	-4.11118e-10
172274253	chr1:172274253:C:A	1.02421e-13	-2.90987e-10	-1.41343
172274337	chr1:172274337:A:G	8.05323e-13	1.65113	-1.00242
172274610	chr1:172274610:T:C	1.00544e-12	-2.90987e-10	0.870655
172275163	chr1:172275163:C:A	1.01975e-13	-2.90987e-10	-1.4178
172275329	chr1:172275329:C:T	1.75328e-13	-2.90987e-10	-0.87587
172275519	chr1:172275519:C:T	1.2869e-13	-2.90987e-10	-1.18513
172275540	chr1:172275540:A:AGC	1.44543e-13	-1.06895	-4.11118e-10
172276225	chr1:172276225:A:C	1.24893e-13	-2.90987e-10	-1.21507
172276282	chr1:172276282:T:C	1.22237e-13	-2.90987e-10	-1.23656
172276492	chr1:172276492:T:C	1.10013e-13	-2.90987e-10	-1.34193
172276757	chr1:172276757:C:A	7.24676e-13	1.57916	-1.03597
172276903	chr1:172276903:G:A	1.78465e-13	-2.90987e-10	-0.858135
172277239	chr1:172277239:C:A	6.18954e-13	1.45066	-1.06516
172277347	chr1:172277347:C:T	1.11604e-13	-2.90987e-10	-1.32757
172277659	chr1:172277659:A:T	1.23767e-13	-2.90987e-10	-1.22413
172277725	chr1:172277725:G:A	6.34629e-13	1.75036	-1.33984
172277987	chr1:172277987:G:T	8.2642e-13	1.71941	-1.04484
172278065	chr1:172278065:A:G	1.25984e-13	-2.90987e-10	-1.20637
172278130	chr1:172278130:G:C	1.02063e-13	-2.90987e-10	-1.41694
172278185	chr1:172278185:C:T	2.69471e-13	-0.446069	-4.11118e-10
172278249	chr1:172278249:A:G	1.08919e-13	-2.90987e-10	-1.35193
172278255	chr1:172278255:C:G	7.91655e-13	1.6265	-0.994901
172278380	chr1:172278380:C:T	5.50672e-14	-2.03398	-4.11118e-10
172278457	chr1:172278457:G:T	1.02063e-13	-2.90987e-10	-1.41694
172278918	chr1:172278918:C:G	6.6766e-13	1.56566	-1.10441
172279323	chr1:172279323:G:A	1.81628e-13	-2.90987e-10	-0.840566
172279496	chr1:172279496:G:A	1.8092e-13	-2.90987e-10	-0.844476
172279654	chr1:172279654:T:G	1.02038e-13	-2.90987e-10	-1.41719
172279732	chr1:172279732:A:G	1.81685e-13	-2.90987e-10	-0.840256
172279774	chr1:172279774:T:C	1.68271e-13	-2.90987e-10	-0.916954
172279973	chr1:172279973:A:G	7.49979e-13	1.64019	-1.06267
172280085	chr1:172280085:C:T	1.02063e-13	-2.90987e-10	-1.41694
172280164	chr1:172280164:G:A	1.5447e-13	-2.90987e-10	-1.00253
172280488	chr1:172280488:G:T	1.02063e-13	-2.90987e-10	-1.41694
172280520	chr1:172280520:C:G	1.03416e-13	-2.90987e-10	-1.40377
172280686	chr1:172280686:T:C	1.23466e-13	-2.90987e-10	-1.22656
172280808	chr1:172280808:T:C	1.02063e-13	-2.90987e-10	-1.41694
172280871	chr1:172280871:C:T	1.02092e-13	-2.90987e-10	-1.41666
172281261	chr1:172281261:C:T	1.0136e-13	-2.90987e-10	-1.42385
172281607	chr1:172281607:C:T	1.01895e-13	-2.90987e-10	-1.41858
172281762	chr1:172281762:T:C	1.02405e-13	-2.90987e-10	-1.41359
172281826	chr1:172281826:A:G	1.04823e-13	-2.90987e-10	-1.39026
172281872	chr1:172281872:T:C	1.02825e-13	-2.90987e-10	-1.4095
172283416	chr1:172283416:GCCATTT:G	9.39419e-14	-1.49985	-4.11118e-10
172283585	chr1:172283585:C:T	5.50998e-14	-2.03338	-4.11118e-10
172283653	chr1:172283653:G:A	6.69244e-13	1.47102	-1.0074
172284445	chr1:172284445:C:T	9.48854e-13	1.86372	-1.05099
172284460	chr1:172284460:T:C	1.01791e-13	-2.90987e-10	-1.41961
172284494	chr1:172284494:T:C	2.49584e-12	-0.500983	2.28083
172284625	chr1:172284625:T:C	3.08252e-12	-0.456281	2.44725
172284659	chr1:172284659:G:T	1.06657e-13	-2.90987e-10	-1.37291
172284670	chr1:172284670:T:C	1.78618e-13	-2.90987e-10	-0.857279
172284857	chr1:172284857:A:G	1.72222e-13	-2.90987e-10	-0.893743
172285189	chr1:172285189:T:A	1.77595e-13	-2.90987e-10	-0.863025
172285220	chr1:172285220:C:A	1.10496e-13	-2.90987e-10	-1.33755
172286028	chr1:172286028:C:T	7.66162e-13	-2.90987e-10	0.598865
172286976	chr1:172286976:T:C	2.46918e-14	-1.40886	-1.4272
172287689	chr1:172287689:C:T	2.32793e-12	3.13878	-1.42857
172287696	chr1:172287696:C:T	1.00923e-13	-2.90987e-10	-1.42817
172288758	chr1:172288758:G:A	1.1738e-12	-2.90987e-10	1.02547
172288858	chr1:172288858:C:T	1.00873e-13	-2.90987e-10	-1.42867
172289185	chr1:172289185:T:C	1.47672e-13	0.278034	-1.32557
172289312	chr1:172289312:T:C	1.93445e-13	-2.90987e-10	-0.777535
172289350	chr1:172289350:A:T	1.04514e-13	-2.90987e-10	-1.39321
172290019	chr1:172290019:A:C	2.24438e-13	0.668638	-1.29757
172290323	chr1:172290323:G:A	2.1261e-13	-2.90987e-10	-0.683072
172290362	chr1:172290362:A:G	1.0561e-13	-2.90987e-10	-1.38278
172290979	chr1:172290979:G:GT	1.98907e-12	2.57815	-1.02526
172291080	chr1:172291080:G:A	2.03208e-13	-0.7283	-4.11118e-10
172291263	chr1:172291263:CATACATGTGCGTGT:C	1.12369e-13	0.0852224	-1.40596
172291282	chr1:172291282:ACG:A	1.0585e-13	0.0207663	-1.40127
172291381	chr1:172291381:T:C	2.03942e-13	-0.153423	-0.57127
172291438	chr1:172291438:T:C	1.96635e-13	0.537778	-1.29896
172291910	chr1:172291910:T:C	1.05612e-13	-2.90987e-10	-1.38275
172292083	chr1:172292083:A:G	2.33607e-14	-1.53261	-1.35886
172292086	chr1:172292086:G:A	1.00705e-11	3.17484	-4.11118e-10
172292289	chr1:172292289:G:A	1.28899e-13	0.244525	-1.42802
172292507	chr1:172292507:A:G	6.24791e-14	-1.9077	-4.11118e-10
172292842	chr1:172292842:C:T	1.35104e-13	-0.0987904	-1.0377
172292854	chr1:172292854:A:G	1.34248e-13	-0.10653	-1.03631
172293300	chr1:172293300:T:C	1.61907e-12	2.43884	-1.09176
172293313	chr1:172293313:TAC:T	1.0561e-13	-2.90987e-10	-1.38278
172293354	chr1:172293354:T:C	1.51767e-12	2.36715	-1.08475
172293934	chr1:172293934:T:C	5.97469e-12	2.45307	0.199688
172294035	chr1:172294035:T:C	2.99252e-13	-2.90987e-10	-0.341245
172294318	chr1:172294318:G:T	1.07128e-13	-2.90987e-10	-1.36851
172294344	chr1:172294344:AG:A	3.14566e-13	-2.90987e-10	-0.291336
172294779	chr1:172294779:CT:C	1.43951e-13	-0.0377789	-1.03528
172294797	chr1:172294797:G:A	1.56906e-13	-0.0064903	-0.980391
172294868	chr1:172294868:C:T	1.18255e-13	-2.90987e-10	-1.26969
172294915	chr1:172294915:A:G	1.05255e-13	-2.90987e-10	-1.38615
172295053	chr1:172295053:C:T	1.30608e-13	-0.139867	-1.03046
172295105	chr1:172295105:G:A	1.64857e-14	-2.00856	-1.23147
172295147	chr1:172295147:G:C	5.58851e-13	-2.90987e-10	0.283354
172295261	chr1:172295261:C:T	1.22858e-13	-0.181892	-1.04961
172295285	chr1:172295285:G:A	3.75454e-14	-1.76013	-0.656844
172295376	chr1:172295376:AC:A	1.05541e-13	-2.90987e-10	-1.38343
172295412	chr1:172295412:A:G	1.17812e-13	-2.90987e-10	-1.27344
172295492	chr1:172295492:ATTC:A	1.60836e-13	0.395783	-1.35793
172295567	chr1:172295567:C:T	9.22838e-13	-2.90987e-10	0.784924
172295584	chr1:172295584:A:G	1.05668e-13	-2.90987e-10	-1.38223
172295685	chr1:172295685:C:T	1.38931e-13	-2.90987e-10	-1.10855
172295774	chr1:172295774:A:T	1.43994e-13	-2.90987e-10	-1.07276
172295872	chr1:172295872:A:G	1.37603e-12	2.33147	-1.14705
172295995	chr1:172295995:A:G	2.55603e-13	-2.90987e-10	-0.498904
172296026	chr1:172296026:C:T	1.62543e-12	2.41073	-1.05973
172296106	chr1:172296106:G:A	1.63631e-12	2.41458	-1.05691
172296792	chr1:172296792:C:T	1.33538e-13	-0.0902239	-1.05792
172296853	chr1:172296853:A:G	1.56233e-13	0.365972	-1.35715
172296916	chr1:172296916:A:G	1.32985e-13	-0.0940435	-1.05825
172296921	chr1:172296921:T:C	1.37699e-13	-0.0546818	-1.06277
172297009	chr1:172297009:G:A	1.056e-13	-2.90987e-10	-1.38287
172297012	chr1:172297012:A:G	2.03905e-14	-1.60875	-1.41871
172297482	chr1:172297482:T:G	1.05754e-13	-2.90987e-10	-1.38141
172297676	chr1:172297676:T:C	1.50707e-13	-2.90987e-10	-1.02719
172297788	chr1:172297788:G:A	1.04004e-13	-2.90987e-10	-1.3981
172297841	chr1:172297841:G:T	1.17304e-13	-0.306875	-0.970888
172298023	chr1:172298023:G:A	1.04343e-13	-2.90987e-10	-1.39485
172298037	chr1:172298037:C:T	2.50528e-13	-2.90987e-10	-0.51896
172298095	chr1:172298095:A:T	1.67219e-12	2.41654	-1.03719
172298279	chr1:172298279:T:C	1.81477e-12	2.46738	-1.0062
172298414	chr1:172298414:C:T	5.0293e-14	-1.17451	-0.950156
172298445	chr1:172298445:C:T	6.12953e-14	-1.92683	-4.11118e-10
172298469	chr1:172298469:A:G	1.6637e-12	2.40423	-1.02996
172298511	chr1:172298511:C:T	1.04608e-13	-2.90987e-10	-1.39231
172298825	chr1:172298825:GAAAA:G	1.57717e-13	0.374108	-1.35583
172298893	chr1:172298893:GA:G	1.09512e-13	-2.90987e-10	-1.3465
172298927	chr1:172298927:G:C	1.51639e-12	2.20167	-0.920117
172298957	chr1:172298957:G:A	3.56362e-13	-2.90987e-10	-0.166583
172299296	chr1:172299296:G:A	6.70521e-14	-1.83706	-4.11118e-10
172299625	chr1:172299625:A:G	1.55277e-13	0.354316	-1.35164
172299829	chr1:172299829:A:G	1.03506e-13	-2.90987e-10	-1.4029
172300231	chr1:172300231:GTTAT:G	1.01515e-13	-2.90987e-10	-1.42232
172300258	chr1:172300258:T:C	2.35117e-14	-1.4947	-1.39033
172300326	chr1:172300326:G:A	1.15449e-13	-2.90987e-10	-1.2937
172300387	chr1:172300387:C:T	1.05051e-13	-2.90987e-10	-1.38808
172300471	chr1:172300471:T:C	1.06869e-13	-2.90987e-10	-1.37093
172300816	chr1:172300816:C:T	1.29828e-13	0.249465	-1.42578
172300928	chr1:172300928:T:A	1.03515e-13	-2.90987e-10	-1.40281
172301086	chr1:172301086:A:G	1.92558e-14	-1.66129	-1.42342
172301347	chr1:172301347:G:A	1.13552e-13	-2.90987e-10	-1.31027
172301375	chr1:172301375:GC:G	1.47333e-13	-1.21461	0.164776
172301397	chr1:172301397:G:C	1.1339e-13	-2.90987e-10	-1.3117
172301697	chr1:172301697:T:G	3.24259e-13	-2.90987e-10	-0.260986
172301804	chr1:172301804:A:T	1.16131e-13	-2.90987e-10	-1.28781
172301910	chr1:172301910:C:T	2.75407e-13	0.349011	-0.773292
172302014	chr1:172302014:T:A	1.09323e-13	-2.90987e-10	-1.34822
172302138	chr1:172302138:A:G	1.79109e-13	0.252297	-1.10683
172302145	chr1:172302145:G:GA	2.53985e-13	-2.90987e-10	-0.505254
172302586	chr1:172302586:C:T	1.06646e-13	-2.90987e-10	-1.37301
172302587	chr1:172302587:T:C	1.06721e-13	-2.90987e-10	-1.37231
172302713	chr1:172302713:C:T	1.06274e-13	-2.90987e-10	-1.37651
172302736	chr1:172302736:A:C	1.14319e-13	-2.90987e-10	-1.30354
172302888	chr1:172302888:A:G	1.0505e-13	-2.90987e-10	-1.3881
172303569	chr1:172303569:C:T	2.51901e-13	0.285401	-0.798894
172304575	chr1:172304575:T:C	3.05042e-13	-2.90987e-10	-0.32208
172304818	chr1:172304818:C:T	5.4642e-12	2.22599	0.337456
172304954	chr1:172304954:A:C	6.32343e-13	-0.209324	0.616227
172305176	chr1:172305176:T:C	1.97779e-13	-2.90987e-10	-0.75538
172305458	chr1:172305458:G:A	1.61259e-13	0.3953	-1.35482
172306044	chr1:172306044:A:G	6.36931e-13	-2.90987e-10	0.414132
172306050	chr1:172306050:A:G	6.39905e-13	-2.90987e-10	0.41879
172306185	chr1:172306185:C:G	1.0561e-13	-2.90987e-10	-1.38278
172306265	chr1:172306265:T:A	3.68875e-12	1.90739	0.263123
172306280	chr1:172306280:T:G	1.40804e-13	-2.90987e-10	-1.09516
172306283	chr1:172306283:T:TGCAAA	1.06337e-13	-2.90987e-10	-1.37592
172306313	chr1:172306313:G:A	3.21188e-13	-0.28072	0.0102165
172306649	chr1:172306649:G:C	1.84064e-14	-1.70945	-1.42038
172306700	chr1:172306700:G:A	2.12211e-13	-2.90987e-10	-0.684949
172306763	chr1:172306763:A:G	1.14337e-13	-2.90987e-10	-1.30338
172306991	chr1:172306991:C:G	1.0392e-13	-2.90987e-10	-1.39891
172307353	chr1:172307353:G:A	2.02154e-13	0.691061	-1.42456
172307418	chr1:172307418:G:T	3.82227e-12	1.84588	0.360189
172307423	chr1:172307423:G:T	1.09292e-13	-2.90987e-10	-1.3485
172307669	chr1:172307669:G:A	1.03485e-13	-2.90987e-10	-1.4031
172307882	chr1:172307882:G:T	1.02237e-13	-2.90987e-10	-1.41524
172308527	chr1:172308527:A:AT	1.47213e-13	0.151711	-1.20236
172308534	chr1:172308534:A:T	9.35324e-14	-1.50422	-4.11118e-10
172308567	chr1:172308567:AC:A	1.38391e-13	0.101981	-1.21443
172308628	chr1:172308628:A:G	1.1362e-13	-2.90987e-10	-1.30967
172308785	chr1:172308785:C:T	2.99625e-14	-1.28467	-1.35791
172309563	chr1:172309563:C:T	1.04565e-13	-2.90987e-10	-1.39273
172309657	chr1:172309657:C:T	2.38532e-13	-2.90987e-10	-0.568026
172309802	chr1:172309802:G:T	1.0561e-13	-2.90987e-10	-1.38278
172309881	chr1:172309881:G:A	1.40252e-13	0.235701	-1.33479
172309902	chr1:172309902:A:G	6.82123e-13	-2.90987e-10	0.48268
172310429	chr1:172310429:C:T	1.20622e-13	-2.90987e-10	-1.24987
172310458	chr1:172310458:T:C	1.0561e-13	-2.90987e-10	-1.38278
172310697	chr1:172310697:T:C	1.45048e-13	-2.90987e-10	-1.06546
172310769	chr1:172310769:G:A	1.11718e-13	0.00245371	-1.329
172311449	chr1:172311449:A:C	5.41586e-13	-0.211312	0.463285
172311551	chr1:172311551:G:A	1.11322e-13	-2.90987e-10	-1.3301
172311613	chr1:172311613:C:G	1.02537e-13	-2.90987e-10	-1.41231
172311670	chr1:172311670:T:G	1.76091e-13	0.290678	-1.16221
172312194	chr1:172312194:T:C	1.01989e-13	-2.90987e-10	-1.41766
172312201	chr1:172312201:A:G	1.76523e-13	0.43094	-1.30002
172312300	chr1:172312300:A:T	1.06415e-13	-0.0467838	-1.3284
172312997	chr1:172312997:C:G	1.70124e-13	-2.90987e-10	-0.906005
172313159	chr1:172313159:G:A	1.04675e-13	-2.90987e-10	-1.39167
172313277	chr1:172313277:A:G	1.04683e-13	-2.90987e-10	-1.39159
172313402	chr1:172313402:A:T	1.45446e-13	-2.90987e-10	-1.06272
172313407	chr1:172313407:A:G	1.45889e-13	-2.90987e-10	-1.05969
172313869	chr1:172313869:C:T	2.44734e-13	-2.90987e-10	-0.542357
172314114	chr1:172314114:C:G	2.4284e-13	-2.90987e-10	-0.550126
172314250	chr1:172314250:G:A	1.12825e-13	-2.90987e-10	-1.31669
172314268	chr1:172314268:G:A	1.23635e-13	-1.97636	0.751165
172314277	chr1:172314277:C:G	1.33255e-13	0.268503	-1.41877
172314384	chr1:172314384:T:C	2.17271e-14	-1.55921	-1.40476
172314712	chr1:172314712:G:A	1.07774e-13	-2.90987e-10	-1.3625
172314716	chr1:172314716:A:G	1.01932e-13	-2.90987e-10	-1.41822
172315018	chr1:172315018:G:A	1.16072e-13	-2.90987e-10	-1.28832
172315021	chr1:172315021:C:T	1.09723e-13	-2.90987e-10	-1.34457
172315089	chr1:172315089:C:T	1.14347e-13	-2.90987e-10	-1.30329
172315166	chr1:172315166:C:A	3.1481e-13	-2.90987e-10	-0.290559
172315191	chr1:172315191:A:G	1.00872e-13	-2.90987e-10	-1.42868
172315223	chr1:172315223:C:A	2.44756e-13	-2.90987e-10	-0.542266
172315522	chr1:172315522:C:T	4.28176e-13	-2.90987e-10	0.0170057
172315733	chr1:172315733:C:A	6.03909e-14	-1.94169	-4.11118e-10
172315776	chr1:172315776:A:G	1.03095e-13	-2.90987e-10	-1.40688
172315946	chr1:172315946:C:A	1.79013e-13	0.49963	-1.3547
172316033	chr1:172316033:G:A	5.75486e-14	-0.963548	-1.02635
172316131	chr1:172316131:C:T	1.1317e-13	0.101274	-1.41491
172316219	chr1:172316219:G:A	1.84335e-13	0.528236	-1.35401
172316333	chr1:172316333:C:A	5.35292e-12	2.02899	0.51388
172316458	chr1:172316458:A:G	2.27964e-13	0.51116	-1.1245
172316587	chr1:172316587:T:C	2.46586e-13	-0.0308139	-0.504006
172317613	chr1:172317613:C:G	2.06859e-13	-2.90987e-10	-0.710492
172317637	chr1:172317637:A:C	2.1237e-13	-2.90987e-10	-0.684198
172317659	chr1:172317659:G:A	2.99278e-14	-1.33839	-1.30535
172317827	chr1:172317827:G:C	1.00885e-13	-2.90987e-10	-1.42855
172317832	chr1:172317832:C:T	1.48886e-13	0.326148	-1.3655
172318183	chr1:172318183:A:G	1.75641e-13	0.548459	-1.42255
172318388	chr1:172318388:G:A	1.04753e-13	-2.90987e-10	-1.39093
172318414	chr1:172318414:G:T	9.09051e-14	-1.53271	-4.11118e-10
172318532	chr1:172318532:A:T	5.73765e-14	-1.99289	-4.11118e-10
172318591	chr1:172318591:T:C	2.06708e-14	-1.59105	-1.42276
172318617	chr1:172318617:T:C	7.07638e-13	-2.90987e-10	0.519402
172318627	chr1:172318627:A:C	2.41102e-14	-2.03168	-0.828216
172318775	chr1:172318775:G:A	1.44654e-13	0.288944	-1.35713
172318791	chr1:172318791:T:C	1.04707e-13	-2.90987e-10	-1.39136
172318921	chr1:172318921:C:T	1.07235e-13	-2.90987e-10	-1.36751
172318969	chr1:172318969:G:A	1.25562e-13	0.218801	-1.42853
172319342	chr1:172319342:T:A	1.06058e-13	-2.90987e-10	-1.37854
172319477	chr1:172319477:T:A	1.05323e-13	-2.90987e-10	-1.3855
172319518	chr1:172319518:C:T	1.1754e-13	-2.90987e-10	-1.27575
172319618	chr1:172319618:G:A	1.03639e-13	-1.40162	-4.11118e-10
172319949	chr1:172319949:A:G	3.81919e-13	-2.90987e-10	-0.0973216
172319980	chr1:172319980:G:C	7.96151e-14	-0.479807	-1.18552
172320107	chr1:172320107:C:T	6.98358e-14	-1.79638	-4.11118e-10
172320302	chr1:172320302:C:T	1.06984e-13	-1.36985	-4.11118e-10
172320605	chr1:172320605:T:A	1.07306e-13	-2.90987e-10	-1.36685
172320745	chr1:172320745:C:T	1.0801e-13	-2.90987e-10	-1.36031
172320781	chr1:172320781:G:C	1.56859e-13	0.354655	-1.34184
172321036	chr1:172321036:A:G	3.07418e-13	-2.90987e-10	-0.31432
172321096	chr1:172321096:C:A	1.01284e-13	-2.90987e-10	-1.4246
172321250	chr1:172321250:A:G	1.05782e-13	-2.90987e-10	-1.38115
172321293	chr1:172321293:C:T	1.46006e-13	0.28599	-1.34487
172321324	chr1:172321324:T:C	1.76085e-13	-2.90987e-10	-0.871562
172321336	chr1:172321336:C:T	2.51541e-13	-2.90987e-10	-0.514925
172321406	chr1:172321406:G:C	9.68757e-13	-2.90987e-10	0.833484
172321792	chr1:172321792:A:G	1.98522e-14	-1.63554	-1.41868
172321809	chr1:172321809:T:C	1.08092e-13	-2.90987e-10	-1.35955
172321835	chr1:172321835:C:T	2.04572e-13	-2.90987e-10	-0.721609
172321950	chr1:172321950:G:A	2.69966e-13	-0.522978	0.0787429
172322241	chr1:172322241:A:G	1.26936e-13	-2.90987e-10	-1.19885
172322268	chr1:172322268:T:G	1.52951e-13	0.338497	-1.35091
172322393	chr1:172322393:G:A	1.11879e-13	-0.0880366	-1.23708
172322544	chr1:172322544:C:T	6.2034e-14	-1.91485	-4.11118e-10
172322994	chr1:172322994:T:C	1.0159e-13	-2.90987e-10	-1.42158
172323065	chr1:172323065:T:C	1.54277e-14	-1.8846	-1.42176
172323184	chr1:172323184:T:C	1.49865e-13	-2.90987e-10	-1.0328
172323377	chr1:172323377:C:G	1.09584e-13	-2.90987e-10	-1.34584
172323649	chr1:172323649:C:T	7.75013e-14	-1.10898	-0.583258
172323695	chr1:172323695:G:A	1.28567e-13	-2.90987e-10	-1.18608
172323792	chr1:172323792:G:A	5.67249e-13	-2.90987e-10	0.298269
172323930	chr1:172323930:G:C	1.27701e-13	-2.90987e-10	-1.19284
172324002	chr1:172324002:G:A	8.84709e-14	-0.136733	-1.42312
172324233	chr1:172324233:G:A	1.68051e-14	-1.79886	-1.42199
172324657	chr1:172324657:C:T	1.44309e-14	-2.0083	-1.36485
172324899	chr1:172324899:TG:T	1.99891e-13	-2.90987e-10	-0.744759
172325141	chr1:172325141:A:G	5.93336e-14	-1.95935	-4.11118e-10
172325319	chr1:172325319:C:T	1.12459e-13	-2.90987e-10	-1.31994
172326672	chr1:172326672:A:G	1.33854e-14	-2.02612	-1.42224
172327461	chr1:172327461:G:A	1.35714e-14	-2.01824	-1.41632
172327911	chr1:172327911:A:G	1.15071e-13	-2.90987e-10	-1.29698
172328261	chr1:172328261:C:T	1.36142e-13	-2.90987e-10	-1.12883
172328492	chr1:172328492:G:A	1.12377e-13	-2.90987e-10	-1.32067
172328754	chr1:172328754:T:C	5.34122e-14	-0.677042	-1.38745
172328873	chr1:172328873:T:A	2.17592e-13	-0.659907	-4.11118e-10
172329082	chr1:172329082:G:A	1.34915e-13	-2.90987e-10	-1.13789
172329353	chr1:172329353:A:C	7.93303e-13	-2.90987e-10	0.633675
172329438	chr1:172329438:C:A	1.36826e-14	-2.01642	-1.40998
172329815	chr1:172329815:G:A	1.71594e-13	-2.90987e-10	-0.897396
172329847	chr1:172329847:T:C	1.67416e-14	-1.9765	-1.24813
172330575	chr1:172330575:A:G	1.00875e-13	-2.90987e-10	-1.42865
172330899	chr1:172330899:C:T	1.60707e-14	-2.00317	-1.26236
172331205	chr1:172331205:A:C	3.27274e-14	-2.00295	-0.551372
172331548	chr1:172331548:A:C	9.88306e-14	-0.077196	-1.37193
172331567	chr1:172331567:C:T	1.10448e-13	0.0830434	-1.42103
172332237	chr1:172332237:A:G	7.26579e-14	-0.338109	-1.41866
172333118	chr1:172333118:C:T	4.4172e-14	-1.16042	-1.09402
172333246	chr1:172333246:A:G	1.97733e-14	-1.82331	-1.23488
172333524	chr1:172333524:T:C	2.50633e-13	-2.90987e-10	-0.518538
172333540	chr1:172333540:T:G	1.83458e-13	-2.90987e-10	-0.830544
172333737	chr1:172333737:T:C	3.41677e-14	-1.16634	-1.34491
172334369	chr1:172334369:A:C	5.08291e-14	-0.781341	-1.33272
172334741	chr1:172334741:AGT:A	2.31181e-13	-2.90987e-10	-0.599329
172334888	chr1:172334888:G:T	2.34464e-13	-2.90987e-10	-0.585228
172335850	chr1:172335850:T:C	3.62759e-13	-2.90987e-10	-0.14879
172336330	chr1:172336330:A:T	7.73187e-14	-0.516958	-1.17764
172336599	chr1:172336599:A:G	5.14273e-14	-0.695583	-1.40678
172336735	chr1:172336735:T:C	2.1977e-13	-2.90987e-10	-0.649948
172337190	chr1:172337190:A:G	2.5787e-13	-2.90987e-10	-0.490074
172337251	chr1:172337251:T:C	2.53043e-13	-2.90987e-10	-0.50897
172337593	chr1:172337593:A:G	2.59556e-13	-2.90987e-10	-0.483558
172337626	chr1:172337626:T:A	7.58017e-13	0.588177	-4.11118e-10
172337749	chr1:172337749:A:G	2.737e-13	-2.90987e-10	-0.430498
172337897	chr1:172337897:TTTTATTTTATTTTATTTTATTTTA:T	1.36402e-12	1.17567	-4.11118e-10
172337902	chr1:172337902:TTTTATTTTATTTTATTTTA:T	1.73008e-14	-1.93155	-1.26023
172338216	chr1:172338216:G:A	1.29462e-13	-2.90987e-10	-1.17914
172338453	chr1:172338453:C:T	1.38794e-14	-2.02081	-1.39132
172338587	chr1:172338587:GA:G	1.60916e-14	-1.99872	-1.26551
172338967	chr1:172338967:A:G	3.31387e-13	-2.90987e-10	-0.239243
172339098	chr1:172339098:C:T	2.16499e-14	-1.60114	-1.36639
172339193	chr1:172339193:A:G	9.26208e-14	-0.107491	-1.40653
172339406	chr1:172339406:T:C	1.17729e-13	-0.471225	-0.802921
172339445	chr1:172339445:C:T	1.37e-13	-2.90987e-10	-1.12255
172339538	chr1:172339538:T:C	2.5787e-13	-2.90987e-10	-0.490074
172339699	chr1:172339699:C:T	3.22677e-13	-2.90987e-10	-0.265879
172340239	chr1:172340239:C:T	4.63365e-13	-2.90987e-10	0.0959865
172340530	chr1:172340530:G:A	2.5112e-13	-2.90987e-10	-0.516597
172340550	chr1:172340550:T:C	3.63292e-13	-2.90987e-10	-0.147322
172340556	chr1:172340556:CT:C	2.47429e-13	-2.90987e-10	-0.531406
172340597	chr1:172340597:T:G	4.16805e-13	-2.90987e-10	-0.0099114
172340635	chr1:172340635:G:A	1.38422e-13	-2.90987e-10	-1.11223
172340703	chr1:172340703:T:G	2.51528e-13	-2.90987e-10	-0.514974
172340774	chr1:172340774:C:T	3.92794e-13	-2.90987e-10	-0.0692452
172340916	chr1:172340916:C:T	1.26957e-13	-2.90987e-10	-1.19868
172341066	chr1:172341066:C:CA	2.85359e-13	-2.90987e-10	-0.388781
172342059	chr1:172342059:A:G	2.89025e-14	-1.73387	-0.944728
172342200	chr1:172342200:C:T	1.00873e-13	-2.90987e-10	-1.42866
172342539	chr1:172342539:T:C	5.31386e-14	-0.651944	-1.41768
172343003	chr1:172343003:G:A	1.49914e-13	-2.90987e-10	-1.03247
172343342	chr1:172343342:AAG:A	4.29656e-13	-2.90987e-10	0.020456
172343629	chr1:172343629:G:A	2.14406e-14	-1.60984	-1.36741
172343779	chr1:172343779:G:A	1.9573e-14	-1.7418	-1.32658
172344277	chr1:172344277:G:T	1.00878e-13	-2.90987e-10	-1.42862
172345042	chr1:172345042:A:G	1.47884e-13	-2.90987e-10	-1.0461
172345252	chr1:172345252:T:C	2.64249e-13	-2.90987e-10	-0.465638
172346535	chr1:172346535:A:T	2.3029e-13	-2.90987e-10	-0.603192
172346544	chr1:172346544:T:G	1.0203e-13	-2.90987e-10	-1.41727
172346621	chr1:172346621:C:CA	2.64249e-13	-2.90987e-10	-0.465638
172347250	chr1:172347250:G:C	4.15714e-13	-2.90987e-10	-0.0125327
172347293	chr1:172347293:T:C	2.64102e-13	-2.90987e-10	-0.466193
172347391	chr1:172347391:T:C	1.0272e-13	-2.90987e-10	-1.41052
172347437	chr1:172347437:T:C	5.51748e-14	-2.03202	-4.11118e-10
172347453	chr1:172347453:G:A	2.84653e-14	-1.52799	-1.16585
172347654	chr1:172347654:G:A	3.23548e-13	-2.90987e-10	-0.263183
172347702	chr1:172347702:G:A	1.03886e-13	-0.365276	-1.03396
172348264	chr1:172348264:T:C	1.34031e-13	-0.146955	-0.997504
172348891	chr1:172348891:T:C	2.08284e-14	-1.67418	-1.33204
172348974	chr1:172348974:C:T	1.11866e-13	-2.90987e-10	-1.32523
172349153	chr1:172349153:A:C	1.38481e-13	-0.0887145	-1.02308
172349181	chr1:172349181:G:A	5.46945e-13	-2.90987e-10	0.261818
172349418	chr1:172349418:T:C	2.53998e-13	-0.322214	-0.18299
172349628	chr1:172349628:A:G	1.21429e-13	-2.90987e-10	-1.2432
172350109	chr1:172350109:T:A	1.25184e-13	-0.690616	-0.522125
172350346	chr1:172350346:T:G	1.3689e-13	-0.169817	-0.953537
172351018	chr1:172351018:A:G	1.26047e-13	-1.20588	-4.11118e-10
172351178	chr1:172351178:T:C	1.35428e-14	-2.01393	-1.42274
172351367	chr1:172351367:T:C	9.75613e-14	-0.0393057	-1.42274
172351537	chr1:172351537:T:C	3.14159e-13	-2.90987e-10	-0.29263
172351635	chr1:172351635:G:C	2.69155e-13	-2.90987e-10	-0.447242
172351829	chr1:172351829:A:G	1.33337e-13	-0.174807	-0.97484
172352501	chr1:172352501:A:T	4.36738e-14	-1.73768	-0.528098
172352604	chr1:172352604:G:A	2.5401e-13	-2.90987e-10	-0.505157
172352838	chr1:172352838:G:A	1.8475e-13	-2.90987e-10	-0.823525
172353104	chr1:172353104:A:G	1.30908e-13	-0.162616	-1.00542
172353480	chr1:172353480:A:G	4.18759e-14	-1.68991	-0.617906
172353640	chr1:172353640:C:T	1.00886e-13	-2.90987e-10	-1.42854
172353994	chr1:172353994:G:A	2.7098e-14	-2.01307	-0.73
172354437	chr1:172354437:C:CTGCA	1.3745e-13	-0.258971	-0.860302
172354760	chr1:172354760:G:A	1.01581e-13	-2.90987e-10	-1.42167
172354874	chr1:172354874:C:T	2.61451e-13	-2.90987e-10	-0.476284
172354999	chr1:172354999:G:A	3.2012e-13	-2.90987e-10	-0.273833
172355395	chr1:172355395:A:G	1.02926e-13	0.0131702	-1.42169
172355641	chr1:172355641:A:G	1.28937e-13	-0.193946	-0.989257
172355790	chr1:172355790:A:G	1.46068e-13	-0.0819976	-0.976459
172355889	chr1:172355889:C:A	1.99244e-13	-0.21323	-0.53477
172356275	chr1:172356275:AAAC:A	1.84455e-13	-2.90987e-10	-0.825124
172356412	chr1:172356412:TATAAA:T	1.60918e-13	-2.90987e-10	-0.961636
172356678	chr1:172356678:G:T	2.2469e-12	-2.90987e-10	1.67478
172356783	chr1:172356783:A:AAGAT	5.08873e-13	-2.90987e-10	0.18967
172356806	chr1:172356806:C:A	3.1411e-13	-2.90987e-10	-0.292786
172357003	chr1:172357003:A:T	3.1959e-14	-1.81042	-0.767653
172357351	chr1:172357351:A:G	9.00445e-14	-0.12422	-1.41801
172357481	chr1:172357481:C:T	1.04284e-13	-2.90987e-10	-1.39541
172358205	chr1:172358205:A:T	3.66783e-13	-2.90987e-10	-0.13776
172358207	chr1:172358207:G:A	3.66783e-13	-2.90987e-10	-0.13776
172358259	chr1:172358259:T:C	1.50405e-14	-2.03346	-1.29832
172359747	chr1:172359747:T:C	2.08597e-13	-2.90987e-10	-0.702127
172360240	chr1:172360240:A:T	6.07043e-14	-1.93651	-4.11118e-10
172360813	chr1:172360813:G:A	1.01102e-13	-2.90987e-10	-1.4264
172360983	chr1:172360983:G:A	3.20872e-13	-2.90987e-10	-0.271488
172361599	chr1:172361599:A:G	2.81799e-14	-1.7104	-0.993521
172361919	chr1:172361919:A:G	1.40772e-14	-2.0331	-1.36488
172362491	chr1:172362491:T:TC	2.11845e-14	-1.72342	-1.26584
172362645	chr1:172362645:T:A	3.46875e-13	-2.90987e-10	-0.193566
172362869	chr1:172362869:A:G	2.72371e-14	-1.64358	-1.09437
172363091	chr1:172363091:C:T	2.3628e-14	-1.76721	-1.11289
172363701	chr1:172363701:A:C	1.02962e-13	-2.90987e-10	-1.40816
172364060	chr1:172364060:C:T	4.46837e-13	-2.90987e-10	0.0596643
172364308	chr1:172364308:A:G	2.48346e-14	-1.46472	-1.36557
172364455	chr1:172364455:G:A	2.17304e-14	-1.65491	-1.30891
172364566	chr1:172364566:T:C	1.02253e-13	-2.90987e-10	-1.41508
172364605	chr1:172364605:C:G	5.84415e-14	-1.9745	-4.11118e-10
172365135	chr1:172365135:A:G	4.57056e-13	-2.90987e-10	0.0822761
172365510	chr1:172365510:A:G	1.03055e-13	-2.90987e-10	-1.40727
172365678	chr1:172365678:T:C	1.47095e-14	-1.9271	-1.42694
172366059	chr1:172366059:G:T	1.25951e-13	-1.03241	-0.174223
172366216	chr1:172366216:G:C	5.33564e-13	-2.90987e-10	0.237049
172366344	chr1:172366344:T:C	1.03028e-13	-2.90987e-10	-1.40753
172366606	chr1:172366606:A:G	4.27665e-13	0.0158095	-4.11118e-10
172366789	chr1:172366789:T:G	1.42822e-13	-2.90987e-10	-1.08093
172367103	chr1:172367103:G:C	5.03533e-13	-2.90987e-10	0.179119
172367187	chr1:172367187:T:A	1.03712e-13	-2.90987e-10	-1.40091
172367331	chr1:172367331:A:G	2.81068e-13	-2.90987e-10	-0.403932
172367428	chr1:172367428:T:C	5.6176e-14	-2.01404	-4.11118e-10
172367825	chr1:172367825:A:G	6.80062e-14	-1.82293	-4.11118e-10
172367952	chr1:172367952:C:T	1.48067e-14	-1.92022	-1.42723
172368808	chr1:172368808:C:A	7.13589e-13	1.05605	-0.528269
172369161	chr1:172369161:A:G	3.33476e-14	-1.74518	-0.790367
172369584	chr1:172369584:C:T	1.97087e-13	0.446809	-1.20569
172370078	chr1:172370078:C:T	1.27249e-12	-0.0491423	1.15535
172370631	chr1:172370631:T:A	1.43094e-13	-2.90987e-10	-1.07903
172371521	chr1:172371521:T:A	3.84654e-14	-1.73605	-0.656718
172371872	chr1:172371872:T:A	3.05166e-13	-2.90987e-10	-0.321674
172372326	chr1:172372326:T:C	1.87316e-13	-2.90987e-10	-0.809732
172372603	chr1:172372603:TTAGA:T	3.99775e-14	-1.67065	-0.683559
172372832	chr1:172372832:C:T	1.15097e-13	-2.90987e-10	-1.29675
172372835	chr1:172372835:C:A	2.22112e-14	-1.60529	-1.33665
172373059	chr1:172373059:G:A	1.48459e-14	-1.92167	-1.42314
172373222	chr1:172373222:T:C	1.03113e-13	-2.90987e-10	-1.4067
172373972	chr1:172373972:G:C	2.81451e-13	-2.90987e-10	-0.402572
172374316	chr1:172374316:T:C	8.39902e-14	-0.186352	-1.42548
172374401	chr1:172374401:C:T	1.83278e-13	-2.90987e-10	-0.831527
172374464	chr1:172374464:A:G	5.00822e-14	-1.72878	-0.400083
172374566	chr1:172374566:T:C	2.10138e-13	-0.694767	-4.11118e-10
172374861	chr1:172374861:T:C	1.12097e-13	-2.90987e-10	-1.32317
172374906	chr1:172374906:G:A	5.67716e-14	-2.00349	-4.11118e-10
172376214	chr1:172376214:GT:G	2.91228e-13	-2.90987e-10	-0.368422
172376384	chr1:172376384:A:G	1.23657e-13	-2.90987e-10	-1.22502
172376800	chr1:172376800:C:A	2.92525e-13	-2.90987e-10	-0.36398
172377162	chr1:172377162:AG:A	9.45969e-14	-1.49291	-4.11118e-10
172377256	chr1:172377256:T:A	1.35435e-14	-2.03029	-1.40634
172377408	chr1:172377408:G:A	2.46272e-14	-1.50826	-1.33042
172378205	chr1:172378205:T:C	2.57468e-13	-2.90987e-10	-0.491633
172378872	chr1:172378872:G:A	2.91676e-13	-2.90987e-10	-0.366885
172379182	chr1:172379182:C:T	1.10254e-13	-2.90987e-10	-1.33974
172379612	chr1:172379612:GATT:G	1.89802e-13	-2.90987e-10	-0.796548
172379683	chr1:172379683:C:T	3.31655e-14	-1.54366	-0.997358
172379794	chr1:172379794:TA:T	1.09025e-13	-1.35095	-4.11118e-10
172379811	chr1:172379811:G:A	1.54663e-13	-2.90987e-10	-1.00128
172379862	chr1:172379862:A:G	7.84546e-14	-1.68001	-4.11118e-10
172380106	chr1:172380106:A:C	1.72767e-14	-1.86223	-1.33094
172380604	chr1:172380604:C:A	2.32074e-13	-2.90987e-10	-0.595474
172380781	chr1:172380781:G:A	2.40425e-14	-2.0205	-0.842207
172381912	chr1:172381912:T:C	1.36157e-14	-2.0196	-1.41171
172382558	chr1:172382558:A:G	5.53168e-14	-2.02945	-4.11118e-10
172383541	chr1:172383541:C:T	1.6871e-13	-2.90987e-10	-0.914346
172383658	chr1:172383658:G:A	3.73623e-13	-2.90987e-10	-0.119282
172383850	chr1:172383850:G:A	2.35943e-14	-1.56487	-1.31666
172384171	chr1:172384171:C:T	2.33438e-14	-1.55017	-1.34203
172385852	chr1:172385852:C:T	2.27582e-14	-1.58426	-1.33335
172386136	chr1:172386136:G:A	2.27256e-14	-1.57346	-1.34557
172386288	chr1:172386288:ATAG:A	2.02504e-13	-2.90987e-10	-0.731772
172387297	chr1:172387297:A:G	5.62543e-14	-2.01265	-4.11118e-10
172387442	chr1:172387442:G:A	2.02811e-14	-1.67381	-1.35903
172387552	chr1:172387552:G:A	1.05246e-13	-2.90987e-10	-1.38623
172387721	chr1:172387721:AT:A	1.9961e-14	-1.67104	-1.37771
172388183	chr1:172388183:G:A	3.31486e-13	0.644817	-0.883762
172388203	chr1:172388203:C:T	2.6999e-13	-2.90987e-10	-0.444146
172388293	chr1:172388293:T:C	2.17669e-14	-1.61641	-1.34573
172388301	chr1:172388301:G:T	2.31778e-14	-1.84924	-1.05009
172389027	chr1:172389027:G:A	2.02953e-14	-1.66636	-1.36578
172389448	chr1:172389448:G:T	3.93681e-13	0.9235	-0.990489
172389524	chr1:172389524:A:C	2.18508e-14	-1.59461	-1.36368
172389557	chr1:172389557:G:T	2.17927e-14	-1.59321	-1.36775
172389673	chr1:172389673:C:A	1.06266e-13	-2.90987e-10	-1.37658
172389676	chr1:172389676:A:G	2.16752e-14	-1.60086	-1.3655
172389960	chr1:172389960:C:T	2.20285e-14	-1.59177	-1.35843
172390297	chr1:172390297:G:A	2.63019e-13	-2.90987e-10	-0.470302
172390436	chr1:172390436:T:A	2.08964e-14	-1.64821	-1.35474
172390640	chr1:172390640:A:G	2.10221e-14	-1.63095	-1.366
172390675	chr1:172390675:C:A	1.35675e-14	-2.01273	-1.42212
172390739	chr1:172390739:A:G	1.73158e-13	-2.90987e-10	-0.888328
172390896	chr1:172390896:T:C	2.94901e-13	0.599449	-0.955339
172391024	chr1:172391024:A:G	2.11394e-14	-1.68638	-1.30501
172391075	chr1:172391075:G:A	1.33027e-13	0.124705	-1.27669
172391555	chr1:172391555:G:A	5.9646e-14	-1.77995	-0.174151
172391697	chr1:172391697:C:T	4.23666e-13	0.00641496	-4.11118e-10
172391829	chr1:172391829:G:A	1.29561e-13	-2.90987e-10	-1.17838
172391871	chr1:172391871:G:C	1.24549e-13	-0.156023	-1.06181
172391892	chr1:172391892:G:T	1.81565e-14	-1.72808	-1.41542
172391974	chr1:172391974:T:C	2.78681e-13	-2.90987e-10	-0.41246
172392039	chr1:172392039:G:C	1.55262e-14	-1.87276	-1.42724
172392376	chr1:172392376:C:T	1.48914e-14	-1.91307	-1.42867
172392426	chr1:172392426:GTATT:G	2.58383e-14	-2.01062	-0.78005
172392848	chr1:172392848:A:G	1.06e-13	-2.90987e-10	-1.37909
172392992	chr1:172392992:G:A	1.51983e-13	-2.90987e-10	-1.01876
172394029	chr1:172394029:C:T	1.22748e-13	-2.90987e-10	-1.23239
172394348	chr1:172394348:A:G	2.81616e-14	-1.8989	-0.805675
172394386	chr1:172394386:A:G	1.70776e-14	-1.78216	-1.4226
172394595	chr1:172394595:C:G	7.55556e-14	-1.07906	-0.638604
172394675	chr1:172394675:A:C	1.8386e-14	-1.86459	-1.26636
172394872	chr1:172394872:G:A	1.73466e-14	-1.90536	-1.28378
172395369	chr1:172395369:C:T	9.95727e-14	-1.44164	-4.11118e-10
172395515	chr1:172395515:A:G	1.87693e-13	-2.90987e-10	-0.807721
172395572	chr1:172395572:A:G	5.54121e-13	1.70146	-1.42661
172395825	chr1:172395825:G:A	4.2328e-13	-2.90987e-10	0.00550348
172396386	chr1:172396386:A:C	4.61133e-13	-2.90987e-10	0.0911574
172396577	chr1:172396577:C:T	1.64423e-13	-0.0694655	-0.870623
172397432	chr1:172397432:A:G	2.59727e-13	-2.90987e-10	-0.482897
172397539	chr1:172397539:A:G	2.49303e-13	-2.90987e-10	-0.523862
172397666	chr1:172397666:A:G	1.59071e-14	-1.87504	-1.40072
172397922	chr1:172397922:A:G	1.06457e-12	2.20645	-1.27866
172397997	chr1:172397997:T:C	9.62767e-13	2.1061	-1.27882
172398270	chr1:172398270:C:T	3.50231e-13	-2.90987e-10	-0.183936
172398537	chr1:172398537:A:G	1.37018e-13	-0.100106	-1.02231
172398762	chr1:172398762:A:G	1.00895e-13	-2.90987e-10	-1.42845
172399170	chr1:172399170:A:G	1.62466e-14	-1.8689	-1.38574
172399723	chr1:172399723:G:T	1.23053e-13	-0.028518	-1.20139
172399827	chr1:172399827:T:C	4.26272e-13	-0.0464722	0.0590209
172400207	chr1:172400207:C:T	9.31473e-14	-0.290419	-1.21793
172400474	chr1:172400474:A:G	2.52481e-13	-2.90987e-10	-0.511195
172400475	chr1:172400475:A:G	2.32479e-13	-2.90987e-10	-0.593731
172400785	chr1:172400785:A:G	2.16927e-13	-2.90987e-10	-0.662967
172400889	chr1:172400889:C:T	1.9369e-13	-2.90987e-10	-0.776269
172400909	chr1:172400909:C:T	1.83221e-14	-1.71896	-1.41547
172401712	chr1:172401712:T:C	2.91845e-13	-2.90987e-10	-0.366308
172401733	chr1:172401733:C:T	2.39649e-14	-1.76606	-1.09987
172401834	chr1:172401834:T:C	1.35922e-13	-2.90987e-10	-1.13045
172402011	chr1:172402011:C:A	1.38935e-14	-1.98834	-1.42277
172402196	chr1:172402196:A:G	5.80119e-13	-2.90987e-10	0.320703
172402222	chr1:172402222:TA:T	4.04684e-14	-0.917615	-1.42439
172402243	chr1:172402243:A:G	1.97638e-13	-2.90987e-10	-0.756093
172402352	chr1:172402352:A:T	1.91315e-13	-2.90987e-10	-0.788609
172402782	chr1:172402782:A:G	2.62849e-14	-1.72864	-1.0449
172402952	chr1:172402952:C:A	1.34145e-13	-2.90987e-10	-1.14361
172403539	chr1:172403539:G:T	1.57241e-13	-2.90987e-10	-0.98475
172404597	chr1:172404597:A:G	2.13481e-13	-2.90987e-10	-0.678981
172405109	chr1:172405109:G:A	2.00874e-13	-2.90987e-10	-0.739851
172405415	chr1:172405415:A:G	2.59184e-14	-1.9339	-0.853675
172405505	chr1:172405505:C:A	4.19708e-13	-0.606112	0.603143
172405604	chr1:172405604:C:A	4.85046e-14	-0.788598	-1.37227
172405995	chr1:172405995:A:C	8.18174e-13	-2.90987e-10	0.664546
172406037	chr1:172406037:AC:A	5.94394e-14	-1.95757	-4.11118e-10
172406141	chr1:172406141:G:A	2.08051e-13	-2.90987e-10	-0.704746
172406247	chr1:172406247:G:A	6.18804e-13	-0.407769	0.793027
172406972	chr1:172406972:C:CTTAT	3.78193e-13	-2.90987e-10	-0.107125
172406985	chr1:172406985:T:C	1.75877e-13	-2.90987e-10	-0.872746
172407219	chr1:172407219:CA:C	2.94573e-14	-1.51685	-1.14273
172407349	chr1:172407349:A:C	3.74142e-13	-0.390589	0.272694
172407396	chr1:172407396:T:C	5.54375e-13	-2.90987e-10	0.275311
172407492	chr1:172407492:C:T	2.52303e-14	-1.86897	-0.945515
172407669	chr1:172407669:T:C	1.45457e-14	-1.96437	-1.40087
172407884	chr1:172407884:G:A	7.88507e-14	-1.67497	-4.11118e-10
172407906	chr1:172407906:G:A	2.62399e-13	0.952252	-1.42491
172408049	chr1:172408049:G:A	4.34572e-13	-2.90987e-10	0.031833
172408122	chr1:172408122:G:A	3.98617e-14	-0.97268	-1.38443
172408461	chr1:172408461:T:C	5.27427e-13	-2.90987e-10	0.225481
172410664	chr1:172410664:G:A	7.31121e-13	-2.90987e-10	0.552049
172410950	chr1:172410950:G:A	1.19664e-13	-2.90987e-10	-1.25784
172411076	chr1:172411076:C:T	1.51092e-13	-2.90987e-10	-1.02464
172411341	chr1:172411341:C:T	1.33288e-13	-1.15001	-4.11118e-10
172411600	chr1:172411600:G:A	1.95597e-13	-2.90987e-10	-0.766471
172411786	chr1:172411786:G:A	4.95587e-14	-1.9973	-0.14207
172412144	chr1:172412144:T:C	6.34674e-14	-0.56069	-1.33131
172412243	chr1:172412243:T:C	1.54743e-14	-1.8922	-1.41114
172412544	chr1:172412544:TC:T	2.35268e-13	-2.90987e-10	-0.581806
172412870	chr1:172412870:G:A	6.73788e-14	-1.8322	-4.11118e-10
172412872	chr1:172412872:G:A	6.73796e-14	-1.83219	-4.11118e-10
172413008	chr1:172413008:G:A	4.31945e-13	-2.90987e-10	0.025768
172413479	chr1:172413479:G:A	1.01007e-13	-2.90987e-10	-1.42734
172413506	chr1:172413506:T:C	1.69001e-14	-1.90428	-1.31093
172413825	chr1:172413825:A:G	2.23349e-14	-1.55869	-1.37769
172414458	chr1:172414458:A:G	1.57248e-13	-2.90987e-10	-0.984707
172414546	chr1:172414546:T:A	5.85908e-14	-0.662269	-1.30968
172415165	chr1:172415165:G:T	2.17958e-13	-2.90987e-10	-0.658228
172415257	chr1:172415257:G:A	1.85795e-14	-1.69224	-1.42823
172415772	chr1:172415772:C:T	1.59815e-14	-1.84871	-1.42239
172415805	chr1:172415805:C:T	1.02109e-13	-2.90987e-10	-1.41649
172415828	chr1:172415828:C:T	2.62479e-13	0.915576	-1.38793
172415926	chr1:172415926:G:A	1.98672e-13	-0.750874	-4.11118e-10
172416629	chr1:172416629:C:T	5.21811e-13	-0.467062	0.681838
172417550	chr1:172417550:C:T	3.55736e-14	-1.22247	-1.24845
172417749	chr1:172417749:TG:T	2.32895e-13	-2.90987e-10	-0.591944
172418107	chr1:172418107:C:T	4.99509e-14	-1.19815	-0.93334
172418293	chr1:172418293:T:G	9.04541e-14	-1.53769	-4.11118e-10
172418324	chr1:172418324:T:A	1.15787e-13	-2.90987e-10	-1.29078
172418395	chr1:172418395:G:A	2.49029e-13	-0.524959	-4.11118e-10
172418416	chr1:172418416:T:C	2.13628e-13	-2.90987e-10	-0.678295
172419251	chr1:172419251:C:T	2.87463e-13	-2.90987e-10	-0.381435
172419638	chr1:172419638:G:T	6.7384e-14	-0.526478	-1.30564
172420058	chr1:172420058:A:G	4.70676e-14	-1.02171	-1.16924
172420530	chr1:172420530:T:C	3.02466e-13	-2.90987e-10	-0.33056
172420532	chr1:172420532:T:G	3.01749e-13	-2.90987e-10	-0.332935
172421188	chr1:172421188:AT:A	1.52063e-14	-1.89274	-1.42807
172421511	chr1:172421511:G:T	3.06643e-14	-1.63775	-0.981676
172421624	chr1:172421624:C:T	5.58245e-14	-2.02032	-4.11118e-10
172421756	chr1:172421756:A:G	1.56508e-14	-1.87572	-1.41628
172421785	chr1:172421785:C:G	2.56504e-13	-0.495387	-4.11118e-10
172421916	chr1:172421916:C:T	1.264e-13	-0.0876298	-1.11545
172422125	chr1:172422125:G:A	1.2689e-12	-2.90987e-10	1.10337
172422254	chr1:172422254:G:T	1.18292e-13	-2.90987e-10	-1.26938
172422719	chr1:172422719:A:C	1.00925e-13	-2.90987e-10	-1.42816
172422763	chr1:172422763:AG:A	1.8778e-14	-1.85402	-1.25583
172422921	chr1:172422921:G:A	1.13029e-13	-1.31488	-4.11118e-10
172423026	chr1:172423026:T:C	1.7653e-13	-2.90987e-10	-0.86904
172423708	chr1:172423708:T:A	1.31033e-13	-2.90987e-10	-1.16708
172424375	chr1:172424375:G:T	1.07572e-13	-2.90987e-10	-1.36437
172424403	chr1:172424403:T:C	1.50231e-14	-1.90527	-1.42767
172424686	chr1:172424686:C:T	6.11946e-14	-1.92847	-4.11118e-10
172425034	chr1:172425034:G:T	1.67592e-13	-0.920994	-4.11118e-10
172425061	chr1:172425061:G:A	1.44067e-14	-2.01021	-1.36463
172425148	chr1:172425148:C:A	3.3317e-14	-1.63372	-0.902745
172425218	chr1:172425218:C:T	1.51822e-14	-1.89637	-1.42603
172425577	chr1:172425577:G:GC	4.52495e-13	-2.90987e-10	0.0722472
172425817	chr1:172425817:G:T	1.39514e-13	-2.90987e-10	-1.10436
172426372	chr1:172426372:C:T	2.46513e-14	-1.88827	-0.949433
172426880	chr1:172426880:A:G	9.21059e-14	-0.151283	-1.36831
172427277	chr1:172427277:A:G	1.41448e-13	-2.90987e-10	-1.0906
172427381	chr1:172427381:A:G	1.41657e-13	-2.90987e-10	-1.08912
172427756	chr1:172427756:C:A	3.55878e-14	-1.61561	-0.854919
172427811	chr1:172427811:T:C	1.52216e-14	-1.89582	-1.42399
172429777	chr1:172429777:C:CT	1.50807e-13	-0.411192	-0.615334
172430068	chr1:172430068:G:A	1.34969e-13	-2.90987e-10	-1.13749
172430349	chr1:172430349:T:G	1.17385e-13	-1.27707	-4.11118e-10
172430456	chr1:172430456:T:G	5.90257e-14	-1.96456	-4.11118e-10
172430869	chr1:172430869:AT:A	1.9862e-14	-1.71776	-1.33596
172431720	chr1:172431720:C:T	1.94703e-14	-1.74195	-1.33169
172431867	chr1:172431867:A:G	1.03998e-13	-2.90987e-10	-1.39816
172432382	chr1:172432382:G:A	1.83677e-13	-2.90987e-10	-0.829353
172432721	chr1:172432721:C:T	1.49013e-13	-0.141898	-0.896595
172432952	chr1:172432952:C:T	4.79831e-13	-2.90987e-10	0.130905
172432987	chr1:172432987:C:G	9.2444e-14	-0.195165	-1.32076
172433452	chr1:172433452:C:T	5.81844e-14	-1.97891	-4.11118e-10
172433670	chr1:172433670:C:T	2.18808e-13	-2.90987e-10	-0.654335
172434192	chr1:172434192:T:C	2.06988e-14	-2.03071	-0.981745
172434268	chr1:172434268:A:G	1.03987e-13	-2.90987e-10	-1.39827
172434520	chr1:172434520:A:G	1.92419e-13	-0.782852	-4.11118e-10
172435106	chr1:172435106:T:C	9.81622e-14	-1.45591	-4.11118e-10
172435169	chr1:172435169:A:C	2.24526e-14	-1.97323	-0.957889
172435530	chr1:172435530:T:C	1.3371e-13	-2.90987e-10	-1.14686
172435775	chr1:172435775:G:A	1.91935e-14	-1.75	-1.33796
172436124	chr1:172436124:A:G	1.50641e-14	-1.90244	-1.42778
172436145	chr1:172436145:C:A	1.33842e-13	-0.208014	-0.937857
172437124	chr1:172437124:T:C	2.27989e-13	-2.90987e-10	-0.613234
172438541	chr1:172438541:A:T	1.03988e-13	-2.90987e-10	-1.39826
172438839	chr1:172438839:C:T	9.78306e-13	-2.90987e-10	0.843293
172439131	chr1:172439131:A:G	2.48864e-14	-1.69062	-1.13759
172439406	chr1:172439406:A:G	2.28598e-13	0.801081	-1.41165
172439786	chr1:172439786:T:C	1.73746e-12	0.0275058	1.39014
172439813	chr1:172439813:C:T	1.01524e-13	-2.90987e-10	-1.42224
172439854	chr1:172439854:A:C	1.11243e-13	-1.33081	-4.11118e-10
172439860	chr1:172439860:GAGGCA:G	1.13087e-13	-1.31437	-4.11118e-10
172440032	chr1:172440032:A:G	3.53519e-13	-2.90987e-10	-0.174593
172440193	chr1:172440193:C:G	6.04642e-13	-0.1289	0.491007
172440380	chr1:172440380:G:C	6.5577e-14	-1.85931	-4.11118e-10
172441464	chr1:172441464:G:A	8.30895e-13	-2.90987e-10	0.679974
172441682	chr1:172441682:G:A	1.46992e-13	-2.90987e-10	-1.05215
172442125	chr1:172442125:A:G	1.37329e-13	-2.90987e-10	-1.12015
172442356	chr1:172442356:A:G	1.41639e-14	-1.97172	-1.42011
172442628	chr1:172442628:T:C	1.68803e-14	-1.84893	-1.36745
172443025	chr1:172443025:G:A	2.06224e-13	-2.90987e-10	-0.713569
172443855	chr1:172443855:T:C	2.27053e-14	-1.92099	-0.998944
172443979	chr1:172443979:C:T	4.66043e-13	-2.90987e-10	0.101748
172444339	chr1:172444339:G:A	5.56324e-13	-2.90987e-10	0.278822
172444386	chr1:172444386:T:G	2.01861e-14	-1.95148	-1.08606
172444843	chr1:172444843:G:C	6.17547e-13	1.58799	-1.20477
172445014	chr1:172445014:T:C	1.50015e-13	-2.90987e-10	-1.03179
172445723	chr1:172445723:A:G	1.08669e-12	0.349396	0.598964
172446211	chr1:172446211:GA:G	7.18046e-14	-0.525109	-1.24347
172446311	chr1:172446311:C:T	3.17511e-14	-1.90131	-0.683292
172446406	chr1:172446406:C:T	1.36477e-14	-2.00409	-1.42488
172446768	chr1:172446768:CT:C	4.76986e-13	-2.90987e-10	0.124957
172446897	chr1:172446897:C:T	6.82548e-14	-1.81928	-4.11118e-10
172447343	chr1:172447343:A:G	2.20934e-13	-2.90987e-10	-0.644665
172447443	chr1:172447443:G:T	1.01544e-11	2.11064	1.07249
172447720	chr1:172447720:C:T	4.91583e-14	-1.56304	-0.584448
172447737	chr1:172447737:G:A	3.0408e-13	-2.90987e-10	-0.325238
172447829	chr1:172447829:A:G	9.87556e-14	-1.44988	-4.11118e-10
172448328	chr1:172448328:G:C	7.30185e-11	1.72885	3.42708
172448641	chr1:172448641:A:G	1.9897e-14	-1.95759	-1.09437
172449111	chr1:172449111:G:A	8.54499e-14	-1.5946	-4.11118e-10
172449128	chr1:172449128:C:T	1.75562e-14	-1.97904	-1.19809
172449148	chr1:172449148:G:A	1.36808e-13	-2.90987e-10	-1.12395
172449610	chr1:172449610:G:A	5.27717e-13	1.31394	-1.08791
172449649	chr1:172449649:G:A	3.62812e-13	-2.90987e-10	-0.148645
172449665	chr1:172449665:T:C	9.44736e-14	-0.0924063	-1.4018
172449902	chr1:172449902:C:G	1.29313e-13	-2.90987e-10	-1.18029
172449955	chr1:172449955:G:A	2.28327e-14	-1.49178	-1.42255
172450173	chr1:172450173:G:A	8.95467e-14	-1.54777	-4.11118e-10
172450226	chr1:172450226:C:T	3.35404e-13	1.07684	-1.30404
172450297	chr1:172450297:C:A	3.35808e-13	1.07804	-1.30404
172450389	chr1:172450389:G:A	3.63794e-14	-2.02238	-0.426151
172450426	chr1:172450426:G:A	1.07858e-13	-2.90987e-10	-1.36171
172450472	chr1:172450472:A:C	1.59922e-13	-2.90987e-10	-0.967846
172450511	chr1:172450511:T:G	3.37452e-14	-1.9767	-0.546994
172450656	chr1:172450656:G:A	9.64827e-14	-1.47317	-4.11118e-10
172450737	chr1:172450737:C:T	9.36193e-14	-1.50329	-4.11118e-10
172450761	chr1:172450761:G:A	2.05832e-14	-1.67031	-1.34774
172450771	chr1:172450771:T:C	5.54542e-14	-2.02697	-4.11118e-10
172450820	chr1:172450820:A:G	2.39994e-14	-1.44997	-1.41453
172451518	chr1:172451518:C:T	3.56979e-14	-2.01765	-0.449783
172451844	chr1:172451844:A:G	2.43888e-13	-2.90987e-10	-0.54582
172451859	chr1:172451859:T:C	1.0808e-13	-2.90987e-10	-1.35966
172452507	chr1:172452507:TAA:T	4.31257e-13	-2.90987e-10	0.0241748
172452604	chr1:172452604:G:A	6.53342e-14	-0.57943	-1.28358
172452651	chr1:172452651:G:A	6.3736e-14	-1.88778	-4.11118e-10
172452695	chr1:172452695:A:C	3.05375e-13	-2.90987e-10	-0.320989
172453069	chr1:172453069:C:T	2.03273e-14	-1.98826	-1.0423
172453265	chr1:172453265:G:A	2.97013e-13	1.02298	-1.37173
172453509	chr1:172453509:A:G	2.04758e-14	-1.9799	-1.04338
172454001	chr1:172454001:T:C	8.97625e-14	-1.54536	-4.11118e-10
172454010	chr1:172454010:G:A	3.2668e-13	-2.90987e-10	-0.253548
172454117	chr1:172454117:G:A	9.2486e-14	-0.0971862	-1.41829
172454157	chr1:172454157:T:A	1.44726e-13	-0.892898	-0.174792
172454499	chr1:172454499:G:A	2.03875e-14	-1.98809	-1.03952
172454522	chr1:172454522:C:G	2.67018e-10	1.81762	4.63492
172454740	chr1:172454740:GC:G	1.06777e-13	-2.90987e-10	-1.37179
172454989	chr1:172454989:G:A	4.2155e-14	-2.00028	-0.300897
172455227	chr1:172455227:C:T	9.35233e-13	-2.90987e-10	0.798266
172455265	chr1:172455265:G:A	8.69656e-14	-0.157552	-1.41947
172455341	chr1:172455341:C:T	3.06612e-13	-2.90987e-10	-0.316948
172456079	chr1:172456079:C:T	2.32739e-13	-2.90987e-10	-0.592613
172456637	chr1:172456637:G:A	3.87261e-13	0.237271	-0.320703
172456838	chr1:172456838:C:T	1.71035e-13	-2.90987e-10	-0.900661
172457430	chr1:172457430:T:C	6.48771e-13	-2.90987e-10	0.43255
172457609	chr1:172457609:G:A	8.34698e-14	-1.61805	-4.11118e-10
172457718	chr1:172457718:A:G	2.60677e-14	-1.5508	-1.23103
172457963	chr1:172457963:G:C	1.00893e-13	-2.90987e-10	-1.42847
172458211	chr1:172458211:A:G	2.62779e-14	-1.9569	-0.816896
172458524	chr1:172458524:T:A	1.7511e-13	-2.90987e-10	-0.877115
172459157	chr1:172459157:C:G	1.79755e-13	-0.850932	-4.11118e-10
172459290	chr1:172459290:T:C	3.03961e-13	-2.90987e-10	-0.325629
172459430	chr1:172459430:A:G	2.00682e-13	-2.90987e-10	-0.740808
172459492	chr1:172459492:C:T	4.63778e-14	-2.01725	-0.188456
172459908	chr1:172459908:C:A	2.0859e-13	-2.90987e-10	-0.702158
172459939	chr1:172459939:C:G	5.97885e-14	-1.95172	-4.11118e-10
172460002	chr1:172460002:T:TCA	1.05077e-13	-1.9792	0.591363
172460036	chr1:172460036:T:C	2.0372e-13	-2.90987e-10	-0.725784
172460105	chr1:172460105:T:C	1.56117e-11	0.771867	2.84138
172460127	chr1:172460127:T:C	2.39321e-12	2.20991	-0.472045
172460206	chr1:172460206:A:G	7.43903e-13	-2.90987e-10	0.569381
172460298	chr1:172460298:A:T	6.37681e-13	-2.90987e-10	0.415308
172460407	chr1:172460407:CTG:C	2.62869e-14	-1.95096	-0.822501
172460595	chr1:172460595:TAA:T	1.69045e-13	-2.90987e-10	-0.912365
172460613	chr1:172460613:TATTG:T	2.06736e-12	2.0764	-0.4849
172460720	chr1:172460720:A:G	4.05353e-13	-2.90987e-10	-0.0377723
172460921	chr1:172460921:G:T	1.49236e-14	-1.94197	-1.39761
172461324	chr1:172461324:AT:A	7.43501e-14	-0.339013	-1.39473
172461457	chr1:172461457:C:T	1.48627e-14	-1.94415	-1.39953
172461468	chr1:172461468:G:A	3.35592e-12	-2.90987e-10	2.07595
172461725	chr1:172461725:G:A	3.12262e-12	-2.90987e-10	2.0039
172461745	chr1:172461745:T:C	7.40388e-13	-2.90987e-10	0.564645
172462070	chr1:172462070:G:A	2.24712e-14	-1.5859	-1.34439
172462193	chr1:172462193:A:G	2.20881e-12	2.08204	-0.424364
172462246	chr1:172462246:G:A	2.12747e-12	2.03834	-0.418175
172462295	chr1:172462295:A:G	4.88015e-12	0.2883	2.1621
172462401	chr1:172462401:A:T	2.92697e-12	-2.90987e-10	1.93919
172462640	chr1:172462640:A:G	1.03967e-13	-2.90987e-10	-1.39846
172462752	chr1:172462752:T:C	4.21835e-14	-1.59829	-0.702208
172462797	chr1:172462797:G:T	5.43594e-13	-2.90987e-10	0.255673
172462803	chr1:172462803:C:G	5.49673e-13	-2.90987e-10	0.266794
172462846	chr1:172462846:C:T	9.38699e-13	0.919962	-0.117997
172463024	chr1:172463024:G:A	1.44705e-14	-1.95292	-1.4175
172463068	chr1:172463068:T:A	2.20412e-14	-1.62757	-1.32205
172463074	chr1:172463074:A:G	2.197e-14	-1.60032	-1.35253
172463468	chr1:172463468:T:C	3.15078e-12	-2.90987e-10	2.01288
172464804	chr1:172464804:C:T	1.40099e-14	-1.97423	-1.42854
172464857	chr1:172464857:G:A	2.4501e-12	2.36368	-0.602325
172465107	chr1:172465107:C:T	3.57187e-14	-1.68625	-0.780602
172465169	chr1:172465169:G:A	3.9495e-14	-1.59253	-0.773822
172465235	chr1:172465235:G:A	2.26213e-14	-1.57844	-1.3452
172465238	chr1:172465238:C:A	1.98324e-12	2.20199	-0.652029
172465965	chr1:172465965:T:G	1.94074e-12	2.45549	-0.927192
172466311	chr1:172466311:A:C	2.15877e-14	-1.59982	-1.37059
172466711	chr1:172466711:T:C	2.05698e-14	-1.89608	-1.12262
172466729	chr1:172466729:A:G	4.00442e-12	-2.90987e-10	2.25262
172466852	chr1:172466852:G:A	2.18212e-14	-1.59671	-1.36294
172467448	chr1:172467448:T:C	4.00125e-12	-2.90987e-10	2.25183
172467542	chr1:172467542:G:A	1.39662e-14	-1.97772	-1.42817
172467646	chr1:172467646:A:C	4.07934e-12	-2.90987e-10	2.27116
172467894	chr1:172467894:A:C	4.00442e-12	-2.90987e-10	2.25262
172468364	chr1:172468364:T:C	1.69799e-13	-2.90987e-10	-0.907913
172468452	chr1:172468452:G:A	3.82751e-14	-1.6201	-0.777628
172468767	chr1:172468767:C:T	4.00442e-12	-2.90987e-10	2.25262
172468768	chr1:172468768:G:A	1.56064e-12	2.26746	-0.957139
172468896	chr1:172468896:T:C	1.46434e-14	-1.94673	-1.41181
172469107	chr1:172469107:T:C	1.85887e-12	2.43736	-0.952164
172469197	chr1:172469197:T:C	1.60592e-13	-2.90987e-10	-0.963665
172469288	chr1:172469288:T:G	1.95997e-12	2.43619	-0.898034
172469446	chr1:172469446:C:T	1.81891e-12	2.3721	-0.908641
172469530	chr1:172469530:G:A	1.718e-12	2.33559	-0.929204
172469587	chr1:172469587:C:CT	1.81054e-12	0.0764401	1.38241
172469647	chr1:172469647:G:A	1.36674e-13	-2.90987e-10	-1.12493
172469686	chr1:172469686:G:A	1.06548e-13	-2.90987e-10	-1.37393
172469806	chr1:172469806:G:A	1.65506e-13	-2.90987e-10	-0.933525
172469895	chr1:172469895:A:G	4.33165e-13	-2.90987e-10	0.0285897
172470140	chr1:172470140:G:T	1.35171e-14	-2.00996	-1.42862
172470259	chr1:172470259:G:A	2.81574e-13	-0.402135	-4.11118e-10
172470303	chr1:172470303:C:T	1.8494e-14	-1.73362	-1.39146
172470482	chr1:172470482:G:T	1.54432e-13	-2.90987e-10	-1.00278
172471019	chr1:172471019:A:G	5.6611e-14	-2.00633	-4.11118e-10
172471059	chr1:172471059:T:C	1.43455e-14	-1.96759	-1.41151
172471202	chr1:172471202:T:C	3.83808e-13	-2.90987e-10	-0.0923874
172471439	chr1:172471439:C:T	1.39474e-14	-1.9806	-1.42663
172472097	chr1:172472097:G:A	1.88375e-13	-2.90987e-10	-0.804093
172472301	chr1:172472301:T:G	1.13127e-13	-2.90987e-10	-1.31402
172472493	chr1:172472493:G:A	3.36034e-14	-1.71623	-0.811667
172472515	chr1:172472515:A:C	1.8916e-12	-2.90987e-10	1.50265
172472845	chr1:172472845:T:G	5.94025e-13	-2.90987e-10	0.344392
172472898	chr1:172472898:C:T	3.74696e-12	0.0281333	2.15804
172473295	chr1:172473295:T:G	1.79927e-14	-1.77171	-1.38085
172473317	chr1:172473317:C:T	6.44266e-11	3.05238	1.97837
172473427	chr1:172473427:A:G	4.5164e-13	-2.90987e-10	0.0703559
172473511	chr1:172473511:A:G	1.50373e-13	-2.90987e-10	-1.02941
172473705	chr1:172473705:A:G	5.51756e-14	-2.03201	-4.11118e-10
172474380	chr1:172474380:A:C	1.46292e-12	2.14831	-0.902654
172474450	chr1:172474450:C:T	2.52598e-13	-2.90987e-10	-0.510728
172474731	chr1:172474731:T:G	4.0643e-13	-2.90987e-10	-0.0351183
172474987	chr1:172474987:G:A	1.49952e-13	-2.90987e-10	-1.03221
172475818	chr1:172475818:C:T	2.1969e-13	-2.90987e-10	-0.650311
172475998	chr1:172475998:A:G	2.18189e-13	-2.90987e-10	-0.65717
172476563	chr1:172476563:A:G	1.339e-14	-2.02652	-1.4215
172477884	chr1:172477884:T:C	1.74377e-13	-2.90987e-10	-0.881311
172478022	chr1:172478022:C:T	1.3315e-12	2.53615	-1.38462
172478033	chr1:172478033:C:T	1.33244e-12	-2.00424	3.15647
172478113	chr1:172478113:A:G	1.93206e-13	0.648607	-1.42738
172478358	chr1:172478358:C:T	5.07001e-13	-2.02405	2.21004
172478384	chr1:172478384:T:A	2.12145e-13	-2.90987e-10	-0.68526
172478443	chr1:172478443:A:G	1.70456e-14	-1.92666	-1.27998
172478817	chr1:172478817:G:A	7.18149e-14	-1.76844	-4.11118e-10
172479013	chr1:172479013:C:T	4.06201e-12	0.454944	1.81196
172479049	chr1:172479049:T:C	1.2134e-12	2.08617	-1.02752
172479062	chr1:172479062:G:A	1.8744e-13	0.619152	-1.42822
172479111	chr1:172479111:G:T	1.90755e-13	0.636567	-1.4281
172479402	chr1:172479402:C:T	1.93708e-13	0.651311	-1.42749
172479541	chr1:172479541:G:A	1.42585e-14	-1.97201	-1.41317
172479614	chr1:172479614:T:C	1.18428e-12	2.06176	-1.0274
172479652	chr1:172479652:A:T	1.16767e-13	-2.90987e-10	-1.28235
172479746	chr1:172479746:C:T	2.37319e-12	2.51053	-0.781066
172480054	chr1:172480054:T:C	2.99586e-13	0.614745	-0.954872
172480069	chr1:172480069:G:T	7.02258e-14	-1.79081	-4.11118e-10
172480091	chr1:172480091:A:G	1.62073e-13	-0.954485	-4.11118e-10
172480386	chr1:172480386:C:T	3.19254e-12	3.41796	-1.39192
172480459	chr1:172480459:T:C	1.9171e-13	0.615157	-1.4017
172480488	chr1:172480488:AT:A	6.82084e-14	-1.81996	-4.11118e-10
172480841	chr1:172480841:T:C	1.62375e-13	-2.90987e-10	-0.95262
172481250	chr1:172481250:A:C	1.62218e-14	-1.96794	-1.28824
172481484	chr1:172481484:T:C	1.43596e-14	-1.9635	-1.41461
172481549	chr1:172481549:T:G	1.41947e-13	-0.040134	-1.04694
172481620	chr1:172481620:C:T	1.4597e-13	-0.00465616	-1.05447
172481634	chr1:172481634:G:A	1.15507e-13	-0.00586114	-1.28734
172481668	chr1:172481668:G:A	1.4459e-14	-1.9564	-1.41481
172482238	chr1:172482238:G:C	1.50373e-13	0.0215359	-1.05095
172482268	chr1:172482268:G:A	1.50957e-13	0.0147504	-1.04028
172482451	chr1:172482451:T:C	1.26728e-13	-0.128904	-1.07159
172482575	chr1:172482575:C:T	1.91765e-13	-2.90987e-10	-0.78626
172482613	chr1:172482613:T:G	2.6639e-14	-1.41496	-1.34519
172482746	chr1:172482746:C:T	1.55484e-13	0.0384078	-1.0344
172482869	chr1:172482869:A:G	1.47919e-14	-1.93511	-1.41334
172482914	chr1:172482914:ACT:A	3.9931e-13	-2.90987e-10	-0.0527913
172483282	chr1:172483282:C:T	1.49352e-13	0.0156423	-1.05187
172484057	chr1:172484057:T:G	5.33596e-12	3.51592	-0.976226
172484204	chr1:172484204:A:G	4.39464e-13	-2.90987e-10	0.0430258
172484554	chr1:172484554:G:A	4.5443e-13	-2.90987e-10	0.076515
172484590	chr1:172484590:G:A	5.80889e-14	-1.98056	-4.11118e-10
172484661	chr1:172484661:T:C	5.69603e-13	1.24665	-0.944238
172484700	chr1:172484700:T:C	2.36064e-14	-1.45433	-1.42669
172485337	chr1:172485337:G:A	2.35202e-13	-2.90987e-10	-0.582083
172485351	chr1:172485351:T:A	4.73881e-14	-0.830966	-1.35319
172485435	chr1:172485435:C:T	1.41176e-13	-2.90987e-10	-1.09252
172485440	chr1:172485440:G:A	1.94056e-13	0.479471	-1.25386
172485686	chr1:172485686:C:T	1.63078e-14	-1.9888	-1.26208
172485982	chr1:172485982:C:G	2.34496e-13	0.688437	-1.27353
172486086	chr1:172486086:G:A	1.07262e-13	-2.90987e-10	-1.36726
172486564	chr1:172486564:T:C	1.06709e-13	-2.90987e-10	-1.37242
172486877	chr1:172486877:A:G	1.56287e-13	-2.90987e-10	-0.990837
172487004	chr1:172487004:T:TC	4.20716e-13	-2.90987e-10	-0.000571563
172487232	chr1:172487232:C:T	5.94474e-14	-1.51118	-0.446258
172487507	chr1:172487507:C:G	5.51565e-14	-2.03235	-4.11118e-10
172488041	chr1:172488041:C:A	6.06936e-13	-2.90987e-10	0.365894
172488042	chr1:172488042:A:T	6.10454e-13	-2.90987e-10	0.371674
172488210	chr1:172488210:A:G	2.90698e-14	-1.3602	-1.31263
172488438	chr1:172488438:C:T	7.54253e-13	-2.90987e-10	0.583198
172488511	chr1:172488511:G:A	2.03212e-14	-2.01829	-1.01257
172488651	chr1:172488651:T:C	1.06331e-13	-2.90987e-10	-1.37597
172488735	chr1:172488735:A:G	9.61584e-14	-0.278883	-1.19765
172488756	chr1:172488756:A:G	1.05056e-13	-2.90987e-10	-1.38803
172488819	chr1:172488819:C:T	4.4951e-13	-2.90987e-10	0.0656278
172488929	chr1:172488929:T:C	1.64907e-13	-2.90987e-10	-0.937146
172489603	chr1:172489603:T:C	6.09013e-14	-1.35873	-0.574544
172489737	chr1:172489737:C:A	7.50852e-13	-2.90987e-10	0.578679
172490238	chr1:172490238:G:T	6.61695e-14	-1.59407	-0.256244
172490243	chr1:172490243:T:C	5.65023e-14	-2.00825	-4.11118e-10
172490370	chr1:172490370:A:G	1.5352e-13	-2.90987e-10	-1.0087
172490460	chr1:172490460:A:C	9.84557e-13	-2.90987e-10	0.849662
172490500	chr1:172490500:T:C	7.47604e-13	-2.90987e-10	0.574344
172490636	chr1:172490636:G:A	1.10038e-13	-2.90987e-10	-1.3417
172490727	chr1:172490727:G:C	2.511e-13	-2.90987e-10	-0.516678
172490832	chr1:172490832:C:T	5.05064e-13	-2.90987e-10	0.182155
172490906	chr1:172490906:C:T	1.04116e-13	-2.90987e-10	-1.39703
172490918	chr1:172490918:T:C	1.57578e-13	-2.90987e-10	-0.98261
172490991	chr1:172490991:TTTC:T	1.04056e-13	-2.90987e-10	-1.3976
172491845	chr1:172491845:C:T	3.06416e-14	-1.22346	-1.39672
172492076	chr1:172492076:T:A	1.51295e-13	-2.90987e-10	-1.0233
172492243	chr1:172492243:C:T	1.37505e-13	-2.90987e-10	-1.11887
172492273	chr1:172492273:C:T	6.52309e-14	-1.48073	-0.383862
172492298	chr1:172492298:A:G	1.03921e-13	-2.90987e-10	-1.3989
172492390	chr1:172492390:TCCTAAAAGCTTTGCCCAGAGGTCTAAATTCATTTTCTCTCAGATATTTGTCTTGTGTCATGTTGCAAGCTGCCTGTTGCCATAAGGGCTGCCTAGAACTAG:T	1.02422e-13	-2.90987e-10	-1.41343
172492620	chr1:172492620:T:C	1.04042e-13	-2.90987e-10	-1.39773
172492796	chr1:172492796:TG:T	2.18866e-14	-1.5289	-1.42776
172492990	chr1:172492990:T:C	1.03569e-13	-2.90987e-10	-1.40229
172493094	chr1:172493094:G:A	1.02052e-13	-2.90987e-10	-1.41705
172493155	chr1:172493155:C:A	1.04046e-13	-2.90987e-10	-1.3977
172493536	chr1:172493536:C:T	1.03919e-13	-2.90987e-10	-1.39892
172493564	chr1:172493564:G:C	6.75743e-13	-2.90987e-10	0.473284
172493680	chr1:172493680:A:G	1.65177e-13	-2.90987e-10	-0.93551
172493822	chr1:172493822:G:A	5.97362e-14	-1.30762	-0.644973
172494112	chr1:172494112:G:T	1.00896e-13	-2.90987e-10	-1.42844
172494793	chr1:172494793:C:T	2.25855e-14	-1.60183	-1.3234
172494855	chr1:172494855:A:T	2.01013e-14	-1.74345	-1.2983
172495011	chr1:172495011:G:A	4.59066e-14	-1.97179	-0.244136
172495199	chr1:172495199:C:A	1.16414e-13	-2.90987e-10	-1.28538
172495357	chr1:172495357:C:T	3.83764e-14	-1.03833	-1.35675
172495379	chr1:172495379:T:G	1.59211e-14	-1.8598	-1.41509
172495953	chr1:172495953:G:A	3.47266e-14	-1.39009	-1.10493
172496074	chr1:172496074:T:G	1.62537e-14	-2.0339	-1.22031
172496135	chr1:172496135:G:A	1.15644e-13	-2.90987e-10	-1.29201
172496358	chr1:172496358:G:A	1.73229e-13	-2.90987e-10	-0.887917
172496457	chr1:172496457:A:G	2.6736e-14	-1.83381	-0.922705
172496516	chr1:172496516:G:A	1.97507e-13	-0.756754	-4.11118e-10
172496585	chr1:172496585:C:T	2.38633e-14	-1.50331	-1.36687
172497098	chr1:172497098:AC:A	1.04531e-13	-2.90987e-10	-1.39304
172497369	chr1:172497369:G:T	3.31653e-14	-1.65098	-0.890047
172497591	chr1:172497591:T:C	1.4944e-14	-1.95502	-1.3832
172497715	chr1:172497715:G:T	6.41954e-14	-0.575728	-1.30487
172497741	chr1:172497741:G:A	1.37126e-14	-2.01133	-1.41288
172497797	chr1:172497797:A:T	1.38931e-14	-1.99385	-1.41729
172497904	chr1:172497904:T:C	3.75906e-14	-1.0506	-1.36517
172498076	chr1:172498076:T:C	1.49741e-14	-1.97973	-1.35648
172498094	chr1:172498094:C:T	1.01751e-13	-2.90987e-10	-1.42
172498108	chr1:172498108:G:A	1.55418e-14	-1.99257	-1.30643
172498148	chr1:172498148:A:G	1.13911e-13	-2.90987e-10	-1.30711
172498164	chr1:172498164:T:A	2.4115e-13	-2.90987e-10	-0.557109
172498332	chr1:172498332:G:A	1.36479e-14	-2.00339	-1.42555
172498418	chr1:172498418:C:G	1.84953e-14	-1.82103	-1.30399
172498516	chr1:172498516:C:T	1.51126e-14	-1.9641	-1.36289
172498734	chr1:172498734:A:G	3.5498e-14	-1.04439	-1.42866
172499147	chr1:172499147:T:C	1.49268e-14	-2.0132	-1.32617
172499279	chr1:172499279:G:A	1.16015e-13	-2.90987e-10	-1.28881
172499370	chr1:172499370:A:G	1.54825e-14	-1.9497	-1.35312
172499558	chr1:172499558:T:C	1.49315e-14	-1.95694	-1.38211
172499829	chr1:172499829:G:A	1.02547e-13	-2.90987e-10	-1.41221
172499875	chr1:172499875:A:G	7.09221e-13	-2.90987e-10	0.521637
172499926	chr1:172499926:T:C	1.57602e-14	-1.92018	-1.36486
172500136	chr1:172500136:C:T	1.13542e-13	-2.90987e-10	-1.31036
172500331	chr1:172500331:C:T	6.00428e-14	-1.0437	-0.903769
172500567	chr1:172500567:G:A	1.57346e-14	-1.91997	-1.36669
172501015	chr1:172501015:C:T	1.78085e-13	-2.90987e-10	-0.860266
172501042	chr1:172501042:T:C	2.0258e-13	-2.90987e-10	-0.731395
172501047	chr1:172501047:G:C	2.03671e-13	-2.90987e-10	-0.726022
172501255	chr1:172501255:A:T	1.11992e-13	-2.90987e-10	-1.3241
172501493	chr1:172501493:T:G	2.85889e-13	-0.386927	-4.11118e-10
172501690	chr1:172501690:A:G	1.331e-14	-2.03128	-1.42273
172501848	chr1:172501848:T:C	1.21905e-13	-2.90987e-10	-1.23929
172501931	chr1:172501931:TC:T	8.40208e-13	0.236154	0.454966
172502026	chr1:172502026:C:G	1.13537e-13	-2.90987e-10	-1.3104
172502567	chr1:172502567:C:A	3.56749e-14	-1.09764	-1.37044
172502774	chr1:172502774:T:C	1.33564e-13	-2.90987e-10	-1.14795
172502848	chr1:172502848:A:G	1.52046e-14	-1.99405	-1.32688
172503045	chr1:172503045:T:A	1.90452e-14	-1.98435	-1.11136
172503046	chr1:172503046:T:G	2.00304e-14	-1.65358	-1.3917
172503400	chr1:172503400:A:G	1.40385e-13	-2.90987e-10	-1.09814
172503480	chr1:172503480:C:T	1.36064e-14	-2.03405	-1.39794
172503680	chr1:172503680:T:C	3.10146e-14	-1.19285	-1.41523
172504695	chr1:172504695:T:A	1.31793e-13	-2.90987e-10	-1.1613
172504710	chr1:172504710:C:T	1.02555e-13	-2.90987e-10	-1.41214
172504782	chr1:172504782:A:T	1.05529e-13	-2.90987e-10	-1.38354
172504877	chr1:172504877:C:T	1.7668e-14	-2.00151	-1.16926
172505678	chr1:172505678:C:T	3.80389e-14	-1.02986	-1.37406
172505692	chr1:172505692:A:G	3.30045e-13	-0.2433	-4.11118e-10
172505784	chr1:172505784:T:C	1.0138e-13	-2.90987e-10	-1.42365
172506362	chr1:172506362:C:T	3.69066e-13	-2.90987e-10	-0.131554
172506455	chr1:172506455:C:T	1.26886e-13	-2.90987e-10	-1.19924
172506538	chr1:172506538:C:CTCTGGCCATAGGAATGGCT	1.32984e-13	-2.90987e-10	-1.1523
172506738	chr1:172506738:A:G	1.1037e-13	-2.90987e-10	-1.33869
172506910	chr1:172506910:C:T	1.28888e-13	-2.90987e-10	-1.18358
172506952	chr1:172506952:C:T	3.63149e-14	-1.04965	-1.40065
172507313	chr1:172507313:T:A	2.62052e-13	-2.90987e-10	-0.473987
172507476	chr1:172507476:C:T	1.26277e-13	-2.90987e-10	-1.20405
172507838	chr1:172507838:G:A	1.50537e-13	-2.90987e-10	-1.02832
172508309	chr1:172508309:A:C	1.30359e-13	-2.90987e-10	-1.17224
172509175	chr1:172509175:AAAAG:A	1.1098e-13	-2.90987e-10	-1.33318
172509248	chr1:172509248:A:G	1.08784e-13	-2.90987e-10	-1.35317
172509697	chr1:172509697:C:T	1.2053e-13	-2.90987e-10	-1.25063
172509871	chr1:172509871:A:G	1.03641e-13	-2.90987e-10	-1.4016
172510327	chr1:172510327:C:T	2.49506e-13	-2.90987e-10	-0.523045
172510620	chr1:172510620:A:G	2.18208e-13	-2.90987e-10	-0.657079
172510826	chr1:172510826:A:G	1.34661e-14	-2.03373	-1.40862
172511325	chr1:172511325:C:T	1.29916e-13	-2.90987e-10	-1.17564
172511903	chr1:172511903:C:T	8.13839e-14	-1.64335	-4.11118e-10
172512066	chr1:172512066:T:A	1.67123e-13	-2.90987e-10	-0.9238
172512669	chr1:172512669:A:T	1.23427e-13	-2.90987e-10	-1.22688
172513419	chr1:172513419:G:A	1.0349e-13	-2.90987e-10	-1.40305
172513642	chr1:172513642:G:T	1.06049e-13	-2.90987e-10	-1.37863
172513910	chr1:172513910:AT:A	1.56779e-13	-2.90987e-10	-0.987692
172513931	chr1:172513931:AG:A	1.03222e-13	-2.90987e-10	-1.40565
172514323	chr1:172514323:G:T	1.55712e-13	-2.90987e-10	-0.994519
172514344	chr1:172514344:C:T	1.03663e-13	-2.90987e-10	-1.40138
172514551	chr1:172514551:T:C	5.92245e-13	-0.435351	0.776741
172515265	chr1:172515265:G:A	1.44223e-13	-2.90987e-10	-1.07117
172515867	chr1:172515867:C:T	2.21011e-14	-1.69465	-1.25225
172516130	chr1:172516130:C:T	2.988e-12	-2.90987e-10	1.95983
172516580	chr1:172516580:G:A	1.26731e-13	-2.90987e-10	-1.20047
172516613	chr1:172516613:G:T	1.59034e-14	-2.03274	-1.24325
172516829	chr1:172516829:A:G	1.17421e-13	-2.90987e-10	-1.27676
172516958	chr1:172516958:C:T	1.2736e-13	-2.90987e-10	-1.19551
172517347	chr1:172517347:G:A	5.8173e-14	-1.97911	-4.11118e-10
172517582	chr1:172517582:A:G	1.27357e-13	-2.90987e-10	-1.19554
172517977	chr1:172517977:GAATA:G	1.93428e-13	-2.90987e-10	-0.777622
172518118	chr1:172518118:C:T	1.27466e-13	-2.90987e-10	-1.19468
172518603	chr1:172518603:C:T	1.0366e-13	-2.90987e-10	-1.40141
172518727	chr1:172518727:CAT:C	4.87027e-14	-0.8748	-1.282
172518880	chr1:172518880:T:C	1.05403e-13	-2.90987e-10	-1.38474
172519397	chr1:172519397:C:G	1.04045e-13	-2.90987e-10	-1.3977
172519549	chr1:172519549:A:C	2.91199e-13	-2.90987e-10	-0.368523
172519667	chr1:172519667:T:A	1.07988e-13	-2.90987e-10	-1.36051
172520286	chr1:172520286:T:C	1.23346e-13	-2.90987e-10	-1.22754
172520543	chr1:172520543:T:C	1.64465e-13	-2.90987e-10	-0.939829
172520570	chr1:172520570:C:T	1.64126e-13	-2.90987e-10	-0.941895
172520922	chr1:172520922:G:A	1.26197e-13	-2.90987e-10	-1.20469
172521866	chr1:172521866:T:C	1.31825e-13	-2.90987e-10	-1.16105
172522028	chr1:172522028:T:G	1.01542e-13	-2.90987e-10	-1.42206
172522649	chr1:172522649:C:T	1.16005e-13	-2.90987e-10	-1.2889
172523358	chr1:172523358:T:C	2.20692e-14	-1.72529	-1.22306
172523518	chr1:172523518:G:A	1.24716e-13	-2.90987e-10	-1.21649
172523684	chr1:172523684:A:G	1.02606e-13	-2.90987e-10	-1.41163
172523884	chr1:172523884:T:C	2.87947e-13	-2.90987e-10	-0.379754
172524959	chr1:172524959:G:A	1.70642e-14	-1.88901	-1.31653
172525707	chr1:172525707:G:A	1.02229e-13	-2.90987e-10	-1.41531
172525956	chr1:172525956:A:G	1.33292e-13	-2.90987e-10	-1.14999
172526170	chr1:172526170:A:G	2.19644e-14	-1.84234	-1.11077
172526487	chr1:172526487:G:C	4.99172e-14	-0.872429	-1.25974
172526518	chr1:172526518:T:A	5.2927e-14	-0.781737	-1.29188
172527091	chr1:172527091:CTCTTT:C	1.75021e-13	-2.90987e-10	-0.877626
172527193	chr1:172527193:A:G	1.01495e-13	-2.90987e-10	-1.42252
172527219	chr1:172527219:G:C	1.43183e-13	-2.90987e-10	-1.07841
172527262	chr1:172527262:A:C	2.12975e-13	-2.90987e-10	-0.681356
172527648	chr1:172527648:A:G	1.79598e-14	-1.88289	-1.27151
172528084	chr1:172528084:G:A	1.03637e-13	-2.90987e-10	-1.40164
172528361	chr1:172528361:C:A	1.41673e-13	-2.90987e-10	-1.08901
172528734	chr1:172528734:A:G	2.05333e-14	-1.88692	-1.13357
172529084	chr1:172529084:T:TA	1.00993e-13	-2.90987e-10	-1.42748
172529112	chr1:172529112:C:T	1.23459e-13	-2.90987e-10	-1.22662
172529494	chr1:172529494:T:C	6.77856e-14	-1.82618	-4.11118e-10
172529738	chr1:172529738:T:C	1.00975e-13	-2.90987e-10	-1.42766
172529823	chr1:172529823:T:C	1.0234e-13	-2.90987e-10	-1.41423
172529889	chr1:172529889:G:C	1.63104e-14	-1.85319	-1.39754
172530383	chr1:172530383:T:C	1.13844e-13	-2.90987e-10	-1.3077
172530572	chr1:172530572:C:T	1.69492e-14	-2.00322	-1.20909
172530641	chr1:172530641:G:A	4.7285e-14	-0.774488	-1.41185
172530810	chr1:172530810:TACTC:T	3.18106e-13	-2.90987e-10	-0.280144
172531383	chr1:172531383:A:G	1.21715e-13	-2.90987e-10	-1.24084
172531526	chr1:172531526:A:T	1.2057e-13	-2.90987e-10	-1.2503
172531543	chr1:172531543:T:G	7.47446e-14	-1.72845	-4.11118e-10
172531545	chr1:172531545:C:A	1.01128e-13	-2.90987e-10	-1.42615
172531582	chr1:172531582:C:T	1.27886e-13	-1.19139	-4.11118e-10
172531867	chr1:172531867:A:G	1.34598e-13	-2.90987e-10	-1.14024
172532412	chr1:172532412:A:G	1.04637e-13	-2.90987e-10	-1.39203
172532503	chr1:172532503:T:C	1.71147e-14	-1.8831	-1.31949
172532716	chr1:172532716:T:C	1.27594e-13	-2.90987e-10	-1.19368
172533115	chr1:172533115:C:T	1.22962e-13	-2.90987e-10	-1.23065
172533200	chr1:172533200:T:C	2.1598e-14	-1.94436	-1.02557
172533339	chr1:172533339:T:C	1.60744e-14	-2.02211	-1.24319
172533518	chr1:172533518:G:C	1.13323e-13	-2.90987e-10	-1.31229
172533557	chr1:172533557:C:A	1.15984e-13	-2.90987e-10	-1.28908
172533587	chr1:172533587:TA:T	1.72664e-14	-1.8394	-1.35437
172533633	chr1:172533633:C:G	1.01245e-13	-2.90987e-10	-1.42499
172533649	chr1:172533649:CT:C	1.10912e-13	-2.90987e-10	-1.33379
172534060	chr1:172534060:T:C	1.01228e-13	-2.90987e-10	-1.42515
172534612	chr1:172534612:A:G	1.07207e-13	-2.90987e-10	-1.36777
172534919	chr1:172534919:A:G	1.05268e-13	-2.90987e-10	-1.38602
172534966	chr1:172534966:T:A	5.81131e-14	-0.567078	-1.41306
172535449	chr1:172535449:G:A	2.06013e-14	-1.7653	-1.25188
172536480	chr1:172536480:CATT:C	1.14154e-13	-2.90987e-10	-1.30498
172536636	chr1:172536636:G:A	1.15187e-13	-2.90987e-10	-1.29597
172536965	chr1:172536965:A:C	2.76289e-14	-1.2953	-1.42836
172537037	chr1:172537037:T:A	1.3387e-13	-2.90987e-10	-1.14566
172537388	chr1:172537388:A:G	3.44138e-14	-1.15583	-1.34825
172538166	chr1:172538166:T:TGGAGGGTAAAGTGGAATGTAGGGGCCGTA	5.50678e-14	-2.03396	-4.11118e-10
172538466	chr1:172538466:G:T	1.1028e-13	-2.90987e-10	-1.33951
172538530	chr1:172538530:G:A	7.77005e-13	-2.90987e-10	0.612917
172538572	chr1:172538572:C:A	1.9303e-14	-1.76747	-1.3148
172538733	chr1:172538733:T:A	3.50642e-14	-1.13608	-1.34927
172538932	chr1:172538932:A:G	1.00873e-13	-2.90987e-10	-1.42867
172539008	chr1:172539008:G:A	1.60512e-13	-2.90987e-10	-0.964159
172539092	chr1:172539092:A:G	1.1549e-13	-2.90987e-10	-1.29334
172539647	chr1:172539647:T:C	1.04384e-13	-2.90987e-10	-1.39446
172540150	chr1:172540150:G:C	1.14583e-13	-2.90987e-10	-1.30123
172541007	chr1:172541007:TG:T	1.04446e-13	-2.90987e-10	-1.39386
172541008	chr1:172541008:G:T	2.10925e-14	-1.60618	-1.38743
172541136	chr1:172541136:A:G	2.53123e-13	-2.90987e-10	-0.508653
172541313	chr1:172541313:C:G	1.01899e-13	-2.90987e-10	-1.41854
172541464	chr1:172541464:G:A	1.13266e-13	-2.90987e-10	-1.31279
172541533	chr1:172541533:G:T	1.73423e-13	-2.90987e-10	-0.886795
172541837	chr1:172541837:C:T	1.04441e-13	-2.90987e-10	-1.3939
172542031	chr1:172542031:C:T	1.35233e-14	-2.01284	-1.42528
172542081	chr1:172542081:T:A	1.37592e-13	-2.90987e-10	-1.11824
172542238	chr1:172542238:C:T	1.05297e-13	-2.90987e-10	-1.38575
172542313	chr1:172542313:C:T	3.65108e-14	-1.11093	-1.33399
172542344	chr1:172542344:T:C	1.06132e-13	-2.90987e-10	-1.37785
172542829	chr1:172542829:G:A	2.03785e-14	-1.7831	-1.24495
172543242	chr1:172543242:T:C	1.44181e-14	-1.97449	-1.39955
172543311	chr1:172543311:A:G	1.01974e-13	-2.90987e-10	-1.41781
172543593	chr1:172543593:A:T	1.15131e-13	-2.90987e-10	-1.29645
172543851	chr1:172543851:C:A	1.01654e-13	-2.90987e-10	-1.42096
172543919	chr1:172543919:T:G	1.58274e-13	-2.90987e-10	-0.9782
172544304	chr1:172544304:T:A	6.09253e-14	-0.505702	-1.42718
172545352	chr1:172545352:A:G	2.35181e-14	-2.02513	-0.859628
172546848	chr1:172546848:C:T	1.1515e-13	-2.90987e-10	-1.29629
172547615	chr1:172547615:A:G	1.4912e-13	-2.90987e-10	-1.03778
172547819	chr1:172547819:C:G	1.14343e-13	-2.90987e-10	-1.30332
172548215	chr1:172548215:A:G	1.73845e-13	-2.90987e-10	-0.884366
172548340	chr1:172548340:A:G	3.45945e-14	-1.16349	-1.33534
172548427	chr1:172548427:A:G	1.4404e-14	-2.03054	-1.34449
172548582	chr1:172548582:C:G	1.17636e-13	-2.90987e-10	-1.27494
172548872	chr1:172548872:G:A	1.16441e-13	-2.90987e-10	-1.28514
172549756	chr1:172549756:C:T	6.1576e-14	-0.495644	-1.42661
172549843	chr1:172549843:C:T	1.25497e-13	-2.90987e-10	-1.21024
172549850	chr1:172549850:A:G	1.04556e-13	-2.90987e-10	-1.3928
172550759	chr1:172550759:TTTCA:T	1.72983e-13	-2.90987e-10	-0.889339
172550897	chr1:172550897:G:C	1.10402e-13	-2.90987e-10	-1.3384
172550917	chr1:172550917:ACT:A	1.22743e-13	-2.90987e-10	-1.23244
172551142	chr1:172551142:T:G	1.04507e-13	-2.90987e-10	-1.39328
172551552	chr1:172551552:G:A	1.13395e-13	-2.90987e-10	-1.31166
172551807	chr1:172551807:T:G	1.07208e-13	-2.90987e-10	-1.36776
172552046	chr1:172552046:A:G	3.62968e-14	-1.11671	-1.33409
172552695	chr1:172552695:G:T	2.26997e-13	-0.617592	-4.11118e-10
172552746	chr1:172552746:A:G	3.57396e-14	-1.13311	-1.33316
172553073	chr1:172553073:ATGT:A	2.01625e-13	-2.90987e-10	-0.736119
172553109	chr1:172553109:A:G	6.10211e-14	-0.50599	-1.42532
172553435	chr1:172553435:C:CTTTG	1.32592e-13	-2.90987e-10	-1.15525
172553462	chr1:172553462:G:A	1.3385e-14	-2.02226	-1.42613
172553751	chr1:172553751:A:G	1.7199e-14	-1.79617	-1.40151
172554523	chr1:172554523:G:A	1.91332e-13	-2.90987e-10	-0.788521
172555236	chr1:172555236:A:C	3.79813e-14	-1.07061	-1.33483
172555620	chr1:172555620:T:C	3.72864e-13	-0.121316	-4.11118e-10
172555648	chr1:172555648:T:A	1.35265e-14	-2.00984	-1.42805
172556819	chr1:172556819:C:T	1.57641e-14	-1.89093	-1.39386
172557569	chr1:172557569:C:A	1.27923e-13	-2.90987e-10	-1.1911
172558372	chr1:172558372:A:G	1.94974e-14	-1.78395	-1.2883
172558639	chr1:172558639:T:C	1.36727e-13	-2.90987e-10	-1.12454
172559247	chr1:172559247:T:C	1.36957e-13	-2.90987e-10	-1.12286
172559803	chr1:172559803:T:C	5.85859e-14	-0.57972	-1.39232
172559981	chr1:172559981:TAAG:T	1.59334e-14	-2.01177	-1.26234
172560189	chr1:172560189:G:A	1.29332e-13	-2.90987e-10	-1.18015
172560481	chr1:172560481:T:G	1.04797e-13	-2.90987e-10	-1.39051
172560774	chr1:172560774:C:T	1.9739e-14	-1.76608	-1.29386
172561008	chr1:172561008:C:T	1.35638e-13	-2.90987e-10	-1.13254
172561011	chr1:172561011:C:T	2.87188e-13	-2.90987e-10	-0.382391
172561129	chr1:172561129:C:T	2.20802e-13	-0.645264	-4.11118e-10
172561287	chr1:172561287:T:C	1.22467e-13	-2.90987e-10	-1.23469
172561547	chr1:172561547:T:C	1.60412e-14	-2.02052	-1.24685
172561763	chr1:172561763:C:T	5.47464e-14	-0.615526	-1.42429
172561885	chr1:172561885:C:T	1.04338e-13	-2.90987e-10	-1.39489
172561980	chr1:172561980:A:T	3.51552e-14	-1.15052	-1.33223
172562427	chr1:172562427:G:A	1.12585e-13	-2.90987e-10	-1.31882
172562532	chr1:172562532:A:G	1.08143e-13	-2.90987e-10	-1.35908
172563085	chr1:172563085:CTG:C	2.04494e-13	-2.90987e-10	-0.72199
172563486	chr1:172563486:G:T	1.26463e-13	-2.90987e-10	-1.20258
172564007	chr1:172564007:C:T	3.70401e-13	-0.127944	-4.11118e-10
172564360	chr1:172564360:T:C	1.30224e-13	-2.90987e-10	-1.17328
172564501	chr1:172564501:A:G	1.35248e-13	-2.90987e-10	-1.13542
172564517	chr1:172564517:C:G	1.17475e-13	-2.90987e-10	-1.2763
172564634	chr1:172564634:T:A	1.20864e-13	-2.90987e-10	-1.24787
172564730	chr1:172564730:G:A	8.86676e-14	-1.55763	-4.11118e-10
172564880	chr1:172564880:T:G	1.04818e-13	-2.90987e-10	-1.3903
172565455	chr1:172565455:T:C	1.22324e-13	-2.90987e-10	-1.23585
172565590	chr1:172565590:C:T	1.26968e-13	-2.90987e-10	-1.19859
172565957	chr1:172565957:A:G	6.15685e-14	-0.512257	-1.41012
172566110	chr1:172566110:A:G	7.08852e-14	-1.78147	-4.11118e-10
172566195	chr1:172566195:G:A	1.01469e-13	-2.90987e-10	-1.42277
172566725	chr1:172566725:C:G	1.04025e-13	-2.90987e-10	-1.3979
172566894	chr1:172566894:A:G	1.35183e-14	-2.01381	-1.42467
172567235	chr1:172567235:C:T	1.22516e-13	-2.90987e-10	-1.23429
172567541	chr1:172567541:A:G	1.22361e-13	-2.90987e-10	-1.23555
172568278	chr1:172568278:A:G	1.1933e-13	-2.90987e-10	-1.26064
172568413	chr1:172568413:T:G	1.22241e-13	-2.90987e-10	-1.23654
172568507	chr1:172568507:T:G	1.15416e-13	-2.90987e-10	-1.29398
172568687	chr1:172568687:C:T	3.52434e-14	-1.14311	-1.33715
172569271	chr1:172569271:C:G	1.01852e-13	-2.90987e-10	-1.41901
172569609	chr1:172569609:G:A	1.09924e-13	-2.90987e-10	-1.34274
172569899	chr1:172569899:T:C	1.04292e-13	-2.90987e-10	-1.39533
172570302	chr1:172570302:A:G	1.80017e-14	-1.77196	-1.38011
172570377	chr1:172570377:T:TA	5.40714e-14	-0.631048	-1.42118
172571188	chr1:172571188:G:A	1.56548e-12	-2.90987e-10	1.31342
172571350	chr1:172571350:T:C	1.01164e-13	-2.90987e-10	-1.42579
172571561	chr1:172571561:T:A	1.11916e-13	-2.90987e-10	-1.32478
172572760	chr1:172572760:T:A	1.03372e-13	-2.90987e-10	-1.4042
172573031	chr1:172573031:A:T	1.01496e-13	-2.90987e-10	-1.42251
172573304	chr1:172573304:T:C	1.03883e-13	-2.90987e-10	-1.39927
172573313	chr1:172573313:C:T	1.14617e-13	-2.90987e-10	-1.30093
172573647	chr1:172573647:A:T	1.32109e-14	-2.03308	-1.42841
172574443	chr1:172574443:A:G	1.15399e-13	-2.90987e-10	-1.29414
172574481	chr1:172574481:T:TA	2.98404e-13	-0.34408	-4.11118e-10
172574663	chr1:172574663:C:T	1.03434e-13	-2.90987e-10	-1.40359
172574734	chr1:172574734:T:C	1.11539e-13	-2.90987e-10	-1.32816
172575737	chr1:172575737:A:C	3.56351e-14	-1.12395	-1.34525
172575827	chr1:172575827:GT:G	1.84471e-14	-1.75561	-1.37201
172576520	chr1:172576520:TC:T	1.00928e-13	-2.90987e-10	-1.42812
172576722	chr1:172576722:C:G	1.03319e-13	-2.90987e-10	-1.40471
172576880	chr1:172576880:G:A	1.82707e-14	-1.74774	-1.38949
172577071	chr1:172577071:A:G	5.65835e-14	-2.00681	-4.11118e-10
172577854	chr1:172577854:A:T	1.10321e-13	-2.90987e-10	-1.33914
172577871	chr1:172577871:A:G	1.04081e-13	-2.90987e-10	-1.39736
172578325	chr1:172578325:A:G	1.62505e-14	-2.01901	-1.2354
172578651	chr1:172578651:T:G	3.21607e-13	-2.90987e-10	-0.2692
172579579	chr1:172579579:C:T	1.56466e-13	-2.90987e-10	-0.989694
172579673	chr1:172579673:A:T	1.13816e-13	-2.90987e-10	-1.30795
172579752	chr1:172579752:A:G	6.32929e-14	-1.89476	-4.11118e-10
172580027	chr1:172580027:C:T	1.0094e-13	-2.90987e-10	-1.428
172580154	chr1:172580154:C:G	6.41283e-14	-0.523676	-1.35797
172580752	chr1:172580752:T:C	1.08108e-13	-2.90987e-10	-1.35939
172581169	chr1:172581169:A:T	1.18998e-13	-2.90987e-10	-1.26342
172581910	chr1:172581910:C:T	1.14091e-13	-2.90987e-10	-1.30554
172582584	chr1:172582584:A:G	1.03443e-13	-2.90987e-10	-1.40351
172582745	chr1:172582745:G:A	1.11305e-13	-2.90987e-10	-1.33026
172583033	chr1:172583033:A:G	1.02532e-13	-2.90987e-10	-1.41236
172583219	chr1:172583219:TTTG:T	1.73422e-14	-2.0044	-1.18498
172583313	chr1:172583313:A:C	2.18737e-13	-0.873267	0.218606
172583435	chr1:172583435:A:G	1.0408e-13	-2.90987e-10	-1.39737
172583484	chr1:172583484:C:G	3.54882e-14	-1.17001	-1.30332
172583538	chr1:172583538:C:G	1.00872e-13	-2.90987e-10	-1.42868
172583724	chr1:172583724:T:G	1.1117e-13	-2.90987e-10	-1.33147
172584128	chr1:172584128:C:T	1.13557e-13	-2.90987e-10	-1.31022
172584314	chr1:172584314:CTG:C	1.15937e-13	-2.90987e-10	-1.28948
172584499	chr1:172584499:G:A	1.03456e-13	-2.90987e-10	-1.40339
172584966	chr1:172584966:A:G	1.03931e-13	-2.90987e-10	-1.3988
172585140	chr1:172585140:T:C	1.57518e-12	-2.90987e-10	1.3196
172585186	chr1:172585186:A:C	1.20927e-13	-2.90987e-10	-1.24734
172585461	chr1:172585461:A:G	2.62089e-14	-1.56301	-1.21342
172585607	chr1:172585607:C:T	1.14963e-13	-2.90987e-10	-1.29792
172585669	chr1:172585669:C:T	2.99319e-13	-2.90987e-10	-0.341019
172586232	chr1:172586232:G:T	1.25734e-13	-2.90987e-10	-1.20836
172586531	chr1:172586531:A:T	1.4793e-14	-1.91996	-1.42842
172586633	chr1:172586633:A:G	9.23515e-14	-1.51693	-4.11118e-10
172586990	chr1:172586990:C:G	5.70149e-14	-0.57852	-1.4207
172587027	chr1:172587027:G:A	1.00993e-13	-2.90987e-10	-1.42748
172587047	chr1:172587047:A:C	1.03468e-13	-2.90987e-10	-1.40327
172587049	chr1:172587049:TA:T	1.03435e-13	-2.90987e-10	-1.40359
172587150	chr1:172587150:C:T	1.23738e-13	-2.90987e-10	-1.22437
172587177	chr1:172587177:G:C	5.4231e-14	-0.624645	-1.42463
172587372	chr1:172587372:G:A	3.08988e-13	-2.90987e-10	-0.309226
172587989	chr1:172587989:A:T	1.13645e-13	-2.90987e-10	-1.30945
172588294	chr1:172588294:T:C	1.05008e-13	-1.3885	-4.11118e-10
172588551	chr1:172588551:C:G	1.11868e-13	-2.90987e-10	-1.32521
172588574	chr1:172588574:T:C	6.30553e-13	-2.90987e-10	0.404068
172589073	chr1:172589073:T:A	1.04377e-13	-2.90987e-10	-1.39452
172589384	chr1:172589384:A:G	3.53499e-14	-1.15683	-1.32041
172589454	chr1:172589454:A:G	1.04116e-13	-2.90987e-10	-1.39703
172589951	chr1:172589951:A:G	1.02069e-13	-2.90987e-10	-1.41688
172590183	chr1:172590183:A:G	1.35031e-14	-2.02085	-1.41876
172590712	chr1:172590712:G:A	1.15103e-13	-2.90987e-10	-1.2967
172590779	chr1:172590779:C:T	1.02693e-13	-2.90987e-10	-1.41078
172591147	chr1:172591147:A:C	3.73133e-13	-0.120594	-4.11118e-10
172591286	chr1:172591286:A:G	5.53906e-14	-0.645424	-1.3827
172591553	chr1:172591553:G:A	1.0114e-13	-2.90987e-10	-1.42602
172591891	chr1:172591891:A:C	7.12588e-14	-1.77621	-4.11118e-10
172592288	chr1:172592288:T:C	1.118e-13	-2.90987e-10	-1.32582
172592386	chr1:172592386:C:T	1.15851e-13	-2.90987e-10	-1.29022
172592548	chr1:172592548:T:G	6.20631e-14	-1.91438	-4.11118e-10
172592852	chr1:172592852:A:G	1.3721e-14	-2.02109	-1.40251
172592860	chr1:172592860:T:C	1.24202e-13	-2.90987e-10	-1.22062
172593070	chr1:172593070:CTGTT:C	5.77274e-14	-0.642538	-1.34426
172593253	chr1:172593253:G:A	1.10502e-13	-2.90987e-10	-1.3375
172594470	chr1:172594470:G:A	1.10594e-13	-2.90987e-10	-1.33666
172594592	chr1:172594592:G:A	1.02823e-13	-2.90987e-10	-1.40952
172594615	chr1:172594615:T:C	1.20895e-13	-2.90987e-10	-1.24761
172594707	chr1:172594707:G:A	5.59668e-14	-2.01777	-4.11118e-10
172594729	chr1:172594729:G:A	1.02045e-13	-2.90987e-10	-1.41712
172594759	chr1:172594759:T:G	7.80771e-14	-1.68483	-4.11118e-10
172594761	chr1:172594761:A:G	7.44263e-14	-1.73272	-4.11118e-10
172594897	chr1:172594897:G:A	6.26332e-14	-0.563613	-1.34162
172595001	chr1:172595001:CTCT:C	1.01926e-13	-2.90987e-10	-1.41828
172595600	chr1:172595600:T:C	1.06997e-13	-2.90987e-10	-1.36973
172595682	chr1:172595682:C:T	1.02821e-13	-2.90987e-10	-1.40954
172595719	chr1:172595719:T:G	2.42627e-13	-0.551004	-4.11118e-10
172595941	chr1:172595941:C:G	1.9968e-13	-2.90987e-10	-0.745813
172596177	chr1:172596177:G:A	1.17464e-13	-2.90987e-10	-1.2764
172596530	chr1:172596530:C:T	1.45784e-14	-1.93584	-1.42715
172596887	chr1:172596887:C:T	1.8336e-14	-1.79323	-1.34043
172597260	chr1:172597260:T:A	1.12317e-13	-2.90987e-10	-1.32121
172597285	chr1:172597285:C:T	1.86777e-13	-2.90987e-10	-0.812614
172597671	chr1:172597671:C:A	1.10805e-13	-2.90987e-10	-1.33476
172597701	chr1:172597701:C:T	1.81351e-14	-1.81339	-1.3313
172597702	chr1:172597702:T:C	1.81085e-14	-1.8184	-1.32775
172597706	chr1:172597706:A:G	9.96925e-13	-2.90987e-10	0.862146
172597875	chr1:172597875:A:G	1.22713e-13	-2.90987e-10	-1.23268
172598753	chr1:172598753:A:G	6.6242e-14	-1.84921	-4.11118e-10
172598788	chr1:172598788:A:G	1.66676e-13	-2.90987e-10	-0.92648
172599261	chr1:172599261:G:A	6.42421e-14	-1.87987	-4.11118e-10
172599690	chr1:172599690:C:T	1.63565e-13	-2.90987e-10	-0.945321
172600306	chr1:172600306:A:G	2.07048e-13	-0.709578	-4.11118e-10
172600878	chr1:172600878:G:C	2.76632e-13	-2.90987e-10	-0.419842
172600962	chr1:172600962:A:G	1.63565e-13	-2.90987e-10	-0.945321
172601285	chr1:172601285:G:T	1.18898e-13	-2.90987e-10	-1.26426
172601410	chr1:172601410:A:C	1.57795e-14	-2.01862	-1.2652
172601665	chr1:172601665:C:T	2.16611e-13	-2.90987e-10	-0.664428
172601764	chr1:172601764:GACAA:G	1.17876e-13	-2.90987e-10	-1.27289
172601922	chr1:172601922:C:G	1.03456e-13	-2.90987e-10	-1.40339
172602327	chr1:172602327:T:C	3.20318e-14	-1.20924	-1.36656
172602428	chr1:172602428:A:G	1.38994e-14	-1.98319	-1.42749
172603146	chr1:172603146:T:C	1.30526e-13	-2.90987e-10	-1.17096
172603479	chr1:172603479:A:T	3.9362e-13	-0.0671439	-4.11118e-10
172603577	chr1:172603577:T:C	1.30214e-13	-2.90987e-10	-1.17335
172603758	chr1:172603758:T:C	1.13685e-13	-2.90987e-10	-1.3091
172603862	chr1:172603862:A:G	1.35969e-14	-2.01915	-1.41353
172604042	chr1:172604042:A:G	1.01793e-13	-2.90987e-10	-1.41958
172604156	chr1:172604156:G:A	1.02812e-13	-2.90987e-10	-1.40962
172604264	chr1:172604264:C:T	1.13392e-13	-2.90987e-10	-1.31168
172604344	chr1:172604344:G:A	1.0189e-13	-2.90987e-10	-1.41863
172604978	chr1:172604978:A:G	1.03416e-13	-2.90987e-10	-1.40377
172605123	chr1:172605123:T:G	1.64466e-13	-2.90987e-10	-0.939826
172606158	chr1:172606158:G:A	3.3705e-14	-1.15857	-1.36632
172606658	chr1:172606658:G:A	1.03489e-13	-2.90987e-10	-1.40306
172606785	chr1:172606785:C:T	1.0975e-13	-2.90987e-10	-1.34433
172606819	chr1:172606819:T:G	5.46946e-14	-0.621423	-1.41934
172607875	chr1:172607875:A:G	5.66557e-14	-2.00554	-4.11118e-10
172607941	chr1:172607941:A:G	1.36018e-13	-2.90987e-10	-1.12974
172608301	chr1:172608301:C:T	6.60233e-14	-1.85252	-4.11118e-10
172608405	chr1:172608405:A:G	1.30129e-13	-2.90987e-10	-1.174
172609430	chr1:172609430:A:G	1.16091e-13	-2.90987e-10	-1.28815
172610679	chr1:172610679:T:C	1.1293e-13	-2.90987e-10	-1.31576
172610714	chr1:172610714:G:A	1.51678e-13	-2.90987e-10	-1.02077
172611214	chr1:172611214:C:CTTATTA	2.36453e-13	-2.90987e-10	-0.576779
172611296	chr1:172611296:C:T	1.05366e-13	-2.90987e-10	-1.38509
172611392	chr1:172611392:C:A	1.17443e-13	-2.90987e-10	-1.27657
172611397	chr1:172611397:A:G	3.20503e-14	-1.21499	-1.36023
172612167	chr1:172612167:A:G	1.13284e-13	-2.90987e-10	-1.31263
172612189	chr1:172612189:A:G	6.29366e-13	-2.90987e-10	0.402184
172612440	chr1:172612440:A:T	1.0432e-13	-2.90987e-10	-1.39507
172612809	chr1:172612809:T:C	6.78368e-14	-1.82542	-4.11118e-10
172612832	chr1:172612832:T:A	1.17075e-13	-2.90987e-10	-1.27971
172612882	chr1:172612882:C:T	1.03362e-13	-2.90987e-10	-1.40429
172612930	chr1:172612930:A:G	1.3461e-14	-2.02301	-1.41972
172613175	chr1:172613175:C:T	1.14692e-13	-2.90987e-10	-1.30028
172613205	chr1:172613205:G:C	1.58581e-14	-2.02597	-1.25288
172613295	chr1:172613295:T:C	1.01522e-13	-2.90987e-10	-1.42225
172613352	chr1:172613352:C:A	1.03389e-13	-2.90987e-10	-1.40403
172613646	chr1:172613646:G:A	1.03736e-13	-2.90987e-10	-1.40068
172614348	chr1:172614348:G:A	1.93317e-13	-2.90987e-10	-0.778199
172614440	chr1:172614440:T:G	4.16745e-13	-2.90987e-10	-0.0100555
172614451	chr1:172614451:G:A	1.01494e-13	-2.90987e-10	-1.42253
172614659	chr1:172614659:G:T	1.63565e-13	-2.90987e-10	-0.945321
172614949	chr1:172614949:A:G	1.03213e-13	-2.90987e-10	-1.40573
172614977	chr1:172614977:C:T	1.589e-13	-2.90987e-10	-0.974254
172615109	chr1:172615109:C:CACTAAACATA	5.65242e-14	-2.00786	-4.11118e-10
172615144	chr1:172615144:G:C	1.20047e-13	-2.90987e-10	-1.25465
172615296	chr1:172615296:G:A	1.13365e-13	-2.90987e-10	-1.31192
172615436	chr1:172615436:G:A	1.05941e-13	-2.90987e-10	-1.37965
172615459	chr1:172615459:T:C	2.22039e-13	-0.639675	-4.11118e-10
172615680	chr1:172615680:T:C	1.10743e-13	-2.90987e-10	-1.33532
172615699	chr1:172615699:A:G	1.0481e-13	-2.90987e-10	-1.39038
172615717	chr1:172615717:T:A	1.14575e-13	-2.90987e-10	-1.3013
172616224	chr1:172616224:C:T	1.02379e-13	-2.90987e-10	-1.41385
172616516	chr1:172616516:A:G	2.82795e-14	-1.50055	-1.19984
172616924	chr1:172616924:C:T	1.00872e-13	-2.90987e-10	-1.42868
172618373	chr1:172618373:A:C	1.03664e-13	-2.90987e-10	-1.40138
172618412	chr1:172618412:G:A	1.27821e-13	-2.90987e-10	-1.1919
172619058	chr1:172619058:A:T	1.53142e-13	-2.90987e-10	-1.01116
172619172	chr1:172619172:T:C	1.01103e-13	-2.90987e-10	-1.42639
172619255	chr1:172619255:G:GATTCCTTACAGAATAGAGTTCCATCAAAGCC	1.1515e-13	-2.90987e-10	-1.29629
172619263	chr1:172619263:A:G	1.04332e-13	-2.90987e-10	-1.39495
172619417	chr1:172619417:C:T	1.18831e-13	-2.90987e-10	-1.26483
172619449	chr1:172619449:T:C	3.4084e-14	-1.17199	-1.34171
172619836	chr1:172619836:G:A	1.0687e-13	-2.90987e-10	-1.37092
172619929	chr1:172619929:C:T	1.87206e-13	-2.90987e-10	-0.810322
172620554	chr1:172620554:A:G	1.56538e-13	-2.90987e-10	-0.98923
172620851	chr1:172620851:C:T	1.27611e-13	-2.90987e-10	-1.19354
172620893	chr1:172620893:T:C	1.14886e-13	-2.90987e-10	-1.29859
172620937	chr1:172620937:C:A	1.0138e-13	-2.90987e-10	-1.42365
172621416	chr1:172621416:G:A	1.06608e-13	-2.90987e-10	-1.37337
172621601	chr1:172621601:C:T	1.19317e-13	-2.90987e-10	-1.26074
172621885	chr1:172621885:C:T	1.0185e-13	-2.90987e-10	-1.41903
172622012	chr1:172622012:G:A	1.01807e-13	-2.90987e-10	-1.41945
172622088	chr1:172622088:A:G	2.21361e-14	-1.69384	-1.25148
172622263	chr1:172622263:G:A	2.21717e-13	-2.90987e-10	-0.64113
172622365	chr1:172622365:C:T	1.86655e-13	-2.90987e-10	-0.813267
172622810	chr1:172622810:A:C	1.04393e-13	-2.90987e-10	-1.39437
172622905	chr1:172622905:T:C	1.02001e-13	-2.90987e-10	-1.41755
172622949	chr1:172622949:G:A	6.19602e-14	-0.52437	-1.39167
172623786	chr1:172623786:C:T	1.24335e-13	-2.90987e-10	-1.21955
172624009	chr1:172624009:A:G	1.01623e-13	-2.90987e-10	-1.42126
172624327	chr1:172624327:T:TATAA	2.18406e-14	-1.63228	-1.32648
172624566	chr1:172624566:CTATA:C	7.18802e-14	-1.76753	-4.11118e-10
172624983	chr1:172624983:A:G	1.02692e-13	-2.90987e-10	-1.41079
172625118	chr1:172625118:G:A	1.01454e-13	-2.90987e-10	-1.42292
172625196	chr1:172625196:C:G	1.02043e-13	-2.90987e-10	-1.41713
172625241	chr1:172625241:T:C	1.33895e-13	-2.90987e-10	-1.14547
172625478	chr1:172625478:C:T	1.34316e-14	-2.01669	-1.42822
172625553	chr1:172625553:G:A	1.30451e-13	-2.90987e-10	-1.17153
172626138	chr1:172626138:G:A	5.57001e-14	-2.02255	-4.11118e-10
172626377	chr1:172626377:G:A	1.44477e-13	-2.90987e-10	-1.06941
172626484	chr1:172626484:C:T	1.70128e-14	-1.78875	-1.41981
172626983	chr1:172626983:G:A	8.44368e-14	-0.292574	-1.31395
172627072	chr1:172627072:C:T	1.09161e-13	-2.90987e-10	-1.3497
172627174	chr1:172627174:C:T	1.01479e-13	-2.90987e-10	-1.42267
172627209	chr1:172627209:G:C	1.79729e-14	-1.73584	-1.41783
172627366	chr1:172627366:G:A	1.21207e-13	-2.90987e-10	-1.24503
172627485	chr1:172627485:A:T	7.28193e-14	-0.336772	-1.41778
172627580	chr1:172627580:G:A	5.63331e-14	-2.01125	-4.11118e-10
172627658	chr1:172627658:T:A	1.02465e-13	-2.90987e-10	-1.41301
172627675	chr1:172627675:C:T	1.01477e-13	-2.90987e-10	-1.4227
172627752	chr1:172627752:G:A	2.75949e-13	-2.90987e-10	-0.422314
172627909	chr1:172627909:A:G	1.39519e-13	-2.90987e-10	-1.10433
172628000	chr1:172628000:T:G	1.24119e-13	-2.90987e-10	-1.22129
172628413	chr1:172628413:T:C	1.35435e-14	-2.00947	-1.42716
172628729	chr1:172628729:C:T	7.6803e-14	-1.70129	-4.11118e-10
172629099	chr1:172629099:A:G	1.1167e-13	-2.90987e-10	-1.32698
172630192	chr1:172630192:T:C	3.34659e-14	-1.16634	-1.36566
172630449	chr1:172630449:GA:G	2.14275e-14	-1.55688	-1.42098
172630738	chr1:172630738:G:C	1.69451e-14	-2.02792	-1.18463
172630903	chr1:172630903:T:C	1.06844e-13	-2.90987e-10	-1.37116
172631036	chr1:172631036:T:A	3.53852e-14	-1.13083	-1.34541
172631050	chr1:172631050:A:G	1.05828e-13	-2.90987e-10	-1.38071
172631354	chr1:172631354:TTCA:T	7.93532e-14	-0.773927	-0.894693
172631476	chr1:172631476:T:C	1.14566e-13	-2.90987e-10	-1.30138
172631693	chr1:172631693:C:T	3.89761e-14	-1.04972	-1.32986
172631850	chr1:172631850:C:T	1.21052e-13	-2.90987e-10	-1.24631
172631893	chr1:172631893:C:T	1.41484e-13	-2.90987e-10	-1.09034
172631993	chr1:172631993:C:T	1.49542e-14	-2.01613	-1.3214
172632264	chr1:172632264:C:G	1.46447e-14	-2.02514	-1.33331
172632735	chr1:172632735:TGG:T	2.84405e-13	-2.90987e-10	-0.392129
172632792	chr1:172632792:T:C	9.67656e-14	-1.47024	-4.11118e-10
172632898	chr1:172632898:G:A	1.13894e-13	-2.90987e-10	-1.30726
172632946	chr1:172632946:T:C	1.15075e-13	-2.90987e-10	-1.29695
172633199	chr1:172633199:C:A	1.1371e-13	-2.90987e-10	-1.30888
172633598	chr1:172633598:T:C	2.72763e-14	-1.68671	-1.0498
172633836	chr1:172633836:G:A	1.21525e-13	-2.90987e-10	-1.24241
172633864	chr1:172633864:C:G	6.51362e-14	-0.503171	-1.36288
172633999	chr1:172633999:C:G	3.54097e-14	-1.12316	-1.35239
172634189	chr1:172634189:G:T	2.56251e-14	-1.66946	-1.12949
172634271	chr1:172634271:C:A	2.58458e-14	-1.65194	-1.13844
172634602	chr1:172634602:C:T	1.33806e-13	-2.90987e-10	-1.14614
172634604	chr1:172634604:G:T	1.33832e-13	-2.90987e-10	-1.14595
172634629	chr1:172634629:A:G	2.6609e-14	-1.72888	-1.03241
172634800	chr1:172634800:C:T	1.75398e-14	-1.78131	-1.39675
172635054	chr1:172635054:C:A	1.20751e-13	-2.90987e-10	-1.2488
172635070	chr1:172635070:G:A	1.80383e-14	-1.76302	-1.38701
172635168	chr1:172635168:G:A	2.51361e-14	-1.68027	-1.13796
172635231	chr1:172635231:G:A	2.27799e-13	-0.662263	0.0481975
172635311	chr1:172635311:A:T	1.21468e-13	-2.90987e-10	-1.24288
172635571	chr1:172635571:G:A	2.51047e-14	-1.70009	-1.11938
172635573	chr1:172635573:T:G	2.52128e-14	-1.69435	-1.12083
172635594	chr1:172635594:C:T	1.01775e-13	-2.90987e-10	-1.41976
172635744	chr1:172635744:G:T	2.44869e-14	-1.69618	-1.14821
172635882	chr1:172635882:ATTGT:A	1.21385e-13	-2.90987e-10	-1.24356
172636332	chr1:172636332:C:T	2.61583e-14	-1.68006	-1.0983
172636471	chr1:172636471:T:G	1.21392e-13	-2.90987e-10	-1.24351
172636512	chr1:172636512:C:T	2.64369e-14	-1.64646	-1.12131
172636736	chr1:172636736:G:A	1.37542e-13	-2.90987e-10	-1.1186
172636928	chr1:172636928:T:C	3.56269e-14	-1.16861	-1.30082
172637061	chr1:172637061:G:A	1.0191e-13	-2.90987e-10	-1.41844
172637132	chr1:172637132:G:A	6.24794e-14	-1.90769	-4.11118e-10
172637183	chr1:172637183:G:A	1.12242e-13	-2.90987e-10	-1.32187
172637240	chr1:172637240:GA:G	2.64581e-14	-1.62925	-1.13772
172637383	chr1:172637383:C:T	1.00872e-13	-2.90987e-10	-1.42868
172637474	chr1:172637474:T:C	2.33812e-14	-1.72247	-1.16813
172637660	chr1:172637660:G:A	1.01882e-13	-2.90987e-10	-1.41871
172637817	chr1:172637817:G:C	3.17985e-14	-1.22722	-1.35589
172638742	chr1:172638742:A:G	1.13708e-13	-2.90987e-10	-1.3089
172639342	chr1:172639342:G:A	1.12645e-13	-2.90987e-10	-1.31829
172639355	chr1:172639355:T:C	6.8144e-13	-2.90987e-10	0.481679
172640057	chr1:172640057:C:T	2.89643e-14	-1.32906	-1.3474
172640089	chr1:172640089:A:G	3.33243e-14	-1.60591	-0.930335
172640166	chr1:172640166:T:G	1.13122e-13	-2.90987e-10	-1.31406
172640281	chr1:172640281:A:G	5.99005e-14	-1.94985	-4.11118e-10
172640439	chr1:172640439:G:A	1.04704e-13	-2.90987e-10	-1.39139
172640471	chr1:172640471:C:T	1.42588e-13	-2.90987e-10	-1.08257
172640549	chr1:172640549:C:T	1.03009e-13	-2.90987e-10	-1.40771
172640620	chr1:172640620:T:G	3.2642e-14	-1.24167	-1.31526
172640813	chr1:172640813:A:C	6.02655e-14	-1.94377	-4.11118e-10
172640900	chr1:172640900:CATCATACATG:C	1.03913e-13	-2.90987e-10	-1.39898
172641480	chr1:172641480:C:T	2.33426e-13	-2.90987e-10	-0.589666
172641570	chr1:172641570:C:G	1.05249e-13	-0.179237	-1.20696
172641632	chr1:172641632:G:GACTC	2.6055e-13	-2.90987e-10	-0.479735
172641707	chr1:172641707:T:C	7.2093e-14	-0.395504	-1.36907
172641807	chr1:172641807:G:A	1.36738e-13	-2.90987e-10	-1.12446
172641861	chr1:172641861:C:T	6.93757e-14	-0.410385	-1.39261
172641879	chr1:172641879:T:C	2.46321e-13	-2.90987e-10	-0.535895
172642137	chr1:172642137:T:C	1.6728e-13	-2.90987e-10	-0.922861
172642427	chr1:172642427:G:T	1.23577e-13	-2.90987e-10	-1.22567
172642456	chr1:172642456:A:G	3.91358e-14	-1.43248	-0.943014
172642928	chr1:172642928:A:G	7.51026e-14	-0.347039	-1.37664
172643247	chr1:172643247:A:G	6.28467e-14	-1.90183	-4.11118e-10
172643256	chr1:172643256:C:T	6.07318e-14	-1.93606	-4.11118e-10
172643456	chr1:172643456:G:A	7.63895e-14	-0.349497	-1.35719
172643701	chr1:172643701:A:G	8.18398e-14	-0.336078	-1.30169
172643702	chr1:172643702:C:T	1.19757e-13	-2.90987e-10	-1.25707
172643742	chr1:172643742:GC:G	6.94367e-14	-1.80211	-4.11118e-10
172643956	chr1:172643956:T:A	1.76217e-13	-2.90987e-10	-0.870814
172644101	chr1:172644101:A:G	6.42203e-14	-0.453297	-1.42691
172644600	chr1:172644600:A:G	1.33394e-13	-2.90987e-10	-1.14922
172644944	chr1:172644944:A:C	1.01557e-13	-2.90987e-10	-1.42191
172645021	chr1:172645021:G:A	1.14944e-13	-2.90987e-10	-1.29808
172645061	chr1:172645061:T:A	4.55662e-14	-0.872026	-1.35134
172645066	chr1:172645066:A:G	6.80449e-14	-0.705167	-1.11719
172645109	chr1:172645109:C:T	1.21137e-13	-2.90987e-10	-1.24561
172645423	chr1:172645423:A:G	1.12479e-13	-2.90987e-10	-1.31977
172645877	chr1:172645877:C:T	1.6587e-13	-0.038295	-0.893033
172645977	chr1:172645977:G:A	3.2119e-13	-0.250904	-0.0195929
172646255	chr1:172646255:C:T	1.19984e-13	0.0472747	-1.30244
172646333	chr1:172646333:A:G	1.14708e-13	-2.90987e-10	-1.30014
172646357	chr1:172646357:C:T	1.36874e-13	-2.90987e-10	-1.12347
172646423	chr1:172646423:A:G	1.12701e-13	-2.90987e-10	-1.31779
172646781	chr1:172646781:A:G	1.35529e-12	-2.90987e-10	1.16924
172647224	chr1:172647224:G:A	1.21279e-13	-2.90987e-10	-1.24444
172647499	chr1:172647499:C:T	1.06179e-13	-0.252269	-1.12514
172647638	chr1:172647638:C:T	1.96479e-13	-2.90987e-10	-0.761974
172647800	chr1:172647800:G:A	1.16814e-13	-0.209032	-1.07291
172647851	chr1:172647851:T:C	1.19928e-13	-0.181041	-1.07459
172648033	chr1:172648033:T:C	2.55452e-13	-2.90987e-10	-0.499494
172648145	chr1:172648145:A:G	1.76592e-13	-2.90987e-10	-0.868689
172648335	chr1:172648335:G:T	1.1008e-13	-2.90987e-10	-1.34133
172648913	chr1:172648913:T:C	1.60798e-13	-2.90987e-10	-0.962383
172648942	chr1:172648942:G:A	8.37081e-13	-2.90987e-10	0.687391
172648964	chr1:172648964:T:C	1.0164e-13	-2.90987e-10	-1.42109
172649436	chr1:172649436:A:T	3.25872e-14	-1.96281	-0.595804
172649741	chr1:172649741:C:T	1.1226e-13	-0.228304	-1.0934
172649991	chr1:172649991:C:T	2.80786e-13	-0.173528	-0.231409
172650296	chr1:172650296:C:T	1.053e-13	-2.90987e-10	-1.38572
172650672	chr1:172650672:T:C	1.118e-13	-2.90987e-10	-1.32582
172650711	chr1:172650711:C:G	1.77203e-13	-0.0233922	-0.841839
172650998	chr1:172650998:A:ACT	1.35369e-13	-0.125343	-1.00919
172651414	chr1:172651414:A:C	1.54825e-13	-2.90987e-10	-1.00023
172651466	chr1:172651466:T:C	1.23019e-13	-2.90987e-10	-1.23019
172651691	chr1:172651691:T:G	1.00873e-13	-2.90987e-10	-1.42867
172651969	chr1:172651969:G:A	1.00873e-13	-2.90987e-10	-1.42867
172652740	chr1:172652740:G:A	1.3453e-13	-2.90987e-10	-1.14074
172652926	chr1:172652926:A:T	1.43363e-13	-2.90987e-10	-1.07715
172653091	chr1:172653091:C:T	1.53112e-13	-2.90987e-10	-1.01136
172653138	chr1:172653138:G:A	1.19021e-13	-2.90987e-10	-1.26323
172653211	chr1:172653211:C:T	1.18464e-13	-2.90987e-10	-1.26792
172653302	chr1:172653302:G:A	1.11979e-13	-0.258067	-1.06615
172653359	chr1:172653359:T:C	2.9036e-13	-0.116684	-0.254722
172653680	chr1:172653680:G:A	1.26545e-13	-0.148622	-1.05331
172653752	chr1:172653752:A:G	2.87825e-13	-0.199243	-0.180935
172653833	chr1:172653833:A:G	8.08565e-14	-1.64985	-4.11118e-10
172654153	chr1:172654153:G:C	3.53364e-13	-2.90987e-10	-0.175031
172654893	chr1:172654893:A:T	1.90099e-13	-2.90987e-10	-0.794987
172655086	chr1:172655086:G:A	2.90795e-14	-1.24487	-1.42762
172655093	chr1:172655093:C:T	4.1425e-14	-0.897175	-1.42147
172655366	chr1:172655366:G:GT	1.07367e-13	-0.404627	-0.961649
172655475	chr1:172655475:A:G	1.07035e-13	-2.90987e-10	-1.36938
172655556	chr1:172655556:G:C	1.45402e-13	-2.90987e-10	-1.06303
172655724	chr1:172655724:C:T	1.49907e-13	-0.277368	-0.75515
172655747	chr1:172655747:G:A	1.14934e-13	-2.90987e-10	-1.29817
172656014	chr1:172656014:A:G	2.70484e-13	0.668828	-1.11115
172656089	chr1:172656089:T:C	3.14855e-13	0.766942	-1.05736
172656393	chr1:172656393:G:A	1.93152e-13	0.42637	-1.20542
172656469	chr1:172656469:C:T	1.18162e-13	-2.90987e-10	-1.27047
172656793	chr1:172656793:C:T	1.20295e-12	-2.90987e-10	1.05
172656797	chr1:172656797:C:T	1.5366e-14	-1.94199	-1.36839
172657003	chr1:172657003:TCTGACCCCAGG:T	2.1047e-13	-2.90987e-10	-0.693184
172657240	chr1:172657240:A:G	2.91031e-14	-1.24938	-1.4223
172657250	chr1:172657250:C:T	1.06667e-13	-2.90987e-10	-1.37282
172657325	chr1:172657325:T:C	2.27751e-13	-2.90987e-10	-0.614278
172657466	chr1:172657466:A:G	1.78506e-14	-1.92222	-1.23827
172657533	chr1:172657533:A:C	5.7314e-14	-1.99399	-4.11118e-10
172657997	chr1:172657997:T:C	3.75738e-14	-1.02151	-1.39471
172658079	chr1:172658079:T:C	1.48882e-14	-1.92085	-1.42111
172658116	chr1:172658116:C:A	1.46797e-14	-1.93834	-1.41772
172658167	chr1:172658167:G:GT	1.66659e-13	-2.90987e-10	-0.92658
172658358	chr1:172658358:C:T	5.48529e-14	-1.29135	-0.746528
172658724	chr1:172658724:A:T	1.20986e-12	0.182239	0.873492
172659348	chr1:172659348:G:A	2.24677e-13	-2.90987e-10	-0.627867
172659757	chr1:172659757:A:G	6.23352e-14	-0.575683	-1.33432
172659928	chr1:172659928:A:C	1.13985e-13	-2.90987e-10	-1.30647
172660576	chr1:172660576:A:G	5.87004e-14	-0.542135	-1.42795
172660663	chr1:172660663:G:T	1.21333e-13	-2.90987e-10	-1.24399
172661314	chr1:172661314:T:C	6.4971e-14	-0.952586	-0.916003
172662300	chr1:172662300:AC:A	1.46615e-14	-1.92881	-1.4285
172662917	chr1:172662917:A:G	2.44312e-14	-1.64749	-1.19918
172663817	chr1:172663817:A:T	1.33908e-13	-0.953782	-0.191598
172664210	chr1:172664210:A:G	2.19964e-12	0.518775	1.13474
172664601	chr1:172664601:G:A	1.01234e-13	-2.90987e-10	-1.4251
172664788	chr1:172664788:A:T	1.88438e-13	-2.90987e-10	-0.803759
172665316	chr1:172665316:A:T	2.19403e-13	-2.90987e-10	-0.651622
172665511	chr1:172665511:A:G	1.01711e-13	-2.90987e-10	-1.4204
172665514	chr1:172665514:C:A	1.01712e-13	-2.90987e-10	-1.42038
172665594	chr1:172665594:T:C	7.83092e-14	-1.68186	-4.11118e-10
172666624	chr1:172666624:T:A	1.03216e-13	-2.90987e-10	-1.40571
172666628	chr1:172666628:T:A	1.5833e-13	-2.90987e-10	-0.977846
172668049	chr1:172668049:C:T	1.1418e-13	-0.766125	-0.538624
172668183	chr1:172668183:C:T	2.2904e-13	-2.90987e-10	-0.608632
172668315	chr1:172668315:T:G	4.32003e-14	-0.979641	-1.29704
172668968	chr1:172668968:G:A	2.51297e-14	-1.50306	-1.31542
172669098	chr1:172669098:A:C	1.01254e-13	-2.90987e-10	-1.4249
172669332	chr1:172669332:A:G	6.79886e-14	-1.82319	-4.11118e-10
172669360	chr1:172669360:A:G	2.08607e-14	-1.79952	-1.20514
172669520	chr1:172669520:A:G	1.25021e-13	-2.90987e-10	-1.21405
172669626	chr1:172669626:C:T	9.64409e-13	-2.90987e-10	0.828985
172670148	chr1:172670148:C:T	1.00937e-13	-2.90987e-10	-1.42803
172670312	chr1:172670312:A:C	2.19824e-13	-2.90987e-10	-0.649704
172670330	chr1:172670330:G:A	1.43744e-13	-2.90987e-10	-1.07449
172670411	chr1:172670411:G:A	1.57895e-13	-2.90987e-10	-0.980598
172670442	chr1:172670442:A:G	1.44437e-14	-1.944	-1.42827
172670620	chr1:172670620:G:T	1.14571e-13	-2.90987e-10	-1.30134
172670891	chr1:172670891:C:T	1.28824e-13	-2.90987e-10	-1.18408
172671666	chr1:172671666:G:C	1.10582e-13	-2.90987e-10	-1.33677
172671934	chr1:172671934:G:A	2.19615e-13	-2.90987e-10	-0.650656
172672306	chr1:172672306:T:C	2.66093e-13	-2.90987e-10	-0.458683
172672497	chr1:172672497:A:G	2.19311e-13	-2.90987e-10	-0.65204
172672732	chr1:172672732:T:A	8.36058e-14	-1.61642	-4.11118e-10
172672900	chr1:172672900:G:A	2.19615e-13	-2.90987e-10	-0.650656
172672978	chr1:172672978:C:T	1.678e-14	-1.85063	-1.37171
172673469	chr1:172673469:G:A	2.07884e-13	-2.90987e-10	-0.70555
172673473	chr1:172673473:C:T	1.01712e-13	-2.90987e-10	-1.42038
172673894	chr1:172673894:A:G	1.72941e-13	-2.90987e-10	-0.889578
172674080	chr1:172674080:A:G	1.85826e-14	-1.76688	-1.35342
172674634	chr1:172674634:C:T	1.22796e-13	-0.790284	-0.441724
172675493	chr1:172675493:C:T	1.07706e-13	-2.90987e-10	-1.36313
172675940	chr1:172675940:T:C	3.55419e-14	-1.59315	-0.878669
172676211	chr1:172676211:G:A	4.5967e-13	-2.90987e-10	0.0879786
172676374	chr1:172676374:A:T	2.19807e-13	-2.90987e-10	-0.649778
172676758	chr1:172676758:C:T	1.14958e-13	-0.804402	-0.493565
172677298	chr1:172677298:A:G	1.01234e-13	-2.90987e-10	-1.4251
172677963	chr1:172677963:T:C	1.19573e-13	-2.90987e-10	-1.25861
172678383	chr1:172678383:G:T	1.8369e-14	-1.77581	-1.35605
172679091	chr1:172679091:AG:A	1.01911e-13	-2.90987e-10	-1.41843
172679190	chr1:172679190:T:C	1.01081e-13	-2.90987e-10	-1.4266
172679816	chr1:172679816:T:C	1.57078e-13	-0.851041	-0.134746
172680622	chr1:172680622:T:C	3.9699e-13	-2.90987e-10	-0.0586183
172681248	chr1:172681248:T:C	5.44554e-14	-1.13764	-0.907506
172681316	chr1:172681316:A:G	1.29259e-13	-2.90987e-10	-1.18071
172681461	chr1:172681461:A:C	1.41377e-13	-2.90987e-10	-1.0911
172681545	chr1:172681545:C:T	8.21577e-14	-1.61691	-0.0169797
172682328	chr1:172682328:C:T	1.64943e-13	-2.90987e-10	-0.936927
172682628	chr1:172682628:T:A	7.25117e-14	-1.84977	0.0909881
172682894	chr1:172682894:A:G	7.99641e-14	-1.87305	0.212104
172682895	chr1:172682895:A:C	7.9773e-14	-1.86934	0.205992
172683603	chr1:172683603:C:T	3.27066e-13	-2.90987e-10	-0.252368
172683905	chr1:172683905:C:T	2.22219e-13	-2.90987e-10	-0.638866
172684573	chr1:172684573:C:A	1.4878e-13	-2.90987e-10	-1.04006
172684823	chr1:172684823:AAAG:A	1.06944e-13	-2.90987e-10	-1.37023
172684900	chr1:172684900:T:C	1.57133e-13	-2.90987e-10	-0.985434
172685228	chr1:172685228:C:T	1.01021e-13	-2.90987e-10	-1.4272
172685237	chr1:172685237:G:A	1.80929e-14	-1.98142	-1.16558
172685599	chr1:172685599:C:G	3.42622e-13	-2.90987e-10	-0.205902
172685622	chr1:172685622:T:C	3.34648e-13	-2.90987e-10	-0.229451
172685684	chr1:172685684:T:C	3.44981e-14	-2.00512	-0.496506
172688464	chr1:172688464:T:C	1.04594e-13	-2.90987e-10	-1.39244
172689502	chr1:172689502:T:C	1.62337e-14	-2.00575	-1.24969
172689783	chr1:172689783:A:C	2.52855e-14	-2.03275	-0.77955
172690093	chr1:172690093:G:A	1.77748e-13	-2.90987e-10	-0.862165
172690352	chr1:172690352:C:T	1.25904e-13	-2.90987e-10	-1.20701
172690649	chr1:172690649:G:C	1.60667e-14	-2.01277	-1.25301
172690695	chr1:172690695:C:T	2.18096e-14	-1.89959	-1.06058
172690697	chr1:172690697:C:T	1.2383e-13	-1.22362	-4.11118e-10
172690723	chr1:172690723:A:G	1.00918e-13	-2.90987e-10	-1.42822
172690808	chr1:172690808:A:G	2.19313e-14	-1.96507	-0.989544
172691179	chr1:172691179:ACACACC:A	1.07165e-13	-2.90987e-10	-1.36816
172691234	chr1:172691234:T:C	1.31946e-14	-2.03405	-1.42867
172691386	chr1:172691386:C:T	1.79668e-13	-2.90987e-10	-0.851418
172691391	chr1:172691391:G:T	1.791e-13	-2.90987e-10	-0.854583
172691542	chr1:172691542:G:A	1.00897e-13	-2.90987e-10	-1.42843
172691576	chr1:172691576:G:A	1.57226e-14	-1.915	-1.37243
172691812	chr1:172691812:T:C	2.55628e-14	-2.02856	-0.772836
172691917	chr1:172691917:C:T	4.47634e-14	-1.96827	-0.272867
172691919	chr1:172691919:GT:G	1.02766e-13	-1.41008	-4.11118e-10
172692198	chr1:172692198:C:T	1.35982e-14	-2.01055	-1.42204
172692590	chr1:172692590:T:G	2.03103e-14	-1.93059	-1.10081
172692684	chr1:172692684:C:T	1.07116e-13	-2.90987e-10	-1.36862
172692740	chr1:172692740:A:G	1.01383e-13	-2.90987e-10	-1.42363
172692775	chr1:172692775:G:T	2.73202e-13	-2.90987e-10	-0.43232
172692864	chr1:172692864:A:G	2.01994e-14	-1.84017	-1.19671
172693087	chr1:172693087:A:C	1.77539e-13	-2.90987e-10	-0.863337
172693529	chr1:172693529:A:G	2.36832e-13	-2.90987e-10	-0.575178
172693563	chr1:172693563:A:G	1.25006e-13	-2.90987e-10	-1.21417
172693575	chr1:172693575:G:T	2.07794e-14	-1.95677	-1.0518
172693599	chr1:172693599:A:C	1.21878e-13	-2.90987e-10	-1.23951
172693906	chr1:172693906:C:A	2.72322e-13	-2.90987e-10	-0.435546
172695302	chr1:172695302:A:G	3.79584e-14	-1.78458	-0.621456
172695875	chr1:172695875:G:T	1.08161e-13	-2.90987e-10	-1.35891
172696124	chr1:172696124:G:A	1.83403e-13	-2.90987e-10	-0.830841
172696316	chr1:172696316:A:G	1.2562e-13	-2.90987e-10	-1.20927
172696604	chr1:172696604:A:G	2.14342e-14	-1.93977	-1.03777
172697489	chr1:172697489:C:T	2.2561e-14	-1.52735	-1.39895
172697565	chr1:172697565:G:C	3.04499e-14	-1.57507	-1.05138
172697587	chr1:172697587:C:T	1.7849e-13	-2.90987e-10	-0.857998
172697607	chr1:172697607:C:T	2.70071e-14	-1.57151	-1.17492
172697661	chr1:172697661:A:C	7.80787e-13	-2.90987e-10	0.617773
172697681	chr1:172697681:G:T	2.27272e-14	-1.59068	-1.32828
172697931	chr1:172697931:A:C	1.35759e-14	-2.00707	-1.42716
172698827	chr1:172698827:T:C	9.82604e-14	-0.479776	-0.975133
172699200	chr1:172699200:T:C	2.51956e-14	-2.03206	-0.783799
172699305	chr1:172699305:G:A	1.20937e-13	-2.90987e-10	-1.24726
172700077	chr1:172700077:A:G	5.55854e-14	-2.02461	-4.11118e-10
172700275	chr1:172700275:C:G	2.20258e-14	-1.63927	-1.31105
172700408	chr1:172700408:T:C	5.94768e-14	-1.95694	-4.11118e-10
172700796	chr1:172700796:G:A	1.11394e-13	-2.90987e-10	-1.32946
172701580	chr1:172701580:T:C	2.99562e-14	-2.01052	-0.632276
172702026	chr1:172702026:A:G	1.35826e-13	-2.90987e-10	-1.13115
172702267	chr1:172702267:G:A	5.09405e-13	-2.90987e-10	0.190714
172703111	chr1:172703111:G:A	5.77168e-14	-1.98698	-4.11118e-10
172703145	chr1:172703145:C:CAA	1.46366e-14	-2.02962	-1.32938
172703333	chr1:172703333:T:A	2.1367e-14	-1.62721	-1.35347
172703459	chr1:172703459:A:G	1.0134e-13	-2.90987e-10	-1.42405
172703585	chr1:172703585:C:T	9.2309e-14	-1.51739	-4.11118e-10
172704182	chr1:172704182:C:A	2.41882e-14	-1.56193	-1.29473
172704443	chr1:172704443:C:T	3.1219e-14	-1.21383	-1.38768
172704503	chr1:172704503:A:C	7.19211e-12	-2.90987e-10	2.83821
172704716	chr1:172704716:T:G	1.9973e-13	-2.90987e-10	-0.745562
172704958	chr1:172704958:C:T	1.05357e-13	-2.90987e-10	-1.38517
172705198	chr1:172705198:T:C	1.94232e-13	-2.90987e-10	-0.773478
172705401	chr1:172705401:C:T	2.105e-14	-1.57255	-1.42308
172705414	chr1:172705414:A:T	1.56827e-14	-2.03101	-1.25896
172705628	chr1:172705628:T:C	7.18876e-12	-2.90987e-10	2.83774
172705636	chr1:172705636:G:A	2.12242e-14	-1.56777	-1.41962
172705957	chr1:172705957:T:C	3.85188e-14	-1.20284	-1.18855
172706205	chr1:172706205:T:A	6.84258e-14	-1.81678	-4.11118e-10
172706385	chr1:172706385:T:C	3.12881e-14	-1.17735	-1.42195
172707046	chr1:172707046:T:C	1.14401e-13	-2.90987e-10	-1.30282
172707075	chr1:172707075:G:A	1.81765e-13	-2.90987e-10	-0.839813
172707282	chr1:172707282:C:T	1.1439e-13	-2.90987e-10	-1.30291
172707405	chr1:172707405:C:T	2.0116e-13	-2.90987e-10	-0.738431
172707847	chr1:172707847:G:T	1.76135e-13	-2.90987e-10	-0.87128
172707848	chr1:172707848:A:T	1.75951e-13	-2.90987e-10	-0.872323
172708034	chr1:172708034:T:C	3.03739e-14	-1.20041	-1.42854
172708165	chr1:172708165:G:C	1.3634e-13	-2.90987e-10	-1.12738
172708368	chr1:172708368:T:C	7.2029e-12	-2.90987e-10	2.83971
172709069	chr1:172709069:C:G	1.60851e-13	-2.90987e-10	-0.962051
172709088	chr1:172709088:G:A	1.03396e-13	-2.90987e-10	-1.40396
172709989	chr1:172709989:A:G	2.92656e-14	-1.23789	-1.42822
172710104	chr1:172710104:A:T	1.16599e-13	-2.90987e-10	-1.28379
172710153	chr1:172710153:G:A	1.19719e-13	-2.90987e-10	-1.25739
172710256	chr1:172710256:A:G	1.1547e-13	-2.90987e-10	-1.29352
172710446	chr1:172710446:A:T	1.01767e-13	-2.90987e-10	-1.41984
172710564	chr1:172710564:G:T	2.42011e-14	-1.52651	-1.32963
172710795	chr1:172710795:C:G	3.05216e-14	-1.19706	-1.42703
172711325	chr1:172711325:T:C	2.1262e-14	-1.87894	-1.10667
172711326	chr1:172711326:A:G	1.02298e-13	-2.90987e-10	-1.41464
172711599	chr1:172711599:T:G	1.87818e-13	-2.90987e-10	-0.807057
172711891	chr1:172711891:T:C	2.10732e-14	-1.57932	-1.4152
172711976	chr1:172711976:G:A	4.71687e-13	-2.90987e-10	0.113787
172712147	chr1:172712147:AAGTATAATACAGGACAGGTAAAACAGTATAACAGAAACT:A	1.32287e-13	-2.90987e-10	-1.15756
172712212	chr1:172712212:ACAGC:A	2.05269e-13	-2.90987e-10	-0.718207
172712218	chr1:172712218:AAACTGAGATGATGTT:A	1.75079e-13	-2.90987e-10	-0.877293
172712412	chr1:172712412:C:A	1.60977e-14	-2.02853	-1.23533
172712429	chr1:172712429:G:A	2.88886e-14	-1.251	-1.42808
172712696	chr1:172712696:G:T	1.89844e-13	-2.90987e-10	-0.796328
172712971	chr1:172712971:C:G	1.84705e-13	-2.90987e-10	-0.823768
172713509	chr1:172713509:T:C	1.21619e-13	-2.90987e-10	-1.24164
172713761	chr1:172713761:T:A	3.98133e-14	-1.95233	-0.406003
172714306	chr1:172714306:G:A	2.05048e-13	-2.90987e-10	-0.719284
172714430	chr1:172714430:G:A	1.57168e-14	-1.86111	-1.42669
172714809	chr1:172714809:A:T	2.01548e-13	-2.90987e-10	-0.7365
172715473	chr1:172715473:A:G	4.28102e-14	-1.44921	-0.836546
172715512	chr1:172715512:G:T	1.13988e-13	-2.90987e-10	-1.30644
172715944	chr1:172715944:T:C	1.00951e-13	-2.90987e-10	-1.4279
172716350	chr1:172716350:A:T	1.94002e-14	-1.85249	-1.22476
172716685	chr1:172716685:A:G	1.04408e-13	-2.90987e-10	-1.39422
172717342	chr1:172717342:A:G	1.05267e-13	-2.90987e-10	-1.38603
172717438	chr1:172717438:A:C	1.0829e-13	-2.90987e-10	-1.35772
172717473	chr1:172717473:G:A	1.19081e-13	-2.90987e-10	-1.26273
172717539	chr1:172717539:A:T	1.06375e-13	-2.90987e-10	-1.37556
172717729	chr1:172717729:G:A	1.74112e-13	-2.90987e-10	-0.882828
172717813	chr1:172717813:T:C	1.12354e-13	-2.90987e-10	-1.32087
172718118	chr1:172718118:A:G	1.38887e-14	-2.03067	-1.38078
172718418	chr1:172718418:T:C	1.95829e-13	-2.90987e-10	-0.765289
172718666	chr1:172718666:A:G	1.08739e-13	-2.90987e-10	-1.35358
172718775	chr1:172718775:A:G	5.54392e-14	-2.02724	-4.11118e-10
172718952	chr1:172718952:A:G	1.1128e-13	-2.90987e-10	-1.33048
172719145	chr1:172719145:C:T	5.54984e-14	-2.02618	-4.11118e-10
172719146	chr1:172719146:G:A	1.48436e-13	-2.90987e-10	-1.04237
172719450	chr1:172719450:T:C	9.68398e-13	-2.90987e-10	0.833114
172719471	chr1:172719471:A:G	1.89911e-13	-2.90987e-10	-0.795976
172719828	chr1:172719828:T:A	5.64812e-14	-2.00862	-4.11118e-10
172720361	chr1:172720361:G:A	2.06922e-14	-1.87912	-1.13365
172720902	chr1:172720902:A:AG	1.86802e-13	-2.90987e-10	-0.812481
172721055	chr1:172721055:A:G	1.04968e-13	-2.90987e-10	-1.38888
172721648	chr1:172721648:A:G	1.94811e-13	-2.90987e-10	-0.770498
172721835	chr1:172721835:T:C	1.5363e-13	-1.00798	-4.11118e-10
172722341	chr1:172722341:G:A	1.1097e-13	-2.90987e-10	-1.33327
172722709	chr1:172722709:T:C	1.96109e-13	-2.90987e-10	-0.763857
172722980	chr1:172722980:C:T	2.28556e-13	-2.90987e-10	-0.610747
172723656	chr1:172723656:C:T	7.10523e-14	-1.77911	-4.11118e-10
172723682	chr1:172723682:T:C	1.11364e-13	0.0700421	-1.39977
172723976	chr1:172723976:T:G	2.20519e-13	-1.3558	0.709254
172724091	chr1:172724091:T:C	1.18373e-13	-2.90987e-10	-1.26869
172724422	chr1:172724422:T:C	1.17996e-13	-2.90987e-10	-1.27188
172724495	chr1:172724495:C:G	1.23982e-13	-2.90987e-10	-1.22239
172724498	chr1:172724498:T:C	1.2478e-13	-2.90987e-10	-1.21598
172725090	chr1:172725090:G:A	1.99668e-13	-2.90987e-10	-0.745875
172725200	chr1:172725200:A:G	4.06822e-14	-1.10696	-1.22978
172725238	chr1:172725238:G:A	2.00875e-13	-2.90987e-10	-0.739846
172726151	chr1:172726151:G:A	3.3525e-14	-1.17247	-1.35777
172726589	chr1:172726589:G:A	1.00181e-13	-1.43556	-4.11118e-10
172726964	chr1:172726964:C:T	1.02543e-13	-2.90987e-10	-1.41225
172727103	chr1:172727103:A:G	1.34975e-13	-2.90987e-10	-1.13744
172727250	chr1:172727250:T:C	1.88695e-13	-2.90987e-10	-0.802399
172727273	chr1:172727273:C:T	3.18857e-13	-2.90987e-10	-0.277788
172727397	chr1:172727397:T:C	1.03887e-13	-1.96852	0.5693
172727513	chr1:172727513:C:T	3.35832e-13	-1.85075	1.62483
172727570	chr1:172727570:G:A	5.61204e-14	-2.01503	-4.11118e-10
172727593	chr1:172727593:G:T	2.9172e-13	-1.87152	1.50478
172727735	chr1:172727735:C:T	3.35367e-14	-1.17908	-1.35081
172727930	chr1:172727930:G:A	7.9995e-14	-1.66057	-4.11118e-10
172730439	chr1:172730439:G:A	1.27007e-13	-1.92615	0.72786
172730686	chr1:172730686:C:T	3.08106e-13	-2.90987e-10	-0.312087
172731481	chr1:172731481:G:C	1.15934e-13	-2.90987e-10	-1.28951
172731658	chr1:172731658:G:A	3.78879e-14	-1.15606	-1.25184
172731682	chr1:172731682:T:C	1.77693e-13	-2.90987e-10	-0.862475
172731728	chr1:172731728:G:A	1.13749e-13	-2.90987e-10	-1.30853
172732141	chr1:172732141:C:T	1.51912e-13	-2.90987e-10	-1.01923
172732191	chr1:172732191:A:G	1.34992e-13	-1.9348	0.797489
172732481	chr1:172732481:G:A	1.08208e-13	-2.90987e-10	-1.35847
172732495	chr1:172732495:T:C	5.54418e-14	-2.0272	-4.11118e-10
172732630	chr1:172732630:C:T	4.7391e-13	-2.90987e-10	0.118487
172733270	chr1:172733270:A:G	1.05476e-13	-2.90987e-10	-1.38404
172733367	chr1:172733367:A:C	6.23536e-14	-1.90971	-4.11118e-10
172733503	chr1:172733503:C:T	1.85745e-14	-1.81305	-1.30769
172733725	chr1:172733725:C:T	5.03082e-13	0.178224	-4.11118e-10
172734061	chr1:172734061:G:C	2.97307e-13	-2.90987e-10	-0.347766
172734173	chr1:172734173:A:T	1.4865e-13	-2.90987e-10	-1.04093
172734227	chr1:172734227:G:T	6.81052e-13	-2.90987e-10	0.48111
172734265	chr1:172734265:A:G	1.16947e-13	-2.90987e-10	-1.28081
172734345	chr1:172734345:C:T	1.13747e-13	-2.90987e-10	-1.30855
172734562	chr1:172734562:A:G	6.52049e-13	-2.90987e-10	0.437589
172734653	chr1:172734653:G:A	2.55454e-13	-2.90987e-10	-0.499487
172734666	chr1:172734666:G:A	5.58803e-13	-2.90987e-10	0.283268
172735039	chr1:172735039:G:C	6.41296e-13	-2.90987e-10	0.420962
172735071	chr1:172735071:TC:T	5.55842e-13	-2.90987e-10	0.277954
172735073	chr1:172735073:T:A	5.5438e-13	-2.90987e-10	0.275321
172735079	chr1:172735079:T:C	5.55079e-13	-2.90987e-10	0.276581
172735331	chr1:172735331:T:A	4.01074e-14	-1.12244	-1.22853
172735334	chr1:172735334:C:T	6.27054e-13	-2.90987e-10	0.398503
172735343	chr1:172735343:T:G	3.34191e-13	-1.7427	1.51188
172735369	chr1:172735369:C:T	5.46449e-13	-2.90987e-10	0.260911
172735479	chr1:172735479:T:C	1.01047e-13	-2.90987e-10	-1.42694
172735526	chr1:172735526:A:T	3.80232e-13	-2.90987e-10	-0.101749
172735628	chr1:172735628:A:G	1.13798e-13	-2.90987e-10	-1.30811
172735839	chr1:172735839:T:C	7.37611e-13	-2.90987e-10	0.560888
172736002	chr1:172736002:GT:G	6.3987e-13	-2.90987e-10	0.418736
172736135	chr1:172736135:C:T	6.39133e-13	-2.90987e-10	0.417583
172736548	chr1:172736548:C:T	5.86519e-13	-2.90987e-10	0.331675
172736631	chr1:172736631:G:A	1.07298e-13	-2.90987e-10	-1.36692
172736732	chr1:172736732:T:C	8.61807e-13	-2.90987e-10	0.716502
172737158	chr1:172737158:A:G	6.41801e-13	-2.90987e-10	0.421749
172737264	chr1:172737264:T:C	9.92475e-14	-1.91693	0.472021
172737300	chr1:172737300:A:G	6.40277e-13	-2.90987e-10	0.419371
172737519	chr1:172737519:C:T	1.21274e-12	-2.90987e-10	1.05811
172737582	chr1:172737582:T:C	6.42005e-13	-2.90987e-10	0.422066
172737643	chr1:172737643:G:C	6.17255e-13	-2.90987e-10	0.382752
172737768	chr1:172737768:C:T	6.37698e-13	-2.90987e-10	0.415336
172737874	chr1:172737874:A:T	6.42778e-13	-2.90987e-10	0.42327
172738307	chr1:172738307:TGTTA:T	6.40868e-13	-2.90987e-10	0.420295
172738312	chr1:172738312:G:C	3.42038e-13	-2.90987e-10	-0.207608
172738391	chr1:172738391:ACTT:A	6.40277e-13	-2.90987e-10	0.419371
172738410	chr1:172738410:A:G	6.42953e-13	-2.90987e-10	0.423543
172738613	chr1:172738613:G:A	1.26366e-13	-2.90987e-10	-1.20335
172738771	chr1:172738771:T:C	1.03433e-13	-2.90987e-10	-1.4036
172739148	chr1:172739148:T:G	5.65594e-14	-1.95441	-0.0528224
172739483	chr1:172739483:T:G	1.04614e-13	-2.90987e-10	-1.39225
172739708	chr1:172739708:C:T	6.42096e-13	-2.90987e-10	0.422209
172740019	chr1:172740019:T:C	1.45438e-13	-2.90987e-10	-1.06278
172740154	chr1:172740154:C:T	5.08709e-14	-1.2026	-0.910636
172740653	chr1:172740653:G:A	1.07539e-13	-2.90987e-10	-1.36468
172741026	chr1:172741026:T:C	3.01362e-13	-1.83116	1.49695
172741027	chr1:172741027:A:G	6.40399e-13	-2.90987e-10	0.419562
172741143	chr1:172741143:A:G	1.08443e-13	-2.90987e-10	-1.35631
172741321	chr1:172741321:A:G	6.3839e-13	-2.90987e-10	0.41642
172741474	chr1:172741474:G:T	2.70137e-14	-1.37417	-1.37202
172741502	chr1:172741502:T:A	5.45377e-13	-2.90987e-10	0.258948
172741515	chr1:172741515:C:T	3.70419e-14	-1.14027	-1.29021
172741542	chr1:172741542:A:T	6.39524e-13	-2.90987e-10	0.418195
172741767	chr1:172741767:T:C	8.09712e-13	-2.90987e-10	0.654149
172741860	chr1:172741860:T:C	1.89212e-13	-1.97925	1.17959
172742018	chr1:172742018:G:T	6.42158e-13	-2.90987e-10	0.422305
172742028	chr1:172742028:A:G	1.01427e-13	-2.90987e-10	-1.42319
172742720	chr1:172742720:G:A	9.11349e-13	-2.90987e-10	0.772396
172742833	chr1:172742833:A:T	2.33586e-13	-2.90987e-10	-0.588981
172743085	chr1:172743085:G:A	2.06488e-13	-1.82608	1.1138
172743126	chr1:172743126:G:T	3.48492e-13	-2.90987e-10	-0.188915
172743140	chr1:172743140:C:T	5.97354e-13	-2.90987e-10	0.34998
172743284	chr1:172743284:G:A	5.5322e-14	-1.92036	-0.108994
172743329	chr1:172743329:A:G	1.9362e-13	-2.90987e-10	-0.776631
172743421	chr1:172743421:G:A	1.19024e-13	-2.90987e-10	-1.26321
172743567	chr1:172743567:C:T	4.89672e-14	-1.25377	-0.897609
172743647	chr1:172743647:C:G	7.66122e-13	-2.90987e-10	0.598812
172743648	chr1:172743648:T:A	1.85318e-13	-2.90987e-10	-0.820457
172743685	chr1:172743685:C:T	1.62057e-13	-0.954582	-4.11118e-10
172743843	chr1:172743843:A:T	1.05198e-13	-2.90987e-10	-1.38668
172744111	chr1:172744111:C:A	8.20298e-13	-2.90987e-10	0.667138
172744410	chr1:172744410:A:G	4.20975e-13	-2.90987e-10	4.37704e-05
172744553	chr1:172744553:C:T	1.13653e-13	-2.90987e-10	-1.30938
172745266	chr1:172745266:C:T	7.90568e-14	-1.67236	-4.11118e-10
172745300	chr1:172745300:A:G	1.27873e-13	-2.90987e-10	-1.19149
172745491	chr1:172745491:C:T	6.82507e-13	-2.90987e-10	0.483243
172745983	chr1:172745983:G:A	6.01965e-13	-2.90987e-10	0.35767
172746023	chr1:172746023:T:C	2.89475e-13	-2.90987e-10	-0.374459
172746176	chr1:172746176:A:G	1.27122e-13	-2.90987e-10	-1.19738
172746448	chr1:172746448:T:A	5.92891e-13	-2.90987e-10	0.34248
172746450	chr1:172746450:A:G	5.91513e-13	-2.90987e-10	0.340155
172746562	chr1:172746562:A:G	9.32012e-14	-0.217931	-1.28984
172746909	chr1:172746909:T:C	1.45405e-13	-1.06301	-4.11118e-10
172746925	chr1:172746925:T:C	1.02848e-13	-1.6763	0.267023
172747018	chr1:172747018:T:C	1.0286e-13	-2.90987e-10	-1.40916
172747321	chr1:172747321:A:G	1.02977e-13	-0.85557	-0.552454
172747357	chr1:172747357:C:T	2.71869e-13	-1.59774	1.16053
172747408	chr1:172747408:G:C	1.00999e-12	-2.90987e-10	0.875165
172747636	chr1:172747636:T:TC	1.02983e-13	-2.90987e-10	-1.40797
172747640	chr1:172747640:T:TC	1.01389e-13	-2.90987e-10	-1.42357
172747690	chr1:172747690:G:A	1.46572e-12	-1.85297	3.10054
172747757	chr1:172747757:G:A	7.5367e-14	-1.96993	0.249773
172747842	chr1:172747842:C:T	9.55016e-13	-2.90987e-10	0.819199
172748232	chr1:172748232:G:C	7.99693e-14	-1.92541	0.264527
172748273	chr1:172748273:G:A	5.59544e-14	-2.01799	-4.11118e-10
172748285	chr1:172748285:C:T	1.02599e-13	-1.95578	0.544076
172748345	chr1:172748345:C:T	1.11029e-13	-1.66578	0.333042
172748520	chr1:172748520:C:T	6.86431e-14	-1.81361	-4.11118e-10
172748627	chr1:172748627:T:C	1.00882e-13	-2.90987e-10	-1.42858
172748966	chr1:172748966:A:G	2.00644e-14	-1.7153	-1.32828
172749110	chr1:172749110:C:T	9.98929e-14	-1.43843	-4.11118e-10
172749414	chr1:172749414:TC:T	1.96289e-14	-1.70374	-1.36178
172749808	chr1:172749808:G:A	9.09428e-14	-1.50312	-0.0291737
172749948	chr1:172749948:C:T	4.50771e-13	-2.90987e-10	0.0684306
172750311	chr1:172750311:A:G	1.47126e-14	-1.96136	-1.39246
172750439	chr1:172750439:G:A	1.90438e-14	-1.76222	-1.33357
172750519	chr1:172750519:C:T	2.787e-14	-1.84878	-0.866196
172750528	chr1:172750528:G:A	1.07226e-13	-2.90987e-10	-1.36759
172750688	chr1:172750688:A:C	1.54006e-13	-2.90987e-10	-1.00554
172750733	chr1:172750733:A:G	3.25243e-14	-1.77745	-0.783098
172750896	chr1:172750896:A:C	2.43011e-14	-1.86981	-0.982196
172751205	chr1:172751205:C:G	1.32665e-13	-1.9758	0.821097
172751461	chr1:172751461:A:G	4.33467e-13	-2.90987e-10	0.0292861
172751789	chr1:172751789:GTTA:G	5.89412e-14	-1.96599	-4.11118e-10
172752482	chr1:172752482:A:G	4.07185e-13	-2.90987e-10	-0.0332621
172752556	chr1:172752556:G:C	1.21552e-13	-2.90987e-10	-1.24219
172752952	chr1:172752952:A:C	2.80383e-14	-1.89829	-0.810664
172752984	chr1:172752984:T:TC	7.68323e-13	-2.90987e-10	0.601681
172753065	chr1:172753065:G:A	1.22215e-13	-2.90987e-10	-1.23674
172753164	chr1:172753164:G:A	2.26578e-14	-1.86518	-1.05685
172753610	chr1:172753610:A:C	4.10867e-13	-2.90987e-10	-0.0242596
172753824	chr1:172753824:G:A	1.25246e-13	-2.90987e-10	-1.21225
172754009	chr1:172754009:A:T	1.05438e-13	-2.90987e-10	-1.38441
172754134	chr1:172754134:A:C	1.3107e-13	-2.90987e-10	-1.1668
172754384	chr1:172754384:A:G	2.86152e-13	-2.90987e-10	-0.386008
172754560	chr1:172754560:G:A	3.2323e-14	-1.81557	-0.751179
172754721	chr1:172754721:TG:T	1.89266e-14	-1.69825	-1.40372
172754815	chr1:172754815:A:G	1.87253e-13	-2.90987e-10	-0.810067
172755254	chr1:172755254:G:A	3.22401e-14	-1.84086	-0.728461
172755535	chr1:172755535:G:C	1.97998e-13	-2.90987e-10	-0.754272
172755640	chr1:172755640:C:G	1.11345e-13	-2.90987e-10	-1.3299
172755912	chr1:172755912:GGCACACT:G	1.01083e-13	-2.90987e-10	-1.42659
172756868	chr1:172756868:G:A	6.8242e-14	-1.81947	-4.11118e-10
172757005	chr1:172757005:C:T	2.69229e-13	-2.90987e-10	-0.446968
172757425	chr1:172757425:G:A	2.23225e-13	-2.90987e-10	-0.634348
172757616	chr1:172757616:A:T	1.00883e-13	-2.90987e-10	-1.42857
172758948	chr1:172758948:C:A	1.86654e-14	-1.73158	-1.38428
172758995	chr1:172758995:A:G	2.02116e-13	-2.90987e-10	-0.73369
172759397	chr1:172759397:A:AGAT	1.88629e-14	-1.94139	-1.16394
172759408	chr1:172759408:CAG:C	1.97557e-14	-1.74897	-1.31012
172759536	chr1:172759536:A:T	2.10072e-14	-1.88283	-1.11483
172759791	chr1:172759791:G:C	3.16035e-13	-1.90639	1.61972
172760304	chr1:172760304:G:A	2.63359e-13	-2.90987e-10	-0.46901
172761065	chr1:172761065:A:G	3.23133e-14	-1.27481	-1.29224
172761074	chr1:172761074:C:A	1.34289e-14	-2.02601	-1.41912
172761215	chr1:172761215:T:C	1.00886e-13	-2.90987e-10	-1.42854
172761274	chr1:172761274:C:G	1.16068e-13	-2.90987e-10	-1.28835
172761450	chr1:172761450:TTA:T	1.06786e-13	-2.90987e-10	-1.37171
172761689	chr1:172761689:T:C	6.7531e-14	-0.984308	-0.845634
172762246	chr1:172762246:A:G	1.46527e-14	-1.93406	-1.42385
172762505	chr1:172762505:T:C	2.12683e-13	-0.682729	-4.11118e-10
172762937	chr1:172762937:C:T	1.77167e-13	-2.90987e-10	-0.865438
172763235	chr1:172763235:G:A	1.81084e-13	-2.90987e-10	-0.843569
172763760	chr1:172763760:T:C	1.03394e-13	-2.90987e-10	-1.40398
172763979	chr1:172763979:G:A	1.46084e-13	-2.90987e-10	-1.05835
172764946	chr1:172764946:G:A	1.03882e-13	-2.90987e-10	-1.39928
172765365	chr1:172765365:G:A	1.03021e-13	-2.90987e-10	-1.4076
172766354	chr1:172766354:C:T	1.81755e-14	-2.02704	-1.11542
172769424	chr1:172769424:T:C	1.35788e-13	-2.90987e-10	-1.13144
172769741	chr1:172769741:C:T	1.39351e-13	-2.90987e-10	-1.10553
172769784	chr1:172769784:A:G	5.56464e-14	-2.02351	-4.11118e-10
172769866	chr1:172769866:C:T	8.45509e-13	-0.98297	1.68038
172770065	chr1:172770065:C:T	1.03786e-13	-2.90987e-10	-1.4002
172771665	chr1:172771665:G:C	8.72015e-14	-0.810314	-0.763994
172771814	chr1:172771814:A:C	7.02608e-13	-0.809143	1.32141
172772399	chr1:172772399:G:A	5.63673e-14	-0.648193	-1.36245
172772768	chr1:172772768:C:T	5.76458e-14	-1.98821	-4.11118e-10
172773042	chr1:172773042:C:G	5.63062e-14	-2.01173	-4.11118e-10
172774587	chr1:172774587:A:G	8.78921e-13	-0.94324	1.67941
172775403	chr1:172775403:G:A	9.58952e-14	-0.766916	-0.712358
172775627	chr1:172775627:C:T	1.05075e-13	-2.90987e-10	-1.38786
172775794	chr1:172775794:C:T	2.93874e-14	-2.0333	-0.628658
172775950	chr1:172775950:T:C	7.92857e-14	-1.66947	-4.11118e-10
172776144	chr1:172776144:T:C	1.00089e-13	-0.925293	-0.511175
172776176	chr1:172776176:T:C	8.35358e-14	-0.922512	-0.694743
172776866	chr1:172776866:C:T	1.03107e-13	-2.90987e-10	-1.40676
172776872	chr1:172776872:T:C	1.02222e-13	-2.90987e-10	-1.41538
172777056	chr1:172777056:GTTTT:G	7.72036e-14	-2.02958	0.333495
172777631	chr1:172777631:A:G	8.93726e-14	-0.79252	-0.757196
172777881	chr1:172777881:C:T	1.52333e-14	-1.89738	-1.42167
172779672	chr1:172779672:T:C	1.09596e-13	-0.965511	-0.380214
172780342	chr1:172780342:G:C	1.47777e-13	-2.90987e-10	-1.04682
172780635	chr1:172780635:C:A	7.08871e-13	-2.90987e-10	0.521145
172780774	chr1:172780774:A:G	7.92637e-14	-1.66975	-4.11118e-10
172781277	chr1:172781277:G:A	9.18187e-14	-2.00004	0.477324
172781386	chr1:172781386:A:G	9.90006e-14	-1.4474	-4.11118e-10
172781748	chr1:172781748:A:G	1.14486e-13	-2.90987e-10	-1.30208
172781861	chr1:172781861:A:G	1.14716e-13	-2.90987e-10	-1.30007
172783408	chr1:172783408:T:C	7.12383e-14	-1.7765	-4.11118e-10
172783550	chr1:172783550:T:A	3.73499e-14	-2.03048	-0.39172
172784514	chr1:172784514:G:A	1.29086e-13	-2.90987e-10	-1.18205
172784993	chr1:172784993:C:T	6.7454e-13	-1.02506	1.49656
172785108	chr1:172785108:C:T	1.05009e-13	-1.38848	-4.11118e-10
172785278	chr1:172785278:G:T	1.34176e-14	-2.03342	-1.41254
172785962	chr1:172785962:T:G	5.57823e-14	-2.02107	-4.11118e-10
172786095	chr1:172786095:A:G	1.27139e-13	-2.90987e-10	-1.19725
172787238	chr1:172787238:C:A	1.21718e-13	-2.90987e-10	-1.24082
172787403	chr1:172787403:C:T	1.60798e-14	-1.98398	-1.28099
172787713	chr1:172787713:C:A	1.10622e-13	-2.90987e-10	-1.33641
172787861	chr1:172787861:G:A	1.13791e-13	-2.90987e-10	-1.30816
172788483	chr1:172788483:G:A	1.30186e-13	-2.90987e-10	-1.17357
172788525	chr1:172788525:C:T	1.30186e-13	-2.90987e-10	-1.17357
172788644	chr1:172788644:C:T	1.50449e-13	-2.90987e-10	-1.0289
172788956	chr1:172788956:C:T	9.2005e-14	-1.12677	-0.393916
172790078	chr1:172790078:C:G	1.16627e-13	-2.90987e-10	-1.28355
172790807	chr1:172790807:G:A	1.00881e-13	-2.90987e-10	-1.42859
172790908	chr1:172790908:G:A	6.64399e-14	-1.84623	-4.11118e-10
172790982	chr1:172790982:A:T	5.57238e-14	-1.26782	-0.754304
172791387	chr1:172791387:G:T	5.03021e-14	-1.99639	-0.128092
172791459	chr1:172791459:T:C	5.68598e-14	-1.22097	-0.780967
172791787	chr1:172791787:T:G	1.03291e-13	-2.90987e-10	-1.40498
172792032	chr1:172792032:G:A	8.45531e-14	-1.60515	-4.11118e-10
172792300	chr1:172792300:T:C	1.1688e-13	-2.90987e-10	-1.28139
172792329	chr1:172792329:TATGAG:T	1.01945e-13	-2.90987e-10	-1.4181
172792703	chr1:172792703:G:C	1.01204e-13	-2.90987e-10	-1.42539
172792956	chr1:172792956:G:GA	1.01079e-13	-2.90987e-10	-1.42663
172793334	chr1:172793334:G:A	6.96172e-14	-1.33139	-0.468124
172793465	chr1:172793465:T:A	5.52423e-14	-2.0308	-4.11118e-10
172793624	chr1:172793624:T:A	1.18175e-13	-2.90987e-10	-1.27036
172793701	chr1:172793701:C:G	6.20173e-14	-1.91512	-4.11118e-10
172794006	chr1:172794006:T:A	1.27572e-13	-2.90987e-10	-1.19385
172794355	chr1:172794355:T:A	2.91772e-13	-1.49453	1.12797
172794415	chr1:172794415:C:T	5.47101e-14	-1.35957	-0.680906
172794908	chr1:172794908:T:C	8.4596e-14	-1.94946	0.344818
172795308	chr1:172795308:T:G	1.03918e-13	-2.90987e-10	-1.39892
172795310	chr1:172795310:C:T	1.03918e-13	-2.90987e-10	-1.39893
172795342	chr1:172795342:G:A	5.62997e-14	-2.01184	-4.11118e-10
172795588	chr1:172795588:A:G	1.37593e-13	-2.90987e-10	-1.11823
172796137	chr1:172796137:C:G	1.13234e-13	-2.90987e-10	-1.31307
172797390	chr1:172797390:G:A	1.09359e-13	-2.90987e-10	-1.34789
172798169	chr1:172798169:C:A	1.03082e-13	-2.90987e-10	-1.40701
172798496	chr1:172798496:G:A	1.05229e-13	-1.32468	-0.0617073
172799103	chr1:172799103:C:T	1.46553e-13	-2.90987e-10	-1.05514
172799194	chr1:172799194:T:C	1.37766e-13	-2.90987e-10	-1.11698
172799249	chr1:172799249:A:G	1.15624e-13	-1.25033	-0.0418573
172799302	chr1:172799302:T:G	1.03522e-13	-1.25577	-0.146967
172799898	chr1:172799898:A:G	8.18604e-14	-1.96791	0.330394
172799919	chr1:172799919:G:A	1.03849e-13	-2.90987e-10	-1.39959
172800027	chr1:172800027:T:G	1.36961e-13	-2.90987e-10	-1.12284
172800092	chr1:172800092:G:A	9.95612e-14	-1.29916	-0.142598
172800289	chr1:172800289:T:C	8.18815e-14	-1.24295	-0.394311
172800434	chr1:172800434:A:G	1.31635e-13	-2.90987e-10	-1.1625
172800451	chr1:172800451:G:C	6.87278e-14	-1.28862	-0.523756
172800534	chr1:172800534:A:G	7.55253e-14	-1.25729	-0.460768
172800815	chr1:172800815:T:C	1.45262e-13	-2.90987e-10	-1.06399
172801018	chr1:172801018:G:A	6.89273e-14	-1.27764	-0.531835
172801053	chr1:172801053:A:G	5.83355e-13	-1.2016	1.52786
172801134	chr1:172801134:T:C	8.09398e-14	-1.24114	-0.407683
172801209	chr1:172801209:C:T	6.45905e-14	-1.87446	-4.11118e-10
172801332	chr1:172801332:C:T	1.0839e-13	-1.22181	-0.134986
172801522	chr1:172801522:G:A	1.16546e-13	-1.23628	-0.0479599
172801523	chr1:172801523:C:T	1.34215e-13	-1.16162	0.0185371
172801569	chr1:172801569:C:T	6.17024e-14	-1.92021	-4.11118e-10
172802225	chr1:172802225:C:A	1.06607e-13	-2.90987e-10	-1.37338
172802945	chr1:172802945:C:A	1.34505e-14	-2.03405	-1.40946
172803912	chr1:172803912:C:T	1.01276e-13	-2.90987e-10	-1.42468
172804397	chr1:172804397:T:C	1.28245e-13	-1.22904	0.0404508
172804557	chr1:172804557:A:G	1.16515e-13	-2.90987e-10	-1.28451
172804927	chr1:172804927:A:T	1.45818e-13	-2.90987e-10	-1.06017
172805097	chr1:172805097:C:G	1.20203e-13	-1.25335	-4.11118e-10
172805232	chr1:172805232:G:A	1.74437e-13	-2.90987e-10	-0.880964
172805832	chr1:172805832:C:T	1.4709e-13	-2.90987e-10	-1.05148
172806466	chr1:172806466:T:G	1.1063e-13	-2.90987e-10	-1.33634
172806585	chr1:172806585:G:A	7.0381e-13	-2.90987e-10	0.513979
172806826	chr1:172806826:G:A	5.51325e-14	-2.03279	-4.11118e-10
172807312	chr1:172807312:T:C	1.44004e-13	-2.90987e-10	-1.07269
172807529	chr1:172807529:A:G	3.50179e-14	-1.11289	-1.37378
172807756	chr1:172807756:C:T	1.61513e-13	-2.90987e-10	-0.957947
172808048	chr1:172808048:A:C	2.98462e-13	-2.90987e-10	-0.343888
172808217	chr1:172808217:T:C	3.52352e-14	-1.32222	-1.15826
172808322	chr1:172808322:G:A	1.33077e-13	-1.20042	0.0488251
172808476	chr1:172808476:G:A	4.33292e-14	-0.862288	-1.41142
172808745	chr1:172808745:G:A	1.01401e-13	-2.90987e-10	-1.42344
172809383	chr1:172809383:T:C	1.36102e-14	-2.03015	-1.40156
172809867	chr1:172809867:C:A	6.02788e-13	0.359036	-4.11118e-10
172810106	chr1:172810106:C:G	1.65226e-13	-2.90987e-10	-0.935213
172810444	chr1:172810444:A:G	4.54429e-14	-1.66856	-0.557517
172810666	chr1:172810666:G:A	1.26178e-13	-2.90987e-10	-1.20484
172810693	chr1:172810693:T:C	8.97637e-14	-0.180662	-1.36469
172811336	chr1:172811336:T:A	1.01545e-13	-2.90987e-10	-1.42203
172811866	chr1:172811866:C:T	1.01369e-13	-2.90987e-10	-1.42376
172811885	chr1:172811885:G:A	7.65316e-14	-1.70483	-4.11118e-10
172812577	chr1:172812577:G:A	1.04086e-13	-2.90987e-10	-1.39731
172812946	chr1:172812946:T:A	3.00776e-14	-1.23168	-1.40707
172813420	chr1:172813420:G:C	4.48333e-13	-2.90987e-10	0.0630073
172813748	chr1:172813748:C:T	9.266e-14	-1.3902	-0.123396
172813961	chr1:172813961:A:C	2.77773e-13	-2.90987e-10	-0.415724
172813990	chr1:172813990:C:G	1.37593e-13	-2.90987e-10	-1.11823
172814218	chr1:172814218:G:A	1.49438e-13	-1.22428	0.188625
172814426	chr1:172814426:A:G	1.25144e-13	-2.90987e-10	-1.21307
172814464	chr1:172814464:C:T	1.58552e-13	-2.90987e-10	-0.976449
172815258	chr1:172815258:T:C	4.52749e-13	-1.25164	1.32444
172815654	chr1:172815654:A:T	1.73859e-13	-2.90987e-10	-0.884284
172815995	chr1:172815995:T:C	2.08635e-13	-2.90987e-10	-0.701942
172816326	chr1:172816326:TAATATGAGA:T	1.30244e-13	-2.90987e-10	-1.17312
172816341	chr1:172816341:T:A	1.2912e-13	-2.90987e-10	-1.18178
172816356	chr1:172816356:T:A	1.30626e-13	-2.90987e-10	-1.17019
172816363	chr1:172816363:C:T	1.0093e-13	-2.90987e-10	-1.4281
172816366	chr1:172816366:C:G	1.29304e-13	-2.90987e-10	-1.18036
172816367	chr1:172816367:A:AAT	1.29355e-13	-2.90987e-10	-1.17997
172816372	chr1:172816372:T:A	1.2909e-13	-2.90987e-10	-1.18202
172816373	chr1:172816373:TGCCAGA:T	1.30827e-13	-2.90987e-10	-1.16865
172816503	chr1:172816503:G:C	1.15654e-13	-2.90987e-10	-1.29193
172817207	chr1:172817207:T:TAA	4.92342e-13	-1.17233	1.32897
172817268	chr1:172817268:CACTT:C	1.06555e-13	-2.90987e-10	-1.37387
172817489	chr1:172817489:T:G	1.00906e-13	-2.90987e-10	-1.42834
172818448	chr1:172818448:C:T	1.67792e-14	-2.02809	-1.1943
172818743	chr1:172818743:T:C	1.80117e-13	-2.90987e-10	-0.848921
172819441	chr1:172819441:C:T	2.01214e-12	-2.90987e-10	1.56442
172819605	chr1:172819605:G:A	6.76636e-14	-1.81532	-0.0126593
172819896	chr1:172819896:G:A	5.52218e-14	-2.03117	-4.11118e-10
172820431	chr1:172820431:T:C	2.15965e-14	-1.87158	-1.09842
172820542	chr1:172820542:T:A	1.46237e-13	-1.0573	-4.11118e-10
172820625	chr1:172820625:A:G	4.84367e-14	-1.84631	-0.315958
172820830	chr1:172820830:A:G	1.3599e-13	-2.90987e-10	-1.12994
172821813	chr1:172821813:T:G	2.73086e-14	-1.91428	-0.821046
172822311	chr1:172822311:C:T	1.0794e-13	-2.90987e-10	-1.36096
172822356	chr1:172822356:G:A	4.91503e-13	-2.90987e-10	0.154938
172822372	chr1:172822372:G:A	4.99033e-14	-1.96958	-0.16286
172822405	chr1:172822405:C:T	3.10357e-13	-2.90987e-10	-0.304808
172822441	chr1:172822441:T:C	2.32267e-13	-2.90987e-10	-0.594641
172822826	chr1:172822826:G:A	2.79701e-14	-1.57075	-1.14065
172823468	chr1:172823468:C:T	1.80658e-12	-2.90987e-10	1.45666
172823806	chr1:172823806:G:A	2.29362e-13	-0.607227	-4.11118e-10
172823889	chr1:172823889:G:A	4.93874e-14	-1.76873	-0.374103
172823979	chr1:172823979:G:A	1.72247e-14	-2.02842	-1.16776
172824278	chr1:172824278:A:G	4.2606e-14	-1.77445	-0.516081
172824353	chr1:172824353:T:C	1.10578e-13	-2.90987e-10	-1.33681
172824528	chr1:172824528:C:T	4.13909e-14	-2.02227	-0.297202
172824859	chr1:172824859:A:C	4.92221e-12	-2.90987e-10	2.45898
172825179	chr1:172825179:G:A	2.33917e-13	-2.90987e-10	-0.587564
172825360	chr1:172825360:T:G	6.3671e-14	-1.84076	-0.0480445
172825946	chr1:172825946:A:G	5.0793e-14	-1.86868	-0.246094
172826204	chr1:172826204:G:T	1.09386e-13	-2.90987e-10	-1.34765
172826448	chr1:172826448:T:C	2.96351e-13	-2.90987e-10	-0.350986
172826786	chr1:172826786:G:C	6.00142e-14	-1.94795	-4.11118e-10
172826855	chr1:172826855:A:C	6.53928e-14	-1.84205	-0.02007
172827121	chr1:172827121:G:A	5.228e-14	-1.83901	-0.246905
172827256	chr1:172827256:C:T	1.00894e-13	-2.90987e-10	-1.42845
172827365	chr1:172827365:C:G	5.17168e-14	-1.87945	-0.217297
172827646	chr1:172827646:A:G	5.14564e-14	-1.8588	-0.242995
172827828	chr1:172827828:A:T	1.56049e-13	-2.90987e-10	-0.992358
172827945	chr1:172827945:T:C	2.45672e-13	-2.90987e-10	-0.538533
172829166	chr1:172829166:T:C	1.0138e-13	-2.90987e-10	-1.42365
172829357	chr1:172829357:C:T	2.73138e-13	-2.90987e-10	-0.432551
172829458	chr1:172829458:C:T	4.61763e-14	-1.92404	-0.28602
172830203	chr1:172830203:G:C	5.15271e-14	-1.83788	-0.262539
172830238	chr1:172830238:A:C	5.03104e-14	-1.84772	-0.276596
172830660	chr1:172830660:C:T	1.00957e-13	-2.90987e-10	-1.42783
172830748	chr1:172830748:C:A	1.39616e-14	-2.03345	-1.37277
172830808	chr1:172830808:G:T	2.58888e-13	-2.90987e-10	-0.486133
172831415	chr1:172831415:GTAAA:G	3.20838e-14	-2.02805	-0.546125
172831665	chr1:172831665:T:C	3.20908e-14	-2.0309	-0.543061
172831781	chr1:172831781:A:G	3.45627e-13	-0.19717	-4.11118e-10
172832291	chr1:172832291:A:G	1.44998e-14	-2.03342	-1.33497
172832851	chr1:172832851:G:A	1.59904e-13	-2.90987e-10	-0.967954
172833042	chr1:172833042:G:A	1.13154e-13	-2.90987e-10	-1.31378
172833119	chr1:172833119:G:A	3.19383e-14	-2.03409	-0.544636
172833435	chr1:172833435:C:A	2.47171e-14	-1.45938	-1.37566
172833905	chr1:172833905:G:A	1.01211e-13	-2.90987e-10	-1.42533
172834818	chr1:172834818:C:CAG	1.25779e-13	-2.90987e-10	-1.208
172835553	chr1:172835553:C:CA	1.15489e-13	-2.90987e-10	-1.29336
172835576	chr1:172835576:T:C	1.03545e-13	-2.90987e-10	-1.40252
172835674	chr1:172835674:T:A	1.52477e-13	-2.90987e-10	-1.01552
172835697	chr1:172835697:A:G	1.52312e-13	-2.90987e-10	-1.0166
172835982	chr1:172835982:A:G	1.00904e-13	-2.90987e-10	-1.42836
172836125	chr1:172836125:T:G	1.03577e-13	-2.90987e-10	-1.40221
172836167	chr1:172836167:A:G	1.03577e-13	-2.90987e-10	-1.40221
172836528	chr1:172836528:G:A	1.0773e-13	-2.90987e-10	-1.3629
172836908	chr1:172836908:A:G	1.08939e-13	-2.90987e-10	-1.35174
172837329	chr1:172837329:C:T	9.04098e-14	-1.53818	-4.11118e-10
172839640	chr1:172839640:A:G	1.53499e-13	-2.90987e-10	-1.00884
172839681	chr1:172839681:T:C	1.18566e-13	-2.90987e-10	-1.26706
172839711	chr1:172839711:T:G	1.35751e-13	-2.90987e-10	-1.13171
172839942	chr1:172839942:C:T	5.60113e-14	-2.01698	-4.11118e-10
172840475	chr1:172840475:G:A	1.0619e-13	-2.90987e-10	-1.3773
172840493	chr1:172840493:G:A	2.141e-14	-1.80168	-1.17699
172840594	chr1:172840594:C:T	5.64578e-13	-2.90987e-10	0.293549
172840630	chr1:172840630:T:C	1.06497e-13	-2.90987e-10	-1.37441
172841589	chr1:172841589:C:T	7.577e-14	-1.71483	-4.11118e-10
172841666	chr1:172841666:T:C	7.52062e-14	-1.93565	0.213356
172841671	chr1:172841671:G:T	5.51768e-14	-2.03199	-4.11118e-10
172842401	chr1:172842401:G:A	3.62263e-13	-2.90987e-10	-0.150158
172842773	chr1:172842773:T:C	1.09841e-13	-2.90987e-10	-1.3435
172843243	chr1:172843243:A:T	1.1363e-13	-2.90987e-10	-1.30958
172844346	chr1:172844346:CTG:C	2.85991e-13	-2.90987e-10	-0.386568
172845326	chr1:172845326:A:G	1.39364e-13	-2.03085	0.925413
172845330	chr1:172845330:C:T	1.11413e-13	-2.90987e-10	-1.32928
172845411	chr1:172845411:C:T	1.13903e-13	-2.90987e-10	-1.30718
172845715	chr1:172845715:T:C	1.49091e-13	-2.90987e-10	-1.03797
172846037	chr1:172846037:A:G	1.0981e-13	-2.90987e-10	-1.34378
172846089	chr1:172846089:A:C	1.13907e-13	-2.90987e-10	-1.30714
172846709	chr1:172846709:C:T	2.22201e-13	-2.90987e-10	-0.638949
172847024	chr1:172847024:T:C	1.06982e-13	-2.90987e-10	-1.36987
172847424	chr1:172847424:C:T	1.0164e-13	-2.90987e-10	-1.4211
172847846	chr1:172847846:G:T	1.01493e-13	-2.90987e-10	-1.42254
172847863	chr1:172847863:T:C	1.11091e-13	-2.90987e-10	-1.33218
172848130	chr1:172848130:G:T	1.18862e-13	-2.90987e-10	-1.26457
172848637	chr1:172848637:A:G	5.51101e-14	-2.0332	-4.11118e-10
172849753	chr1:172849753:T:C	1.46314e-13	-2.90987e-10	-1.05677
172850171	chr1:172850171:A:G	1.48552e-13	-2.90987e-10	-1.0416
172851311	chr1:172851311:A:G	8.28067e-14	-1.99502	0.368996
172851821	chr1:172851821:T:C	1.99467e-13	-2.90987e-10	-0.746881
172851871	chr1:172851871:G:A	1.50184e-13	-2.90987e-10	-1.03067
172852228	chr1:172852228:G:GT	1.47077e-13	-2.90987e-10	-1.05157
172852634	chr1:172852634:T:G	1.2071e-13	-2.00782	0.758687
172852998	chr1:172852998:CCCA:C	1.08006e-13	-2.90987e-10	-1.36034
172853646	chr1:172853646:T:C	8.18549e-13	-2.90987e-10	0.665004
172854066	chr1:172854066:T:G	3.28013e-13	-2.90987e-10	-0.249476
172854300	chr1:172854300:G:A	1.04656e-13	-2.90987e-10	-1.39185
172854399	chr1:172854399:A:T	3.69915e-13	-2.90987e-10	-0.129255
172854662	chr1:172854662:A:G	1.46834e-13	-2.90987e-10	-1.05323
172854684	chr1:172854684:G:T	2.72976e-13	-2.90987e-10	-0.433146
172855356	chr1:172855356:G:A	6.42267e-14	-1.88011	-4.11118e-10
172855435	chr1:172855435:T:G	1.72307e-14	-1.85529	-1.34054
172855666	chr1:172855666:G:A	1.54739e-13	-2.90987e-10	-1.00079
172855913	chr1:172855913:G:C	1.26585e-13	-2.90987e-10	-1.20161
172856681	chr1:172856681:A:G	6.24034e-14	-1.90891	-4.11118e-10
172856756	chr1:172856756:A:G	2.28935e-13	-1.98534	1.37626
172856990	chr1:172856990:G:A	1.03288e-13	-1.40501	-4.11118e-10
172857658	chr1:172857658:A:G	4.08026e-14	-1.86749	-0.466295
172857891	chr1:172857891:T:C	1.93442e-13	-2.90987e-10	-0.777552
172858071	chr1:172858071:A:G	1.10162e-13	-2.90987e-10	-1.34058
172859114	chr1:172859114:T:A	2.38634e-14	-1.6148	-1.25538
172859273	chr1:172859273:C:T	2.04491e-13	-2.90987e-10	-0.722007
172859924	chr1:172859924:T:C	1.01335e-13	-2.90987e-10	-1.42409
172860489	chr1:172860489:T:C	2.52986e-14	-1.61122	-1.20056
172861246	chr1:172861246:G:C	1.09292e-13	-2.01688	0.668369
172861443	chr1:172861443:G:GAGT	1.40286e-13	-2.90987e-10	-1.09885
172861569	chr1:172861569:C:T	2.7296e-14	-2.03181	-0.703983
172861625	chr1:172861625:A:C	7.30324e-14	-2.01083	0.2592
172861944	chr1:172861944:T:C	2.73325e-14	-2.02478	-0.709669
172862383	chr1:172862383:T:C	1.08325e-13	-2.90987e-10	-1.3574
172863016	chr1:172863016:T:A	2.88003e-13	-0.379557	-4.11118e-10
172863068	chr1:172863068:A:G	1.40349e-13	-2.90987e-10	-1.0984
172863177	chr1:172863177:A:G	1.55411e-13	-2.90987e-10	-0.996455
172863450	chr1:172863450:C:T	2.74245e-13	-0.428507	-4.11118e-10
172863532	chr1:172863532:A:G	5.62091e-14	-2.01345	-4.11118e-10
172863681	chr1:172863681:A:G	1.44873e-13	-2.90987e-10	-1.06667
172863799	chr1:172863799:TTAAAA:T	1.36077e-13	-2.90987e-10	-1.12931
172864233	chr1:172864233:A:T	1.35612e-13	-2.90987e-10	-1.13273
172864391	chr1:172864391:C:G	1.02675e-13	-2.90987e-10	-1.41096
172864757	chr1:172864757:G:A	1.2632e-13	-2.90987e-10	-1.20371
172864827	chr1:172864827:G:GTTA	1.53711e-14	-1.98773	-1.32231
172865655	chr1:172865655:A:G	1.58936e-13	-2.90987e-10	-0.974025
172866024	chr1:172866024:C:T	1.45595e-13	-2.90987e-10	-1.0617
172866228	chr1:172866228:A:T	1.71571e-14	-2.01604	-1.18408
172866699	chr1:172866699:T:C	1.33367e-13	-2.90987e-10	-1.14943
172867063	chr1:172867063:T:C	1.27172e-13	-2.90987e-10	-1.19699
172867078	chr1:172867078:T:G	1.01598e-13	-2.90987e-10	-1.42151
172867222	chr1:172867222:C:T	1.07629e-13	-2.90987e-10	-1.36384
172867810	chr1:172867810:T:C	1.27998e-13	-2.90987e-10	-1.19051
172868022	chr1:172868022:T:C	1.03487e-13	-2.90987e-10	-1.40308
172868257	chr1:172868257:G:A	1.30848e-13	-2.90987e-10	-1.16849
172869708	chr1:172869708:C:T	2.10265e-13	-2.90987e-10	-0.694159
172869749	chr1:172869749:T:C	6.3141e-14	-1.89716	-4.11118e-10
172870308	chr1:172870308:C:A	1.06714e-13	-2.90987e-10	-1.37238
172870861	chr1:172870861:G:A	1.3417e-13	-2.90987e-10	-1.14342
172870869	chr1:172870869:A:G	1.40471e-13	-2.90987e-10	-1.09753
172871552	chr1:172871552:G:A	1.05883e-13	-2.90987e-10	-1.3802
172871804	chr1:172871804:T:C	2.14644e-14	-1.78615	-1.18998
172872522	chr1:172872522:T:C	1.01007e-13	-2.90987e-10	-1.42734
172873499	chr1:172873499:A:G	1.14965e-13	-2.90987e-10	-1.2979
172873837	chr1:172873837:G:A	9.70055e-14	-1.46776	-4.11118e-10
172873949	chr1:172873949:C:T	1.55551e-13	-2.90987e-10	-0.995554
172874687	chr1:172874687:CTCTA:C	1.05289e-13	-2.90987e-10	-1.38582
172875110	chr1:172875110:T:C	1.30455e-13	-2.90987e-10	-1.1715
172875139	chr1:172875139:A:G	1.26651e-13	-2.90987e-10	-1.2011
172875212	chr1:172875212:T:G	1.02177e-13	-2.90987e-10	-1.41582
172875269	chr1:172875269:T:A	1.80542e-13	-2.90987e-10	-0.846567
172875613	chr1:172875613:C:G	1.15221e-13	-2.90987e-10	-1.29568
172875905	chr1:172875905:T:C	1.60477e-13	-2.90987e-10	-0.964379
172876505	chr1:172876505:G:A	6.56503e-14	-1.85819	-4.11118e-10
172876557	chr1:172876557:G:A	5.97251e-14	-2.03308	0.0803071
172876605	chr1:172876605:T:A	1.3023e-13	-2.90987e-10	-1.17323
172876885	chr1:172876885:A:G	3.39091e-14	-1.25021	-1.26864
172877424	chr1:172877424:C:T	2.44196e-14	-1.89751	-0.949634
172877840	chr1:172877840:T:G	1.57255e-14	-1.98029	-1.30696
172878093	chr1:172878093:A:T	2.2648e-13	-2.90987e-10	-0.619872
172878400	chr1:172878400:T:G	1.43263e-13	-2.90987e-10	-1.07785
172879116	chr1:172879116:G:A	1.07945e-13	-2.90987e-10	-1.36091
172879163	chr1:172879163:G:A	2.14145e-14	-1.6294	-1.34906
172879320	chr1:172879320:T:C	1.23652e-13	-2.90987e-10	-1.22506
172879356	chr1:172879356:C:T	3.45361e-14	-1.26034	-1.24018
172879557	chr1:172879557:A:G	1.46427e-13	-2.90987e-10	-1.056
172879838	chr1:172879838:G:A	1.0099e-13	-2.90987e-10	-1.4275
172879887	chr1:172879887:A:T	4.73029e-14	-1.46931	-0.716646
172880670	chr1:172880670:G:A	2.66732e-13	-2.90987e-10	-0.456285
172880796	chr1:172880796:G:C	2.53043e-14	-1.43916	-1.37239
172880919	chr1:172880919:T:G	3.18564e-14	-1.32062	-1.26067
172881225	chr1:172881225:C:T	2.73812e-14	-1.36742	-1.36525
172881493	chr1:172881493:ATCT:A	5.97539e-14	-1.9523	-4.11118e-10
172881593	chr1:172881593:T:C	1.30076e-13	-2.90987e-10	-1.17441
172881769	chr1:172881769:G:A	1.44235e-13	-2.90987e-10	-1.07109
172882326	chr1:172882326:C:T	1.0195e-13	-2.90987e-10	-1.41805
172882529	chr1:172882529:T:A	1.04757e-13	-2.90987e-10	-1.39089
172882820	chr1:172882820:G:A	7.35928e-14	-1.74398	-4.11118e-10
172882975	chr1:172882975:C:T	1.02849e-13	-2.90987e-10	-1.40927
172882978	chr1:172882978:A:G	5.38019e-14	-1.42356	-0.633664
172882982	chr1:172882982:TG:T	1.10446e-13	-2.90987e-10	-1.338
172883225	chr1:172883225:C:T	1.44614e-13	-1.06846	-4.11118e-10
172883263	chr1:172883263:A:G	1.13975e-13	-2.90987e-10	-1.30655
172883773	chr1:172883773:A:G	3.25591e-14	-1.36984	-1.18963
172884320	chr1:172884320:C:T	1.01345e-13	-2.90987e-10	-1.424
172885126	chr1:172885126:T:C	3.23519e-14	-1.45587	-1.10999
172885194	chr1:172885194:G:A	1.00907e-13	-2.90987e-10	-1.42833
172885888	chr1:172885888:C:G	1.13579e-13	-2.90987e-10	-1.31003
172886436	chr1:172886436:A:G	1.11671e-13	-2.90987e-10	-1.32697
172887270	chr1:172887270:A:AT	1.14483e-13	-2.90987e-10	-1.3021
172887861	chr1:172887861:C:T	1.27034e-13	-2.90987e-10	-1.19807
172887910	chr1:172887910:C:T	1.16346e-13	-2.90987e-10	-1.28596
172888483	chr1:172888483:T:G	2.9561e-14	-1.31152	-1.34455
172888527	chr1:172888527:G:A	8.79917e-14	-1.55073	-0.0145581
172888639	chr1:172888639:T:C	2.66988e-14	-1.36196	-1.39595
172888671	chr1:172888671:A:G	1.15357e-13	-2.90987e-10	-1.2945
172888877	chr1:172888877:G:A	1.9413e-13	-0.774	-4.11118e-10
172889326	chr1:172889326:G:A	2.0307e-12	-2.90987e-10	1.57361
172889440	chr1:172889440:T:C	2.40956e-14	-1.498	-1.3625
172890895	chr1:172890895:A:C	1.1343e-13	-2.90987e-10	-1.31134
172891023	chr1:172891023:C:T	1.00356e-12	0.868784	-4.11118e-10
172891076	chr1:172891076:C:T	1.51723e-13	-2.90987e-10	-1.02047
172891324	chr1:172891324:A:G	1.14639e-13	-2.90987e-10	-1.30074
172892042	chr1:172892042:G:C	1.16037e-13	-2.90987e-10	-1.28862
172892433	chr1:172892433:A:G	2.26282e-13	-2.90987e-10	-0.620747
172892434	chr1:172892434:C:T	1.16016e-13	-2.90987e-10	-1.2888
172892533	chr1:172892533:G:T	1.05705e-13	-2.90987e-10	-1.38187
172893094	chr1:172893094:A:G	1.17518e-13	-2.90987e-10	-1.27594
172893240	chr1:172893240:C:G	1.11728e-13	-2.90987e-10	-1.32647
172893799	chr1:172893799:C:T	1.1609e-13	-2.90987e-10	-1.28816
172893844	chr1:172893844:C:T	3.38325e-14	-1.59104	-0.930068
172894137	chr1:172894137:A:G	5.61075e-14	-2.01526	-4.11118e-10
172894162	chr1:172894162:A:G	1.34288e-13	-2.90987e-10	-1.14254
172894507	chr1:172894507:T:C	1.09971e-13	-1.44746	0.105151
172894808	chr1:172894808:G:A	1.1357e-13	-2.90987e-10	-1.31011
172895030	chr1:172895030:C:T	1.07694e-13	-2.90987e-10	-1.36324
172895084	chr1:172895084:A:G	3.0912e-14	-1.24294	-1.36844
172895512	chr1:172895512:T:A	3.20704e-14	-1.48543	-1.08917
172896142	chr1:172896142:A:G	1.03898e-13	-2.90987e-10	-1.39912
172896294	chr1:172896294:G:GGGATCA	3.32178e-14	-1.64178	-0.89766
172896332	chr1:172896332:C:T	7.95242e-14	-1.66647	-4.11118e-10
172896352	chr1:172896352:A:G	1.22353e-13	-2.90987e-10	-1.23562
172896932	chr1:172896932:T:C	1.8996e-13	-2.90987e-10	-0.795717
172896935	chr1:172896935:T:A	1.99492e-13	-2.90987e-10	-0.746757
172897070	chr1:172897070:G:A	1.10775e-13	-2.90987e-10	-1.33503
172897364	chr1:172897364:A:G	6.62765e-13	-1.93094	2.38483
172897756	chr1:172897756:A:G	4.15684e-14	-1.43458	-0.880613
172897809	chr1:172897809:C:T	1.00892e-13	-2.90987e-10	-1.42848
172897866	chr1:172897866:A:C	1.00928e-13	-2.90987e-10	-1.42812
172898152	chr1:172898152:C:T	1.13863e-13	-2.90987e-10	-1.30753
172898576	chr1:172898576:C:T	2.74979e-13	-2.90987e-10	-0.425833
172899424	chr1:172899424:C:T	7.15353e-14	-1.77234	-4.11118e-10
172899611	chr1:172899611:C:T	1.01587e-13	-2.90987e-10	-1.42161
172900305	chr1:172900305:A:T	1.36084e-13	-2.90987e-10	-1.12926
172900534	chr1:172900534:G:T	1.07118e-13	-2.90987e-10	-1.3686
172900864	chr1:172900864:C:T	1.02264e-13	-2.90987e-10	-1.41498
172901111	chr1:172901111:C:T	1.0114e-13	-2.90987e-10	-1.42602
172901851	chr1:172901851:G:A	1.0256e-13	-2.90987e-10	-1.41208
172902049	chr1:172902049:T:C	5.05271e-13	-2.90987e-10	0.182566
172902244	chr1:172902244:C:T	3.30813e-14	-1.42103	-1.12253
172902358	chr1:172902358:T:C	2.29533e-14	-1.82297	-1.0861
172902537	chr1:172902537:GATCACTA:G	6.24043e-14	-1.90889	-4.11118e-10
172902550	chr1:172902550:A:T	3.01984e-14	-2.01237	-0.622369
172903252	chr1:172903252:T:G	1.58373e-13	-2.90987e-10	-0.977575
172903312	chr1:172903312:A:T	3.08084e-14	-2.01154	-0.603205
172903559	chr1:172903559:C:T	1.11354e-13	-2.90987e-10	-1.32981
172903816	chr1:172903816:A:G	1.24722e-13	-2.90987e-10	-1.21644
172903848	chr1:172903848:G:A	9.73014e-13	-2.90987e-10	0.837869
172903973	chr1:172903973:T:G	1.10852e-13	-2.90987e-10	-1.33434
172903975	chr1:172903975:G:C	2.06498e-13	-2.90987e-10	-0.712237
172904173	chr1:172904173:C:T	1.1167e-13	-2.90987e-10	-1.32698
172905090	chr1:172905090:C:A	7.45762e-13	-2.90987e-10	0.571877
172905979	chr1:172905979:A:C	1.56758e-14	-1.86806	-1.42235
172906478	chr1:172906478:T:A	3.03974e-14	-1.38798	-1.24019
172906726	chr1:172906726:TG:T	1.05643e-13	-2.90987e-10	-1.38246
172907223	chr1:172907223:G:A	1.35755e-14	-2.01471	-1.41956
172908452	chr1:172908452:A:G	2.59431e-14	-1.85864	-0.927983
172908481	chr1:172908481:G:A	4.32627e-14	-1.20519	-1.07005
172908764	chr1:172908764:A:C	2.54385e-14	-1.86336	-0.942907
172909247	chr1:172909247:T:C	2.54553e-14	-1.89021	-0.915393
172909282	chr1:172909282:T:C	2.47438e-14	-1.90048	-0.933478
172909412	chr1:172909412:A:G	2.4313e-14	-1.89735	-0.954169
172909503	chr1:172909503:T:C	2.28805e-13	-2.90987e-10	-0.60966
172909535	chr1:172909535:T:C	9.60953e-14	-1.35837	-0.11882
172909772	chr1:172909772:C:G	1.04886e-13	-2.90987e-10	-1.38966
172910148	chr1:172910148:G:A	2.28215e-13	-2.90987e-10	-0.612241
172910156	chr1:172910156:G:C	6.00278e-13	-2.90987e-10	0.354863
172910166	chr1:172910166:C:T	1.51584e-13	-2.90987e-10	-1.02139
172910645	chr1:172910645:T:C	1.78918e-13	-0.855602	-4.11118e-10
172911219	chr1:172911219:A:T	5.51083e-14	-1.24006	-0.793166
172911235	chr1:172911235:A:T	2.28571e-13	-2.90987e-10	-0.610681
172911485	chr1:172911485:TCA:T	1.24706e-13	-2.90987e-10	-1.21657
172912213	chr1:172912213:C:T	2.63971e-14	-1.8818	-0.887475
172912418	chr1:172912418:TAGAG:T	1.73366e-13	-2.90987e-10	-0.887122
172912687	chr1:172912687:G:A	4.07413e-14	-0.906833	-1.42845
172912949	chr1:172912949:G:A	1.05812e-13	-2.90987e-10	-1.38087
172913140	chr1:172913140:G:A	3.88236e-14	-1.2228	-1.1607
172913309	chr1:172913309:A:G	4.57425e-14	-0.792608	-1.42689
172914008	chr1:172914008:T:C	1.42108e-13	-2.90987e-10	-1.08594
172914093	chr1:172914093:T:C	2.2931e-13	-2.90987e-10	-0.607453
172914781	chr1:172914781:C:G	1.05087e-13	-2.90987e-10	-1.38774
172915324	chr1:172915324:G:T	1.24958e-13	-2.90987e-10	-1.21455
172915361	chr1:172915361:A:T	2.41644e-13	-2.90987e-10	-0.555063
172915732	chr1:172915732:T:G	3.31287e-14	-1.31907	-1.22306
172915752	chr1:172915752:AAAACC:A	1.03161e-13	-2.90987e-10	-1.40624
172916092	chr1:172916092:A:G	1.03507e-13	-2.90987e-10	-1.40289
172916805	chr1:172916805:C:T	1.47677e-13	-1.93746	0.889959
172916852	chr1:172916852:T:C	1.00934e-13	-2.90987e-10	-1.42806
172917360	chr1:172917360:C:A	3.02804e-14	-1.24043	-1.3916
172917441	chr1:172917441:T:C	1.44294e-12	-2.90987e-10	1.23191
172917645	chr1:172917645:G:A	1.17628e-13	-2.90987e-10	-1.275
172917658	chr1:172917658:C:T	2.30569e-13	-2.90987e-10	-0.601978
172918426	chr1:172918426:A:G	1.16374e-13	-2.90987e-10	-1.28572
172918884	chr1:172918884:G:A	1.59302e-13	-2.90987e-10	-0.971726
172918912	chr1:172918912:A:G	1.08505e-13	-2.90987e-10	-1.35573
172918918	chr1:172918918:C:T	3.86496e-13	-2.90987e-10	-0.0854075
172919350	chr1:172919350:C:T	2.35813e-13	-2.90987e-10	-0.579489
172919433	chr1:172919433:T:C	1.46876e-13	-2.90987e-10	-1.05294
172919666	chr1:172919666:G:A	3.35211e-13	-0.22777	-4.11118e-10
172919711	chr1:172919711:C:T	1.36227e-13	-2.90987e-10	-1.12821
172920003	chr1:172920003:A:C	2.52936e-14	-1.90334	-0.908643
172920252	chr1:172920252:A:G	1.05793e-13	-2.90987e-10	-1.38104
172921169	chr1:172921169:G:A	4.02694e-13	-0.044352	-4.11118e-10
172921474	chr1:172921474:A:G	2.5212e-14	-1.89412	-0.92109
172921587	chr1:172921587:G:A	1.24915e-13	-2.90987e-10	-1.21489
172921966	chr1:172921966:T:A	5.87473e-14	-1.96928	-4.11118e-10
172922034	chr1:172922034:C:T	3.72225e-14	-1.00419	-1.42142
172922221	chr1:172922221:C:T	3.64401e-13	-2.90987e-10	-0.144274
172922228	chr1:172922228:A:G	3.53119e-13	-2.90987e-10	-0.175726
172922237	chr1:172922237:A:G	3.71947e-13	-2.90987e-10	-0.123778
172922306	chr1:172922306:G:A	1.01712e-13	-2.90987e-10	-1.42039
172922368	chr1:172922368:T:C	3.85177e-13	-2.02647	1.93764
172922671	chr1:172922671:G:A	1.03242e-13	-2.90987e-10	-1.40545
172922678	chr1:172922678:T:C	1.0116e-13	-2.90987e-10	-1.42582
172922917	chr1:172922917:T:A	4.64206e-13	-2.90987e-10	0.0977982
172923221	chr1:172923221:C:G	4.62908e-14	-0.779723	-1.42786
172923255	chr1:172923255:T:C	2.67359e-14	-1.87316	-0.883362
172923712	chr1:172923712:AGACTTGACCCTAG:A	5.99552e-13	-2.90987e-10	0.353654
172924002	chr1:172924002:G:GTA	2.67816e-14	-1.86509	-0.889728
172924696	chr1:172924696:G:A	1.1005e-13	-1.34159	-4.11118e-10
172924830	chr1:172924830:C:T	1.38758e-13	-1.1098	-4.11118e-10
172925626	chr1:172925626:A:G	6.00471e-14	-1.9474	-4.11118e-10
172925777	chr1:172925777:C:T	2.56434e-13	-2.90987e-10	-0.495658
172926001	chr1:172926001:G:T	1.14273e-13	-2.90987e-10	-1.30394
172926017	chr1:172926017:C:T	2.46067e-13	-2.90987e-10	-0.536926
172926686	chr1:172926686:C:T	6.46191e-14	-1.87402	-4.11118e-10
172926707	chr1:172926707:G:A	1.07131e-13	-1.06246	-0.306019
172926941	chr1:172926941:A:T	1.01047e-13	-2.90987e-10	-1.42694
172928705	chr1:172928705:G:A	5.16543e-13	-2.90987e-10	0.204629
172928889	chr1:172928889:G:C	4.08907e-13	-2.90987e-10	-0.0290425
172929196	chr1:172929196:A:G	2.41118e-13	-2.90987e-10	-0.557243
172929262	chr1:172929262:G:A	4.36422e-14	-0.866418	-1.40009
172929288	chr1:172929288:A:C	1.36404e-13	-2.90987e-10	-1.12691
172929303	chr1:172929303:T:A	5.6795e-14	-2.00308	-4.11118e-10
172929444	chr1:172929444:G:T	1.54932e-13	-2.90987e-10	-0.999541
172929668	chr1:172929668:G:A	1.05291e-13	-2.90987e-10	-1.3858
172929690	chr1:172929690:G:A	1.44875e-14	-1.94853	-1.42072
172929948	chr1:172929948:G:A	4.68026e-13	-2.90987e-10	0.105994
172929949	chr1:172929949:C:A	1.06853e-13	-2.90987e-10	-1.37108
172930685	chr1:172930685:C:G	6.27318e-14	-1.90366	-4.11118e-10
172930792	chr1:172930792:CA:C	1.35625e-13	-2.90987e-10	-1.13264
172931446	chr1:172931446:C:T	4.51754e-14	-0.821932	-1.41005
172931476	chr1:172931476:G:A	3.94532e-13	-2.90987e-10	-0.0648283
172931915	chr1:172931915:A:AGG	1.79437e-13	-2.90987e-10	-0.852704
172932033	chr1:172932033:CTGTATAGCAAG:C	1.82753e-12	-2.90987e-10	1.46819
172932583	chr1:172932583:T:A	2.13261e-13	-0.680012	-4.11118e-10
172932584	chr1:172932584:T:C	1.0075e-13	-1.15969	-0.270191
172932746	chr1:172932746:A:G	9.8894e-14	-1.13244	-0.316044
172932874	chr1:172932874:CAGTG:C	1.64801e-13	-2.90987e-10	-0.937789
172933069	chr1:172933069:G:A	6.9562e-13	-2.90987e-10	0.502274
172933226	chr1:172933226:G:A	2.25812e-13	-2.90987e-10	-0.622827
172933868	chr1:172933868:G:A	7.21536e-14	-1.24398	-0.519755
172933926	chr1:172933926:C:G	1.14171e-13	-2.90987e-10	-1.30483
172934176	chr1:172934176:G:A	1.13464e-13	-2.90987e-10	-1.31105
172934306	chr1:172934306:T:A	2.955e-13	-2.90987e-10	-0.35386
172934402	chr1:172934402:A:G	2.37078e-14	-1.51431	-1.36242
172934441	chr1:172934441:A:G	1.00953e-13	-2.90987e-10	-1.42787
172934661	chr1:172934661:C:T	5.44262e-13	-2.90987e-10	0.256901
172934705	chr1:172934705:T:A	4.0696e-14	-1.37547	-0.960926
172935260	chr1:172935260:A:G	1.04644e-13	-2.90987e-10	-1.39196
172935334	chr1:172935334:C:A	4.74101e-13	-2.90987e-10	0.118892
172935610	chr1:172935610:A:T	1.01098e-13	-2.90987e-10	-1.42644
172935850	chr1:172935850:T:C	3.65085e-14	-1.02356	-1.42143
172935851	chr1:172935851:A:G	1.00918e-13	-2.90987e-10	-1.42822
172936174	chr1:172936174:A:G	2.50658e-14	-1.64741	-1.17361
172936188	chr1:172936188:A:G	1.26067e-13	-2.90987e-10	-1.20572
172936230	chr1:172936230:A:G	1.00996e-13	-2.90987e-10	-1.42745
172936611	chr1:172936611:A:G	6.96818e-14	-1.21011	-0.588482
172936888	chr1:172936888:C:T	2.09714e-13	-2.90987e-10	-0.696785
172936932	chr1:172936932:T:A	3.06876e-14	-1.82136	-0.79731
172937410	chr1:172937410:G:T	8.71336e-13	-2.90987e-10	0.727498
172937770	chr1:172937770:GATAT:G	3.58676e-14	-1.0567	-1.40599
172938736	chr1:172938736:T:A	1.22322e-13	-2.90987e-10	-1.23587
172938883	chr1:172938883:G:T	7.06648e-14	-1.78458	-4.11118e-10
172939124	chr1:172939124:C:CAA	1.00952e-13	-2.90987e-10	-1.42788
172939149	chr1:172939149:G:C	6.89834e-14	-1.79608	-0.0125798
172939589	chr1:172939589:G:A	1.45637e-13	-2.90987e-10	-1.06141
172939627	chr1:172939627:C:G	1.00905e-13	-2.90987e-10	-1.42835
172939649	chr1:172939649:G:A	1.16617e-13	-2.90987e-10	-1.28364
172940144	chr1:172940144:T:C	2.53372e-13	-2.90987e-10	-0.507671
172940252	chr1:172940252:T:C	3.16383e-13	-2.90987e-10	-0.285575
172940345	chr1:172940345:A:G	1.22691e-13	-2.90987e-10	-1.23286
172940510	chr1:172940510:C:A	3.36364e-13	-0.224336	-4.11118e-10
172940842	chr1:172940842:A:T	1.00881e-13	-2.90987e-10	-1.42859
172941121	chr1:172941121:G:A	5.06948e-14	-1.16537	-0.95134
172941149	chr1:172941149:C:T	7.58748e-14	-1.80314	0.0896912
172941223	chr1:172941223:G:C	5.54769e-14	-2.02656	-4.11118e-10
172942020	chr1:172942020:C:T	4.42275e-14	-1.26462	-0.988564
172943256	chr1:172943256:C:G	1.66381e-13	-2.90987e-10	-0.928248
172943298	chr1:172943298:AGGTGATTACATCAT:A	5.69119e-14	-2.00103	-4.11118e-10
172943967	chr1:172943967:G:T	5.31972e-13	-2.90987e-10	0.234061
172944317	chr1:172944317:G:T	1.52418e-13	-2.90987e-10	-1.0159
172944424	chr1:172944424:C:T	3.37281e-13	-1.8937	1.67209
172945059	chr1:172945059:CTA:C	1.1134e-13	-2.90987e-10	-1.32994
172945224	chr1:172945224:T:A	1.29679e-13	-2.90987e-10	-1.17747
172945405	chr1:172945405:G:A	3.2066e-13	-2.90987e-10	-0.272148
172945643	chr1:172945643:G:A	1.11612e-13	-2.90987e-10	-1.3275
172945859	chr1:172945859:A:C	2.67205e-13	-2.90987e-10	-0.454515
172946252	chr1:172946252:G:A	8.82541e-14	-0.819308	-0.743001
172946563	chr1:172946563:A:G	9.9833e-13	-2.90987e-10	0.863555
172946900	chr1:172946900:A:G	3.69985e-13	-2.90987e-10	-0.129066
172947236	chr1:172947236:A:C	2.02658e-13	-1.84762	1.11661
172947340	chr1:172947340:G:A	1.0563e-13	-2.90987e-10	-1.38258
172947398	chr1:172947398:T:C	1.09713e-13	-2.90987e-10	-1.34466
172947735	chr1:172947735:G:T	3.33755e-14	-1.16138	-1.37333
172947976	chr1:172947976:G:A	9.20466e-14	-1.01751	-0.502724
172948459	chr1:172948459:T:C	1.77852e-13	-2.90987e-10	-0.861576
172948682	chr1:172948682:G:T	5.52112e-14	-2.03136	-4.11118e-10
172948748	chr1:172948748:G:A	1.42654e-13	-2.90987e-10	-1.0821
172949036	chr1:172949036:C:T	5.50785e-14	-2.03377	-4.11118e-10
172949528	chr1:172949528:C:T	1.00973e-13	-2.90987e-10	-1.42767
172949913	chr1:172949913:A:G	1.11235e-13	-2.90987e-10	-1.33089
172950328	chr1:172950328:C:T	5.50602e-14	-2.0341	-4.11118e-10
172950832	chr1:172950832:G:A	5.68854e-14	-2.00149	-4.11118e-10
172951314	chr1:172951314:C:T	1.03727e-13	-2.90987e-10	-1.40076
172951938	chr1:172951938:G:A	1.44248e-13	-2.90987e-10	-1.07099
172952043	chr1:172952043:G:A	1.12218e-13	-2.90987e-10	-1.32208
172952136	chr1:172952136:C:T	2.60047e-14	-1.37329	-1.41096
172952481	chr1:172952481:A:C	1.01547e-13	-2.90987e-10	-1.42201
172953064	chr1:172953064:G:T	6.35215e-14	-1.89115	-4.11118e-10
172953598	chr1:172953598:T:C	4.02677e-14	-0.982593	-1.36439
172953753	chr1:172953753:G:A	3.62076e-14	-1.10881	-1.34445
172953790	chr1:172953790:C:A	1.83402e-13	-2.90987e-10	-0.830852
172953807	chr1:172953807:T:C	2.28595e-14	-1.65781	-1.25536
172954229	chr1:172954229:A:G	1.0244e-13	-2.90987e-10	-1.41326
172954675	chr1:172954675:C:T	6.38885e-14	-1.88539	-4.11118e-10
172954929	chr1:172954929:C:T	3.20839e-13	-2.90987e-10	-0.271591
172955733	chr1:172955733:G:T	6.54478e-13	-2.90987e-10	0.441309
172955836	chr1:172955836:A:C	3.50537e-13	-2.90987e-10	-0.183063
172956123	chr1:172956123:G:A	9.18709e-14	-1.52215	-4.11118e-10
172957159	chr1:172957159:C:T	3.29944e-14	-1.14317	-1.40302
172957190	chr1:172957190:A:G	3.88303e-13	-2.90987e-10	-0.0807444
172958906	chr1:172958906:G:C	3.39866e-14	-1.36718	-1.14938
172958975	chr1:172958975:C:T	2.79852e-13	-2.90987e-10	-0.40827
172959035	chr1:172959035:T:C	3.68938e-14	-1.17826	-1.25622
172959071	chr1:172959071:C:T	1.03819e-13	-2.90987e-10	-1.39988
172959072	chr1:172959072:A:G	1.03909e-13	-2.90987e-10	-1.39901
172959073	chr1:172959073:G:A	1.03841e-13	-2.90987e-10	-1.39967
172959088	chr1:172959088:A:G	1.03561e-13	-2.90987e-10	-1.40237
172959132	chr1:172959132:C:T	1.79316e-13	-2.90987e-10	-0.85338
172959801	chr1:172959801:G:A	1.12819e-13	-2.90987e-10	-1.31674
172959824	chr1:172959824:T:A	1.75563e-14	-1.76156	-1.41555
172959987	chr1:172959987:G:A	1.22157e-13	-1.23722	-4.11118e-10
172960098	chr1:172960098:G:A	1.44728e-13	-2.90987e-10	-1.06768
172960302	chr1:172960302:A:G	1.02637e-13	-2.90987e-10	-1.41133
172960405	chr1:172960405:T:C	1.97271e-13	-2.90987e-10	-0.757952
172960682	chr1:172960682:A:G	2.7686e-13	-2.90987e-10	-0.419018
172960924	chr1:172960924:T:C	9.25471e-14	-0.713904	-0.800908
172961694	chr1:172961694:C:T	5.28822e-13	-2.90987e-10	0.228123
172961907	chr1:172961907:T:C	1.70016e-13	-2.90987e-10	-0.906639
172962125	chr1:172962125:T:C	2.16044e-13	-2.90987e-10	-0.667047
172962685	chr1:172962685:T:C	1.40892e-13	-1.09454	-4.11118e-10
172962806	chr1:172962806:G:A	1.15283e-13	-2.90987e-10	-1.29514
172963241	chr1:172963241:A:T	2.78416e-13	-2.90987e-10	-0.413413
172963837	chr1:172963837:G:A	5.50986e-14	-2.03341	-4.11118e-10
172964297	chr1:172964297:C:T	1.14405e-13	-2.90987e-10	-1.30278
172964407	chr1:172964407:T:C	1.02471e-13	-2.90987e-10	-1.41295
172964552	chr1:172964552:AT:A	3.11952e-13	-2.90987e-10	-0.299679
172965101	chr1:172965101:C:T	1.09807e-13	-2.90987e-10	-1.3438
172965199	chr1:172965199:A:G	6.2368e-14	-1.90948	-4.11118e-10
172965677	chr1:172965677:A:G	1.18381e-13	-2.90987e-10	-1.26862
172966303	chr1:172966303:G:A	1.43411e-14	-2.02197	-1.35743
172966653	chr1:172966653:A:G	7.12578e-13	-2.90987e-10	0.52636
172967181	chr1:172967181:A:G	1.02412e-13	-2.90987e-10	-1.41352
172967496	chr1:172967496:T:C	2.72409e-14	-1.33818	-1.39963
172967503	chr1:172967503:G:A	1.9909e-13	-2.90987e-10	-0.748775
172967562	chr1:172967562:A:C	1.99121e-13	-0.690212	-0.0584048
172968835	chr1:172968835:GTGCTATT:G	1.81314e-14	-1.9688	-1.17608
172969254	chr1:172969254:T:C	5.72954e-14	-1.99431	-4.11118e-10
172969754	chr1:172969754:G:A	2.10279e-13	-2.90987e-10	-0.694095
172969880	chr1:172969880:C:T	1.02471e-13	-2.90987e-10	-1.41295
172970756	chr1:172970756:T:A	1.38396e-14	-1.99797	-1.41702
172970828	chr1:172970828:T:A	1.03008e-13	-2.90987e-10	-1.40772
172970913	chr1:172970913:A:AT	8.42427e-14	-1.60883	-4.11118e-10
172971310	chr1:172971310:G:A	1.01623e-13	-1.96325	0.54199
172971467	chr1:172971467:C:T	1.37802e-14	-2.00279	-1.41651
172971637	chr1:172971637:C:CA	1.12699e-13	-2.90987e-10	-1.3178
172971743	chr1:172971743:T:G	5.3855e-14	-1.99752	-0.0587186
172971963	chr1:172971963:C:T	1.03146e-13	-2.90987e-10	-1.40638
172972303	chr1:172972303:T:C	4.40413e-14	-0.931738	-1.32566
172972573	chr1:172972573:G:A	5.88182e-14	-0.581186	-1.38689
172972673	chr1:172972673:A:G	1.42573e-13	-2.90987e-10	-1.08267
172972874	chr1:172972874:G:A	1.01833e-13	-2.90987e-10	-1.41919
172973018	chr1:172973018:A:G	1.21065e-13	-2.90987e-10	-1.2462
172973680	chr1:172973680:C:T	7.42042e-14	-1.73571	-4.11118e-10
172973858	chr1:172973858:T:A	1.25508e-13	-2.90987e-10	-1.21016
172975611	chr1:172975611:T:G	1.5099e-14	-2.03251	-1.29539
172975630	chr1:172975630:CTTTTCTTTTTT:C	1.48112e-14	-2.02695	-1.32019
172975669	chr1:172975669:G:A	1.45475e-14	-2.02202	-1.34309
172975844	chr1:172975844:G:A	1.06546e-13	-2.90987e-10	-1.37395
172976102	chr1:172976102:C:G	2.0731e-13	-2.90987e-10	-0.708315
172976188	chr1:172976188:A:G	7.43593e-14	-1.73362	-4.11118e-10
172977109	chr1:172977109:C:T	1.13424e-13	-2.90987e-10	-1.3114
172977391	chr1:172977391:T:C	1.01436e-13	-2.90987e-10	-1.4231
172977620	chr1:172977620:C:T	5.79048e-14	-1.93062	-0.0531074
172977776	chr1:172977776:G:A	6.21974e-14	-1.91222	-4.11118e-10
172978209	chr1:172978209:G:C	5.51548e-14	-2.03239	-4.11118e-10
172978649	chr1:172978649:T:G	3.67037e-14	-1.90685	-0.532798
172979000	chr1:172979000:C:T	6.5106e-14	-1.86651	-4.11118e-10
```
