## Supplementary material for "Characterization of shared and ancestry-specific signals driving complex traits using multi-ancestry fine-mapping": susiex_nc2.cs80.snp

```
BP	SNP	PIP(CS1)	LogBF(CS1,Pop1)	LogBF(CS1,Pop2)
170906013	chr1:170906013:T:A	2.18137e-32	-2.90987e-10	-1.3493
170906386	chr1:170906386:G:C	4.85627e-32	0.0379742	-0.586956
170906459	chr1:170906459:A:G	1.23429e-32	-1.91875	-4.11118e-10
170906763	chr1:170906763:A:C	5.24742e-32	-2.90987e-10	-0.471514
170907715	chr1:170907715:C:T	2.08153e-32	-2.90987e-10	-1.39615
170907785	chr1:170907785:C:T	8.16902e-31	-2.90987e-10	2.27368
170907842	chr1:170907842:G:A	1.11727e-31	-2.90987e-10	0.284219
170907847	chr1:170907847:G:T	8.10675e-32	-2.90987e-10	-0.0365535
170907943	chr1:170907943:T:A	4.2458e-32	0.0865803	-0.769901
170908245	chr1:170908245:C:A	1.66093e-31	-2.90987e-10	0.680713
170908265	chr1:170908265:A:C	4.45385e-32	0.106474	-0.741956
170909351	chr1:170909351:A:G	2.17491e-32	-2.90987e-10	-1.35227
170909593	chr1:170909593:C:T	3.97586e-32	0.0199003	-0.768911
170909649	chr1:170909649:TAAAC:T	1.26847e-32	-1.89144	-4.11118e-10
170909733	chr1:170909733:A:G	2.06241e-32	-2.90987e-10	-1.40537
170909798	chr1:170909798:A:T	1.25799e-32	-1.89973	-4.11118e-10
170909963	chr1:170909963:C:T	1.55578e-32	-0.25832	-1.42896
170910233	chr1:170910233:G:A	2.16198e-32	-2.90987e-10	-1.35822
170910387	chr1:170910387:T:G	4.86748e-32	0.210202	-0.756877
170910655	chr1:170910655:C:A	1.03575e-31	-2.90987e-10	0.208464
170910665	chr1:170910665:C:T	1.03212e-31	-2.90987e-10	0.204946
170911413	chr1:170911413:A:G	2.08835e-32	-2.90987e-10	-1.39288
170911781	chr1:170911781:T:C	1.47107e-32	-0.321807	-1.42146
170911991	chr1:170911991:T:C	3.26714e-32	-2.90987e-10	-0.945337
170912193	chr1:170912193:T:G	2.24424e-32	-2.90987e-10	-1.32088
170912259	chr1:170912259:A:G	5.51577e-32	-2.90987e-10	-0.42164
170912279	chr1:170912279:G:A	1.10662e-32	-2.02794	-4.11118e-10
170912383	chr1:170912383:C:T	1.27204e-32	-1.88863	-4.11118e-10
170912478	chr1:170912478:G:A	1.5054e-32	-1.72019	-4.11118e-10
170912919	chr1:170912919:C:T	1.01688e-31	-2.90987e-10	0.190077
170912937	chr1:170912937:G:T	3.5101e-32	-2.90987e-10	-0.873607
170913020	chr1:170913020:T:C	4.40281e-32	-2.90987e-10	-0.647008
170913185	chr1:170913185:G:A	2.1713e-32	-2.90987e-10	-1.35393
170913264	chr1:170913264:AG:A	3.28841e-32	-2.90987e-10	-0.938848
170913642	chr1:170913642:A:G	2.21506e-32	-2.90987e-10	-1.33397
170914095	chr1:170914095:G:A	5.5909e-32	-2.90987e-10	-0.408111
170914294	chr1:170914294:T:G	2.01952e-32	-2.90987e-10	-1.42639
170914397	chr1:170914397:G:A	3.79846e-32	-2.90987e-10	-0.794655
170914435	chr1:170914435:A:G	3.64294e-32	-2.90987e-10	-0.83646
170914646	chr1:170914646:C:T	1.56571e-32	-0.264226	-1.41668
170914762	chr1:170914762:T:C	1.37126e-32	-0.401381	-1.41214
170914771	chr1:170914771:A:G	3.09433e-32	-2.90987e-10	-0.99968
170914870	chr1:170914870:G:C	2.25754e-32	-2.90987e-10	-1.31497
170915114	chr1:170915114:A:G	1.25045e-32	-1.90575	-4.11118e-10
170915350	chr1:170915350:A:G	2.08442e-32	-2.90987e-10	-1.39476
170915476	chr1:170915476:C:T	2.31461e-32	-2.90987e-10	-1.29001
170915676	chr1:170915676:C:T	2.95807e-32	-2.90987e-10	-1.04471
170915939	chr1:170915939:G:T	3.48948e-32	-2.90987e-10	-0.879499
170915956	chr1:170915956:A:C	1.26467e-32	-1.89444	-4.11118e-10
170916078	chr1:170916078:T:A	2.25564e-32	-2.90987e-10	-1.31582
170916394	chr1:170916394:G:C	2.95369e-33	-1.94089	-1.40789
170916422	chr1:170916422:A:G	1.43819e-32	-0.34881	-1.41706
170916603	chr1:170916603:G:C	3.0136e-33	-1.94881	-1.37989
170916882	chr1:170916882:T:C	1.25557e-32	-1.90166	-4.11118e-10
170916907	chr1:170916907:T:G	2.81424e-32	-2.90987e-10	-1.09456
170917059	chr1:170917059:A:G	3.0241e-33	-1.92797	-1.39725
170917134	chr1:170917134:A:G	3.07105e-33	-1.91966	-1.39015
170917417	chr1:170917417:A:G	5.28138e-33	-1.51827	-1.24938
170917831	chr1:170917831:C:T	2.03662e-32	-2.90987e-10	-1.41796
170917991	chr1:170917991:A:G	4.4605e-32	-2.90987e-10	-0.633991
170918067	chr1:170918067:A:G	7.64613e-33	-1.59595	-0.801691
170918174	chr1:170918174:G:A	2.8974e-33	-1.97655	-1.39148
170918526	chr1:170918526:A:G	2.20755e-32	-2.90987e-10	-1.33737
170918597	chr1:170918597:A:T	4.1966e-32	-2.90987e-10	-0.694977
170918825	chr1:170918825:C:T	2.05474e-32	-2.90987e-10	-1.4091
170919032	chr1:170919032:G:T	1.25408e-32	-1.90285	-4.11118e-10
170919115	chr1:170919115:A:T	2.71327e-32	-2.90987e-10	-1.1311
170919289	chr1:170919289:T:C	2.18234e-32	-1.34885	-4.11118e-10
170919335	chr1:170919335:C:T	2.79912e-32	-2.90987e-10	-1.09994
170920262	chr1:170920262:A:G	3.16799e-33	-2.01393	-1.26481
170920297	chr1:170920297:T:TG	3.23289e-33	-2.01213	-1.24633
170920309	chr1:170920309:C:T	2.30888e-32	-2.90987e-10	-1.29249
170920486	chr1:170920486:C:A	2.12464e-32	-2.90987e-10	-1.37565
170920527	chr1:170920527:G:C	7.5985e-33	-1.63434	-0.769545
170920633	chr1:170920633:GCAGATCCCAACAGGGAC:G	3.20267e-33	-2.00052	-1.26734
170920676	chr1:170920676:G:A	1.57131e-32	-0.308567	-1.36878
170920901	chr1:170920901:G:T	9.04272e-32	-2.90987e-10	0.0727088
170921371	chr1:170921371:A:T	3.18517e-33	-1.97295	-1.30038
170921776	chr1:170921776:T:A	3.04528e-32	-2.90987e-10	-1.01566
170922062	chr1:170922062:T:C	3.04412e-33	-2.00819	-1.31044
170922064	chr1:170922064:C:T	3.724e-33	-1.69772	-1.41931
170922149	chr1:170922149:T:C	2.04968e-32	-2.90987e-10	-1.41157
170922190	chr1:170922190:C:T	3.01671e-33	-2.00895	-1.31872
170922736	chr1:170922736:G:C	2.89431e-33	-2.01523	-1.35386
170922931	chr1:170922931:A:G	2.97364e-32	-2.90987e-10	-1.03947
170923117	chr1:170923117:T:C	3.67105e-33	-1.98603	-1.14533
170923140	chr1:170923140:A:G	3.09828e-33	-2.00294	-1.29805
170923159	chr1:170923159:C:T	5.86647e-33	-1.29079	-1.37179
170923204	chr1:170923204:C:T	3.07e-33	-1.98788	-1.32228
170923544	chr1:170923544:C:T	1.27655e-32	-1.88509	-4.11118e-10
170923838	chr1:170923838:G:A	3.04944e-33	-1.99047	-1.32641
170923867	chr1:170923867:A:G	3.09965e-33	-1.97991	-1.32063
170924430	chr1:170924430:A:G	3.03003e-33	-1.94612	-1.37714
170924514	chr1:170924514:G:T	2.11001e-32	-0.00182671	-1.38073
170924944	chr1:170924944:T:C	2.64836e-33	-2.02924	-1.42866
170925150	chr1:170925150:A:G	2.74308e-33	-2.0172	-1.40555
170925781	chr1:170925781:T:C	2.88815e-33	-2.01183	-1.35939
170925918	chr1:170925918:T:G	1.14718e-31	-2.90987e-10	0.310644
170925980	chr1:170925980:C:T	5.0365e-33	-1.41151	-1.40361
170926127	chr1:170926127:A:C	4.20844e-32	-2.90987e-10	-0.692159
170926229	chr1:170926229:G:A	2.00148e-32	-0.0544639	-1.3809
170926636	chr1:170926636:G:A	2.47278e-32	-2.90987e-10	-1.22391
170927082	chr1:170927082:A:G	1.04802e-31	-2.90987e-10	0.220232
170927152	chr1:170927152:T:C	2.3251e-32	-2.90987e-10	-1.28549
170927358	chr1:170927358:C:G	9.70912e-32	-2.90987e-10	0.143814
170927438	chr1:170927438:G:A	3.19336e-33	-2.02158	-1.24918
170927467	chr1:170927467:C:T	3.53724e-33	-1.94205	-1.22644
170927812	chr1:170927812:T:C	2.70252e-32	-2.90987e-10	-1.13507
170927995	chr1:170927995:C:A	3.19131e-33	-1.84251	-1.42889
170928132	chr1:170928132:G:A	3.87325e-33	-1.81661	-1.26113
170928285	chr1:170928285:T:A	2.22819e-32	-2.90987e-10	-1.32806
170929115	chr1:170929115:C:T	3.66679e-33	-1.78109	-1.35143
170929243	chr1:170929243:T:G	3.26306e-33	-1.88955	-1.35962
170929299	chr1:170929299:C:A	3.42549e-33	-1.82368	-1.37691
170929346	chr1:170929346:A:G	2.21105e-32	-2.90987e-10	-1.33578
170929437	chr1:170929437:A:G	1.40488e-31	-2.90987e-10	0.513285
170929500	chr1:170929500:G:A	3.73286e-33	-1.76715	-1.34752
170929590	chr1:170929590:G:A	1.23659e-31	-2.90987e-10	0.385695
170930244	chr1:170930244:CTG:C	2.42205e-32	-2.90987e-10	-1.24464
170930273	chr1:170930273:G:C	2.21997e-32	-2.90987e-10	-1.33176
170930515	chr1:170930515:G:T	5.79384e-32	0.928701	-1.30116
170930663	chr1:170930663:G:A	3.89315e-32	0.0728588	-0.84289
170931080	chr1:170931080:T:A	5.19467e-32	-0.0675403	-0.414078
170931276	chr1:170931276:A:G	3.15933e-32	-2.90987e-10	-0.97889
170931461	chr1:170931461:A:G	2.14479e-32	-2.90987e-10	-1.36621
170931598	chr1:170931598:C:T	1.21599e-32	-1.93369	-4.11118e-10
170931648	chr1:170931648:G:A	1.16363e-32	-1.9777	-4.11118e-10
170931684	chr1:170931684:G:A	1.25009e-32	-1.90604	-4.11118e-10
170932055	chr1:170932055:T:C	4.155e-32	0.621605	-1.32654
170932155	chr1:170932155:G:A	2.10301e-32	0.0425618	-1.42844
170932236	chr1:170932236:G:A	4.54308e-32	0.247292	-0.862939
170932243	chr1:170932243:A:G	2.39508e-32	-2.90987e-10	-1.25583
170932304	chr1:170932304:G:A	7.51897e-32	0.11255	-0.224373
170932343	chr1:170932343:G:A	3.82883e-33	-1.89798	-1.1913
170932452	chr1:170932452:C:T	1.12319e-31	-0.669219	0.958724
170932482	chr1:170932482:C:T	2.11695e-32	-2.90987e-10	-1.37928
170932759	chr1:170932759:C:G	6.90074e-32	0.632116	-0.829738
170932910	chr1:170932910:A:G	2.92148e-32	-2.90987e-10	-1.05716
170932976	chr1:170932976:T:G	3.47612e-33	-1.94096	-1.24496
170932977	chr1:170932977:T:A	1.78203e-32	-1.5515	-4.11118e-10
170933134	chr1:170933134:A:G	1.31356e-32	-1.85651	-4.11118e-10
170933216	chr1:170933216:G:T	1.2788e-32	-1.88333	-4.11118e-10
170933249	chr1:170933249:C:T	2.01433e-32	-2.90987e-10	-1.42896
170933381	chr1:170933381:A:G	2.32623e-31	-0.803478	1.82106
170933566	chr1:170933566:G:T	2.32672e-32	-2.90987e-10	-1.28479
170933657	chr1:170933657:C:T	3.0351e-32	-2.90987e-10	-1.01901
170934147	chr1:170934147:T:C	2.49127e-32	-2.90987e-10	-1.21646
170934156	chr1:170934156:TGTG:T	1.35203e-32	-0.810045	-1.0176
170934204	chr1:170934204:G:A	2.63497e-32	-2.90987e-10	-1.16038
170934630	chr1:170934630:C:T	2.94326e-32	-2.01683	0.9671
170934631	chr1:170934631:A:G	2.2838e-32	-2.90987e-10	-1.30341
170934797	chr1:170934797:G:T	1.27399e-32	-1.8871	-4.11118e-10
170935173	chr1:170935173:A:G	1.26314e-32	-1.89565	-4.11118e-10
170935495	chr1:170935495:A:AC	2.02256e-32	-2.90987e-10	-1.42488
170935768	chr1:170935768:C:T	7.1972e-32	-2.90987e-10	-0.155559
170935795	chr1:170935795:C:T	3.24166e-32	-2.90987e-10	-0.953166
170935855	chr1:170935855:G:C	3.34049e-33	-1.80002	-1.4257
170936242	chr1:170936242:C:T	3.71318e-33	-1.84941	-1.27053
170936459	chr1:170936459:C:T	4.0015e-32	-2.90987e-10	-0.742581
170936482	chr1:170936482:T:C	3.90972e-33	-1.70527	-1.3631
170936776	chr1:170936776:T:A	7.82308e-32	-2.90987e-10	-0.0721725
170936780	chr1:170936780:T:C	3.29016e-32	-2.90987e-10	-0.938315
170936812	chr1:170936812:T:G	3.99528e-32	-2.90987e-10	-0.744138
170936945	chr1:170936945:C:T	1.30452e-32	-1.86342	-4.11118e-10
170937156	chr1:170937156:C:T	2.05192e-32	-2.90987e-10	-1.41048
170937292	chr1:170937292:T:C	3.68685e-32	-2.90987e-10	-0.824479
170937602	chr1:170937602:A:G	8.54264e-32	0.0158185	-4.11118e-10
170937617	chr1:170937617:G:A	4.21813e-32	-0.689859	-4.11118e-10
170937725	chr1:170937725:G:A	1.09935e-31	0.268053	-4.11118e-10
170937733	chr1:170937733:C:T	5.61583e-31	-2.90987e-10	1.89892
170937734	chr1:170937734:G:A	2.09524e-32	-2.90987e-10	-1.38958
170937911	chr1:170937911:T:C	3.22528e-32	-2.90987e-10	-0.958231
170938047	chr1:170938047:A:G	2.05227e-32	-2.90987e-10	-1.41031
170938142	chr1:170938142:A:C	2.06072e-32	-2.90987e-10	-1.4062
170938210	chr1:170938210:G:A	2.27572e-32	-2.90987e-10	-1.30696
170938211	chr1:170938211:A:T	2.27685e-32	-2.90987e-10	-1.30646
170938221	chr1:170938221:G:A	2.94591e-33	-1.99924	-1.35218
170938285	chr1:170938285:C:T	2.2445e-32	-2.90987e-10	-1.32077
170938353	chr1:170938353:T:G	2.97122e-32	0.388857	-1.42914
170938759	chr1:170938759:A:G	5.21256e-33	-1.69516	-1.0856
170938792	chr1:170938792:A:G	5.08109e-33	-1.98472	-0.821593
170938944	chr1:170938944:C:T	2.45629e-32	-1.2306	-4.11118e-10
170939033	chr1:170939033:C:T	2.89244e-33	-1.96993	-1.3998
170939204	chr1:170939204:C:T	2.49612e-32	-2.90987e-10	-1.21451
170939534	chr1:170939534:A:G	2.81811e-33	-1.98626	-1.40951
170939936	chr1:170939936:C:G	2.87429e-33	-1.97633	-1.3997
170939954	chr1:170939954:C:T	2.83418e-33	-1.98405	-1.40603
170939962	chr1:170939962:G:A	2.55481e-32	-2.90987e-10	-1.19127
170940001	chr1:170940001:A:G	2.83022e-33	-1.98141	-1.41007
170940078	chr1:170940078:G:A	2.7884e-33	-1.98638	-1.41998
170940128	chr1:170940128:G:A	2.78987e-33	-1.98349	-1.42235
170940328	chr1:170940328:A:T	1.13936e-32	-1.99878	-4.11118e-10
170940371	chr1:170940371:G:A	1.38124e-32	-2.02639	0.220122
170940493	chr1:170940493:T:C	1.90719e-32	-0.677583	-0.806037
170940608	chr1:170940608:A:G	2.45936e-32	-2.90987e-10	-1.22935
170940797	chr1:170940797:C:T	2.87777e-33	-1.9718	-1.40302
170940863	chr1:170940863:C:T	2.46439e-32	-2.90987e-10	-1.22731
170940887	chr1:170940887:T:G	2.83716e-33	-1.96766	-1.42137
170940916	chr1:170940916:C:T	1.34652e-31	-2.90987e-10	0.470856
170941061	chr1:170941061:A:T	2.34674e-32	-2.02976	0.753531
170941208	chr1:170941208:T:TC	1.02054e-31	-2.90987e-10	0.193661
170941381	chr1:170941381:C:T	2.79583e-33	-1.98707	-1.41663
170941472	chr1:170941472:A:T	2.85965e-33	-1.96711	-1.41403
170941689	chr1:170941689:G:A	1.14681e-32	-0.583074	-1.40919
170941711	chr1:170941711:G:T	2.30181e-32	-2.90987e-10	-1.29555
170941720	chr1:170941720:T:C	4.45371e-33	-1.96587	-0.972226
170942121	chr1:170942121:C:T	2.08163e-32	-2.90987e-10	-1.3961
170942533	chr1:170942533:T:C	2.17406e-32	-2.90987e-10	-1.35265
170942544	chr1:170942544:A:G	2.57974e-32	-2.90987e-10	-1.18156
170942869	chr1:170942869:A:G	3.64703e-33	-1.72263	-1.4153
170943105	chr1:170943105:T:A	3.49061e-33	-2.02645	-1.15531
170943131	chr1:170943131:A:T	2.92135e-33	-1.94608	-1.41371
170943201	chr1:170943201:G:T	2.67516e-32	-2.90987e-10	-1.14524
170943220	chr1:170943220:G:C	2.02886e-32	-2.90987e-10	-1.42177
170943360	chr1:170943360:A:T	3.30289e-33	-2.0274	-1.20964
170943648	chr1:170943648:A:G	1.1042e-32	-2.03013	-4.11118e-10
170943674	chr1:170943674:T:C	1.49998e-32	-1.7238	-4.11118e-10
170943757	chr1:170943757:T:C	7.65487e-33	-0.993349	-1.40315
170943889	chr1:170943889:G:T	3.51731e-32	-0.871553	-4.11118e-10
170944554	chr1:170944554:A:G	1.2053e-32	-0.996985	-0.94554
170944564	chr1:170944564:A:C	1.56442e-32	-1.68174	-4.11118e-10
170944576	chr1:170944576:G:A	2.03327e-32	-2.90987e-10	-1.41961
170944591	chr1:170944591:CA:C	3.79405e-33	-1.81005	-1.28835
170944663	chr1:170944663:A:G	2.08676e-32	-2.90987e-10	-1.39364
170944783	chr1:170944783:C:T	7.0214e-32	-2.90987e-10	-0.180288
170944855	chr1:170944855:A:G	3.26343e-32	-2.90987e-10	-0.946471
170944930	chr1:170944930:A:G	8.45597e-33	-0.868063	-1.4289
170945120	chr1:170945120:C:T	6.07045e-33	-1.29195	-1.33646
170945919	chr1:170945919:G:A	2.09267e-32	-2.90987e-10	-1.39081
170945992	chr1:170945992:C:T	5.56291e-33	-1.3696	-1.34612
170946208	chr1:170946208:T:G	2.01406e-32	-2.90987e-10	-1.4291
170946303	chr1:170946303:C:A	6.29021e-33	-2.00135	-0.591492
170946326	chr1:170946326:A:C	2.01417e-32	-2.90987e-10	-1.42905
170946357	chr1:170946357:A:G	7.61554e-33	-1.03043	-1.37122
170946525	chr1:170946525:T:C	2.01387e-32	-2.90987e-10	-1.42919
170946927	chr1:170946927:T:C	3.60974e-33	-2.03391	-1.11429
170947017	chr1:170947017:T:TA	3.95224e-32	-2.90987e-10	-0.754968
170947026	chr1:170947026:T:C	2.07521e-32	-2.90987e-10	-1.39919
170947060	chr1:170947060:A:G	8.44621e-33	-0.929031	-1.36909
170947154	chr1:170947154:C:T	2.82573e-32	-2.90987e-10	-1.09048
170947315	chr1:170947315:G:A	1.19309e-32	-1.9527	-4.11118e-10
170947416	chr1:170947416:T:C	3.03133e-32	-2.90987e-10	-1.02025
170947602	chr1:170947602:G:A	5.59291e-32	-2.90987e-10	-0.407752
170947773	chr1:170947773:T:C	2.01469e-32	-2.90987e-10	-1.42879
170948196	chr1:170948196:A:G	8.8062e-33	-1.13939	-1.11699
170948247	chr1:170948247:C:T	1.17648e-32	-1.96673	-4.11118e-10
170948318	chr1:170948318:T:C	4.40862e-33	-1.62751	-1.32076
170948373	chr1:170948373:T:A	4.28274e-33	-1.65172	-1.32553
170948497	chr1:170948497:G:A	4.77071e-33	-1.7409	-1.12844
170948551	chr1:170948551:A:G	3.01819e-32	-1.02459	-4.11118e-10
170948659	chr1:170948659:T:A	2.60756e-32	-2.90987e-10	-1.17084
170948660	chr1:170948660:A:T	1.29592e-32	-1.3778	-0.492228
170948700	chr1:170948700:A:T	1.12968e-32	-2.00732	-4.11118e-10
170949138	chr1:170949138:C:T	3.28349e-32	-2.90987e-10	-0.940345
170949360	chr1:170949360:T:A	5.42592e-32	-2.90987e-10	-0.438063
170949392	chr1:170949392:G:T	5.67036e-33	-1.4852	-1.21139
170949401	chr1:170949401:G:A	7.85947e-33	-1.37286	-0.997257
170949494	chr1:170949494:C:T	4.7126e-33	-1.53676	-1.34484
170949643	chr1:170949643:A:T	2.70924e-32	-2.90987e-10	-1.13258
170949950	chr1:170949950:A:G	5.68741e-33	-1.47302	-1.22056
170949996	chr1:170949996:T:C	2.27414e-32	-2.90987e-10	-1.30765
170950506	chr1:170950506:AG:A	6.1603e-33	-1.69611	-0.917598
170951128	chr1:170951128:T:G	7.62494e-33	-1.30708	-1.09334
170951336	chr1:170951336:A:C	3.1731e-33	-2.01658	-1.26055
170951375	chr1:170951375:C:A	3.68689e-32	-2.90987e-10	-0.824468
170951794	chr1:170951794:A:C	3.88978e-33	-1.68958	-1.3839
170952077	chr1:170952077:A:G	7.14661e-33	-1.71886	-0.746341
170952088	chr1:170952088:A:AG	9.31387e-33	-1.41791	-0.782419
170952179	chr1:170952179:G:A	6.08631e-33	-1.45766	-1.16813
170952252	chr1:170952252:G:A	3.12798e-33	-1.88033	-1.41112
170952484	chr1:170952484:G:C	3.40935e-32	-2.90987e-10	-0.902731
170952499	chr1:170952499:G:T	3.58128e-32	-2.90987e-10	-0.853532
170952513	chr1:170952513:C:G	3.65208e-32	-2.90987e-10	-0.833954
170952756	chr1:170952756:T:A	3.20142e-32	-2.90987e-10	-0.965656
170952891	chr1:170952891:G:A	5.98796e-33	-1.47571	-1.16638
170953012	chr1:170953012:T:C	8.44975e-33	-1.29244	-1.00526
170953437	chr1:170953437:T:C	2.1033e-32	-2.90987e-10	-1.38574
170953499	chr1:170953499:G:C	6.59409e-32	-2.90987e-10	-0.243078
170953791	chr1:170953791:G:T	2.04791e-32	-2.90987e-10	-1.41243
170953909	chr1:170953909:G:C	2.42826e-32	-2.90987e-10	-1.24208
170953921	chr1:170953921:G:A	2.88025e-32	-2.90987e-10	-1.07137
170954125	chr1:170954125:G:T	1.94013e-32	-0.367563	-1.09893
170954184	chr1:170954184:T:G	2.90438e-32	-2.90987e-10	-1.06303
170954675	chr1:170954675:T:C	5.8624e-33	-1.49329	-1.16998
170955220	chr1:170955220:G:C	5.56398e-33	-1.4807	-1.23482
170955320	chr1:170955320:G:C	7.41367e-33	-1.70287	-0.725644
170955424	chr1:170955424:A:T	7.14557e-32	-2.90987e-10	-0.162758
170955628	chr1:170955628:T:C	2.054e-32	-2.90987e-10	-1.40946
170955635	chr1:170955635:C:T	3.19925e-33	-2.003	-1.26592
170955811	chr1:170955811:T:C	2.13384e-32	-2.90987e-10	-1.37133
170955852	chr1:170955852:G:A	2.38017e-32	-2.90987e-10	-1.26208
170955883	chr1:170955883:T:C	3.77468e-33	-1.81708	-1.28644
170956069	chr1:170956069:G:A	6.14059e-33	-1.48514	-1.13178
170956126	chr1:170956126:A:G	4.15571e-33	-1.70327	-1.30408
170956561	chr1:170956561:G:T	3.75497e-33	-1.80235	-1.3064
170956853	chr1:170956853:C:T	6.0055e-33	-1.47401	-1.16515
170957266	chr1:170957266:C:G	5.8441e-33	-1.49751	-1.16889
170957407	chr1:170957407:A:G	4.02738e-33	-1.73591	-1.30281
170957479	chr1:170957479:A:G	5.9554e-33	-1.48218	-1.16536
170957630	chr1:170957630:G:C	5.79214e-33	-1.5081	-1.16724
170957678	chr1:170957678:C:A	5.95106e-33	-1.49497	-1.1533
170957794	chr1:170957794:TG:T	1.14726e-32	-1.99187	-4.11118e-10
170957837	chr1:170957837:C:T	4.47461e-33	-1.72247	-1.21095
170957955	chr1:170957955:C:T	3.08926e-33	-2.00444	-1.29946
170957999	chr1:170957999:C:T	9.09612e-33	-1.22002	-1.00397
170958083	chr1:170958083:A:G	2.07456e-32	-2.90987e-10	-1.3995
170958091	chr1:170958091:G:A	5.84714e-33	-1.48282	-1.18306
170958231	chr1:170958231:G:A	5.8947e-33	-1.49456	-1.16322
170958261	chr1:170958261:C:G	5.83467e-33	-1.50134	-1.16668
170958474	chr1:170958474:A:G	6.02197e-33	-1.47131	-1.16511
170958662	chr1:170958662:T:C	6.08903e-33	-1.46962	-1.15572
170958684	chr1:170958684:C:T	8.91345e-32	-2.90987e-10	0.0583097
170959211	chr1:170959211:T:C	8.37406e-32	-2.90987e-10	-0.00411286
170959232	chr1:170959232:A:G	6.30531e-33	-1.42086	-1.16958
170959233	chr1:170959233:G:A	6.27146e-33	-1.43035	-1.16547
170959235	chr1:170959235:C:T	3.01481e-32	-2.90987e-10	-1.02571
170959300	chr1:170959300:G:A	3.27381e-33	-2.00032	-1.24556
170959530	chr1:170959530:T:C	1.29226e-32	-1.77992	-0.0929452
170959690	chr1:170959690:T:TC	2.25233e-32	-2.90987e-10	-1.31728
170959832	chr1:170959832:T:C	1.22477e-32	-1.80858	-0.117922
170959848	chr1:170959848:A:G	1.20513e-32	-1.94266	-4.11118e-10
170959941	chr1:170959941:C:T	6.21688e-33	-1.4815	-1.12306
170959989	chr1:170959989:C:G	5.96682e-33	-1.48884	-1.15678
170960393	chr1:170960393:A:C	5.92048e-33	-1.49087	-1.16255
170960568	chr1:170960568:AC:A	1.11429e-32	-2.02103	-4.11118e-10
170960648	chr1:170960648:G:A	3.95617e-32	-2.90987e-10	-0.753975
170960991	chr1:170960991:T:A	2.38178e-32	-2.90987e-10	-1.2614
170960994	chr1:170960994:C:T	1.78003e-32	-1.55262	-4.11118e-10
170961006	chr1:170961006:G:C	2.50848e-32	-2.90987e-10	-1.20958
170961637	chr1:170961637:T:C	5.96612e-32	-2.90987e-10	-0.343155
170961645	chr1:170961645:A:T	5.72003e-33	-1.46436	-1.22351
170961985	chr1:170961985:G:GA	2.13093e-32	-2.90987e-10	-1.37269
170962056	chr1:170962056:A:G	5.99291e-33	-1.47579	-1.16547
170962108	chr1:170962108:G:A	6.13132e-33	-1.45063	-1.16779
170962185	chr1:170962185:C:T	6.10687e-33	-1.45494	-1.16748
170962224	chr1:170962224:T:A	3.83676e-33	-1.75998	-1.32723
170962293	chr1:170962293:C:T	2.0441e-32	-2.90987e-10	-1.41429
170962544	chr1:170962544:G:A	6.23674e-33	-1.43773	-1.16365
170962546	chr1:170962546:C:T	9.41807e-33	-1.27393	-0.915276
170962634	chr1:170962634:A:C	2.03991e-32	-2.90987e-10	-1.41634
170962686	chr1:170962686:T:G	4.01374e-33	-1.81082	-1.2313
170962716	chr1:170962716:G:A	6.00904e-33	-1.47391	-1.16466
170963289	chr1:170963289:C:A	6.03969e-33	-1.45203	-1.18145
170963820	chr1:170963820:T:C	2.0992e-32	-2.90987e-10	-1.38769
170963919	chr1:170963919:C:A	3.68216e-33	-1.829	-1.29934
170963949	chr1:170963949:A:G	6.11093e-33	-1.43017	-1.19158
170964147	chr1:170964147:A:G	6.05243e-33	-1.46275	-1.16862
170964253	chr1:170964253:A:G	6.01725e-33	-1.48115	-1.15606
170964598	chr1:170964598:G:A	9.0386e-33	-1.78021	-0.450122
170964624	chr1:170964624:A:T	4.07267e-33	-1.88524	-1.1423
170964625	chr1:170964625:A:C	4.07654e-33	-1.88611	-1.14048
170964760	chr1:170964760:A:G	6.29175e-33	-1.42551	-1.16709
170965253	chr1:170965253:T:C	8.59043e-33	-1.23547	-1.04572
170965489	chr1:170965489:G:A	2.04337e-32	-2.90987e-10	-1.41465
170965600	chr1:170965600:T:C	3.30935e-33	-1.90742	-1.32767
170965625	chr1:170965625:A:G	6.80396e-32	-2.90987e-10	-0.211746
170965792	chr1:170965792:C:T	1.85045e-32	-1.51382	-4.11118e-10
170966129	chr1:170966129:A:G	5.04765e-33	-1.53817	-1.27474
170966247	chr1:170966247:G:A	3.04707e-33	-1.97887	-1.33878
170966371	chr1:170966371:A:G	2.1423e-32	-2.90987e-10	-1.36737
170966662	chr1:170966662:A:C	6.01647e-33	-1.91421	-0.723128
170967062	chr1:170967062:G:A	2.17638e-32	-2.90987e-10	-1.35159
170967361	chr1:170967361:T:A	1.0714e-32	-1.56021	-0.50007
170967834	chr1:170967834:A:AT	5.80033e-33	-1.46237	-1.21155
170968147	chr1:170968147:G:T	3.24454e-33	-1.9078	-1.34706
170968292	chr1:170968292:T:A	1.22425e-32	-1.92692	-4.11118e-10
170968579	chr1:170968579:T:A	5.49008e-33	-1.49446	-1.23444
170968718	chr1:170968718:A:G	5.66001e-33	-1.53294	-1.16547
170968757	chr1:170968757:TA:T	2.05626e-32	-2.90987e-10	-1.40836
170968803	chr1:170968803:G:C	8.4158e-33	-1.27921	-1.02251
170968984	chr1:170968984:G:T	2.77396e-33	-2.02615	-1.38541
170969084	chr1:170969084:T:C	4.96942e-32	-2.90987e-10	-0.525947
170969291	chr1:170969291:A:G	2.9422e-33	-1.98066	-1.37202
170969402	chr1:170969402:T:C	7.31863e-33	-1.17709	-1.26432
170969754	chr1:170969754:G:C	8.80739e-32	0.0463395	-4.11118e-10
170969850	chr1:170969850:A:G	1.20517e-32	-1.94263	-4.11118e-10
170970099	chr1:170970099:A:T	2.07007e-32	-2.90987e-10	-1.40167
170970188	chr1:170970188:G:A	3.17272e-32	-2.90987e-10	-0.974663
170970353	chr1:170970353:A:G	2.02071e-32	-2.90987e-10	-1.4258
170970523	chr1:170970523:G:A	3.46798e-32	-2.90987e-10	-0.88568
170970557	chr1:170970557:G:A	3.20468e-32	-2.90987e-10	-0.964638
170970607	chr1:170970607:A:G	9.08933e-33	-0.817422	-1.40731
170970772	chr1:170970772:G:C	2.05428e-32	-2.90987e-10	-1.40933
170971097	chr1:170971097:C:T	2.01769e-32	-2.90987e-10	-1.4273
170971099	chr1:170971099:C:T	3.88228e-33	-1.64961	-1.4258
170971255	chr1:170971255:A:T	8.13221e-33	-0.977265	-1.35874
170972223	chr1:170972223:T:C	2.15175e-32	-2.90987e-10	-1.36297
170972272	chr1:170972272:A:C	2.43743e-32	-2.90987e-10	-1.23831
170972275	chr1:170972275:A:C	2.67094e-33	-2.02309	-1.42632
170972299	chr1:170972299:G:A	3.18325e-32	-2.90987e-10	-0.971348
170972391	chr1:170972391:A:G	3.15648e-32	-2.90987e-10	-0.979793
170972548	chr1:170972548:C:T	2.04493e-32	-2.90987e-10	-1.41389
170972727	chr1:170972727:G:T	9.08475e-33	-0.852938	-1.3723
170972774	chr1:170972774:T:C	3.55142e-33	-2.03401	-1.13047
170973168	chr1:170973168:A:C	1.31969e-32	-1.85185	-4.11118e-10
170973261	chr1:170973261:A:G	3.21232e-33	-1.85582	-1.40902
170973364	chr1:170973364:C:G	5.06555e-33	-1.769	-1.04037
170973679	chr1:170973679:T:C	8.36934e-33	-1.89164	-0.415622
170973839	chr1:170973839:T:C	3.86092e-33	-1.73338	-1.34755
170973887	chr1:170973887:G:C	3.77219e-33	-2.01794	-1.08624
170975367	chr1:170975367:A:C	2.1725e-32	-2.90987e-10	-1.35337
170975469	chr1:170975469:T:C	2.01387e-32	-2.90987e-10	-1.42919
170975692	chr1:170975692:CAAT:C	2.99969e-32	-2.90987e-10	-1.03074
170975715	chr1:170975715:G:T	1.40491e-32	-1.3147	-0.474575
170975826	chr1:170975826:G:A	1.10499e-32	-2.02941	-4.11118e-10
170976013	chr1:170976013:C:A	4.24751e-32	-2.90987e-10	-0.682919
170976053	chr1:170976053:T:G	3.31081e-33	-1.81711	-1.41753
170976149	chr1:170976149:C:T	7.40581e-33	-1.1282	-1.30137
170976277	chr1:170976277:C:T	7.51742e-33	-1.11681	-1.29781
170976360	chr1:170976360:C:CAG	3.35097e-33	-1.816	-1.40658
170976446	chr1:170976446:T:G	1.24689e-32	-1.34194	-0.56666
170976850	chr1:170976850:C:G	3.41744e-33	-1.79625	-1.40669
170977053	chr1:170977053:T:G	3.09719e-33	-1.87984	-1.4215
170977257	chr1:170977257:G:A	5.90721e-32	-0.353077	-4.11118e-10
170977359	chr1:170977359:C:T	4.75708e-33	-1.9522	-0.920002
170977557	chr1:170977557:G:T	2.04532e-32	-2.90987e-10	-1.4137
170977647	chr1:170977647:G:A	3.64867e-33	-2.027	-1.11048
170977847	chr1:170977847:A:G	3.11032e-32	-2.90987e-10	-0.994526
170977925	chr1:170977925:A:G	4.09051e-33	-1.74784	-1.27533
170978212	chr1:170978212:G:T	7.4592e-33	-1.47996	-0.94243
170978222	chr1:170978222:C:T	2.02094e-32	-2.90987e-10	-1.42569
170978502	chr1:170978502:C:T	2.13529e-32	-2.90987e-10	-1.37065
170978633	chr1:170978633:G:A	1.15924e-32	-1.98149	-4.11118e-10
170979464	chr1:170979464:T:G	6.90718e-33	-1.28097	-1.21831
170979761	chr1:170979761:A:C	3.77832e-33	-2.02826	-1.07429
170980510	chr1:170980510:A:G	2.83704e-33	-2.025	-1.36407
170980753	chr1:170980753:G:T	2.02649e-32	-2.90987e-10	-1.42295
170980812	chr1:170980812:T:C	2.06473e-32	-2.90987e-10	-1.40425
170980966	chr1:170980966:AACAG:A	2.1748e-32	-2.90987e-10	-1.35231
170981326	chr1:170981326:C:T	2.15182e-32	-2.90987e-10	-1.36294
170981389	chr1:170981389:A:C	2.15903e-32	-2.90987e-10	-1.35959
170981527	chr1:170981527:G:A	3.60813e-32	-2.90987e-10	-0.846063
170981723	chr1:170981723:C:T	1.26076e-32	-1.5371	-0.360436
170981855	chr1:170981855:A:G	3.26325e-33	-1.83435	-1.41477
170982034	chr1:170982034:A:G	2.02015e-32	-2.90987e-10	-1.42608
170982174	chr1:170982174:C:G	2.04926e-32	-2.90987e-10	-1.41177
170982260	chr1:170982260:C:CA	3.62733e-33	-1.73051	-1.41283
170982357	chr1:170982357:T:C	3.73529e-33	-1.90429	-1.20972
170982509	chr1:170982509:G:A	1.1292e-32	-1.34463	-0.663117
170982825	chr1:170982825:G:C	3.22575e-32	-2.90987e-10	-0.958087
170982875	chr1:170982875:T:A	3.27759e-33	-1.85011	-1.39462
170983544	chr1:170983544:C:T	2.05384e-32	-2.90987e-10	-1.40954
170984135	chr1:170984135:T:C	3.13758e-33	-1.8857	-1.40268
170984168	chr1:170984168:A:G	3.05053e-33	-1.90156	-1.41496
170984363	chr1:170984363:G:A	3.79509e-33	-2.03396	-1.06417
170984411	chr1:170984411:C:T	3.89613e-33	-2.03336	-1.03849
170984536	chr1:170984536:T:A	3.29737e-33	-1.82954	-1.40917
170984537	chr1:170984537:C:A	3.3026e-33	-1.82619	-1.41093
170984853	chr1:170984853:A:G	3.98007e-32	-2.90987e-10	-0.747951
170984911	chr1:170984911:T:C	2.01484e-32	-2.90987e-10	-1.42871
170984944	chr1:170984944:G:A	3.39086e-33	-1.81815	-1.3926
170985041	chr1:170985041:A:G	3.72741e-33	-1.78809	-1.32803
170985351	chr1:170985351:G:A	4.1107e-33	-2.03274	-0.9855
170985903	chr1:170985903:A:C	2.04234e-32	-2.90987e-10	-1.41516
170986106	chr1:170986106:C:T	5.01533e-32	-2.90987e-10	-0.516753
170986517	chr1:170986517:G:A	2.09374e-32	-2.90987e-10	-1.3903
170986529	chr1:170986529:C:T	2.23839e-32	-2.90987e-10	-1.32349
170986773	chr1:170986773:G:C	2.04157e-32	-2.90987e-10	-1.41553
170986813	chr1:170986813:T:C	2.03011e-32	-2.90987e-10	-1.42116
170986818	chr1:170986818:C:A	2.10442e-32	-2.90987e-10	-1.38521
170986898	chr1:170986898:T:C	1.45768e-32	-1.7524	-4.11118e-10
170987052	chr1:170987052:TA:T	2.89308e-33	-2.0125	-1.35701
170987107	chr1:170987107:T:C	1.13247e-32	-2.00485	-4.11118e-10
170987303	chr1:170987303:T:C	2.0386e-32	-2.90987e-10	-1.41699
170987329	chr1:170987329:G:C	2.16661e-32	-2.90987e-10	-1.35609
170987479	chr1:170987479:G:A	4.02048e-33	-2.03274	-1.0077
170987700	chr1:170987700:A:G	1.53161e-32	-1.70293	-4.11118e-10
170987707	chr1:170987707:T:A	3.96137e-33	-2.03371	-1.02154
170987847	chr1:170987847:A:C	2.29051e-32	-2.90987e-10	-1.30048
170987887	chr1:170987887:C:A	3.23506e-33	-1.8425	-1.41529
170988235	chr1:170988235:C:T	2.76112e-33	-2.01659	-1.39961
170988314	chr1:170988314:A:G	2.10685e-32	-2.90987e-10	-1.38406
170988417	chr1:170988417:T:C	2.99142e-32	-0.0161178	-1.01738
170988458	chr1:170988458:T:C	2.28042e-32	-2.90987e-10	-1.30489
170988469	chr1:170988469:T:C	2.77209e-33	-2.02279	-1.38945
170988513	chr1:170988513:C:T	2.01686e-32	-2.90987e-10	-1.42771
170988886	chr1:170988886:A:G	2.05306e-32	-2.90987e-10	-1.40992
170988995	chr1:170988995:C:T	3.54826e-33	-1.85163	-1.31375
170989054	chr1:170989054:T:C	2.0197e-32	-2.90987e-10	-1.4263
170989247	chr1:170989247:A:C	2.01754e-32	-2.90987e-10	-1.42737
170989323	chr1:170989323:A:G	2.85888e-33	-2.00173	-1.37968
170989745	chr1:170989745:T:C	4.16575e-33	-1.74533	-1.25961
170989947	chr1:170989947:C:T	3.49761e-33	-1.83532	-1.34444
170990167	chr1:170990167:G:A	4.46279e-33	-1.50688	-1.42918
170990676	chr1:170990676:A:G	2.03194e-32	-2.90987e-10	-1.42026
170990870	chr1:170990870:T:C	2.2395e-32	-2.90987e-10	-1.323
170990962	chr1:170990962:T:G	2.66483e-33	-2.02883	-1.42286
170991033	chr1:170991033:T:C	2.29333e-32	-2.90987e-10	-1.29925
170991635	chr1:170991635:T:C	2.59302e-32	-1.17643	-4.11118e-10
170991842	chr1:170991842:A:G	4.3517e-33	-1.61336	-1.34791
170992034	chr1:170992034:T:C	2.62978e-32	-2.90987e-10	-1.16235
170992292	chr1:170992292:G:A	2.06269e-32	-2.90987e-10	-1.40524
170992609	chr1:170992609:T:C	2.01519e-32	-2.90987e-10	-1.42854
170992681	chr1:170992681:G:A	2.70229e-33	-2.02728	-1.41045
170992778	chr1:170992778:C:T	2.18209e-32	-2.90987e-10	-1.34897
170993157	chr1:170993157:A:G	2.228e-32	-2.90987e-10	-1.32815
170993256	chr1:170993256:C:A	1.09334e-32	-0.734174	-1.30584
170993763	chr1:170993763:A:G	2.39522e-32	-2.90987e-10	-1.25578
170993999	chr1:170993999:C:T	2.05147e-32	-2.90987e-10	-1.4107
170994022	chr1:170994022:A:C	2.09181e-32	-2.90987e-10	-1.39122
170994224	chr1:170994224:G:A	2.71864e-32	-2.90987e-10	-1.12912
170994544	chr1:170994544:A:G	4.742e-33	-1.70751	-1.16786
170994626	chr1:170994626:CTTTA:C	1.87727e-32	-0.975787	-0.523646
170994765	chr1:170994765:G:A	2.12109e-32	-2.90987e-10	-1.37732
170995371	chr1:170995371:T:C	2.01441e-32	-2.90987e-10	-1.42893
170995515	chr1:170995515:C:G	2.10584e-32	-2.90987e-10	-1.38454
170995573	chr1:170995573:C:T	2.15556e-32	-2.90987e-10	-1.3612
170995595	chr1:170995595:C:A	2.1929e-32	-2.90987e-10	-1.34403
170995750	chr1:170995750:A:G	2.03965e-32	-2.90987e-10	-1.41647
170995758	chr1:170995758:G:A	2.08525e-32	-2.90987e-10	-1.39436
170995866	chr1:170995866:T:C	2.61748e-32	-2.90987e-10	-1.16704
170996540	chr1:170996540:T:C	2.70247e-33	-2.02045	-1.41722
170996610	chr1:170996610:C:G	2.09724e-32	-2.90987e-10	-1.38863
170996661	chr1:170996661:C:T	2.2395e-32	-2.90987e-10	-1.323
170996871	chr1:170996871:A:G	2.67073e-33	-2.0287	-1.42078
170997199	chr1:170997199:C:G	3.54721e-32	-2.90987e-10	-0.863091
170997355	chr1:170997355:T:C	2.06944e-32	-2.90987e-10	-1.40197
170997367	chr1:170997367:G:A	7.69663e-33	-0.99445	-1.3966
170997436	chr1:170997436:C:T	3.5079e-32	-2.90987e-10	-0.874233
170997446	chr1:170997446:A:T	5.82665e-32	-2.90987e-10	-0.36681
170997488	chr1:170997488:A:G	2.19403e-32	-2.90987e-10	-1.34351
170997610	chr1:170997610:A:G	1.09975e-32	-2.03417	-4.11118e-10
170997872	chr1:170997872:G:A	2.18997e-32	-2.90987e-10	-1.34536
170998485	chr1:170998485:G:T	2.05524e-32	-2.90987e-10	-1.40886
170998683	chr1:170998683:A:C	2.68712e-33	-2.02575	-1.41761
170999389	chr1:170999389:T:C	3.86899e-33	-1.65941	-1.41943
170999628	chr1:170999628:C:T	5.82713e-32	-2.90987e-10	-0.366727
170999684	chr1:170999684:T:A	8.91073e-33	-0.837193	-1.40739
171000399	chr1:171000399:T:C	4.85783e-32	-2.90987e-10	-0.548658
171000433	chr1:171000433:G:A	1.73998e-32	-0.951284	-0.624096
171000716	chr1:171000716:T:C	4.15172e-33	-1.78256	-1.22575
171000870	chr1:171000870:G:A	2.23794e-32	-2.90987e-10	-1.3237
171001040	chr1:171001040:G:A	2.03647e-32	-2.90987e-10	-1.41803
171001156	chr1:171001156:G:A	2.49377e-32	-2.90987e-10	-1.21546
171001184	chr1:171001184:G:T	1.66761e-32	-0.585149	-1.03271
171001408	chr1:171001408:G:A	2.58268e-32	-2.90987e-10	-1.18043
171001441	chr1:171001441:G:T	1.2874e-32	-2.02821	0.151584
171001512	chr1:171001512:C:T	8.65358e-33	-0.853153	-1.42071
171001646	chr1:171001646:C:T	2.01972e-32	-2.90987e-10	-1.42629
171001690	chr1:171001690:G:A	2.7075e-32	-2.90987e-10	-1.13323
171001841	chr1:171001841:G:A	2.01856e-32	-2.90987e-10	-1.42687
171001999	chr1:171001999:C:A	1.63737e-32	-0.524165	-1.112
171002081	chr1:171002081:AT:A	2.16588e-32	-0.933749	-0.422678
171002285	chr1:171002285:CTTT:C	3.3008e-33	-1.81448	-1.42319
171002790	chr1:171002790:T:A	2.01764e-32	-2.90987e-10	-1.42732
171002837	chr1:171002837:C:A	2.28378e-32	-2.90987e-10	-1.30342
171002855	chr1:171002855:C:T	2.11229e-32	-2.90987e-10	-1.38148
171003008	chr1:171003008:T:C	2.0811e-32	-2.90987e-10	-1.39636
171003023	chr1:171003023:T:TA	2.6823e-33	-2.02723	-1.41793
171003194	chr1:171003194:T:A	4.56508e-33	-1.81847	-1.09493
171003309	chr1:171003309:A:G	3.71248e-33	-1.69348	-1.42666
171003447	chr1:171003447:G:A	2.66649e-33	-2.03057	-1.42051
171003689	chr1:171003689:T:G	3.71757e-33	-1.68962	-1.42915
171003882	chr1:171003882:A:T	3.82275e-33	-1.66171	-1.42915
171003953	chr1:171003953:C:T	4.55263e-33	-1.82164	-1.09449
171004073	chr1:171004073:C:T	9.16101e-33	-0.875323	-1.34156
171004226	chr1:171004226:C:A	2.15937e-32	-2.90987e-10	-1.35943
171004418	chr1:171004418:GC:G	4.56187e-33	-1.85083	-1.06328
171004543	chr1:171004543:G:A	9.92854e-33	-0.830015	-1.30641
171004577	chr1:171004577:G:A	5.94849e-32	-2.90987e-10	-0.346114
171004946	chr1:171004946:C:A	2.70303e-33	-2.02699	-1.41047
171004955	chr1:171004955:G:T	2.13921e-32	-2.90987e-10	-1.36881
171005017	chr1:171005017:G:A	1.89496e-32	-0.158544	-1.33151
171005056	chr1:171005056:C:T	4.07935e-33	-1.59808	-1.42782
171005159	chr1:171005159:T:C	2.16121e-32	-2.90987e-10	-1.35858
171005227	chr1:171005227:G:C	2.70417e-33	-2.02667	-1.41037
171005493	chr1:171005493:G:A	3.14083e-32	-0.984763	-4.11118e-10
171005770	chr1:171005770:A:C	3.73954e-33	-1.79769	-1.31519
171005783	chr1:171005783:C:T	2.7069e-32	-1.13345	-4.11118e-10
171005788	chr1:171005788:C:T	3.99416e-32	-2.90987e-10	-0.744417
171006083	chr1:171006083:C:T	2.20586e-32	-2.90987e-10	-1.33813
171006185	chr1:171006185:C:T	1.6718e-32	-1.61535	-4.11118e-10
171006244	chr1:171006244:A:G	2.02608e-32	-2.90987e-10	-1.42315
171006361	chr1:171006361:T:A	1.74623e-32	-0.938107	-0.633687
171006491	chr1:171006491:C:A	2.6679e-33	-2.03394	-1.4166
171006849	chr1:171006849:TG:T	4.39479e-33	-1.52636	-1.42505
171007203	chr1:171007203:T:C	4.21903e-33	-1.56395	-1.42828
171007424	chr1:171007424:G:A	2.65388e-33	-2.03422	-1.4216
171007802	chr1:171007802:C:G	5.00965e-32	-2.90987e-10	-0.517885
171007819	chr1:171007819:G:A	2.60039e-32	-2.90987e-10	-1.17359
171007820	chr1:171007820:T:G	2.01617e-32	-2.90987e-10	-1.42805
171007828	chr1:171007828:C:T	2.66407e-33	-2.03412	-1.41786
171008839	chr1:171008839:A:C	2.19437e-32	-2.90987e-10	-1.34336
171009034	chr1:171009034:A:G	9.66889e-33	-0.920663	-1.24226
171009100	chr1:171009100:G:T	2.01389e-32	-2.90987e-10	-1.42918
171009287	chr1:171009287:G:C	2.14515e-32	-2.90987e-10	-1.36604
171009441	chr1:171009441:T:G	2.15056e-32	-2.90987e-10	-1.36352
171009609	chr1:171009609:G:A	5.61741e-33	-1.61543	-1.09053
171009624	chr1:171009624:C:T	2.38759e-32	-2.90987e-10	-1.25897
171009752	chr1:171009752:T:G	2.20365e-32	-2.90987e-10	-1.33913
171009836	chr1:171009836:G:T	2.3028e-32	-2.90987e-10	-1.29513
171009851	chr1:171009851:G:A	1.61325e-32	-0.771752	-0.879245
171010099	chr1:171010099:G:A	3.94704e-33	-1.93892	-1.11995
171010459	chr1:171010459:G:A	2.23529e-32	-2.90987e-10	-1.32488
171010644	chr1:171010644:T:G	2.672e-33	-2.03413	-1.41488
171011255	chr1:171011255:T:C	2.01414e-32	-2.90987e-10	-1.42906
171011591	chr1:171011591:A:T	2.01392e-32	-2.90987e-10	-1.42917
171011659	chr1:171011659:C:T	4.21269e-32	-2.90987e-10	-0.691149
171011948	chr1:171011948:A:G	2.94551e-32	-2.90987e-10	-1.04897
171012057	chr1:171012057:C:T	1.68228e-32	-1.03405	-0.575047
171012130	chr1:171012130:T:C	2.01439e-32	-2.90987e-10	-1.42893
171012313	chr1:171012313:C:T	3.37089e-33	-1.82112	-1.39554
171012530	chr1:171012530:T:C	2.01496e-32	-2.90987e-10	-1.42865
171012715	chr1:171012715:G:T	2.13087e-32	-2.90987e-10	-1.37272
171012783	chr1:171012783:A:G	2.12212e-32	-2.90987e-10	-1.37683
171012860	chr1:171012860:A:G	4.84716e-33	-1.90517	-0.948273
171013065	chr1:171013065:C:T	2.35737e-32	-2.90987e-10	-1.27171
171013745	chr1:171013745:T:A	6.63811e-33	-1.34888	-1.19013
171013829	chr1:171013829:A:T	2.47605e-32	-2.90987e-10	-1.22259
171013981	chr1:171013981:G:C	2.0438e-32	-2.90987e-10	-1.41444
171014668	chr1:171014668:A:G	2.79534e-33	-2.02203	-1.38185
171014835	chr1:171014835:C:T	3.89577e-33	-1.95016	-1.12179
171015656	chr1:171015656:TG:T	2.62177e-32	-2.90987e-10	-1.1654
171015854	chr1:171015854:G:A	2.76047e-32	-2.90987e-10	-1.11385
171016037	chr1:171016037:A:G	2.31523e-32	-2.90987e-10	-1.28974
171016289	chr1:171016289:T:G	2.28893e-32	-2.90987e-10	-1.30117
171016377	chr1:171016377:T:C	2.0167e-32	-2.90987e-10	-1.42779
171016428	chr1:171016428:C:T	2.88603e-33	-2.0156	-1.35636
171016473	chr1:171016473:T:A	2.80126e-32	-1.09918	-4.11118e-10
171016561	chr1:171016561:T:C	2.45508e-32	-2.90987e-10	-1.23109
171016854	chr1:171016854:A:C	4.51153e-33	-1.81001	-1.11519
171016944	chr1:171016944:C:T	2.03402e-32	-2.90987e-10	-1.41924
171016958	chr1:171016958:A:T	7.67495e-33	-1.96389	-0.429985
171017035	chr1:171017035:G:A	2.15296e-32	-1.36241	-4.11118e-10
171017068	chr1:171017068:G:A	2.01456e-32	-2.90987e-10	-1.42885
171017202	chr1:171017202:C:T	4.75872e-33	-1.85198	-1.01988
171017274	chr1:171017274:G:T	4.85812e-33	-1.85947	-0.991713
171017342	chr1:171017342:G:A	2.54434e-32	-2.90987e-10	-1.19538
171017431	chr1:171017431:C:A	6.4689e-33	-1.29391	-1.27092
171017609	chr1:171017609:G:T	2.11831e-32	-2.90987e-10	-1.37863
171018137	chr1:171018137:T:C	2.99562e-33	-2.03406	-1.30063
171018203	chr1:171018203:C:T	2.04774e-32	-2.90987e-10	-1.41251
171018377	chr1:171018377:C:T	4.81346e-32	-2.90987e-10	-0.557836
171018533	chr1:171018533:A:G	3.13316e-33	-1.94997	-1.33983
171019010	chr1:171019010:G:A	2.86008e-33	-2.0271	-1.35389
171019277	chr1:171019277:G:A	3.3819e-33	-1.92716	-1.28624
171019407	chr1:171019407:A:G	6.29587e-33	-1.30611	-1.28583
171020018	chr1:171020018:G:T	1.20104e-32	-1.11907	-0.826993
171020791	chr1:171020791:T:G	2.86943e-33	-2.02052	-1.3572
171020801	chr1:171020801:G:A	3.92304e-33	-1.90541	-1.15955
171020916	chr1:171020916:G:A	2.234e-32	-2.90987e-10	-1.32546
171021386	chr1:171021386:A:G	4.61593e-33	-1.88766	-1.01466
171021632	chr1:171021632:C:CCCCAAACCA	5.89783e-33	-1.3898	-1.26745
171021854	chr1:171021854:C:T	4.25571e-33	-1.92978	-1.05379
171022501	chr1:171022501:G:C	2.064e-32	-2.90987e-10	-1.40461
171022615	chr1:171022615:G:A	6.83421e-33	-1.24231	-1.26759
171022933	chr1:171022933:C:A	2.01457e-32	-1.42885	-4.11118e-10
171022959	chr1:171022959:G:A	2.95662e-33	-1.91959	-1.4282
171023175	chr1:171023175:C:G	2.05203e-32	-2.90987e-10	-1.41042
171023324	chr1:171023324:G:A	2.04774e-32	-2.90987e-10	-1.41251
171023461	chr1:171023461:A:C	4.03324e-33	-1.94117	-1.09609
171023475	chr1:171023475:A:G	2.39941e-32	-2.90987e-10	-1.25403
171023668	chr1:171023668:C:T	2.84278e-33	-2.02792	-1.35913
171023746	chr1:171023746:G:T	2.63689e-32	-2.90987e-10	-1.15965
171023901	chr1:171023901:C:G	1.14538e-32	-1.99351	-4.11118e-10
171024172	chr1:171024172:G:A	3.79331e-33	-1.94132	-1.15728
171024183	chr1:171024183:T:C	2.18532e-32	-2.90987e-10	-1.34749
171024378	chr1:171024378:G:C	2.03161e-32	-2.90987e-10	-1.42042
171025605	chr1:171025605:T:G	3.426e-32	-2.90987e-10	-0.897858
171025617	chr1:171025617:GTTGA:G	3.4941e-32	-2.90987e-10	-0.878175
171025874	chr1:171025874:T:TC	3.87406e-33	-1.92766	-1.14987
171025876	chr1:171025876:A:G	3.19039e-32	-2.90987e-10	-0.969107
171025914	chr1:171025914:C:A	3.20185e-33	-2.02573	-1.24238
171025939	chr1:171025939:C:A	2.31048e-32	-2.90987e-10	-1.2918
171026094	chr1:171026094:T:C	3.23285e-32	-2.90987e-10	-0.955887
171026215	chr1:171026215:A:G	3.60784e-33	-2.01189	-1.13683
171026243	chr1:171026243:A:T	2.01436e-32	-2.90987e-10	-1.42895
171026263	chr1:171026263:T:C	1.17846e-32	-1.96504	-4.11118e-10
171026334	chr1:171026334:G:T	3.44666e-32	-2.90987e-10	-0.891846
171026498	chr1:171026498:T:TC	3.21965e-33	-2.0005	-1.26206
171027088	chr1:171027088:C:T	2.69009e-33	-2.01734	-1.42492
171027132	chr1:171027132:T:C	5.62233e-32	-2.90987e-10	-0.402505
171027169	chr1:171027169:G:A	2.01453e-32	-2.90987e-10	-1.42886
171027181	chr1:171027181:T:C	2.27896e-32	-2.90987e-10	-1.30553
171027234	chr1:171027234:A:G	3.16899e-32	-2.90987e-10	-0.975839
171027237	chr1:171027237:T:A	3.1821e-32	-2.90987e-10	-0.97171
171027652	chr1:171027652:A:C	2.8614e-33	-2.034	-1.34653
171028383	chr1:171028383:T:A	3.75581e-31	-2.90987e-10	1.49664
171028634	chr1:171028634:C:T	2.75687e-33	-2.03325	-1.38449
171028834	chr1:171028834:A:T	2.01498e-32	-2.90987e-10	-1.42864
171028977	chr1:171028977:C:T	3.21049e-32	-2.90987e-10	-0.962827
171029524	chr1:171029524:C:T	1.19239e-31	-2.90987e-10	0.349296
171029641	chr1:171029641:C:T	3.83908e-32	-2.90987e-10	-0.784017
171029724	chr1:171029724:G:A	2.03005e-32	-2.90987e-10	-1.42119
171030795	chr1:171030795:A:G	4.05581e-33	-1.95928	-1.0724
171031132	chr1:171031132:G:T	2.014e-32	-2.90987e-10	-1.42913
171031467	chr1:171031467:T:C	2.81362e-32	-2.90987e-10	-1.09478
171031727	chr1:171031727:A:G	2.02549e-32	-2.90987e-10	-1.42344
171032566	chr1:171032566:G:T	2.91983e-33	-2.03035	-1.32996
171032787	chr1:171032787:C:T	3.73046e-32	-2.90987e-10	-0.81272
171032960	chr1:171032960:G:A	2.01731e-32	-2.90987e-10	-1.42748
171033093	chr1:171033093:A:G	3.11503e-33	-1.86677	-1.42882
171033241	chr1:171033241:C:T	3.24565e-32	-2.90987e-10	-0.951934
171033374	chr1:171033374:C:T	4.70849e-32	-0.579885	-4.11118e-10
171034571	chr1:171034571:A:G	1.09817e-31	-2.90987e-10	0.266978
171034893	chr1:171034893:C:T	3.55503e-32	-2.90987e-10	-0.860888
171034995	chr1:171034995:A:G	2.34835e-32	-2.90987e-10	-1.27554
171035190	chr1:171035190:C:T	3.5444e-32	-2.90987e-10	-0.863882
171035221	chr1:171035221:T:C	3.26789e-32	-2.90987e-10	-0.945106
171035346	chr1:171035346:C:T	3.74695e-32	-2.90987e-10	-0.808309
171035423	chr1:171035423:C:T	3.44912e-32	-2.90987e-10	-0.891133
171035450	chr1:171035450:A:G	2.06455e-32	-2.90987e-10	-1.40434
171035642	chr1:171035642:C:T	2.69192e-33	-2.01239	-1.4292
171035748	chr1:171035748:A:T	2.47715e-32	-1.22214	-4.11118e-10
171035804	chr1:171035804:G:C	3.59961e-32	-2.90987e-10	-0.848426
171036138	chr1:171036138:T:G	2.01527e-32	-2.90987e-10	-1.4285
171036233	chr1:171036233:C:A	3.23908e-32	-2.90987e-10	-0.953962
171036311	chr1:171036311:T:C	3.70164e-32	-2.90987e-10	-0.820476
171036323	chr1:171036323:A:G	4.45722e-33	-1.95684	-0.980472
171036347	chr1:171036347:G:A	3.74337e-32	-2.90987e-10	-0.809264
171036568	chr1:171036568:C:T	3.62542e-32	-2.90987e-10	-0.841281
171036619	chr1:171036619:C:T	4.25637e-33	-1.97892	-1.0045
171036659	chr1:171036659:A:T	3.38166e-32	-2.90987e-10	-0.910885
171036861	chr1:171036861:T:C	1.21567e-32	-0.632296	-1.30166
171036937	chr1:171036937:G:A	2.06347e-32	-2.90987e-10	-1.40486
171037037	chr1:171037037:A:C	2.22889e-32	-2.90987e-10	-1.32775
171037115	chr1:171037115:T:C	2.11249e-32	-2.90987e-10	-1.38138
171037146	chr1:171037146:C:T	2.13321e-32	-2.90987e-10	-1.37162
171037177	chr1:171037177:C:T	2.15964e-32	-2.90987e-10	-1.35931
171037410	chr1:171037410:C:T	1.27856e-32	-1.68672	-0.196795
171037487	chr1:171037487:A:G	3.09647e-33	-2.01894	-1.28263
171037764	chr1:171037764:T:C	5.53776e-33	-1.92018	-0.800068
171037853	chr1:171037853:A:G	5.53938e-33	-1.91201	-0.807945
171037912	chr1:171037912:C:T	3.02624e-33	-1.94075	-1.38376
171037928	chr1:171037928:C:T	5.58625e-33	-1.92085	-0.79068
171038101	chr1:171038101:C:A	1.12595e-32	-2.01062	-4.11118e-10
171038572	chr1:171038572:A:T	5.60823e-33	-2.02868	-0.678921
171038991	chr1:171038991:G:A	2.03068e-32	-2.90987e-10	-1.42088
171039262	chr1:171039262:G:T	2.02672e-32	-2.90987e-10	-1.42283
171039321	chr1:171039321:G:A	5.67709e-33	-2.01644	-0.67896
171039589	chr1:171039589:C:T	3.61142e-32	-2.90987e-10	-0.845149
171039601	chr1:171039601:A:C	2.24903e-32	-2.90987e-10	-1.31875
171039663	chr1:171039663:A:G	5.69907e-33	-2.02564	-0.665894
171039669	chr1:171039669:A:G	4.92163e-32	-2.90987e-10	-0.535611
171039814	chr1:171039814:C:T	2.12068e-32	-2.90987e-10	-1.37751
171040953	chr1:171040953:T:C	2.03146e-32	-2.90987e-10	-1.42049
171041897	chr1:171041897:C:A	6.149e-33	-2.01656	-0.598986
171041998	chr1:171041998:C:A	4.29554e-32	-2.90987e-10	-0.671675
171042213	chr1:171042213:T:C	5.93963e-33	-1.92766	-0.722528
171042300	chr1:171042300:T:G	2.45192e-32	-2.90987e-10	-1.23238
171042444	chr1:171042444:A:G	5.51062e-33	-2.02456	-0.700603
171042523	chr1:171042523:T:C	4.97105e-32	-2.90987e-10	-0.52562
171042969	chr1:171042969:T:A	5.71316e-33	-2.0281	-0.660966
171043259	chr1:171043259:T:G	9.18273e-33	-1.96296	-0.251548
171043321	chr1:171043321:G:C	3.05304e-32	-2.90987e-10	-1.01311
171043638	chr1:171043638:G:A	2.64461e-32	-2.90987e-10	-1.15673
171043735	chr1:171043735:G:A	5.36663e-33	-2.018	-0.733637
171044408	chr1:171044408:C:T	2.9186e-33	-1.94269	-1.41804
171044966	chr1:171044966:T:C	1.89471e-31	-2.90987e-10	0.812401
171045225	chr1:171045225:C:T	1.08726e-31	-2.90987e-10	0.256999
171045326	chr1:171045326:T:G	5.11967e-33	-2.02165	-0.777096
171045482	chr1:171045482:G:T	5.4697e-33	-2.02342	-0.709189
171045715	chr1:171045715:A:G	5.13083e-33	-2.02382	-0.77275
171045824	chr1:171045824:A:C	1.79018e-32	-1.54694	-4.11118e-10
171045946	chr1:171045946:A:C	4.60109e-32	-2.90987e-10	-0.602958
171046638	chr1:171046638:T:A	4.23856e-32	-2.90987e-10	-0.685027
171046906	chr1:171046906:T:C	4.34618e-32	-2.90987e-10	-0.659954
171046976	chr1:171046976:A:G	8.40664e-32	-2.90987e-10	-0.000229231
171047016	chr1:171047016:T:C	2.38051e-32	-2.90987e-10	-1.26193
171047055	chr1:171047055:A:G	2.91785e-33	-1.94527	-1.41572
171047982	chr1:171047982:C:T	1.18064e-32	-1.9632	-4.11118e-10
171048174	chr1:171048174:G:A	2.7205e-32	-2.90987e-10	-1.12843
171048347	chr1:171048347:C:T	2.31025e-32	-2.90987e-10	-1.29189
171048846	chr1:171048846:C:T	7.84797e-32	-2.90987e-10	-0.0689964
171048876	chr1:171048876:A:G	4.87839e-33	-2.00671	-0.840309
171048898	chr1:171048898:G:A	2.17795e-32	-2.90987e-10	-1.35087
171049054	chr1:171049054:C:T	2.28182e-32	-2.90987e-10	-1.30428
171049122	chr1:171049122:A:G	7.20122e-33	-1.97336	-0.484227
171049144	chr1:171049144:A:C	4.933e-33	-2.00855	-0.827341
171049573	chr1:171049573:G:A	5.17958e-33	-2.00331	-0.783803
171049693	chr1:171049693:T:C	2.70191e-32	-2.90987e-10	-1.13529
171049861	chr1:171049861:T:A	3.39952e-31	-2.90987e-10	1.39697
171049923	chr1:171049923:C:T	5.12828e-33	-2.01062	-0.786447
171049966	chr1:171049966:A:G	5.14058e-33	-2.00728	-0.787391
171050054	chr1:171050054:T:C	3.7452e-32	-2.90987e-10	-0.808776
171050212	chr1:171050212:A:G	3.37937e-32	-2.90987e-10	-0.911562
171050274	chr1:171050274:A:G	2.98013e-33	-1.92576	-1.41411
171050302	chr1:171050302:G:A	6.25219e-32	-2.90987e-10	-0.29632
171050595	chr1:171050595:ACAT:A	5.13172e-33	-2.00762	-0.788777
171050914	chr1:171050914:C:T	2.20116e-32	-2.90987e-10	-1.34027
171051025	chr1:171051025:A:T	2.0367e-32	-2.90987e-10	-1.41792
171051128	chr1:171051128:A:G	4.97461e-33	-2.01653	-0.810956
171051350	chr1:171051350:A:G	5.74059e-33	-2.02181	-0.662467
171051426	chr1:171051426:A:G	8.10644e-33	-1.97044	-0.368737
171051545	chr1:171051545:A:G	4.48359e-32	-2.90987e-10	-0.628827
171051683	chr1:171051683:T:C	5.01659e-33	-2.01755	-0.801535
171051734	chr1:171051734:C:T	4.53985e-32	-2.90987e-10	-0.616357
171051864	chr1:171051864:T:C	3.3995e-32	-2.90987e-10	-0.905623
171052224	chr1:171052224:T:G	2.20723e-32	-2.90987e-10	-1.33751
171052271	chr1:171052271:T:C	2.02713e-32	-2.90987e-10	-1.42263
171052384	chr1:171052384:G:A	4.25454e-32	-0.681264	-4.11118e-10
171052592	chr1:171052592:T:C	3.01137e-33	-1.92551	-1.40393
171052919	chr1:171052919:T:C	5.25012e-33	-2.00964	-0.763948
171053087	chr1:171053087:G:A	5.21308e-33	-2.00335	-0.777316
171053504	chr1:171053504:A:G	2.93073e-33	-1.95101	-1.40557
171053532	chr1:171053532:T:C	2.68705e-32	-2.90987e-10	-1.14081
171053697	chr1:171053697:A:C	5.0826e-33	-2.02722	-0.778798
171053921	chr1:171053921:G:A	2.37573e-32	-2.90987e-10	-1.26395
171054018	chr1:171054018:A:G	5.82597e-33	-2.02335	-0.646162
171054246	chr1:171054246:G:C	2.95973e-33	-1.94479	-1.40195
171054266	chr1:171054266:A:G	5.96553e-33	-2.01788	-0.627957
171054494	chr1:171054494:CCCAAAAGCAAAT:C	3.61821e-32	-2.90987e-10	-0.843271
171054816	chr1:171054816:C:T	5.91197e-33	-2.02333	-0.631523
171055069	chr1:171055069:A:G	2.06726e-32	-2.90987e-10	-1.40303
171055128	chr1:171055128:C:A	3.34799e-32	-2.90987e-10	-0.92089
171055891	chr1:171055891:C:T	3.27827e-32	-2.90987e-10	-0.941935
171056221	chr1:171056221:A:G	2.13251e-32	-2.90987e-10	-1.37195
171056309	chr1:171056309:G:A	5.95649e-32	-0.344769	-4.11118e-10
171057045	chr1:171057045:T:G	3.03259e-33	-1.91649	-1.40593
171057515	chr1:171057515:C:T	2.90457e-32	-2.90987e-10	-1.06297
171057531	chr1:171057531:G:A	2.42027e-32	-1.24537	-4.11118e-10
171057899	chr1:171057899:T:G	7.37366e-32	-2.90987e-10	-0.131337
171058427	chr1:171058427:G:A	4.52725e-32	-2.90987e-10	-0.619136
171058470	chr1:171058470:C:T	4.93332e-33	-2.0186	-0.817225
171059143	chr1:171059143:G:GA	7.24533e-32	-2.90987e-10	-0.148894
171059340	chr1:171059340:T:C	7.71198e-32	-2.90987e-10	-0.0864761
171059412	chr1:171059412:G:A	2.37474e-32	-1.27547	0.0111069
171059642	chr1:171059642:A:G	2.31688e-32	-2.90987e-10	-1.28903
171059739	chr1:171059739:C:T	2.63942e-32	-2.90987e-10	-1.15869
171059828	chr1:171059828:A:G	3.21648e-32	-2.90987e-10	-0.960965
171059927	chr1:171059927:C:T	2.47992e-32	-2.90987e-10	-1.22102
171060034	chr1:171060034:G:A	3.71369e-32	-2.90987e-10	-0.817226
171060743	chr1:171060743:A:C	2.46464e-32	-2.90987e-10	-1.22721
171060783	chr1:171060783:G:A	2.0288e-32	-2.90987e-10	-1.42181
171062683	chr1:171062683:A:G	3.67909e-32	-2.90987e-10	-0.826585
171062688	chr1:171062688:T:C	1.14016e-32	-1.99808	-4.11118e-10
171062843	chr1:171062843:A:T	2.42274e-32	-2.90987e-10	-1.24435
171062909	chr1:171062909:G:A	3.65155e-32	-2.90987e-10	-0.834101
171063190	chr1:171063190:T:C	2.17406e-32	-2.90987e-10	-1.35265
171063215	chr1:171063215:T:C	2.1741e-32	-2.90987e-10	-1.35264
171063426	chr1:171063426:G:A	6.03549e-33	-2.01833	-0.615851
171063512	chr1:171063512:G:A	3.63587e-32	-2.90987e-10	-0.838402
171063541	chr1:171063541:C:T	2.02665e-32	-2.90987e-10	-1.42287
171063857	chr1:171063857:T:C	2.703e-32	-2.90987e-10	-1.13489
171063964	chr1:171063964:A:G	2.17118e-32	-2.90987e-10	-1.35398
171064406	chr1:171064406:C:A	3.82023e-32	-2.90987e-10	-0.788942
171064602	chr1:171064602:A:G	2.68922e-32	-2.90987e-10	-1.14
171064721	chr1:171064721:T:A	6.6729e-32	-2.90987e-10	-0.231196
171065465	chr1:171065465:A:G	2.9623e-33	-1.92832	-1.41755
171065494	chr1:171065494:T:C	2.33743e-32	-2.90987e-10	-1.2802
171065495	chr1:171065495:TG:T	2.94817e-33	-1.93531	-1.41534
171065656	chr1:171065656:A:G	2.98006e-33	-1.92532	-1.41457
171065739	chr1:171065739:C:T	4.67652e-32	-2.90987e-10	-0.586696
171066401	chr1:171066401:A:C	2.333e-32	-2.90987e-10	-1.2821
171066546	chr1:171066546:A:G	2.04083e-32	-2.90987e-10	-1.41589
171066772	chr1:171066772:C:T	2.37765e-32	-2.90987e-10	-1.26314
171066898	chr1:171066898:C:T	5.28367e-33	-2.01546	-0.751755
171066921	chr1:171066921:T:C	3.8832e-33	-2.01995	-1.05523
171066981	chr1:171066981:G:A	2.93631e-33	-1.94741	-1.40727
171067434	chr1:171067434:C:T	5.37141e-33	-2.01098	-0.739761
171067563	chr1:171067563:T:C	5.27106e-33	-2.01956	-0.750044
171067639	chr1:171067639:C:G	5.17791e-33	-2.01131	-0.776128
171067659	chr1:171067659:A:G	5.38148e-33	-2.0135	-0.735369
171067829	chr1:171067829:T:C	5.29404e-33	-2.02326	-0.741992
171068069	chr1:171068069:C:T	3.16025e-32	-2.90987e-10	-0.978601
171068710	chr1:171068710:G:A	2.69831e-32	-1.13662	-4.11118e-10
171068730	chr1:171068730:C:T	5.30976e-32	-2.90987e-10	-0.459704
171069102	chr1:171069102:T:C	2.06179e-32	-1.40568	-4.11118e-10
171069290	chr1:171069290:A:G	3.55949e-32	-2.90987e-10	-0.859635
171069451	chr1:171069451:T:C	4.77239e-33	-2.02642	-0.842567
171069603	chr1:171069603:A:C	7.48034e-33	-1.98489	-0.434669
171069697	chr1:171069697:T:C	5.33938e-32	-2.90987e-10	-0.454142
171070224	chr1:171070224:A:G	3.87239e-32	-2.90987e-10	-0.775379
171070306	chr1:171070306:T:A	3.91038e-32	-2.90987e-10	-0.765618
171070788	chr1:171070788:C:T	1.11044e-32	-2.02449	-4.11118e-10
171070888	chr1:171070888:C:A	6.65594e-33	-2.00354	-0.532787
171070932	chr1:171070932:A:G	3.20181e-33	-2.02716	-1.24096
171070942	chr1:171070942:G:A	5.92509e-33	-1.91928	-0.733358
171071141	chr1:171071141:G:A	4.37176e-32	-2.90987e-10	-0.654086
171071316	chr1:171071316:A:T	2.81392e-33	-1.97875	-1.41851
171071664	chr1:171071664:C:T	4.82869e-33	-1.98604	-0.87122
171071763	chr1:171071763:G:T	5.68294e-33	-2.02259	-0.671773
171071915	chr1:171071915:C:T	2.85002e-33	-1.96171	-1.4228
171072022	chr1:171072022:G:T	2.89428e-33	-1.95155	-1.41755
171072261	chr1:171072261:G:A	4.02932e-32	-2.90987e-10	-0.735653
171073364	chr1:171073364:T:C	8.10281e-33	-2.01332	-0.326303
171073600	chr1:171073600:T:C	2.91233e-32	-2.90987e-10	-1.0603
171073676	chr1:171073676:C:T	4.78285e-32	-2.90987e-10	-0.564215
171073877	chr1:171073877:G:A	4.7943e-32	-2.90987e-10	-0.561823
171073893	chr1:171073893:C:T	2.79368e-33	-1.97656	-1.42792
171073964	chr1:171073964:A:G	2.32792e-32	-2.90987e-10	-1.28428
171074012	chr1:171074012:T:C	2.50874e-32	-2.90987e-10	-1.20947
171074413	chr1:171074413:C:CATTT	7.6708e-33	-1.99409	-0.400327
171074447	chr1:171074447:C:T	2.23167e-32	-1.3265	-4.11118e-10
171074492	chr1:171074492:T:C	2.77584e-33	-1.98196	-1.42892
171074570	chr1:171074570:G:C	2.01695e-32	-2.90987e-10	-1.42766
171074791	chr1:171074791:A:C	4.96719e-32	-2.90987e-10	-0.526397
171075134	chr1:171075134:C:T	2.55287e-32	-2.90987e-10	-1.19203
171075338	chr1:171075338:C:T	2.17613e-32	-2.90987e-10	-1.3517
171075555	chr1:171075555:T:G	4.60633e-32	-2.90987e-10	-0.60182
171076071	chr1:171076071:C:A	2.85185e-33	-1.95497	-1.4289
171076127	chr1:171076127:G:A	3.75146e-32	-0.700673	-0.106432
171076176	chr1:171076176:A:C	3.34076e-33	-1.86443	-1.36121
171076272	chr1:171076272:G:A	2.11363e-32	-2.90987e-10	-1.38084
171076324	chr1:171076324:C:A	3.59239e-33	-1.89574	-1.25728
171076332	chr1:171076332:T:C	2.54792e-32	-2.90987e-10	-1.19397
171076470	chr1:171076470:AC:A	3.10056e-33	-1.94568	-1.35458
171076555	chr1:171076555:T:C	1.16133e-32	-1.97969	-4.11118e-10
171076659	chr1:171076659:T:C	3.52068e-33	-1.91359	-1.25959
171076721	chr1:171076721:A:C	2.05066e-32	-2.90987e-10	-1.41109
171077010	chr1:171077010:G:A	6.11755e-32	-2.90987e-10	-0.318089
171077177	chr1:171077177:T:A	2.6143e-32	-2.90987e-10	-1.16825
171077293	chr1:171077293:A:G	7.72003e-33	-1.6119	-0.776114
171077741	chr1:171077741:C:G	9.85179e-32	0.812569	-0.654167
171077773	chr1:171077773:A:G	1.166e-31	0.955304	-0.628394
171077788	chr1:171077788:A:ATTC	8.15675e-33	-1.62229	-0.710696
171077950	chr1:171077950:C:T	2.22762e-32	-2.90987e-10	-1.32832
171077980	chr1:171077980:G:T	6.77507e-32	0.0757307	-0.291732
171078110	chr1:171078110:G:A	3.64158e-33	-1.78632	-1.3531
171078114	chr1:171078114:T:A	2.22757e-32	-2.90987e-10	-1.32834
171078204	chr1:171078204:A:G	6.09436e-32	0.444859	-0.766746
171078266	chr1:171078266:C:G	2.0994e-31	-2.90987e-10	0.914986
171078310	chr1:171078310:A:G	5.00062e-33	-1.67544	-1.14683
171078553	chr1:171078553:A:G	3.6733e-33	-2.03417	-1.09658
171078711	chr1:171078711:AC:A	2.02055e-32	-2.90987e-10	-1.42588
171079601	chr1:171079601:A:G	2.46365e-30	-2.90987e-10	3.37756
171079648	chr1:171079648:T:G	2.54706e-32	-2.90987e-10	-1.19431
171079847	chr1:171079847:A:G	2.07534e-32	-2.90987e-10	-1.39912
171079909	chr1:171079909:C:A	2.06382e-32	-2.90987e-10	-1.40469
171080077	chr1:171080077:A:G	3.19401e-31	-2.90987e-10	1.33461
171080166	chr1:171080166:A:G	2.61449e-32	-1.16818	-4.11118e-10
171080174	chr1:171080174:T:A	2.63402e-32	-2.90987e-10	-1.16074
171080312	chr1:171080312:T:C	2.10527e-32	-2.90987e-10	-1.38481
171080320	chr1:171080320:C:A	2.09571e-32	-2.90987e-10	-1.38936
171080536	chr1:171080536:G:A	2.1338e-32	-2.90987e-10	-1.37135
171080708	chr1:171080708:A:G	2.10719e-32	-2.90987e-10	-1.3839
171080934	chr1:171080934:A:G	5.23658e-32	0.116481	-0.590063
171080940	chr1:171080940:G:A	2.0147e-32	-2.90987e-10	-1.42878
171080954	chr1:171080954:T:C	2.85106e-32	-2.90987e-10	-1.08156
171081448	chr1:171081448:C:T	5.15773e-32	0.063796	-0.55255
171081664	chr1:171081664:C:G	3.55767e-33	-2.02816	-1.13457
171081859	chr1:171081859:T:C	7.67663e-32	-2.90987e-10	-0.091071
171082315	chr1:171082315:T:C	2.20868e-32	-2.90987e-10	-1.33686
171082635	chr1:171082635:G:A	2.20304e-32	-2.90987e-10	-1.33941
171082636	chr1:171082636:G:A	1.05505e-31	0.338735	-0.111816
171082687	chr1:171082687:C:T	4.1233e-32	-2.90987e-10	-0.712597
171082720	chr1:171082720:C:T	2.13318e-32	-2.90987e-10	-1.37164
171083077	chr1:171083077:A:G	2.97951e-32	0.146289	-1.18378
171083547	chr1:171083547:C:T	1.03623e-31	-0.611998	0.820921
171083799	chr1:171083799:A:G	2.9002e-32	-2.90987e-10	-1.06447
171083806	chr1:171083806:A:G	2.2721e-32	-2.90987e-10	-1.30855
171084012	chr1:171084012:A:C	3.75348e-33	-1.68072	-1.42843
171084121	chr1:171084121:A:G	2.04359e-32	-2.90987e-10	-1.41454
171084748	chr1:171084748:T:C	3.47019e-32	-2.90987e-10	-0.885043
171085053	chr1:171085053:G:A	1.19089e-32	-1.95455	-4.11118e-10
171085070	chr1:171085070:G:T	2.0197e-32	-2.90987e-10	-1.4263
171085185	chr1:171085185:G:C	1.24185e-32	-1.91265	-4.11118e-10
171085409	chr1:171085409:C:T	3.25225e-33	-2.03348	-1.21901
171085441	chr1:171085441:A:C	2.4031e-32	-2.90987e-10	-1.25249
171085489	chr1:171085489:C:A	1.9781e-31	-2.90987e-10	0.85547
171085523	chr1:171085523:C:T	2.26805e-32	-2.90987e-10	-1.31033
171085541	chr1:171085541:G:A	2.76339e-32	-0.285254	-0.82754
171085795	chr1:171085795:C:T	2.34737e-32	-2.90987e-10	-1.27595
171086094	chr1:171086094:G:A	1.33543e-31	-2.90987e-10	0.462591
171086120	chr1:171086120:T:C	3.27317e-31	1.35909	-4.11118e-10
171086204	chr1:171086204:C:T	2.58429e-32	-2.90987e-10	-1.1798
171086298	chr1:171086298:A:C	3.96868e-32	0.258702	-1.00952
171086429	chr1:171086429:C:T	2.04352e-32	-2.90987e-10	-1.41458
171086770	chr1:171086770:T:C	2.59425e-32	-2.90987e-10	-1.17596
171086904	chr1:171086904:C:T	3.78557e-33	-1.68807	-1.41257
171087062	chr1:171087062:C:T	3.625e-32	-2.90987e-10	-0.841397
171087116	chr1:171087116:A:C	3.75731e-33	-1.75364	-1.35449
171087284	chr1:171087284:A:G	3.56443e-32	-0.394118	-0.464129
171087688	chr1:171087688:T:C	2.28999e-32	-2.90987e-10	-1.3007
171087827	chr1:171087827:G:C	2.5942e-32	-2.90987e-10	-1.17597
171088028	chr1:171088028:G:T	1.07082e-31	-0.579163	0.820921
171088059	chr1:171088059:T:C	4.47022e-32	-0.329116	-0.302697
171088141	chr1:171088141:T:G	2.44687e-32	-2.90987e-10	-1.23444
171088171	chr1:171088171:C:T	2.12024e-32	-2.90987e-10	-1.37772
171088269	chr1:171088269:T:G	4.58058e-32	-0.254223	-0.353203
171088375	chr1:171088375:C:G	2.95551e-32	-2.90987e-10	-1.04558
171088410	chr1:171088410:CAT:C	2.59409e-32	-2.90987e-10	-1.17602
171088452	chr1:171088452:G:GA	4.25714e-32	0.676636	-1.35729
171088558	chr1:171088558:G:A	2.01961e-32	-2.90987e-10	-1.42635
171088954	chr1:171088954:A:C	2.93341e-32	-2.90987e-10	-1.05309
171089053	chr1:171089053:G:A	4.54629e-33	-1.88244	-1.03508
171089095	chr1:171089095:T:C	1.52903e-32	-0.46246	-1.24216
171089110	chr1:171089110:C:T	4.40389e-33	-1.52973	-1.41962
171089111	chr1:171089111:A:G	3.09688e-33	-2.0336	-1.26784
171089115	chr1:171089115:C:T	2.10799e-32	-2.90987e-10	-1.38352
171089420	chr1:171089420:G:C	1.21919e-32	-1.93106	-4.11118e-10
171089460	chr1:171089460:A:T	1.19386e-31	-0.622898	0.973428
171089575	chr1:171089575:C:T	2.04464e-32	-2.90987e-10	-1.41403
171089684	chr1:171089684:A:G	2.0161e-32	-2.90987e-10	-1.42808
171089697	chr1:171089697:T:C	1.44268e-32	-0.433716	-1.32903
171089805	chr1:171089805:T:C	1.40996e-32	-0.454687	-1.331
171089862	chr1:171089862:T:G	2.25788e-32	-2.90987e-10	-1.31483
171090092	chr1:171090092:G:A	2.21578e-32	-2.90987e-10	-1.33365
171090116	chr1:171090116:T:A	1.38776e-32	-0.474289	-1.32727
171090139	chr1:171090139:G:C	3.6001e-31	-2.90987e-10	1.4543
171090188	chr1:171090188:C:A	1.03533e-31	-0.610918	0.818971
171090482	chr1:171090482:G:C	1.50009e-32	-0.42788	-1.29585
171090698	chr1:171090698:T:C	4.05711e-32	-2.90987e-10	-0.728781
171090830	chr1:171090830:T:C	3.14117e-32	-2.90987e-10	-0.984654
171091013	chr1:171091013:G:T	1.43804e-31	-2.90987e-10	0.536618
171091067	chr1:171091067:G:A	9.35349e-32	0.82552	-0.719022
171091219	chr1:171091219:G:A	1.15699e-32	-1.98343	-4.11118e-10
171091514	chr1:171091514:A:G	2.03266e-32	-2.90987e-10	-1.41991
171091615	chr1:171091615:G:A	7.96003e-32	-0.744466	0.689648
171091680	chr1:171091680:C:T	8.08722e-31	3.59322	-1.3296
171091917	chr1:171091917:CTG:C	3.85544e-32	-2.90987e-10	-0.779765
171092246	chr1:171092246:G:A	5.31567e-33	-1.64392	-1.11726
171092848	chr1:171092848:C:T	2.20119e-32	-2.90987e-10	-1.34025
171092849	chr1:171092849:A:G	1.49974e-31	1.01048	-0.431852
171092864	chr1:171092864:G:T	2.58693e-32	-2.90987e-10	-1.17878
171093052	chr1:171093052:T:C	9.26347e-32	-2.90987e-10	0.0968273
171093107	chr1:171093107:A:C	8.57615e-32	0.565858	-0.546124
171093480	chr1:171093480:AG:A	5.54541e-32	-2.90987e-10	-0.41628
171093482	chr1:171093482:TATTCCATGGTGTGTGCATATATACATAC:T	5.79736e-32	-2.90987e-10	-0.371848
171093887	chr1:171093887:G:T	8.50677e-32	1.24483	-1.23322
171094026	chr1:171094026:G:A	3.62786e-32	-1.20333	0.362721
171094121	chr1:171094121:G:A	6.53307e-33	-1.1968	-1.35816
171094382	chr1:171094382:T:C	7.22656e-32	-0.732438	0.58095
171094410	chr1:171094410:A:T	7.27061e-32	0.292283	-0.437695
171094652	chr1:171094652:G:A	4.88252e-33	-1.65582	-1.19036
171094710	chr1:171094710:T:C	3.62949e-32	-2.90987e-10	-0.84016
171095084	chr1:171095084:T:C	6.28388e-32	-2.90987e-10	-0.291263
171095245	chr1:171095245:T:G	2.22354e-32	-2.90987e-10	-1.33015
171095784	chr1:171095784:A:C	2.03816e-32	-2.90987e-10	-1.4172
171095815	chr1:171095815:A:G	2.43927e-32	-2.90987e-10	-1.23755
171097909	chr1:171097909:T:G	2.44733e-32	-2.90987e-10	-1.23425
171097979	chr1:171097979:T:G	1.48022e-30	3.98981	-1.1217
171098422	chr1:171098422:G:T	2.75386e-32	-2.90987e-10	-1.11625
171098651	chr1:171098651:A:AT	2.96024e-32	-2.90987e-10	-1.04398
171098700	chr1:171098700:T:C	4.82274e-32	-2.90987e-10	-0.55591
171099045	chr1:171099045:A:G	2.57391e-32	0.223545	-1.40737
171099109	chr1:171099109:G:A	3.54494e-33	-1.82593	-1.34039
171099110	chr1:171099110:T:C	2.30843e-32	-2.90987e-10	-1.29268
171099392	chr1:171099392:A:G	2.03919e-32	-2.90987e-10	-1.4167
171099703	chr1:171099703:T:C	1.70326e-31	-2.90987e-10	0.705881
171099741	chr1:171099741:C:T	9.57597e-32	1.45069	-1.32068
171099888	chr1:171099888:G:A	5.08144e-32	0.406583	-0.910239
171099947	chr1:171099947:G:A	5.13012e-33	-1.69268	-1.10403
171100841	chr1:171100841:A:G	1.65279e-32	-1.62679	-4.11118e-10
171100948	chr1:171100948:A:G	1.70473e-31	-2.90987e-10	0.70674
171101331	chr1:171101331:G:T	5.0987e-33	-1.71978	-1.08308
171101341	chr1:171101341:C:T	1.38031e-32	-1.80694	-4.11118e-10
171101555	chr1:171101555:A:G	2.90893e-32	-2.90987e-10	-1.06147
171101655	chr1:171101655:C:A	1.35337e-31	-2.90987e-10	0.475934
171102341	chr1:171102341:T:A	4.95971e-33	-1.79099	-1.0395
171102402	chr1:171102402:T:A	7.8562e-31	3.39837	-1.16373
171102723	chr1:171102723:C:G	2.02507e-32	-2.90987e-10	-1.42365
171102742	chr1:171102742:A:C	1.06257e-31	1.57185	-1.33783
171102833	chr1:171102833:T:C	1.11102e-30	3.44806	-0.866858
171103095	chr1:171103095:G:A	4.88733e-33	-1.80777	-1.03742
171103177	chr1:171103177:G:A	2.18314e-32	-2.90987e-10	-1.34849
171103441	chr1:171103441:CCA:C	1.28722e-31	-2.90987e-10	0.425822
171103467	chr1:171103467:A:T	2.83906e-32	0.310263	-1.39604
171103657	chr1:171103657:G:A	2.20974e-32	-2.90987e-10	-1.33637
171103721	chr1:171103721:G:T	4.96328e-33	-1.7859	-1.04387
171104004	chr1:171104004:C:A	2.37888e-32	-2.90987e-10	-1.26262
171104111	chr1:171104111:G:A	5.02592e-33	-1.77906	-1.03817
171104409	chr1:171104409:T:C	2.86808e-32	-2.90987e-10	-1.07561
171104561	chr1:171104561:T:G	2.90392e-32	-2.90987e-10	-1.06319
171104571	chr1:171104571:G:A	1.17447e-32	-1.96844	-4.11118e-10
171104861	chr1:171104861:G:A	4.68115e-33	-1.79332	-1.09497
171105036	chr1:171105036:T:G	8.683e-32	-0.530441	0.562557
171106054	chr1:171106054:AT:A	2.17801e-31	-2.90987e-10	0.951745
171106210	chr1:171106210:G:A	3.83258e-32	0.637892	-1.4236
171106266	chr1:171106266:A:T	8.36621e-32	-0.672372	0.667322
171106323	chr1:171106323:A:G	4.60479e-33	-1.78664	-1.1181
171106415	chr1:171106415:C:T	1.23301e-31	1.49823	-1.11544
171106419	chr1:171106419:C:T	8.5053e-32	-0.567373	0.578812
171106435	chr1:171106435:T:C	7.94317e-31	3.657	-1.41136
171106546	chr1:171106546:G:C	4.77752e-32	-2.90987e-10	-0.56533
171106668	chr1:171106668:AAC:A	1.0309e-31	-2.90987e-10	0.203765
171106856	chr1:171106856:T:C	4.7342e-33	-1.776	-1.10102
171107182	chr1:171107182:T:C	1.28436e-31	-2.90987e-10	0.423597
171107197	chr1:171107197:C:T	2.01388e-32	-2.90987e-10	-1.42919
171107599	chr1:171107599:T:C	2.98672e-32	0.264248	-1.29932
171107747	chr1:171107747:G:C	3.02886e-32	-2.90987e-10	-1.02106
171107794	chr1:171107794:C:T	2.80394e-32	0.219104	-1.31733
171107825	chr1:171107825:G:A	7.84601e-33	-0.976597	-1.39523
171107897	chr1:171107897:GTCT:G	2.93977e-32	0.268244	-1.31916
171108024	chr1:171108024:G:A	4.79779e-33	-1.76777	-1.09591
171108057	chr1:171108057:G:A	9.22536e-32	1.39716	-1.30446
171108133	chr1:171108133:G:T	6.74731e-32	-0.220107	-4.11118e-10
171108361	chr1:171108361:TC:T	4.74231e-33	-1.78042	-1.09489
171108465	chr1:171108465:C:T	2.22295e-31	-2.90987e-10	0.972169
171108623	chr1:171108623:A:G	1.51384e-31	-2.90987e-10	0.587983
171108641	chr1:171108641:A:C	2.2278e-32	0.0967788	-1.42501
171109693	chr1:171109693:C:T	9.31572e-32	-2.90987e-10	0.102452
171109837	chr1:171109837:C:T	7.80457e-32	-0.586852	0.512309
171109864	chr1:171109864:G:T	7.58184e-33	-1.01765	-1.38843
171110446	chr1:171110446:A:G	1.28187e-31	-2.90987e-10	0.421654
171110939	chr1:171110939:G:A	3.41155e-33	-1.83789	-1.36678
171111098	chr1:171111098:A:G	5.46591e-32	-2.90987e-10	-0.430721
171111344	chr1:171111344:C:T	1.49609e-31	0.582749	-0.00656275
171111463	chr1:171111463:A:G	1.74847e-31	-2.90987e-10	0.732073
171111474	chr1:171111474:G:C	2.88797e-33	-2.00862	-1.36266
171111488	chr1:171111488:C:A	4.3793e-32	-2.90987e-10	-0.652361
171112074	chr1:171112074:T:C	2.25681e-32	-2.90987e-10	-1.3153
171112808	chr1:171112808:T:C	2.56566e-32	-2.90987e-10	-1.18704
171113508	chr1:171113508:C:T	7.4783e-32	-0.117246	-4.11118e-10
171113597	chr1:171113597:G:A	1.64373e-31	-2.90987e-10	0.670303
171113619	chr1:171113619:G:T	2.69879e-32	-2.90987e-10	-1.13645
171113814	chr1:171113814:G:A	3.23776e-32	-2.90987e-10	-0.954369
171114009	chr1:171114009:T:C	3.18761e-32	-2.90987e-10	-0.969979
171114102	chr1:171114102:A:G	5.00426e-33	-1.73901	-1.08253
171114397	chr1:171114397:T:C	5.03053e-33	-1.98419	-0.83212
171114574	chr1:171114574:C:T	3.94586e-32	0.638011	-1.39459
171114707	chr1:171114707:A:G	1.6714e-31	-2.90987e-10	0.686998
171114742	chr1:171114742:T:C	7.6608e-32	-0.0931348	-4.11118e-10
171114748	chr1:171114748:C:T	4.96471e-32	-2.90987e-10	-0.526895
171115021	chr1:171115021:G:A	5.04504e-33	-1.41781	-1.39562
171115102	chr1:171115102:C:A	3.0583e-33	-1.95101	-1.36297
171115391	chr1:171115391:CT:C	1.43935e-31	-2.90987e-10	0.537523
171115429	chr1:171115429:A:C	1.10853e-32	-2.02622	-4.11118e-10
171115432	chr1:171115432:G:A	2.22859e-32	-2.90987e-10	-1.32788
171115572	chr1:171115572:A:T	1.12489e-32	-1.38945	-0.622113
171115573	chr1:171115573:C:A	2.20581e-32	0.0859938	-1.42415
171116174	chr1:171116174:A:AT	1.09059e-32	-1.38489	-0.657639
171116245	chr1:171116245:T:C	2.28734e-32	-2.90987e-10	-1.30186
171116506	chr1:171116506:G:T	3.85445e-33	-1.76691	-1.3157
171116537	chr1:171116537:C:T	3.70393e-33	-1.85965	-1.26279
171116704	chr1:171116704:G:A	2.30225e-32	-2.90987e-10	-1.29536
171116774	chr1:171116774:T:C	3.04452e-31	-2.90987e-10	1.28668
171116940	chr1:171116940:G:T	6.8641e-32	-2.90987e-10	-0.202946
171117044	chr1:171117044:T:C	7.82445e-32	-2.90987e-10	-0.0719972
171117619	chr1:171117619:G:A	7.41237e-32	-2.90987e-10	-0.126101
171118051	chr1:171118051:A:G	4.03887e-32	-2.90987e-10	-0.733285
171118146	chr1:171118146:A:G	2.19261e-32	-2.90987e-10	-1.34416
171118364	chr1:171118364:T:C	1.19588e-32	-1.95037	-4.11118e-10
171118566	chr1:171118566:A:T	1.18824e-31	0.345806	-4.11118e-10
171118575	chr1:171118575:G:A	2.05243e-32	-2.90987e-10	-1.41023
171119420	chr1:171119420:T:C	2.84745e-32	-2.90987e-10	-1.08283
171119501	chr1:171119501:A:G	2.86917e-32	-2.90987e-10	-1.07523
171119518	chr1:171119518:C:T	2.07904e-32	-2.90987e-10	-1.39734
171119633	chr1:171119633:A:AC	1.38494e-31	1.0298	-0.53081
171119714	chr1:171119714:A:G	2.73461e-32	0.294311	-1.41757
171119901	chr1:171119901:T:C	2.1706e-32	-2.90987e-10	-1.35425
171119941	chr1:171119941:T:C	2.1957e-32	-2.90987e-10	-1.34275
171120187	chr1:171120187:T:C	2.11815e-32	-2.90987e-10	-1.37871
171120219	chr1:171120219:A:G	2.00085e-32	-1.43568	-4.11118e-10
171120622	chr1:171120622:T:C	1.99226e-32	-1.43998	-4.11118e-10
171121020	chr1:171121020:T:C	2.90631e-32	-2.90987e-10	-1.06237
171121025	chr1:171121025:G:C	2.09998e-32	-2.90987e-10	-1.38732
171121080	chr1:171121080:A:T	3.78733e-33	-1.76918	-1.331
171121250	chr1:171121250:A:G	3.98171e-32	-2.90987e-10	-0.747541
171121422	chr1:171121422:G:C	1.59147e-32	-1.66459	-4.11118e-10
171121426	chr1:171121426:T:TA	2.07715e-32	-2.90987e-10	-1.39825
171121456	chr1:171121456:T:C	3.4069e-32	-2.90987e-10	-0.903449
171121770	chr1:171121770:G:A	1.05633e-31	0.228131	-4.11118e-10
171121820	chr1:171121820:T:A	9.36306e-32	0.107521	-4.11118e-10
171121821	chr1:171121821:C:T	9.40518e-32	0.112009	-4.11118e-10
171121844	chr1:171121844:C:T	2.37469e-32	-2.90987e-10	-1.26439
171121893	chr1:171121893:T:C	1.13318e-32	-2.00423	-4.11118e-10
171122280	chr1:171122280:G:A	2.12739e-32	-2.90987e-10	-1.37435
171122735	chr1:171122735:A:G	3.87486e-31	1.51061	0.017237
171122853	chr1:171122853:C:T	8.72287e-32	-2.90987e-10	0.0366976
171123171	chr1:171123171:T:C	4.34302e-32	-2.90987e-10	-0.660681
171123259	chr1:171123259:A:G	3.65619e-32	-2.90987e-10	-0.832829
171123704	chr1:171123704:A:G	2.38804e-32	-2.90987e-10	-1.25878
171123955	chr1:171123955:A:G	2.42509e-30	4.16828	-0.806495
171123961	chr1:171123961:T:G	2.17599e-32	-2.90987e-10	-1.35177
171125040	chr1:171125040:T:C	6.7364e-32	-2.90987e-10	-0.221726
171125402	chr1:171125402:C:A	3.04376e-32	-2.90987e-10	-1.01616
171125467	chr1:171125467:A:G	3.56022e-32	-2.90987e-10	-0.859429
171125690	chr1:171125690:A:G	2.1355e-32	-2.90987e-10	-1.37055
171125911	chr1:171125911:T:A	2.62014e-32	-2.90987e-10	-1.16602
171127540	chr1:171127540:T:C	3.21221e-32	-2.90987e-10	-0.962292
171127773	chr1:171127773:A:T	3.36915e-32	-2.90987e-10	-0.914591
171127824	chr1:171127824:G:A	2.94664e-32	-2.90987e-10	-1.04858
171128422	chr1:171128422:C:T	9.24157e-32	1.5089	-1.41443
171128454	chr1:171128454:ACAGT:A	9.73552e-32	0.14653	-4.11118e-10
171128484	chr1:171128484:A:AG	2.97959e-33	-1.9388	-1.40125
171128486	chr1:171128486:A:G	2.97839e-33	-1.93906	-1.40139
171128580	chr1:171128580:A:G	5.99091e-32	-2.90987e-10	-0.339008
171129129	chr1:171129129:A:G	2.91681e-33	-1.94948	-1.41187
171129398	chr1:171129398:T:C	2.88872e-32	-2.90987e-10	-1.06844
171129754	chr1:171129754:T:C	1.33455e-31	0.571221	-0.109294
171129756	chr1:171129756:T:C	8.68169e-32	-2.90987e-10	0.0319648
171129860	chr1:171129860:C:G	2.44649e-32	-2.90987e-10	-1.2346
171129929	chr1:171129929:T:C	2.05063e-32	-2.90987e-10	-1.41111
171129983	chr1:171129983:T:C	2.08359e-32	-2.90987e-10	-1.39516
171131358	chr1:171131358:A:T	1.00631e-32	-1.82515	-0.297817
171131587	chr1:171131587:T:C	2.13462e-32	0.0321069	-1.40307
171132175	chr1:171132175:A:G	6.04082e-32	-2.90987e-10	-0.330711
171132343	chr1:171132343:C:G	1.77056e-32	-0.163283	-1.39467
171132450	chr1:171132450:T:G	2.13311e-31	0.930914	-4.11118e-10
171133158	chr1:171133158:A:G	4.41507e-33	-1.52588	-1.42094
171133466	chr1:171133466:T:C	4.25482e-32	-2.90987e-10	-0.6812
171133538	chr1:171133538:G:T	2.28208e-31	0.998421	-4.11118e-10
171133603	chr1:171133603:G:T	3.17018e-32	-0.975463	-4.11118e-10
171133705	chr1:171133705:G:A	4.27567e-33	-1.55661	-1.42228
171134031	chr1:171134031:T:A	2.51995e-32	-2.90987e-10	-1.20501
171134102	chr1:171134102:T:C	4.45507e-33	-1.51355	-1.42424
171134312	chr1:171134312:G:A	2.05999e-32	-2.90987e-10	-1.40655
171134468	chr1:171134468:C:T	2.97892e-32	-0.0495366	-0.988155
171134505	chr1:171134505:G:T	2.58223e-32	0.214753	-1.39535
171134862	chr1:171134862:G:C	2.99724e-32	-2.90987e-10	-1.03156
171134913	chr1:171134913:G:A	4.48422e-33	-1.5292	-1.40207
171135001	chr1:171135001:G:A	4.40937e-33	-1.54711	-1.401
171135074	chr1:171135074:T:G	2.05999e-32	-2.90987e-10	-1.40655
171135411	chr1:171135411:G:A	1.1268e-32	-2.00987	-4.11118e-10
171135877	chr1:171135877:A:G	6.41852e-32	-2.90987e-10	-0.270063
171135950	chr1:171135950:A:G	9.21065e-33	-1.80672	-0.404751
171136494	chr1:171136494:GTCC:G	5.26716e-33	-1.79423	-0.976117
171136655	chr1:171136655:G:A	4.3902e-33	-1.53788	-1.41458
171136690	chr1:171136690:T:C	6.49927e-32	-2.90987e-10	-0.257561
171136802	chr1:171136802:T:C	8.27617e-32	-2.90987e-10	-0.0158713
171136956	chr1:171136956:T:C	5.59768e-32	-2.90987e-10	-0.4069
171136963	chr1:171136963:T:C	5.24861e-33	-1.78821	-0.985665
171137135	chr1:171137135:G:A	2.75143e-32	-2.90987e-10	-1.11713
171137155	chr1:171137155:A:C	7.76809e-32	-2.90987e-10	-0.0792264
171137570	chr1:171137570:T:C	7.06304e-32	1.25307	-1.42744
171137580	chr1:171137580:CA:C	2.76057e-32	-1.11381	-4.11118e-10
171137792	chr1:171137792:A:G	2.06615e-32	-2.90987e-10	-1.40357
171137920	chr1:171137920:T:C	4.08735e-32	-2.90987e-10	-0.721355
171138549	chr1:171138549:T:C	8.91931e-32	0.0589678	-4.11118e-10
171138794	chr1:171138794:C:G	5.34275e-32	-2.90987e-10	-0.453511
171138893	chr1:171138893:T:C	1.08027e-31	0.250543	-4.11118e-10
171139140	chr1:171139140:A:G	5.02235e-32	-2.90987e-10	-0.515352
171139343	chr1:171139343:G:A	4.09024e-32	-2.90987e-10	-0.720648
171139697	chr1:171139697:C:T	4.25472e-33	-1.55601	-1.4278
171139796	chr1:171139796:A:C	3.89767e-32	-2.90987e-10	-0.768873
171139843	chr1:171139843:A:G	4.98607e-32	-2.90987e-10	-0.522603
171140816	chr1:171140816:G:C	2.61975e-32	-2.90987e-10	-1.16617
171140916	chr1:171140916:T:C	4.66369e-31	1.23302	0.480116
171141101	chr1:171141101:C:T	2.77291e-32	-2.90987e-10	-1.10935
171141168	chr1:171141168:C:T	4.32952e-33	-1.60613	-1.36025
171141350	chr1:171141350:G:A	9.07931e-32	0.0767475	-4.11118e-10
171141582	chr1:171141582:A:G	2.21273e-32	-2.90987e-10	-1.33502
171141912	chr1:171141912:CCTT:C	1.64955e-31	2.10295	-1.42912
171142171	chr1:171142171:C:T	7.0539e-32	-0.17567	-4.11118e-10
171142208	chr1:171142208:T:C	1.85264e-31	-2.90987e-10	0.789944
171142212	chr1:171142212:G:A	6.58152e-33	-1.70166	-0.845912
171142226	chr1:171142226:G:T	6.48841e-31	1.29098	0.752375
171142298	chr1:171142298:C:A	8.12577e-32	-2.90987e-10	-0.0342108
171142645	chr1:171142645:C:T	2.75211e-32	-2.90987e-10	-1.11688
171143482	chr1:171143482:C:G	2.53435e-32	-0.0966078	-1.10271
171143900	chr1:171143900:G:A	6.29887e-32	-2.90987e-10	-0.288881
171143995	chr1:171143995:T:C	4.18506e-33	-1.73429	-1.26603
171144539	chr1:171144539:A:G	8.03045e-32	-2.90987e-10	-0.0460107
171144813	chr1:171144813:C:T	1.14721e-32	-1.65138	-0.340541
171144882	chr1:171144882:G:A	3.41218e-32	-2.90987e-10	-0.901901
171145848	chr1:171145848:ATCCACC:A	4.35771e-32	-2.90987e-10	-0.657306
171146080	chr1:171146080:A:C	2.994e-33	-1.91875	-1.41648
171146258	chr1:171146258:C:T	4.70078e-32	-2.90987e-10	-0.581522
171146344	chr1:171146344:A:G	1.0504e-32	-1.71633	-0.363752
171146414	chr1:171146414:G:A	3.57488e-32	-2.90987e-10	-0.85532
171146428	chr1:171146428:G:A	1.08713e-32	-1.6812	-0.364506
171147128	chr1:171147128:A:C	1.07653e-32	-1.694	-0.361514
171147165	chr1:171147165:T:C	1.08354e-32	-1.68191	-0.367108
171147411	chr1:171147411:A:G	1.04185e-32	-1.7078	-0.380446
171147464	chr1:171147464:G:T	1.02279e-32	-1.68037	-0.426346
171147568	chr1:171147568:GA:G	3.15765e-32	-2.90987e-10	-0.979422
171147621	chr1:171147621:C:T	1.06999e-32	-1.71309	-0.348511
171147974	chr1:171147974:C:T	3.98514e-33	-1.75541	-1.29385
171148031	chr1:171148031:T:C	1.08229e-32	-1.68855	-0.361616
171148202	chr1:171148202:A:T	1.07775e-32	-1.68987	-0.364506
171148358	chr1:171148358:C:T	1.27155e-32	-1.66824	-0.220767
171148583	chr1:171148583:A:T	2.53743e-32	0.0731517	-1.27125
171148887	chr1:171148887:G:A	5.49569e-33	-1.34259	-1.38528
171148895	chr1:171148895:C:T	2.03313e-32	-2.90987e-10	-1.41968
171149069	chr1:171149069:T:A	2.76103e-30	4.72585	-1.23433
171149314	chr1:171149314:A:G	2.00572e-32	-2.02661	0.593363
171149400	chr1:171149400:T:C	2.03279e-32	-2.90987e-10	-1.41984
171149701	chr1:171149701:G:A	2.81902e-32	-1.61563	0.522772
171149824	chr1:171149824:C:T	2.78567e-32	-2.90987e-10	-1.10476
171149882	chr1:171149882:T:C	3.32627e-31	1.07327	0.301912
171149909	chr1:171149909:C:T	2.62954e-32	-1.62324	0.460799
171149920	chr1:171149920:G:A	2.66348e-32	-1.63369	0.484067
171149929	chr1:171149929:T:C	5.62162e-32	-2.90987e-10	-0.40263
171149956	chr1:171149956:A:G	2.59752e-32	-1.6369	0.462208
171150061	chr1:171150061:G:C	3.56352e-31	1.0994	0.344687
171150573	chr1:171150573:G:A	2.24607e-32	-1.59856	0.278487
171150731	chr1:171150731:T:A	2.12302e-32	-1.60357	0.22716
171150770	chr1:171150770:G:T	3.01375e-32	0.00390441	-1.02997
171150810	chr1:171150810:C:T	2.37252e-32	-1.57425	0.308945
171150904	chr1:171150904:C:CA	2.17015e-32	-1.61072	0.25627
171150960	chr1:171150960:G:A	2.17912e-32	-1.60443	0.254102
171151044	chr1:171151044:A:G	4.60825e-32	-2.90987e-10	-0.601403
171151472	chr1:171151472:C:A	2.76705e-32	-2.90987e-10	-1.11147
171151508	chr1:171151508:G:A	2.35934e-32	-1.60647	0.335597
171151612	chr1:171151612:C:T	1.34536e-32	-1.83259	-4.11118e-10
171151817	chr1:171151817:C:G	2.1105e-32	-2.90987e-10	-1.38232
171151822	chr1:171151822:T:C	1.0751e-31	-2.90987e-10	0.245748
171152034	chr1:171152034:A:G	2.2668e-32	-1.62526	0.314377
171152067	chr1:171152067:A:T	8.12271e-32	-0.0345872	-4.11118e-10
171152129	chr1:171152129:G:A	2.28252e-32	-1.61164	0.307668
171153036	chr1:171153036:C:CA	2.52427e-32	-1.61532	0.412023
171153157	chr1:171153157:T:C	3.57908e-32	0.0773937	-0.931538
171153602	chr1:171153602:T:C	2.25444e-32	-2.90987e-10	-1.31635
171154279	chr1:171154279:C:T	2.11186e-32	-2.90987e-10	-1.38168
171154755	chr1:171154755:C:T	5.46494e-32	-0.430897	-4.11118e-10
171154947	chr1:171154947:G:A	1.04876e-31	0.220944	-4.11118e-10
171155204	chr1:171155204:T:C	2.76098e-32	-1.54483	0.431165
171155440	chr1:171155440:C:T	2.01511e-32	-2.90987e-10	-1.42858
171155728	chr1:171155728:T:C	2.07608e-32	-2.90987e-10	-1.39877
171155773	chr1:171155773:T:C	2.808e-32	-2.90987e-10	-1.09678
171155852	chr1:171155852:G:A	2.0246e-32	-2.90987e-10	-1.42388
171156077	chr1:171156077:A:G	2.44894e-32	-0.0213749	-1.21222
171156541	chr1:171156541:G:C	2.12369e-32	-2.90987e-10	-1.3761
171156789	chr1:171156789:T:C	2.13612e-32	-2.90987e-10	-1.37026
171156851	chr1:171156851:T:C	1.9675e-32	-0.138523	-1.31396
171156910	chr1:171156910:T:C	7.90138e-32	-2.90987e-10	-0.062214
171157378	chr1:171157378:T:C	1.50373e-31	0.581281	-4.11118e-10
171157384	chr1:171157384:G:A	3.3765e-33	-1.78592	-1.42907
171157671	chr1:171157671:A:G	2.76118e-32	-1.93792	0.824324
171157826	chr1:171157826:C:G	1.03229e-31	0.205112	-4.11118e-10
171157865	chr1:171157865:G:C	2.12115e-32	-2.90987e-10	-1.37729
171157893	chr1:171157893:G:A	3.02511e-32	-1.34577	0.323465
171157966	chr1:171157966:T:C	2.75863e-32	-2.90987e-10	-1.11452
171158167	chr1:171158167:G:A	8.2252e-32	-0.022048	-4.11118e-10
171158257	chr1:171158257:A:G	2.60998e-32	-1.92984	0.759935
171158618	chr1:171158618:T:C	2.44144e-32	-1.93389	0.697225
171158704	chr1:171158704:C:A	3.36645e-32	-2.90987e-10	-0.915394
171158899	chr1:171158899:A:C	1.35387e-31	-1.30536	1.78166
171159414	chr1:171159414:T:G	3.36645e-32	-2.90987e-10	-0.915394
171159657	chr1:171159657:A:G	1.25986e-31	-2.90987e-10	0.404337
171159706	chr1:171159706:A:AT	1.83189e-31	-2.90987e-10	0.778684
171160283	chr1:171160283:T:C	7.14438e-32	-1.49702	1.33409
171160905	chr1:171160905:G:GA	2.49557e-32	-2.90987e-10	-1.21474
171161207	chr1:171161207:G:A	5.92271e-33	-1.25186	-1.40118
171161398	chr1:171161398:G:C	2.15041e-32	-2.90987e-10	-1.36359
171161400	chr1:171161400:G:C	5.5319e-33	-1.35026	-1.37105
171161578	chr1:171161578:T:C	1.1922e-32	-1.95345	-4.11118e-10
171161822	chr1:171161822:TACA:T	2.61752e-32	-2.90987e-10	-1.16702
171162123	chr1:171162123:T:TA	3.03975e-32	0.371836	-1.38931
171162127	chr1:171162127:A:AT	3.69901e-33	-1.83179	-1.29199
171162452	chr1:171162452:G:A	2.89255e-33	-1.98483	-1.38487
171162486	chr1:171162486:C:A	7.54866e-33	-1.01807	-1.3924
171162689	chr1:171162689:A:C	2.26332e-32	-1.31242	-4.11118e-10
171162888	chr1:171162888:G:A	3.26908e-32	-2.90987e-10	-0.944742
171162996	chr1:171162996:G:A	1.20301e-32	-0.58695	-1.35747
171162998	chr1:171162998:A:G	1.42227e-32	-1.777	-4.11118e-10
171163119	chr1:171163119:G:A	2.74855e-33	-2.02322	-1.39754
171163250	chr1:171163250:G:A	8.45849e-32	-2.90987e-10	0.00591956
171163400	chr1:171163400:A:G	2.96957e-32	-2.90987e-10	-1.04084
171163968	chr1:171163968:C:T	1.79619e-32	-0.141922	-1.40166
171164112	chr1:171164112:A:G	1.88993e-32	-0.0823748	-1.41034
171164577	chr1:171164577:C:T	8.46253e-33	-1.22729	-1.06889
171164750	chr1:171164750:C:A	4.04674e-33	-2.0166	-1.01733
171164990	chr1:171164990:T:C	7.05274e-33	-1.1645	-1.31392
171165549	chr1:171165549:G:C	3.71249e-33	-1.69487	-1.42526
171165644	chr1:171165644:G:A	1.79789e-32	-0.127403	-1.41524
171165739	chr1:171165739:T:C	2.018e-32	-2.90987e-10	-1.42714
171165975	chr1:171165975:G:A	2.75615e-32	-2.90987e-10	-1.11542
171166025	chr1:171166025:T:C	1.37203e-32	-1.81296	-4.11118e-10
171166252	chr1:171166252:T:C	3.62928e-32	0.155243	-0.995458
171166625	chr1:171166625:A:G	1.77669e-32	-0.688046	-0.866455
171166720	chr1:171166720:G:A	2.62647e-32	-2.90987e-10	-1.16361
171166937	chr1:171166937:T:A	2.22669e-32	-1.32874	-4.11118e-10
171166958	chr1:171166958:A:G	2.02728e-32	-2.90987e-10	-1.42256
171166986	chr1:171166986:A:G	1.88858e-32	-0.0776618	-1.41576
171167180	chr1:171167180:G:A	4.20959e-33	-2.00842	-0.986055
171167294	chr1:171167294:T:A	9.97577e-32	-2.90987e-10	0.170909
171167297	chr1:171167297:G:C	1.70187e-32	-0.748587	-0.848933
171167604	chr1:171167604:T:C	2.27824e-32	-1.30585	-4.11118e-10
171167737	chr1:171167737:A:T	3.30598e-32	0.0740704	-1.00759
171167909	chr1:171167909:G:T	4.27038e-33	-1.91853	-1.0616
171168259	chr1:171168259:T:G	8.40269e-33	-1.22432	-1.07896
171168328	chr1:171168328:C:T	1.5238e-32	-1.70804	-4.11118e-10
171168411	chr1:171168411:G:A	1.3884e-32	-1.8011	-4.11118e-10
171168633	chr1:171168633:C:A	4.7839e-33	-1.48651	-1.38007
171169084	chr1:171169084:T:A	1.54117e-32	-0.274494	-1.42221
171169193	chr1:171169193:C:T	2.0193e-32	-2.90987e-10	-1.4265
171169250	chr1:171169250:T:C	3.69074e-33	-1.8308	-1.29521
171169344	chr1:171169344:G:A	5.10306e-33	-1.42246	-1.37953
171169505	chr1:171169505:G:A	4.05669e-33	-1.92182	-1.10965
171169542	chr1:171169542:T:A	3.04099e-32	0.0471989	-1.06427
171169707	chr1:171169707:A:AT	3.10686e-32	-0.323027	-0.672613
171169758	chr1:171169758:T:C	2.45493e-32	-2.90987e-10	-1.23115
171170107	chr1:171170107:G:A	1.5409e-32	-0.276365	-1.42052
171170402	chr1:171170402:A:G	3.06814e-32	0.0292973	-1.03748
171170684	chr1:171170684:A:G	3.09249e-32	0.0366919	-1.03697
171170932	chr1:171170932:CA:C	8.44267e-33	-1.21651	-1.08203
171170981	chr1:171170981:AT:A	4.0082e-32	-2.90987e-10	-0.74091
171171402	chr1:171171402:C:T	3.24439e-32	0.0912364	-1.04356
171171565	chr1:171171565:G:A	8.41456e-33	-1.21994	-1.08193
171171569	chr1:171171569:C:T	5.16151e-33	-1.80872	-0.981892
171171745	chr1:171171745:A:C	2.33387e-32	-2.90987e-10	-1.28173
171171836	chr1:171171836:A:G	6.13677e-33	-1.41109	-1.20645
171171934	chr1:171171934:C:A	4.09016e-33	-1.92809	-1.09516
171171953	chr1:171171953:CT:C	1.21948e-32	-1.93082	-4.11118e-10
171172098	chr1:171172098:C:T	5.07601e-33	-1.40709	-1.40022
171172129	chr1:171172129:A:G	3.04885e-32	0.0295447	-1.04403
171172136	chr1:171172136:C:T	3.37358e-32	-2.90987e-10	-0.913277
171172147	chr1:171172147:C:T	1.59124e-32	-1.66474	-4.11118e-10
171172270	chr1:171172270:C:A	3.22759e-32	-2.90987e-10	-0.957516
171172453	chr1:171172453:A:G	3.00651e-32	-2.90987e-10	-1.02847
171172484	chr1:171172484:C:G	7.99947e-33	-1.25931	-1.09315
171172752	chr1:171172752:C:T	6.21063e-33	-1.40265	-1.20293
171172970	chr1:171172970:A:G	4.03614e-33	-1.90724	-1.1293
171173004	chr1:171173004:T:C	3.67653e-32	-2.90987e-10	-0.827282
171173239	chr1:171173239:T:C	2.14674e-32	-2.90987e-10	-1.3653
171173436	chr1:171173436:A:G	7.43072e-32	0.470037	-0.593665
171173461	chr1:171173461:A:C	4.15081e-33	-1.9183	-1.09023
171173967	chr1:171173967:T:TTTGTTTGTTTGAGATAGACTC	2.21661e-32	-2.90987e-10	-1.33327
171174538	chr1:171174538:G:C	3.95322e-33	-2.0152	-1.04211
171174814	chr1:171174814:A:G	1.14603e-32	-1.99295	-4.11118e-10
171175079	chr1:171175079:C:T	5.77754e-33	-1.45115	-1.22671
171175147	chr1:171175147:G:C	2.57247e-32	-2.90987e-10	-1.18439
171175259	chr1:171175259:T:C	2.54154e-32	-2.90987e-10	-1.19648
171175460	chr1:171175460:T:C	6.01976e-33	-1.42499	-1.21179
171175938	chr1:171175938:C:T	2.17377e-32	-2.90987e-10	-1.35279
171175986	chr1:171175986:T:C	2.5436e-32	-2.90987e-10	-1.19567
171176082	chr1:171176082:G:T	2.11692e-32	-1.37929	-4.11118e-10
171176132	chr1:171176132:A:G	2.17328e-32	-2.90987e-10	-1.35301
171176180	chr1:171176180:A:C	6.15045e-33	-1.40293	-1.21238
171176391	chr1:171176391:A:G	7.63346e-32	0.469249	-0.56596
171176888	chr1:171176888:T:C	2.97549e-32	-0.858995	-0.179846
171176942	chr1:171176942:T:C	3.32064e-33	-1.80688	-1.42479
171177175	chr1:171177175:A:G	6.16963e-33	-1.40219	-1.21
171177466	chr1:171177466:A:C	2.53586e-32	0.0883683	-1.28709
171177619	chr1:171177619:C:CTT	4.18698e-32	-2.90987e-10	-0.697271
171178093	chr1:171178093:G:C	1.54354e-31	-2.90987e-10	0.607415
171178462	chr1:171178462:G:A	2.29073e-32	-1.30038	-4.11118e-10
171178574	chr1:171178574:C:T	6.12876e-32	-2.90987e-10	-0.316259
171178589	chr1:171178589:C:T	8.41306e-33	-0.95389	-1.34816
171178705	chr1:171178705:A:G	3.97615e-33	-2.01465	-1.03687
171178877	chr1:171178877:A:G	2.30179e-32	-2.90987e-10	-1.29556
171178920	chr1:171178920:C:T	2.19114e-32	-2.90987e-10	-1.34483
171178957	chr1:171178957:C:T	3.01434e-32	-2.90987e-10	-1.02587
171179021	chr1:171179021:A:G	6.03875e-33	-1.43764	-1.196
171179282	chr1:171179282:A:G	3.36199e-32	-2.90987e-10	-0.916719
171179382	chr1:171179382:G:A	5.84083e-33	-1.25743	-1.40953
171179582	chr1:171179582:G:A	3.21947e-32	-0.292841	-0.667193
171179725	chr1:171179725:T:A	4.84076e-33	-1.47993	-1.37484
171179739	chr1:171179739:T:C	2.97343e-32	-0.329885	-0.70965
171180164	chr1:171180164:G:A	6.17851e-33	-1.4008	-1.20996
171180245	chr1:171180245:A:G	6.0874e-33	-1.43067	-1.19494
171180350	chr1:171180350:C:T	3.26562e-33	-1.82433	-1.42405
171180351	chr1:171180351:G:A	2.86282e-32	-0.897632	-0.179813
171180547	chr1:171180547:T:A	2.74326e-32	-0.950228	-0.169875
171180725	chr1:171180725:C:T	3.00756e-32	-2.90987e-10	-1.02812
171181123	chr1:171181123:T:C	2.53911e-32	-2.90987e-10	-1.19744
171181262	chr1:171181262:G:A	6.08325e-33	-1.41759	-1.2087
171181701	chr1:171181701:T:C	3.32457e-33	-1.80528	-1.42522
171182499	chr1:171182499:C:T	5.75719e-33	-1.47319	-1.2082
171182650	chr1:171182650:G:A	2.94351e-32	-2.90987e-10	-1.04965
171182677	chr1:171182677:G:C	1.10244e-32	-2.03172	-4.11118e-10
171182734	chr1:171182734:T:A	5.39586e-33	-1.33216	-1.41405
171182852	chr1:171182852:T:G	2.92364e-32	-0.320816	-0.735605
171183412	chr1:171183412:T:G	4.15307e-33	-1.90964	-1.09834
171183568	chr1:171183568:A:T	2.01953e-32	-2.90987e-10	-1.42639
171183665	chr1:171183665:GC:G	2.47089e-32	-2.90987e-10	-1.22467
171183937	chr1:171183937:T:C	3.959e-32	-2.90987e-10	-0.753261
171184192	chr1:171184192:A:G	5.23894e-33	-1.42131	-1.35441
171184225	chr1:171184225:C:T	5.08539e-32	-0.29748	-0.205399
171184309	chr1:171184309:T:G	2.53506e-32	-1.35539	0.156355
171184438	chr1:171184438:A:G	5.17636e-33	-1.38752	-1.40022
171184700	chr1:171184700:A:G	4.09808e-33	-1.89842	-1.1229
171184880	chr1:171184880:T:A	3.04964e-32	-2.90987e-10	-1.01423
171185164	chr1:171185164:A:C	6.21172e-33	-1.24922	-1.35618
171185239	chr1:171185239:A:G	3.92519e-33	-1.93772	-1.1267
171185356	chr1:171185356:AAAGGT:A	3.92343e-32	-2.90987e-10	-0.762285
171185504	chr1:171185504:AG:A	4.87258e-33	-1.46095	-1.38726
171185820	chr1:171185820:A:G	3.35761e-33	-1.79896	-1.42165
171185893	chr1:171185893:G:A	2.15416e-32	-1.36185	-4.11118e-10
171185964	chr1:171185964:C:T	3.06856e-32	-0.343115	-0.664929
171186122	chr1:171186122:C:T	2.64817e-32	-2.90987e-10	-1.15538
171186493	chr1:171186493:A:G	7.21093e-32	-0.0541827	-0.099471
171186709	chr1:171186709:A:G	3.16476e-32	-2.90987e-10	-0.977173
171186716	chr1:171186716:C:T	6.96257e-33	-1.31343	-1.17786
171186788	chr1:171186788:A:G	1.86301e-32	-1.1169	-0.39016
171186895	chr1:171186895:T:C	3.66175e-33	-1.71527	-1.41863
171186961	chr1:171186961:A:G	3.66109e-33	-1.70986	-1.42421
171187213	chr1:171187213:A:AT	2.38604e-32	-1.25961	-4.11118e-10
171187292	chr1:171187292:A:G	2.70502e-32	-0.368871	-0.765271
171187344	chr1:171187344:A:G	4.17633e-33	-1.99701	-1.0054
171187405	chr1:171187405:T:C	2.98277e-32	-0.917983	-0.118416
171187643	chr1:171187643:A:T	2.15823e-32	-2.90987e-10	-1.35996
171187688	chr1:171187688:G:A	3.40777e-33	-2.01249	-1.19329
171187810	chr1:171187810:A:C	9.04482e-32	-2.90987e-10	0.0729408
171187906	chr1:171187906:T:C	2.2589e-32	-1.31437	-4.11118e-10
171189082	chr1:171189082:G:A	2.43178e-32	-1.12791	-0.112716
171189088	chr1:171189088:G:C	8.14023e-32	-0.127665	0.095233
171189145	chr1:171189145:C:T	2.12578e-32	-1.81485	0.439736
171189217	chr1:171189217:T:C	2.12025e-32	-1.85156	0.473845
171189360	chr1:171189360:T:C	4.26721e-33	-1.99118	-0.9897
171190024	chr1:171190024:T:A	2.40236e-32	-1.2528	-4.11118e-10
171190151	chr1:171190151:A:G	2.13349e-32	-1.85906	0.487572
171190233	chr1:171190233:A:T	2.18641e-32	-1.82505	0.47806
171190872	chr1:171190872:G:A	4.11407e-33	-2.0051	-1.01232
171190976	chr1:171190976:C:A	6.35498e-33	-1.62309	-0.959505
171190982	chr1:171190982:C:T	4.16407e-33	-1.99407	-1.01127
171191001	chr1:171191001:T:C	3.72433e-32	-0.413143	-0.401222
171191344	chr1:171191344:A:T	4.00611e-33	-1.99319	-1.05082
171191559	chr1:171191559:T:C	4.06364e-33	-1.99384	-1.03591
171191689	chr1:171191689:C:T	3.29549e-32	-2.90987e-10	-0.936697
171191786	chr1:171191786:T:G	2.8843e-32	-0.580983	-0.488985
171191816	chr1:171191816:G:C	3.51379e-33	-1.98082	-1.19432
171191825	chr1:171191825:AC:A	2.03596e-32	-2.90987e-10	-1.41828
171191910	chr1:171191910:C:T	1.87257e-31	0.800643	-4.11118e-10
171191976	chr1:171191976:C:T	5.65369e-32	-1.15363	0.756685
171192026	chr1:171192026:C:A	3.94704e-33	-1.98451	-1.07436
171192221	chr1:171192221:C:G	4.68314e-32	-1.22567	0.640387
171192222	chr1:171192222:T:C	3.27493e-32	-2.90987e-10	-0.942956
171192291	chr1:171192291:G:A	4.83039e-32	-1.17835	0.624026
171192355	chr1:171192355:A:G	2.14856e-32	-1.36445	-4.11118e-10
171192359	chr1:171192359:T:C	4.5356e-32	-1.20492	0.587624
171192565	chr1:171192565:T:C	4.13663e-32	-2.90987e-10	-0.709369
171192595	chr1:171192595:T:TA	2.13587e-32	-1.37038	-4.11118e-10
171192618	chr1:171192618:T:G	9.54533e-32	-2.90987e-10	0.126801
171192827	chr1:171192827:A:G	2.07578e-32	-1.39892	-4.11118e-10
171193066	chr1:171193066:A:G	2.06213e-32	-2.90987e-10	-1.40551
171193136	chr1:171193136:C:T	5.78506e-32	-0.695153	0.321181
171193164	chr1:171193164:G:A	2.1523e-32	-2.90987e-10	-1.36271
171193408	chr1:171193408:T:A	2.01408e-32	-2.90987e-10	-1.42909
171193412	chr1:171193412:T:TGAC	4.08045e-33	-1.98937	-1.03626
171193444	chr1:171193444:T:C	4.11226e-33	-1.9887	-1.02916
171193655	chr1:171193655:C:T	2.83991e-32	-1.08548	-4.11118e-10
171193740	chr1:171193740:G:A	1.08698e-31	-0.171743	0.428482
171193821	chr1:171193821:T:C	1.32189e-31	-1.05693	1.50933
171193899	chr1:171193899:C:T	3.99829e-33	-1.99302	-1.05295
171194197	chr1:171194197:A:G	2.12947e-32	-2.90987e-10	-1.37338
171194443	chr1:171194443:T:G	1.41451e-31	-1.00669	1.52681
171194484	chr1:171194484:A:G	1.34822e-31	-0.920756	1.39288
171194900	chr1:171194900:A:G	2.01437e-32	-2.90987e-10	-1.42894
171194972	chr1:171194972:A:G	4.97157e-33	-1.91606	-0.912036
171194999	chr1:171194999:G:A	4.92841e-33	-1.93718	-0.899643
171195043	chr1:171195043:G:T	8.78499e-32	-2.90987e-10	0.043794
171195056	chr1:171195056:A:C	1.43591e-31	-0.983333	1.51847
171195076	chr1:171195076:T:C	3.2872e-32	-2.90987e-10	-0.939214
171195167	chr1:171195167:G:A	1.38082e-31	-0.988517	1.48453
171195341	chr1:171195341:A:T	1.4646e-31	-0.978304	1.53322
171195374	chr1:171195374:T:C	3.07191e-32	-2.90987e-10	-1.00695
171195405	chr1:171195405:C:T	9.98732e-32	-0.253033	0.425098
171196023	chr1:171196023:C:A	2.41771e-32	-2.90987e-10	-1.24643
171196025	chr1:171196025:T:A	2.85237e-32	-1.0811	-4.11118e-10
171196415	chr1:171196415:CA:C	1.1866e-32	-1.95816	-4.11118e-10
171196522	chr1:171196522:A:G	5.31162e-33	-1.70925	-1.05269
171196663	chr1:171196663:TG:T	3.99467e-33	-1.98825	-1.05863
171197393	chr1:171197393:A:G	1.31211e-31	-1.0841	1.52907
171197535	chr1:171197535:G:C	1.16275e-31	-1.0729	1.39702
171198018	chr1:171198018:C:T	8.19726e-32	-0.383885	0.358434
171198136	chr1:171198136:G:A	4.82705e-33	-1.80459	-1.05301
171198249	chr1:171198249:T:TACA	3.94956e-33	-1.98816	-1.07007
171198394	chr1:171198394:G:C	2.13417e-32	-1.37117	-4.11118e-10
171198653	chr1:171198653:C:T	2.51363e-32	-2.90987e-10	-1.20752
171198657	chr1:171198657:C:T	5.46955e-33	-1.66759	-1.06505
171198717	chr1:171198717:G:A	3.04593e-32	-2.90987e-10	-1.01544
171198895	chr1:171198895:T:C	4.20159e-33	-2.00062	-0.995755
171198935	chr1:171198935:C:T	2.25978e-32	-2.90987e-10	-1.31398
171198971	chr1:171198971:G:A	3.26133e-32	-2.90987e-10	-0.947116
171199027	chr1:171199027:C:T	2.869e-33	-2.0008	-1.37707
171199240	chr1:171199240:CA:C	5.37328e-33	-1.68553	-1.06487
171199406	chr1:171199406:T:C	5.41845e-33	-1.68217	-1.05985
171199446	chr1:171199446:A:G	8.8278e-32	-0.322207	0.370862
171199542	chr1:171199542:T:TA	2.4182e-32	-1.24623	-4.11118e-10
171199554	chr1:171199554:C:T	3.86682e-33	-1.96326	-1.11614
171199573	chr1:171199573:T:TC	8.47822e-32	-2.90987e-10	0.00824968
171199665	chr1:171199665:A:C	8.30877e-32	-0.335628	0.323689
171199936	chr1:171199936:C:A	5.24234e-33	-1.70858	-1.06648
171199984	chr1:171199984:T:C	3.96346e-33	-2.00068	-1.05404
171200053	chr1:171200053:G:T	1.12456e-31	-1.13002	1.42075
171200157	chr1:171200157:A:G	1.21104e-32	-1.93777	-4.11118e-10
171200261	chr1:171200261:C:A	2.15737e-32	-1.36036	-4.11118e-10
171200283	chr1:171200283:A:G	2.88077e-32	-2.90987e-10	-1.07119
171200297	chr1:171200297:C:T	5.75879e-33	-1.65523	-1.02588
171200312	chr1:171200312:T:C	8.42599e-32	-0.328141	0.330211
171200363	chr1:171200363:C:T	7.85395e-32	-0.391052	0.322817
171200564	chr1:171200564:T:C	3.37443e-32	-2.90987e-10	-0.913025
171200584	chr1:171200584:C:T	2.52528e-32	-2.90987e-10	-1.2029
171200870	chr1:171200870:A:C	1.56289e-31	-2.90987e-10	0.619871
171201070	chr1:171201070:T:C	1.14128e-31	-1.13828	1.44377
171201105	chr1:171201105:A:T	7.8406e-32	-0.367128	0.297193
171201412	chr1:171201412:A:G	1.10416e-31	-1.14333	1.41576
171201594	chr1:171201594:A:T	5.46018e-33	-1.67983	-1.05452
171201713	chr1:171201713:T:C	5.28945e-33	-1.69334	-1.07279
171201769	chr1:171201769:G:T	1.84647e-32	-1.51598	-4.11118e-10
171201863	chr1:171201863:G:A	3.31252e-33	-2.00295	-1.23118
171202031	chr1:171202031:A:G	2.31346e-32	-1.29051	-4.11118e-10
171202843	chr1:171202843:A:T	2.65425e-32	-2.90987e-10	-1.15309
171202957	chr1:171202957:T:C	2.41459e-32	-1.24772	-4.11118e-10
171203273	chr1:171203273:T:C	4.23719e-33	-1.81168	-1.17625
171203641	chr1:171203641:C:T	5.82834e-32	-2.90987e-10	-0.366518
171203950	chr1:171203950:G:A	2.81675e-32	-2.90987e-10	-1.09367
171203982	chr1:171203982:C:T	2.46084e-32	-2.90987e-10	-1.22875
171204103	chr1:171204103:T:C	5.18203e-32	-2.90987e-10	-0.484054
171204272	chr1:171204272:T:C	4.65939e-33	-1.78973	-1.10322
171204743	chr1:171204743:A:G	2.35268e-32	-1.27369	-4.11118e-10
171205060	chr1:171205060:C:T	2.35926e-32	-1.2709	-4.11118e-10
171205173	chr1:171205173:T:A	1.25507e-32	-1.67668	-0.225381
171205196	chr1:171205196:G:T	4.11097e-32	-2.90987e-10	-0.715591
171205552	chr1:171205552:G:A	5.98845e-32	-2.90987e-10	-0.339419
171205623	chr1:171205623:G:C	2.53035e-32	-2.90987e-10	-1.20089
171205682	chr1:171205682:G:A	5.99583e-32	-2.90987e-10	-0.338187
171205724	chr1:171205724:T:C	2.02302e-32	-2.90987e-10	-1.42466
171206447	chr1:171206447:G:A	1.28364e-32	-1.63948	-0.240073
171206511	chr1:171206511:G:T	5.0421e-33	-1.67403	-1.13998
171206917	chr1:171206917:A:G	2.47999e-32	-0.811764	-0.409234
171207096	chr1:171207096:T:C	4.69604e-33	-1.97691	-0.908202
171207251	chr1:171207251:C:T	2.53345e-32	-2.90987e-10	-1.19967
171207740	chr1:171207740:G:A	5.68626e-32	-2.90987e-10	-0.391198
171207929	chr1:171207929:G:A	2.58696e-32	-2.90987e-10	-1.17877
171207980	chr1:171207980:T:C	4.4573e-33	-2.03057	-0.90672
171208066	chr1:171208066:G:T	2.15204e-32	-0.834826	-0.528007
171208134	chr1:171208134:A:G	1.02762e-32	-0.673003	-1.42901
171208172	chr1:171208172:G:A	2.18518e-32	-2.90987e-10	-1.34755
171208277	chr1:171208277:G:A	4.51173e-33	-2.00998	-0.915172
171208342	chr1:171208342:C:T	1.23494e-32	-1.65571	-0.26252
171208386	chr1:171208386:G:T	4.76642e-33	-1.96696	-0.903281
171208475	chr1:171208475:C:G	2.04067e-32	-2.90987e-10	-1.41597
171208529	chr1:171208529:C:T	5.48918e-32	-2.90987e-10	-0.426471
171208634	chr1:171208634:G:A	1.1025e-32	-2.03167	-4.11118e-10
171208719	chr1:171208719:G:T	2.53354e-32	-2.90987e-10	-1.19963
171208951	chr1:171208951:C:T	5.84929e-32	-2.90987e-10	-0.36293
171209013	chr1:171209013:A:G	4.95523e-33	-1.67664	-1.15475
171209351	chr1:171209351:C:T	1.19191e-32	-1.64605	-0.307652
171209844	chr1:171209844:T:C	2.95928e-32	-2.90987e-10	-1.04431
171209886	chr1:171209886:T:C	5.54455e-32	-2.90987e-10	-0.416436
171210099	chr1:171210099:A:G	3.12856e-32	-2.90987e-10	-0.988677
171210148	chr1:171210148:C:T	4.15871e-33	-1.59634	-1.41029
171210338	chr1:171210338:C:T	4.74149e-33	-1.74311	-1.13237
171210531	chr1:171210531:C:G	4.62614e-33	-1.98929	-0.910825
171210640	chr1:171210640:A:G	3.0625e-33	-1.88572	-1.42688
171210672	chr1:171210672:CTTA:C	4.43727e-32	-2.90987e-10	-0.639211
171210798	chr1:171210798:AG:A	1.16475e-32	-1.97674	-4.11118e-10
171211062	chr1:171211062:T:C	3.01296e-33	-1.90294	-1.42597
171211087	chr1:171211087:T:A	2.72813e-32	-2.90987e-10	-1.12564
171211346	chr1:171211346:C:T	2.36017e-32	-1.27052	-4.11118e-10
171211544	chr1:171211544:A:AT	3.53251e-32	-2.90987e-10	-0.867242
171211545	chr1:171211545:A:ATT	3.53621e-32	-2.90987e-10	-0.866195
171212615	chr1:171212615:G:A	3.29772e-33	-2.0337	-1.2049
171212702	chr1:171212702:A:G	6.00682e-33	-1.36609	-1.27285
171213031	chr1:171213031:A:C	2.25301e-32	-2.90987e-10	-1.31698
171213605	chr1:171213605:G:A	2.63389e-32	-2.90987e-10	-1.16079
171214076	chr1:171214076:A:G	2.64302e-32	-2.90987e-10	-1.15733
171214825	chr1:171214825:C:T	2.9556e-32	-2.90987e-10	-1.04555
171214826	chr1:171214826:T:C	1.59087e-32	-1.55793	-0.107041
171215135	chr1:171215135:A:C	2.81244e-32	-2.90987e-10	-1.0952
171215234	chr1:171215234:C:G	1.17428e-32	-1.64147	-0.327129
171215326	chr1:171215326:G:GTCC	2.3793e-32	-2.90987e-10	-1.26245
171215397	chr1:171215397:C:T	2.63857e-32	-2.90987e-10	-1.15902
171215399	chr1:171215399:G:A	2.39062e-32	-2.90987e-10	-1.2577
171215449	chr1:171215449:G:T	2.70095e-32	-2.90987e-10	-1.13565
171215688	chr1:171215688:T:C	2.21135e-32	-2.90987e-10	-1.33565
171215811	chr1:171215811:A:G	2.21422e-32	-1.33435	-4.11118e-10
171215879	chr1:171215879:A:G	1.12241e-32	-2.01377	-4.11118e-10
171215964	chr1:171215964:CCTCTT:C	2.56681e-32	-2.90987e-10	-1.18659
171216188	chr1:171216188:T:C	4.93301e-32	-2.90987e-10	-0.533303
171216265	chr1:171216265:C:T	3.46381e-32	-2.90987e-10	-0.886881
171216353	chr1:171216353:A:G	3.9377e-32	-2.90987e-10	-0.758654
171216692	chr1:171216692:G:A	2.34986e-32	-1.2749	-4.11118e-10
171217631	chr1:171217631:A:G	2.39067e-32	-2.90987e-10	-1.25768
171217837	chr1:171217837:G:A	2.92257e-32	-2.90987e-10	-1.05679
171218564	chr1:171218564:A:T	5.38296e-32	-2.90987e-10	-0.446013
171218645	chr1:171218645:C:T	4.54453e-33	-2.03089	-0.887022
171218843	chr1:171218843:C:A	5.24737e-32	-2.90987e-10	-0.471523
171218848	chr1:171218848:T:C	1.42887e-32	-1.56701	-0.205357
171219091	chr1:171219091:AT:A	4.87946e-33	-1.65393	-1.19287
171219209	chr1:171219209:TG:T	5.04642e-32	-2.90987e-10	-0.510571
171219211	chr1:171219211:C:T	4.98043e-32	-2.90987e-10	-0.523735
171219393	chr1:171219393:T:A	3.46096e-33	-1.94232	-1.24797
171219731	chr1:171219731:G:A	2.24079e-32	-1.06113	-0.261293
171219910	chr1:171219910:C:A	2.07982e-32	-1.39697	-4.11118e-10
171220330	chr1:171220330:AG:A	7.93972e-32	-2.90987e-10	-0.057373
171220605	chr1:171220605:G:A	8.23363e-32	-2.90987e-10	-0.0210245
171220641	chr1:171220641:C:T	2.10167e-32	-2.90987e-10	-1.38652
171220963	chr1:171220963:GA:G	3.77714e-32	-2.90987e-10	-0.800285
171220965	chr1:171220965:C:G	3.77714e-32	-2.90987e-10	-0.800285
171221278	chr1:171221278:T:C	1.72822e-32	-1.33325	-0.248909
171222317	chr1:171222317:T:C	2.93293e-33	-2.03398	-1.32185
171222444	chr1:171222444:C:T	2.97902e-32	-0.828025	-0.209632
171222817	chr1:171222817:C:T	1.72441e-32	-1.44413	-0.14024
171222939	chr1:171222939:T:C	9.07286e-32	-2.90987e-10	0.0760361
171223286	chr1:171223286:T:C	2.03364e-32	-1.41943	-4.11118e-10
171223441	chr1:171223441:C:T	6.95151e-33	-1.48079	-1.01209
171223677	chr1:171223677:C:T	3.68057e-33	-1.94118	-1.18759
171223679	chr1:171223679:A:C	6.81077e-33	-1.49508	-1.01825
171223811	chr1:171223811:T:G	2.68992e-32	-2.90987e-10	-1.13974
171223890	chr1:171223890:A:G	1.91727e-32	-1.4218	-0.0565447
171223916	chr1:171223916:TAATAA:T	4.75632e-33	-1.77769	-1.09467
171224042	chr1:171224042:T:C	2.23012e-32	-2.90987e-10	-1.3272
171224096	chr1:171224096:A:G	4.25871e-32	-2.90987e-10	-0.680285
171224159	chr1:171224159:A:ATTTT	6.54825e-33	-1.88794	-0.664702
171224163	chr1:171224163:C:A	6.62974e-33	-1.87811	-0.662161
171224164	chr1:171224164:A:G	6.55735e-33	-1.88652	-0.664726
171224395	chr1:171224395:A:G	2.18105e-32	-2.90987e-10	-1.34945
171224402	chr1:171224402:C:T	5.71376e-32	-2.90987e-10	-0.386374
171224423	chr1:171224423:C:T	3.19048e-33	-1.85564	-1.41602
171224652	chr1:171224652:C:T	3.25838e-33	-1.83372	-1.41689
171224769	chr1:171224769:T:C	3.22206e-33	-1.85063	-1.41118
171226180	chr1:171226180:AC:A	5.75732e-32	-1.33751	0.958732
171226243	chr1:171226243:T:C	8.39754e-32	-2.90987e-10	-0.00131276
171226302	chr1:171226302:T:C	2.19275e-32	-2.90987e-10	-1.34409
171226528	chr1:171226528:G:A	9.35295e-32	-2.90987e-10	0.106441
171226819	chr1:171226819:G:A	5.25371e-32	-1.33062	0.860303
171226920	chr1:171226920:T:G	3.00517e-32	0.0765699	-1.10549
171226999	chr1:171226999:C:T	1.39013e-32	-1.39474	-0.405112
171227092	chr1:171227092:G:A	3.88388e-32	-2.90987e-10	-0.772415
171227474	chr1:171227474:C:G	4.87116e-32	-0.859668	0.313748
171227480	chr1:171227480:T:C	2.43917e-32	-2.90987e-10	-1.23759
171227554	chr1:171227554:C:T	3.76904e-32	-2.90987e-10	-0.802432
171227636	chr1:171227636:C:T	5.35844e-32	-2.90987e-10	-0.450579
171227831	chr1:171227831:A:T	4.38291e-33	-1.88019	-1.07394
171227893	chr1:171227893:G:A	4.95695e-32	-0.852493	0.324032
171228104	chr1:171228104:A:G	1.11338e-32	-2.02185	-4.11118e-10
171228127	chr1:171228127:G:A	2.23591e-32	-1.3246	-4.11118e-10
171228272	chr1:171228272:A:G	4.27077e-33	-1.9032	-1.07685
171228541	chr1:171228541:C:T	4.19882e-33	-1.85817	-1.13886
171228599	chr1:171228599:G:A	4.41573e-33	-1.89007	-1.0566
171228653	chr1:171228653:T:C	3.34009e-32	-1.03864	0.115384
171229029	chr1:171229029:C:T	3.22416e-33	-1.95073	-1.31044
171229030	chr1:171229030:G:A	4.04903e-32	-2.90987e-10	-0.730773
171229314	chr1:171229314:T:A	3.09956e-33	-1.87142	-1.42916
171229407	chr1:171229407:C:T	2.12039e-32	-1.37765	-4.11118e-10
171230033	chr1:171230033:G:A	2.17224e-32	-1.35349	-4.11118e-10
171230370	chr1:171230370:C:G	1.06808e-31	-2.90987e-10	0.239198
171230803	chr1:171230803:C:T	2.42862e-32	-2.90987e-10	-1.24193
171231230	chr1:171231230:T:C	4.94859e-33	-1.66431	-1.16843
171231312	chr1:171231312:T:A	2.76013e-32	-2.90987e-10	-1.11397
171231892	chr1:171231892:A:G	2.17479e-32	-1.35232	-4.11118e-10
171232078	chr1:171232078:T:C	5.06737e-33	-1.71084	-1.09818
171232183	chr1:171232183:C:T	2.23006e-32	-2.90987e-10	-1.32722
171232408	chr1:171232408:T:A	6.85865e-33	-1.46778	-1.03854
171232485	chr1:171232485:A:C	5.91779e-32	-2.90987e-10	-0.351287
171232556	chr1:171232556:T:C	1.7134e-32	-1.39687	-0.193894
171232613	chr1:171232613:C:T	1.75656e-32	-1.34254	-0.223354
171232671	chr1:171232671:C:T	3.89551e-32	-2.90987e-10	-0.769426
171232770	chr1:171232770:C:A	1.58711e-32	-0.749727	-0.917609
171233025	chr1:171233025:T:C	4.32079e-33	-2.01217	-0.956223
171233788	chr1:171233788:G:A	1.564e-32	-0.793294	-0.888712
171233804	chr1:171233804:C:A	2.13535e-32	-2.90987e-10	-1.37062
171234043	chr1:171234043:T:C	7.93788e-32	-2.90987e-10	-0.0576053
171234257	chr1:171234257:C:G	1.74829e-32	-0.652348	-0.918265
171234441	chr1:171234441:C:T	2.23773e-32	-2.90987e-10	-1.32379
171234589	chr1:171234589:G:A	4.15266e-33	-1.93003	-1.07805
171234644	chr1:171234644:C:T	2.16654e-32	-2.90987e-10	-1.35612
171234831	chr1:171234831:G:A	4.00318e-33	-2.01692	-1.02783
171235250	chr1:171235250:G:A	7.13293e-32	-2.90987e-10	-0.164528
171235273	chr1:171235273:G:A	3.99467e-33	-2.01368	-1.0332
171235322	chr1:171235322:T:C	3.89466e-32	-2.90987e-10	-0.769644
171235455	chr1:171235455:T:G	4.09354e-33	-2.01723	-1.00519
171235670	chr1:171235670:A:G	5.83066e-33	-1.27534	-1.39337
171235774	chr1:171235774:C:T	4.28739e-33	-1.93056	-1.0456
171235824	chr1:171235824:G:A	1.15271e-32	-1.41252	-0.574611
171235939	chr1:171235939:A:C	1.52459e-32	-0.596593	-1.11093
171236128	chr1:171236128:A:G	2.16224e-32	-1.35811	-4.11118e-10
171236348	chr1:171236348:A:C	1.17384e-32	-1.39839	-0.570582
171236353	chr1:171236353:A:T	5.34134e-33	-1.75403	-1.00233
171236644	chr1:171236644:T:C	1.23957e-32	-1.36821	-0.54628
171236932	chr1:171236932:G:C	1.08242e-32	-1.49503	-0.55502
171237141	chr1:171237141:A:G	3.10757e-32	-2.90987e-10	-0.995411
171237397	chr1:171237397:A:G	4.12467e-33	-2.01237	-1.00248
171237418	chr1:171237418:C:A	4.09142e-33	-1.94375	-1.07919
171237504	chr1:171237504:T:C	2.08726e-32	-2.90987e-10	-1.3934
171238034	chr1:171238034:G:A	9.10719e-33	-0.865479	-1.35729
171238121	chr1:171238121:G:A	4.00036e-33	-2.01654	-1.02891
171238156	chr1:171238156:A:G	1.14695e-32	-1.40689	-0.585252
171238269	chr1:171238269:T:C	5.96753e-33	-1.26255	-1.38296
171238368	chr1:171238368:G:A	5.12874e-33	-1.77596	-1.02102
171238541	chr1:171238541:T:C	5.86086e-33	-1.27758	-1.38596
171238571	chr1:171238571:G:T	6.1752e-33	-1.44584	-1.16546
171238837	chr1:171238837:C:A	5.93847e-32	-2.90987e-10	-0.347799
171238875	chr1:171238875:C:T	6.03906e-33	-1.2497	-1.38389
171238955	chr1:171238955:C:T	6.57081e-33	-1.17101	-1.37819
171239395	chr1:171239395:T:C	4.29333e-33	-1.96043	-1.01434
171239527	chr1:171239527:A:C	1.13701e-32	-0.636018	-1.36483
171239659	chr1:171239659:T:C	8.25971e-32	-2.90987e-10	-0.017862
171240041	chr1:171240041:G:A	2.29691e-32	-2.90987e-10	-1.29768
171240133	chr1:171240133:C:T	1.70205e-32	-0.751565	-0.84585
171240232	chr1:171240232:T:C	2.20768e-32	-1.33731	-4.11118e-10
171240462	chr1:171240462:A:G	2.99424e-32	-2.90987e-10	-1.03256
171240761	chr1:171240761:A:C	6.58945e-33	-1.16606	-1.3803
171241293	chr1:171241293:C:T	1.74782e-32	-1.32061	-0.250272
171242097	chr1:171242097:T:C	3.5794e-32	-2.90987e-10	-0.854056
171242176	chr1:171242176:C:T	2.72294e-32	-2.90987e-10	-1.12754
171242212	chr1:171242212:G:A	1.6766e-32	-1.34671	-0.265773
171242243	chr1:171242243:C:T	4.29852e-33	-1.8245	-1.14907
171242836	chr1:171242836:G:A	5.31707e-33	-1.66305	-1.09786
171243006	chr1:171243006:A:G	3.35815e-32	-1.00087	0.0830109
171243095	chr1:171243095:G:A	1.73818e-32	-0.734839	-0.841575
171243097	chr1:171243097:G:A	1.27001e-32	-1.89022	-4.11118e-10
171243582	chr1:171243582:T:A	1.11511e-32	-1.51743	-0.502865
171243607	chr1:171243607:G:A	5.81668e-33	-1.66917	-1.00194
171243709	chr1:171243709:G:T	4.61855e-32	-2.90987e-10	-0.599171
171244419	chr1:171244419:G:A	1.59847e-32	-0.79923	-0.860972
171244516	chr1:171244516:T:C	2.25966e-32	-1.28922	-0.0248165
171244921	chr1:171244921:C:T	4.80202e-32	-0.560214	-4.11118e-10
171244923	chr1:171244923:C:T	3.67946e-33	-2.02485	-1.10422
171244972	chr1:171244972:A:C	2.16616e-32	-1.3563	-4.11118e-10
171245264	chr1:171245264:C:T	3.66773e-32	-2.90987e-10	-0.829678
171245299	chr1:171245299:A:G	2.19293e-32	-2.90987e-10	-1.34401
171245505	chr1:171245505:G:A	1.76974e-32	-1.55842	-4.11118e-10
171245682	chr1:171245682:CCTA:C	3.14662e-32	-2.90987e-10	-0.982923
171245725	chr1:171245725:C:T	1.4448e-32	-1.76128	-4.11118e-10
171245840	chr1:171245840:T:C	2.17771e-32	-1.35098	-4.11118e-10
171245936	chr1:171245936:T:C	8.63508e-32	-2.90987e-10	0.0265819
171246103	chr1:171246103:G:C	1.05555e-32	-1.05013	-1.02507
171246434	chr1:171246434:C:G	2.54305e-32	-2.90987e-10	-1.19589
171246516	chr1:171246516:CCAACAATGACAGCATCATCAT:C	7.98688e-33	-1.42551	-0.928526
171247564	chr1:171247564:A:G	2.54501e-32	-2.90987e-10	-1.19511
171247578	chr1:171247578:C:G	2.89175e-32	0.347134	-1.41452
171247691	chr1:171247691:T:C	4.7685e-32	-2.90987e-10	-0.56722
171247727	chr1:171247727:T:A	8.00354e-33	-1.40484	-0.947112
171247758	chr1:171247758:C:T	6.45686e-32	-0.708406	0.444298
171247927	chr1:171247927:C:T	2.33962e-32	-1.27926	-4.11118e-10
171249148	chr1:171249148:G:A	1.97361e-32	-0.515039	-0.93435
171249227	chr1:171249227:T:C	1.65804e-32	-0.75817	-0.865442
171249453	chr1:171249453:C:G	2.33361e-32	-1.28184	-4.11118e-10
171249557	chr1:171249557:C:G	8.5931e-33	-1.38108	-0.899795
171249576	chr1:171249576:ATC:A	5.25555e-33	-1.35046	-1.42209
171249580	chr1:171249580:C:T	2.18495e-32	-2.90987e-10	-1.34766
171249757	chr1:171249757:G:A	1.02029e-31	-2.90987e-10	0.193426
171249809	chr1:171249809:T:C	2.33715e-32	-1.28032	-4.11118e-10
171250073	chr1:171250073:A:G	2.33663e-32	-1.28054	-4.11118e-10
171250300	chr1:171250300:A:C	5.69135e-32	-2.90987e-10	-0.390304
171250482	chr1:171250482:C:T	8.16288e-32	-2.90987e-10	-0.029654
171250605	chr1:171250605:C:CA	2.06072e-32	-2.90987e-10	-1.40619
171250662	chr1:171250662:C:T	2.44238e-32	-1.23628	-4.11118e-10
171250664	chr1:171250664:A:G	4.60993e-33	-1.88152	-1.0221
171250831	chr1:171250831:C:T	2.38881e-32	-2.90987e-10	-1.25846
171250969	chr1:171250969:T:C	7.99551e-33	-1.36931	-0.983647
171251097	chr1:171251097:G:T	4.11775e-32	-0.844771	0.130826
171251311	chr1:171251311:C:T	8.91979e-33	-1.84121	-0.402348
171251487	chr1:171251487:A:T	8.73545e-33	-1.118	-1.14644
171251672	chr1:171251672:C:T	4.41402e-33	-1.79768	-1.14937
171251786	chr1:171251786:G:T	1.35079e-32	-1.02175	-0.80681
171251882	chr1:171251882:CT:TT	5.65231e-32	0.777723	-1.17491
171252038	chr1:171252038:A:T	5.00253e-33	-1.41608	-1.40581
171252228	chr1:171252228:C:A	1.06723e-31	-2.90987e-10	0.238397
171252542	chr1:171252542:T:C	1.06449e-32	-1.2893	-0.777462
171252553	chr1:171252553:C:A	2.37831e-32	-2.90987e-10	-1.26286
171252671	chr1:171252671:C:G	3.39628e-32	-2.90987e-10	-0.90657
171252778	chr1:171252778:G:A	1.44311e-32	-1.32523	-0.437218
171252885	chr1:171252885:T:G	4.07631e-32	-1.6563	0.932243
171252983	chr1:171252983:A:G	1.57589e-32	-1.67443	-4.11118e-10
171252999	chr1:171252999:G:C	1.53609e-32	-1.70001	-4.11118e-10
171253000	chr1:171253000:T:C	2.06463e-32	-2.90987e-10	-1.4043
171253002	chr1:171253002:C:T	2.2133e-32	-2.90987e-10	-1.33477
171253013	chr1:171253013:T:A	2.09299e-32	-1.39066	-4.11118e-10
171253016	chr1:171253016:T:C	2.82188e-32	-2.90987e-10	-1.09185
171253209	chr1:171253209:T:C	4.28128e-32	-2.90987e-10	-0.674998
171253241	chr1:171253241:C:G	4.03365e-33	-1.64088	-1.39628
171253359	chr1:171253359:C:T	1.7835e-32	-1.55068	-4.11118e-10
171253620	chr1:171253620:A:G	9.02978e-33	-1.24171	-0.989594
171253654	chr1:171253654:G:A	3.31819e-32	-2.90987e-10	-0.929832
171253665	chr1:171253665:G:A	2.29561e-32	-2.90987e-10	-1.29825
171253763	chr1:171253763:A:G	6.82126e-32	-2.90987e-10	-0.209206
171253995	chr1:171253995:G:A	2.73491e-33	-2.02312	-1.40262
171254107	chr1:171254107:A:T	3.6163e-33	-1.7316	-1.41479
171254571	chr1:171254571:A:G	2.02433e-32	-2.90987e-10	-1.42401
171254680	chr1:171254680:G:A	8.55641e-33	-1.29954	-0.985619
171254909	chr1:171254909:A:G	2.04969e-32	-2.90987e-10	-1.41156
171254969	chr1:171254969:G:T	9.04257e-33	-1.37285	-0.85704
171255113	chr1:171255113:T:C	2.08894e-32	-2.90987e-10	-1.3926
171255673	chr1:171255673:T:C	1.23792e-32	-1.91581	-4.11118e-10
171256070	chr1:171256070:A:G	4.42195e-33	-1.75367	-1.19159
171256145	chr1:171256145:C:T	4.02508e-32	-2.90987e-10	-0.736706
171256842	chr1:171256842:T:C	2.04237e-32	-2.90987e-10	-1.41514
171256895	chr1:171256895:T:C	1.13213e-32	-0.642754	-1.3624
171256924	chr1:171256924:T:A	2.71664e-32	-2.90987e-10	-1.12986
171257078	chr1:171257078:T:C	4.76918e-33	-1.69257	-1.17709
171257270	chr1:171257270:G:A	3.1772e-33	-1.84947	-1.42637
171257530	chr1:171257530:T:C	3.42252e-32	-2.90987e-10	-0.898873
171257535	chr1:171257535:C:G	2.02129e-32	-2.90987e-10	-1.42551
171257566	chr1:171257566:G:A	3.08616e-33	-1.88145	-1.42346
171257575	chr1:171257575:C:T	2.88431e-33	-1.98059	-1.39196
171257581	chr1:171257581:G:A	4.33772e-33	-1.73288	-1.23161
171257737	chr1:171257737:TTC:T	1.64489e-32	-1.63158	-4.11118e-10
171257795	chr1:171257795:A:G	3.73004e-32	-2.90987e-10	-0.812831
171258077	chr1:171258077:T:C	8.44785e-33	-0.870681	-1.42724
171258486	chr1:171258486:T:G	1.49634e-32	-1.72623	-4.11118e-10
171258861	chr1:171258861:C:T	2.03178e-30	-2.90987e-10	3.18483
171258909	chr1:171258909:C:T	2.9439e-32	-2.90987e-10	-1.04952
171259438	chr1:171259438:C:A	2.0278e-32	-2.90987e-10	-1.4223
171259660	chr1:171259660:C:T	4.16937e-33	-1.75095	-1.25313
171259756	chr1:171259756:C:T	2.91745e-33	-2.00173	-1.35939
171260171	chr1:171260171:G:T	4.04548e-32	-2.90987e-10	-0.731651
171260436	chr1:171260436:G:C	1.10011e-32	-2.03384	-4.11118e-10
171260445	chr1:171260445:G:C	2.51013e-32	-2.90987e-10	-1.20892
171260448	chr1:171260448:A:G	3.92886e-33	-1.7416	-1.32189
171260752	chr1:171260752:G:A	2.02507e-32	-2.90987e-10	-1.42365
171261648	chr1:171261648:C:T	2.04397e-32	-2.90987e-10	-1.41436
171262055	chr1:171262055:T:C	2.24411e-32	-2.90987e-10	-1.32094
171262219	chr1:171262219:G:A	1.56555e-31	-2.90987e-10	0.621574
171262308	chr1:171262308:G:A	1.10788e-32	-2.02681	-4.11118e-10
171262496	chr1:171262496:A:G	6.71668e-32	-2.90987e-10	-0.224657
171262764	chr1:171262764:C:T	3.84811e-32	-2.90987e-10	-0.781669
171262773	chr1:171262773:A:G	2.10769e-32	-2.90987e-10	-1.38366
171263074	chr1:171263074:G:T	3.21861e-32	0.440524	-1.40083
171263138	chr1:171263138:A:C	3.32559e-32	0.446006	-1.37361
171263307	chr1:171263307:C:T	2.75465e-33	-2.02148	-1.39706
171263490	chr1:171263490:C:T	2.08015e-32	-2.90987e-10	-1.39681
171263824	chr1:171263824:C:T	2.23092e-32	-2.90987e-10	-1.32684
171263847	chr1:171263847:G:A	2.22457e-32	-2.90987e-10	-1.32969
171264337	chr1:171264337:C:T	2.02109e-32	-2.90987e-10	-1.42562
171264352	chr1:171264352:A:G	2.71849e-29	5.77858	-4.11118e-10
171264613	chr1:171264613:G:C	2.0209e-32	-2.90987e-10	-1.42571
171264890	chr1:171264890:C:G	3.7113e-32	-2.90987e-10	-0.817869
171265391	chr1:171265391:AAAAAAAGAAAAAT:A	2.8829e-32	-2.90987e-10	-1.07045
171265572	chr1:171265572:C:A	2.37776e-32	-1.26309	-4.11118e-10
171266603	chr1:171266603:A:G	4.73246e-33	-1.8513	-1.02609
171267084	chr1:171267084:A:G	1.82278e-32	-0.131119	-1.39777
171267187	chr1:171267187:T:C	2.11201e-32	-1.38161	-4.11118e-10
171267452	chr1:171267452:A:G	2.08013e-32	-2.90987e-10	-1.39682
171267701	chr1:171267701:C:G	2.09601e-32	-2.90987e-10	-1.38922
171267981	chr1:171267981:G:A	1.11979e-32	-1.87219	-0.143917
171268048	chr1:171268048:A:G	2.5783e-32	-2.90987e-10	-1.18212
171268588	chr1:171268588:G:C	2.18841e-32	-2.90987e-10	-1.34607
171268691	chr1:171268691:G:A	2.0317e-32	-2.90987e-10	-1.42038
171269020	chr1:171269020:G:A	5.83596e-32	1.05216	-1.41737
171269554	chr1:171269554:C:A	2.02495e-32	-2.90987e-10	-1.42371
171269573	chr1:171269573:C:G	2.22691e-32	-2.90987e-10	-1.32864
171269647	chr1:171269647:C:T	3.55642e-32	0.50484	-1.36534
171269711	chr1:171269711:CTAA:C	3.78359e-32	-2.90987e-10	-0.798577
171269847	chr1:171269847:C:T	1.18876e-32	-0.54128	-1.41506
171269897	chr1:171269897:A:G	2.03599e-32	-2.90987e-10	-1.41827
171270031	chr1:171270031:C:T	2.81195e-33	-1.98924	-1.40872
171270099	chr1:171270099:C:T	2.26339e-32	-2.90987e-10	-1.31239
171270560	chr1:171270560:T:G	2.07943e-32	-2.90987e-10	-1.39716
171270653	chr1:171270653:A:C	2.04656e-32	-2.90987e-10	-1.41309
171270843	chr1:171270843:A:G	3.54172e-32	0.501329	-1.36597
171271133	chr1:171271133:C:T	3.40459e-32	-2.90987e-10	-0.904126
171271379	chr1:171271379:A:G	3.36397e-32	-2.90987e-10	-0.916129
171271964	chr1:171271964:CA:C	2.34784e-32	-2.90987e-10	-1.27575
171271998	chr1:171271998:A:G	2.05753e-32	-2.90987e-10	-1.40774
171272089	chr1:171272089:T:C	2.89779e-33	-2.03417	-1.33371
171272457	chr1:171272457:C:T	1.28704e-32	-1.8769	-4.11118e-10
171273088	chr1:171273088:T:C	1.05112e-32	-0.651613	-1.42778
171273966	chr1:171273966:G:A	2.02173e-32	-2.90987e-10	-1.4253
171274090	chr1:171274090:G:A	2.58078e-31	-2.90987e-10	1.12143
171274297	chr1:171274297:G:T	2.34626e-32	-2.90987e-10	-1.27643
171274338	chr1:171274338:G:A	3.54282e-32	-2.90987e-10	-0.864329
171274401	chr1:171274401:C:G	3.43508e-32	-2.90987e-10	-0.89521
171274411	chr1:171274411:C:A	3.57173e-32	-2.90987e-10	-0.8562
171274617	chr1:171274617:C:T	2.09709e-29	5.51906	-4.11118e-10
171274724	chr1:171274724:G:C	3.12227e-33	-1.9031	-1.39017
171275523	chr1:171275523:G:C	1.1819e-32	-1.96213	-4.11118e-10
171275667	chr1:171275667:C:A	4.10456e-33	-1.81969	-1.20005
171275747	chr1:171275747:T:C	2.01705e-32	-2.90987e-10	-1.42762
171275749	chr1:171275749:T:G	2.0172e-32	-2.90987e-10	-1.42754
171275772	chr1:171275772:A:G	4.16816e-33	-1.79152	-1.21284
171276440	chr1:171276440:A:G	2.86187e-33	-1.95745	-1.42292
171276765	chr1:171276765:C:T	2.0902e-32	-2.90987e-10	-1.39199
171277881	chr1:171277881:CCT:C	2.01676e-32	-2.90987e-10	-1.42776
171278655	chr1:171278655:C:T	2.28102e-32	-2.90987e-10	-1.30463
171278719	chr1:171278719:T:C	2.09534e-32	-2.90987e-10	-1.38954
171278972	chr1:171278972:C:T	4.44573e-32	-2.90987e-10	-0.637306
171279475	chr1:171279475:G:A	2.78264e-33	-1.97994	-1.4285
171279955	chr1:171279955:A:T	2.13422e-32	0.0264456	-1.3976
171280027	chr1:171280027:C:T	3.80577e-32	-2.90987e-10	-0.792734
171280905	chr1:171280905:C:T	3.46358e-33	-1.89439	-1.29514
171280968	chr1:171280968:C:A	2.01463e-32	-2.90987e-10	-1.42882
171281077	chr1:171281077:T:C	2.71135e-32	-2.90987e-10	-1.1318
171281117	chr1:171281117:T:C	2.09545e-32	-2.90987e-10	-1.38948
171281289	chr1:171281289:C:T	2.01457e-32	-2.90987e-10	-1.42885
171281641	chr1:171281641:A:G	2.39809e-32	-2.90987e-10	-1.25458
171281717	chr1:171281717:A:C	2.6681e-32	-2.90987e-10	-1.14788
171282057	chr1:171282057:A:G	2.23524e-32	-2.90987e-10	-1.3249
171282058	chr1:171282058:T:C	3.56835e-32	-2.90987e-10	-0.857148
171282129	chr1:171282129:T:C	2.09534e-32	-2.90987e-10	-1.38954
171282268	chr1:171282268:A:G	2.07012e-32	-2.90987e-10	-1.40165
171282370	chr1:171282370:G:T	2.7824e-33	-1.98069	-1.42784
171282461	chr1:171282461:T:C	2.84216e-31	1.2179	-4.11118e-10
171282524	chr1:171282524:A:G	2.76747e-33	-1.98655	-1.42735
171282737	chr1:171282737:T:C	2.7651e-33	-1.98614	-1.42862
171282819	chr1:171282819:T:G	2.75197e-33	-1.99042	-1.4291
171282874	chr1:171282874:A:C	8.30406e-33	-0.888252	-1.42684
171282963	chr1:171282963:C:T	2.71785e-33	-2.00563	-1.42637
171283148	chr1:171283148:A:G	2.76168e-33	-1.98883	-1.42717
171283398	chr1:171283398:G:A	2.75004e-33	-1.99103	-1.42919
171283452	chr1:171283452:C:T	1.58148e-32	-1.67089	-4.11118e-10
171283729	chr1:171283729:C:T	2.73728e-33	-1.99749	-1.42738
171283799	chr1:171283799:G:T	2.79348e-33	-1.97764	-1.4269
171283815	chr1:171283815:T:C	2.12009e-32	-2.90987e-10	-1.37779
171283898	chr1:171283898:A:G	2.78696e-33	-1.97864	-1.42825
171284125	chr1:171284125:C:T	2.0514e-32	-2.90987e-10	-1.41073
171284388	chr1:171284388:A:C	2.7654e-32	-2.90987e-10	-1.11207
171284433	chr1:171284433:G:A	2.10899e-32	-2.90987e-10	-1.38304
171285056	chr1:171285056:G:A	2.69445e-32	-2.90987e-10	-1.13806
171285070	chr1:171285070:G:A	8.62494e-33	-0.950817	-1.32636
171285127	chr1:171285127:T:C	6.33899e-32	-0.282531	-4.11118e-10
171285346	chr1:171285346:A:G	6.81067e-32	-2.90987e-10	-0.21076
171285449	chr1:171285449:C:T	2.02391e-32	-2.90987e-10	-1.42422
171285641	chr1:171285641:T:G	2.20777e-32	-2.90987e-10	-1.33727
171285655	chr1:171285655:C:T	2.31635e-32	-0.00609048	-1.28317
171285665	chr1:171285665:G:A	2.80417e-32	-2.90987e-10	-1.09814
171285677	chr1:171285677:G:A	2.72296e-32	-2.90987e-10	-1.12753
171285751	chr1:171285751:C:T	1.70954e-32	-0.243082	-1.34995
171285814	chr1:171285814:A:C	2.14595e-32	-2.90987e-10	-1.36567
171286207	chr1:171286207:C:T	2.84748e-33	-1.95702	-1.42838
171286665	chr1:171286665:A:G	2.84012e-32	-2.90987e-10	-1.08541
171287203	chr1:171287203:T:G	4.61757e-32	-2.90987e-10	-0.599381
171287548	chr1:171287548:A:G	2.35711e-32	-2.90987e-10	-1.27181
171287578	chr1:171287578:T:A	2.39319e-32	-2.90987e-10	-1.25662
171287622	chr1:171287622:T:C	2.01537e-32	-2.90987e-10	-1.42845
171288117	chr1:171288117:G:A	2.68989e-32	-2.90987e-10	-1.13975
171288992	chr1:171288992:T:C	3.41267e-33	-1.84988	-1.35446
171289021	chr1:171289021:CTAGT:C	1.58929e-32	-1.66597	-4.11118e-10
171289456	chr1:171289456:T:C	2.20733e-32	-2.90987e-10	-1.33747
171289503	chr1:171289503:C:T	1.69853e-32	-0.257334	-1.34215
171289517	chr1:171289517:C:T	2.02914e-32	-2.90987e-10	-1.42164
171290010	chr1:171290010:C:T	2.12813e-32	-2.90987e-10	-1.37401
171290329	chr1:171290329:T:C	5.3119e-30	-2.90987e-10	4.14587
171290478	chr1:171290478:T:C	2.07821e-32	-2.90987e-10	-1.39774
171290538	chr1:171290538:C:T	2.4055e-32	-2.90987e-10	-1.25149
171290793	chr1:171290793:G:T	2.25342e-32	-2.90987e-10	-1.3168
171290858	chr1:171290858:T:C	2.14733e-32	-2.90987e-10	-1.36503
171290944	chr1:171290944:A:T	3.2585e-33	-1.84495	-1.40562
171291027	chr1:171291027:C:T	2.73428e-33	-2.0283	-1.39767
171291063	chr1:171291063:T:A	2.20394e-32	-2.90987e-10	-1.339
171291124	chr1:171291124:T:A	2.20008e-32	-2.90987e-10	-1.34076
171291283	chr1:171291283:A:C	2.01393e-32	-2.90987e-10	-1.42916
171291376	chr1:171291376:G:A	3.52021e-32	-2.90987e-10	-0.87073
171291846	chr1:171291846:A:AT	3.19832e-32	-2.90987e-10	-0.966626
171291870	chr1:171291870:C:G	2.3695e-32	-2.90987e-10	-1.26657
171292054	chr1:171292054:G:A	1.52859e-32	-0.342371	-1.36254
171292139	chr1:171292139:G:A	3.64114e-32	-0.836953	-4.11118e-10
171292842	chr1:171292842:T:C	2.14823e-32	-2.90987e-10	-1.36461
171293298	chr1:171293298:C:A	2.39901e-32	-2.90987e-10	-1.25419
171293493	chr1:171293493:G:T	2.38386e-32	-2.90987e-10	-1.26053
171293682	chr1:171293682:A:C	2.38389e-32	-2.90987e-10	-1.26052
171293850	chr1:171293850:G:A	2.33465e-32	-2.90987e-10	-1.28139
171293876	chr1:171293876:A:G	3.2055e-33	-1.90218	-1.36479
171294535	chr1:171294535:G:C	2.1057e-32	-2.90987e-10	-1.3846
171294663	chr1:171294663:T:C	2.74121e-33	-2.00604	-1.4174
171294906	chr1:171294906:G:A	2.07251e-32	-2.90987e-10	-1.40049
171294991	chr1:171294991:A:G	2.77686e-32	-2.90987e-10	-1.10793
171295040	chr1:171295040:T:A	2.7537e-32	-2.90987e-10	-1.11631
171295235	chr1:171295235:C:G	2.48692e-32	-2.90987e-10	-1.2182
171295269	chr1:171295269:T:C	3.70131e-32	-2.90987e-10	-0.820564
171295414	chr1:171295414:A:G	2.75697e-32	-2.90987e-10	-1.11512
171295477	chr1:171295477:G:A	3.26862e-32	-2.90987e-10	-0.944883
171295539	chr1:171295539:C:T	2.46264e-32	-2.90987e-10	-1.22802
171295589	chr1:171295589:T:C	2.7536e-32	-2.90987e-10	-1.11634
171295603	chr1:171295603:G:A	2.3947e-32	-2.90987e-10	-1.25599
171295678	chr1:171295678:A:G	2.5104e-32	-2.90987e-10	-1.20881
171295932	chr1:171295932:G:A	2.38406e-32	-2.90987e-10	-1.26045
171296152	chr1:171296152:A:T	1.86952e-32	-0.0865601	-1.41701
171296237	chr1:171296237:G:A	3.02367e-33	-1.98029	-1.34507
171296337	chr1:171296337:A:G	2.46501e-32	-2.90987e-10	-1.22706
171296489	chr1:171296489:T:G	2.70491e-32	-2.90987e-10	-1.13418
171296526	chr1:171296526:G:A	2.30442e-32	-2.90987e-10	-1.29442
171296890	chr1:171296890:A:G	2.07149e-32	-2.90987e-10	-1.40099
171297212	chr1:171297212:C:T	2.56249e-32	-2.90987e-10	-1.18827
171297213	chr1:171297213:G:A	2.45697e-32	-2.90987e-10	-1.23032
171297665	chr1:171297665:G:A	2.47006e-32	-0.132769	-1.09224
171297684	chr1:171297684:A:C	2.46538e-32	-2.90987e-10	-1.2269
171297773	chr1:171297773:T:A	2.64814e-32	-2.90987e-10	-1.1554
171298072	chr1:171298072:T:C	1.5473e-32	-0.347697	-1.34504
171298184	chr1:171298184:AAC:A	2.46501e-32	-2.90987e-10	-1.22706
171298236	chr1:171298236:G:A	2.43487e-32	-2.90987e-10	-1.23936
171298522	chr1:171298522:G:A	2.11952e-32	-2.90987e-10	-1.37806
171298591	chr1:171298591:A:G	3.69162e-32	-2.90987e-10	-0.823187
171298789	chr1:171298789:T:C	2.85449e-33	-1.98844	-1.3945
171298869	chr1:171298869:G:A	2.36367e-32	-2.90987e-10	-1.26903
171298954	chr1:171298954:G:A	2.12024e-32	-2.90987e-10	-1.37772
171299133	chr1:171299133:A:G	2.38646e-32	-2.90987e-10	-1.25944
171299488	chr1:171299488:C:G	3.73355e-32	-2.90987e-10	-0.811891
171299626	chr1:171299626:T:G	2.46501e-32	-2.90987e-10	-1.22706
171299871	chr1:171299871:T:C	2.24229e-32	-2.90987e-10	-1.32175
171299884	chr1:171299884:C:T	2.45449e-32	-2.90987e-10	-1.23133
171300015	chr1:171300015:T:C	2.46501e-32	-2.90987e-10	-1.22706
171300055	chr1:171300055:T:A	2.46527e-32	-2.90987e-10	-1.22695
171300133	chr1:171300133:G:A	1.90877e-32	-0.0608454	-1.42195
171300260	chr1:171300260:G:A	2.45743e-32	-2.90987e-10	-1.23014
171300267	chr1:171300267:C:T	3.05108e-33	-1.8927	-1.42364
171300272	chr1:171300272:T:C	2.62018e-32	-2.90987e-10	-1.16601
171300274	chr1:171300274:A:C	2.62794e-32	-2.90987e-10	-1.16305
171300290	chr1:171300290:G:GA	2.51875e-32	-2.90987e-10	-1.20549
171300292	chr1:171300292:A:G	3.73355e-32	-2.90987e-10	-0.811891
171300617	chr1:171300617:T:C	2.10551e-32	-2.90987e-10	-1.38469
171301152	chr1:171301152:G:A	2.11964e-32	-2.90987e-10	-1.378
171301159	chr1:171301159:C:T	2.47337e-32	-2.90987e-10	-1.22367
171301289	chr1:171301289:T:C	2.37066e-32	-2.90987e-10	-1.26608
171301292	chr1:171301292:T:C	2.46058e-32	-2.90987e-10	-1.22885
171301406	chr1:171301406:T:C	3.16805e-33	-1.98428	-1.29444
171301477	chr1:171301477:C:A	5.26779e-32	-2.90987e-10	-0.467641
171301494	chr1:171301494:T:C	2.12103e-32	-2.90987e-10	-1.37735
171301538	chr1:171301538:C:T	2.45811e-32	-2.90987e-10	-1.22986
171301618	chr1:171301618:C:G	2.32995e-32	-2.90987e-10	-1.28341
171302046	chr1:171302046:T:G	2.45931e-32	-2.90987e-10	-1.22937
171302186	chr1:171302186:C:T	2.15743e-32	-2.90987e-10	-1.36033
171302249	chr1:171302249:GA:G	3.29016e-31	-2.90987e-10	1.36427
171302271	chr1:171302271:C:T	2.43311e-32	-2.90987e-10	-1.24008
171302360	chr1:171302360:C:T	2.31851e-32	-2.90987e-10	-1.28832
171302555	chr1:171302555:T:C	2.05108e-32	-2.90987e-10	-1.41088
171302820	chr1:171302820:C:G	2.46469e-32	-2.90987e-10	-1.22718
171302869	chr1:171302869:C:T	2.46501e-32	-2.90987e-10	-1.22706
171303154	chr1:171303154:A:G	2.46426e-32	-2.90987e-10	-1.22736
171303175	chr1:171303175:A:C	2.22375e-32	-2.90987e-10	-1.33006
171303308	chr1:171303308:G:C	2.63066e-32	-2.90987e-10	-1.16202
171303361	chr1:171303361:A:G	2.87685e-33	-1.99493	-1.38021
171303467	chr1:171303467:A:G	2.21684e-32	-2.90987e-10	-1.33317
171303764	chr1:171303764:C:T	2.13756e-32	-2.90987e-10	-1.36959
171303796	chr1:171303796:A:G	2.45942e-32	-2.90987e-10	-1.22932
171304094	chr1:171304094:G:A	2.09325e-32	-2.90987e-10	-1.39053
171304200	chr1:171304200:A:G	2.52063e-32	-2.90987e-10	-1.20474
171304235	chr1:171304235:T:C	1.83381e-31	0.779729	-4.11118e-10
171304252	chr1:171304252:G:A	2.14424e-32	-2.90987e-10	-1.36647
171304266	chr1:171304266:A:C	2.45942e-32	-2.90987e-10	-1.22932
171304494	chr1:171304494:A:G	2.54087e-32	-2.90987e-10	-1.19674
171304644	chr1:171304644:C:T	2.13737e-32	-2.90987e-10	-1.36968
171304757	chr1:171304757:A:T	2.97136e-32	-2.90987e-10	-1.04023
171304913	chr1:171304913:C:T	2.47431e-32	-2.90987e-10	-1.22329
171304933	chr1:171304933:A:C	2.47293e-32	-2.90987e-10	-1.22385
171305212	chr1:171305212:C:A	2.1219e-32	-2.90987e-10	-1.37694
171305225	chr1:171305225:T:C	2.43828e-32	-2.90987e-10	-1.23796
171305251	chr1:171305251:T:C	2.43951e-32	-2.90987e-10	-1.23745
171305355	chr1:171305355:C:T	2.26516e-32	-2.90987e-10	-1.3116
171305463	chr1:171305463:G:A	2.38982e-32	-2.90987e-10	-1.25803
171305586	chr1:171305586:T:A	2.11998e-32	-2.90987e-10	-1.37784
171305659	chr1:171305659:C:T	3.61088e-33	-1.98545	-1.16244
171305755	chr1:171305755:C:T	7.59182e-32	-0.102179	-4.11118e-10
171305794	chr1:171305794:C:T	4.96804e-33	-1.75423	-1.07458
171305799	chr1:171305799:C:G	2.40204e-32	-2.90987e-10	-1.25293
171305821	chr1:171305821:G:C	2.43448e-32	-2.90987e-10	-1.23952
171306032	chr1:171306032:C:T	2.11904e-32	-2.90987e-10	-1.37829
171306068	chr1:171306068:T:C	3.63336e-32	-2.90987e-10	-0.839092
171306130	chr1:171306130:G:A	2.40355e-32	-2.90987e-10	-1.25231
171306254	chr1:171306254:T:C	3.60373e-32	-2.90987e-10	-0.847282
171306665	chr1:171306665:C:A	2.97862e-33	-2.00197	-1.33841
171306723	chr1:171306723:T:C	2.23817e-32	-2.90987e-10	-1.32359
171306724	chr1:171306724:C:T	2.38646e-32	-2.90987e-10	-1.25944
171306752	chr1:171306752:A:C	6.0007e-32	-2.90987e-10	-0.337376
171306830	chr1:171306830:A:G	2.54314e-32	-2.90987e-10	-1.19585
171307086	chr1:171307086:T:C	2.51527e-32	-2.90987e-10	-1.20687
171307088	chr1:171307088:G:A	2.04116e-32	-2.90987e-10	-1.41573
171307308	chr1:171307308:C:T	2.88292e-33	-1.99463	-1.37841
171307546	chr1:171307546:T:C	2.46876e-32	-2.90987e-10	-1.22553
171307551	chr1:171307551:C:T	2.28227e-32	-2.90987e-10	-1.30408
171307905	chr1:171307905:C:T	2.46501e-32	-2.90987e-10	-1.22706
171308042	chr1:171308042:A:T	2.46769e-32	-2.90987e-10	-1.22597
171308068	chr1:171308068:T:C	2.46419e-32	-2.90987e-10	-1.22739
171308106	chr1:171308106:A:C	2.46629e-32	-2.90987e-10	-1.22654
171308140	chr1:171308140:TC:T	2.47431e-32	-2.90987e-10	-1.22329
171308176	chr1:171308176:C:T	2.01791e-32	-2.90987e-10	-1.42719
171308367	chr1:171308367:C:T	1.56024e-32	-0.337936	-1.34648
171308465	chr1:171308465:CA:C	2.4616e-32	-2.90987e-10	-1.22844
171308689	chr1:171308689:T:C	2.46501e-32	-2.90987e-10	-1.22706
171308733	chr1:171308733:C:G	2.46501e-32	-2.90987e-10	-1.22706
171308877	chr1:171308877:G:A	3.59121e-32	-2.90987e-10	-0.850763
171308969	chr1:171308969:T:C	3.12798e-33	-1.87267	-1.41878
171309148	chr1:171309148:T:A	2.40355e-32	-2.90987e-10	-1.25231
171309417	chr1:171309417:G:A	3.28012e-32	-2.90987e-10	-0.941371
171309504	chr1:171309504:C:T	2.51122e-32	-2.90987e-10	-1.20848
171309584	chr1:171309584:A:G	2.12168e-32	-2.90987e-10	-1.37704
171310116	chr1:171310116:A:C	2.51196e-32	-2.90987e-10	-1.20819
171310326	chr1:171310326:C:T	2.46501e-32	-2.90987e-10	-1.22706
171310836	chr1:171310836:A:G	2.46501e-32	-2.90987e-10	-1.22706
171310919	chr1:171310919:G:A	2.46501e-32	-2.90987e-10	-1.22706
171311333	chr1:171311333:A:G	2.44398e-32	-2.90987e-10	-1.23562
171311386	chr1:171311386:G:C	2.01681e-32	-2.90987e-10	-1.42773
171311388	chr1:171311388:G:A	2.51879e-32	-2.90987e-10	-1.20547
171311541	chr1:171311541:G:A	2.39341e-32	-2.90987e-10	-1.25653
171311803	chr1:171311803:G:A	2.46501e-32	-2.90987e-10	-1.22706
171311990	chr1:171311990:C:T	1.02948e-32	-0.672339	-1.42786
171312060	chr1:171312060:G:A	1.09999e-32	-2.03395	-4.11118e-10
171312116	chr1:171312116:G:A	2.38646e-32	-2.90987e-10	-1.25944
171312821	chr1:171312821:CT:C	2.46501e-32	-2.90987e-10	-1.22706
171312858	chr1:171312858:G:T	2.07372e-32	-2.90987e-10	-1.39991
171312878	chr1:171312878:G:A	2.46501e-32	-2.90987e-10	-1.22706
171313033	chr1:171313033:T:C	1.95839e-32	-0.0356398	-1.42149
171313079	chr1:171313079:T:C	2.42918e-32	-2.90987e-10	-1.2417
171313227	chr1:171313227:TC:T	2.46831e-32	-2.90987e-10	-1.22572
171313620	chr1:171313620:G:A	2.24152e-32	-2.90987e-10	-1.3221
171314054	chr1:171314054:A:G	1.12258e-32	-2.01362	-4.11118e-10
171314117	chr1:171314117:A:G	2.14287e-32	-2.90987e-10	-1.3671
171314193	chr1:171314193:T:C	2.1358e-32	-2.90987e-10	-1.37041
171314205	chr1:171314205:T:C	2.46789e-32	-2.90987e-10	-1.22589
171314506	chr1:171314506:A:G	2.46933e-32	-2.90987e-10	-1.2253
171314704	chr1:171314704:T:C	3.10984e-33	-1.87506	-1.42221
171314728	chr1:171314728:T:C	2.28551e-32	-2.90987e-10	-1.30266
171314973	chr1:171314973:T:G	2.46383e-32	-2.90987e-10	-1.22753
171315146	chr1:171315146:T:G	5.21898e-32	0.561763	-1.03871
171315288	chr1:171315288:A:G	2.14488e-32	-2.90987e-10	-1.36617
171315727	chr1:171315727:T:G	5.5745e-32	-2.90987e-10	-0.411049
171315877	chr1:171315877:G:A	2.46501e-32	-2.90987e-10	-1.22706
171316149	chr1:171316149:C:G	2.46501e-32	-2.90987e-10	-1.22706
171316173	chr1:171316173:C:G	2.46264e-32	-2.90987e-10	-1.22802
171316217	chr1:171316217:A:G	2.4657e-32	-2.90987e-10	-1.22678
171316369	chr1:171316369:A:G	2.1459e-32	-2.90987e-10	-1.36569
171316413	chr1:171316413:G:A	2.14308e-32	-2.90987e-10	-1.36701
171317185	chr1:171317185:G:T	2.09629e-32	-2.90987e-10	-1.38908
171317210	chr1:171317210:G:A	2.14585e-32	-2.90987e-10	-1.36572
171317304	chr1:171317304:T:A	2.4869e-32	-2.90987e-10	-1.21822
171317405	chr1:171317405:G:A	2.49863e-32	-2.90987e-10	-1.21351
171317562	chr1:171317562:T:G	2.82037e-32	-2.90987e-10	-1.09238
171317719	chr1:171317719:G:A	2.06712e-32	-2.90987e-10	-1.4031
171317847	chr1:171317847:T:C	9.72998e-32	-2.90987e-10	0.145961
171318043	chr1:171318043:C:T	3.02941e-32	-2.90987e-10	-1.02088
171318113	chr1:171318113:T:C	1.3567e-32	-0.493337	-1.33086
171318114	chr1:171318114:G:A	2.11143e-32	-2.90987e-10	-1.38188
171318703	chr1:171318703:G:A	2.59745e-32	-2.90987e-10	-1.17472
171318819	chr1:171318819:T:A	3.04678e-33	-1.89187	-1.42588
171319346	chr1:171319346:T:C	3.73324e-32	-2.90987e-10	-0.811975
171319602	chr1:171319602:G:C	2.14478e-32	-2.90987e-10	-1.36621
171320840	chr1:171320840:A:AAAAT	3.12655e-31	-2.90987e-10	1.31326
171321205	chr1:171321205:A:G	1.12293e-32	-2.01331	-4.11118e-10
171321991	chr1:171321991:G:C	4.18338e-32	-2.90987e-10	-0.698131
171322001	chr1:171322001:G:A	2.17462e-32	-2.90987e-10	-1.3524
171322052	chr1:171322052:G:A	2.29628e-32	-2.90987e-10	-1.29796
171322658	chr1:171322658:G:C	2.37858e-32	-2.90987e-10	-1.26275
171322878	chr1:171322878:A:G	4.28061e-33	-1.79689	-1.18085
171323435	chr1:171323435:A:G	2.47712e-32	-2.90987e-10	-1.22215
171323497	chr1:171323497:T:C	2.48873e-32	-2.90987e-10	-1.21748
171323825	chr1:171323825:A:G	2.4763e-32	-2.90987e-10	-1.22248
171323886	chr1:171323886:C:T	2.48075e-32	-2.90987e-10	-1.22069
171324325	chr1:171324325:T:C	2.50309e-32	-2.90987e-10	-1.21173
171324326	chr1:171324326:GC:G	2.05702e-32	-2.90987e-10	-1.40799
171324331	chr1:171324331:T:C	2.5019e-32	-2.90987e-10	-1.2122
171324660	chr1:171324660:A:G	3.3128e-32	-2.90987e-10	-0.931457
171324888	chr1:171324888:G:A	2.45001e-32	-2.90987e-10	-1.23316
171324900	chr1:171324900:A:G	2.47272e-32	-2.90987e-10	-1.22393
171325245	chr1:171325245:A:T	2.4837e-32	-2.90987e-10	-1.2195
171325331	chr1:171325331:A:G	3.38596e-31	-2.90987e-10	1.39297
171325542	chr1:171325542:C:T	2.51627e-32	-2.90987e-10	-1.20647
171326131	chr1:171326131:G:A	2.49895e-32	-2.90987e-10	-1.21338
171326146	chr1:171326146:T:C	2.76794e-33	-2.0093	-1.40444
171326341	chr1:171326341:G:C	1.27933e-31	-2.90987e-10	0.419671
171326757	chr1:171326757:A:G	2.25066e-32	-2.90987e-10	-1.31803
171326781	chr1:171326781:T:C	2.02666e-32	-2.90987e-10	-1.42286
171326841	chr1:171326841:T:C	1.62363e-32	-1.64458	-4.11118e-10
171326928	chr1:171326928:T:G	2.39639e-32	-2.90987e-10	-1.25529
171327205	chr1:171327205:C:A	2.35707e-32	-2.90987e-10	-1.27183
171327591	chr1:171327591:C:A	2.08731e-32	-2.90987e-10	-1.39337
171327623	chr1:171327623:C:T	2.14186e-32	-2.90987e-10	-1.36758
171328058	chr1:171328058:G:A	2.12965e-32	-2.90987e-10	-1.3733
171328133	chr1:171328133:C:G	2.41236e-32	-2.90987e-10	-1.24864
171328510	chr1:171328510:C:A	2.0523e-32	-2.90987e-10	-1.41029
171328882	chr1:171328882:A:G	2.01562e-32	-2.90987e-10	-1.42833
171329018	chr1:171329018:G:A	2.37011e-32	-2.90987e-10	-1.26632
171329518	chr1:171329518:T:C	1.13187e-32	-2.00538	-4.11118e-10
171329538	chr1:171329538:G:T	2.05312e-32	-2.90987e-10	-1.40989
171329639	chr1:171329639:G:A	2.10316e-32	-2.90987e-10	-1.38581
171329801	chr1:171329801:C:T	4.28959e-32	0.729092	-1.40215
171329924	chr1:171329924:T:G	3.42284e-32	-2.90987e-10	-0.898779
171330301	chr1:171330301:C:A	6.22649e-33	-1.66104	-0.941986
171330304	chr1:171330304:A:G	6.6138e-32	-2.90987e-10	-0.240093
171330354	chr1:171330354:G:C	3.21868e-32	-2.90987e-10	-0.960278
171330575	chr1:171330575:G:C	2.36917e-32	-1.84919	0.582483
171331438	chr1:171331438:A:G	7.89344e-32	-2.90987e-10	-0.0632195
171331582	chr1:171331582:G:A	2.01997e-32	-2.90987e-10	-1.42617
171331820	chr1:171331820:T:C	1.81837e-32	-0.621346	-0.909965
171331894	chr1:171331894:C:G	3.6853e-32	-0.276475	-0.548423
171332164	chr1:171332164:G:A	1.96669e-32	-0.559589	-0.893309
171332300	chr1:171332300:C:A	1.43169e-31	-2.90987e-10	0.53219
171332955	chr1:171332955:A:C	1.18337e-32	-0.549545	-1.41134
171333117	chr1:171333117:G:A	1.17716e-32	-1.98693	0.0207849
171333522	chr1:171333522:C:A	2.84837e-32	-2.90987e-10	-1.0825
171333712	chr1:171333712:C:T	2.66787e-32	-2.90987e-10	-1.14797
171333847	chr1:171333847:G:A	1.06574e-32	-2.00839	-0.057193
171334319	chr1:171334319:C:A	3.10955e-32	-2.90987e-10	-0.994772
171334549	chr1:171334549:T:C	2.0228e-32	-2.90987e-10	-1.42477
171334551	chr1:171334551:T:C	5.72301e-32	-2.90987e-10	-0.384757
171334598	chr1:171334598:G:C	2.02286e-32	-2.90987e-10	-1.42474
171334786	chr1:171334786:C:T	9.20242e-33	-0.809579	-1.40279
171335060	chr1:171335060:C:T	2.46483e-32	-2.90987e-10	-1.22713
171335470	chr1:171335470:G:A	2.1236e-32	-2.90987e-10	-1.37614
171336194	chr1:171336194:G:C	2.88131e-31	-2.90987e-10	1.23158
171336312	chr1:171336312:G:A	1.32124e-31	-2.90987e-10	0.451901
171336388	chr1:171336388:T:G	2.27796e-32	-2.90987e-10	-1.30597
171336409	chr1:171336409:A:G	1.97784e-31	-2.90987e-10	0.85534
171336641	chr1:171336641:T:C	2.15409e-32	-2.90987e-10	-1.36188
171336764	chr1:171336764:T:C	3.70041e-31	-2.90987e-10	1.48178
171336809	chr1:171336809:C:T	6.84935e-33	-1.93614	-0.571537
171336931	chr1:171336931:C:T	2.2041e-32	-2.90987e-10	-1.33893
171337443	chr1:171337443:C:T	1.15634e-29	4.92377	-4.11118e-10
171337646	chr1:171337646:C:T	2.12784e-32	-2.90987e-10	-1.37414
171338016	chr1:171338016:C:T	1.0668e-31	-1.48903	1.72704
171338164	chr1:171338164:A:G	2.2768e-32	-2.90987e-10	-1.30648
171338467	chr1:171338467:T:C	2.61173e-32	-1.16924	-4.11118e-10
171338582	chr1:171338582:T:G	2.01387e-32	-2.90987e-10	-1.4292
171338587	chr1:171338587:T:G	1.64678e-32	-1.63043	-4.11118e-10
171338988	chr1:171338988:A:C	2.11276e-32	-2.90987e-10	-1.38126
171339100	chr1:171339100:T:C	2.12503e-32	-2.90987e-10	-1.37546
171339330	chr1:171339330:G:A	3.85341e-32	-2.90987e-10	-0.780293
171339527	chr1:171339527:G:A	2.0857e-32	-2.90987e-10	-1.39414
171339693	chr1:171339693:A:G	5.65869e-33	-1.54182	-1.15683
171339742	chr1:171339742:A:T	2.03314e-32	-2.90987e-10	-1.41967
171339911	chr1:171339911:G:A	2.89602e-32	-2.90987e-10	-1.06591
171340171	chr1:171340171:T:C	2.04723e-32	-2.90987e-10	-1.41276
171340654	chr1:171340654:G:A	2.11079e-32	-2.90987e-10	-1.38219
171341762	chr1:171341762:T:C	2.12484e-32	-2.90987e-10	-1.37555
171341864	chr1:171341864:A:C	9.87546e-33	-0.847097	-1.29469
171342015	chr1:171342015:C:T	2.80843e-32	-2.90987e-10	-1.09663
171342116	chr1:171342116:T:G	1.43955e-31	-2.90987e-10	0.537663
171342142	chr1:171342142:G:A	1.36434e-31	-2.90987e-10	0.484005
171342551	chr1:171342551:T:C	2.93214e-32	-1.05352	-4.11118e-10
171342657	chr1:171342657:C:T	8.17195e-33	-1.67821	-0.65292
171342675	chr1:171342675:G:A	1.15556e-32	-1.98467	-4.11118e-10
171342684	chr1:171342684:A:C	4.31601e-32	-2.90987e-10	-0.66692
171342733	chr1:171342733:A:C	4.27921e-31	-2.90987e-10	1.6271
171342892	chr1:171342892:G:A	4.2247e-33	-1.65	-1.34089
171342999	chr1:171342999:G:A	1.81513e-30	-2.90987e-10	3.07208
171343077	chr1:171343077:A:G	4.25763e-33	-1.63933	-1.3438
171343369	chr1:171343369:A:G	5.23664e-33	-1.45455	-1.3216
171343454	chr1:171343454:T:C	2.11549e-32	-2.90987e-10	-1.37996
171343518	chr1:171343518:C:T	2.30197e-32	-2.90987e-10	-1.29549
171343759	chr1:171343759:A:G	2.29171e-32	-2.90987e-10	-1.29995
171344322	chr1:171344322:T:C	3.11078e-32	-2.90987e-10	-0.994379
171344602	chr1:171344602:C:T	4.14734e-33	-1.65362	-1.35575
171344796	chr1:171344796:G:T	4.20971e-33	-1.64582	-1.34862
171344852	chr1:171344852:T:A	4.24535e-33	-1.63801	-1.348
171344901	chr1:171344901:C:T	1.2537e-32	-2.0228	0.119652
171345003	chr1:171345003:T:C	4.21013e-33	-1.64282	-1.35152
171345118	chr1:171345118:T:G	1.60593e-32	-1.70392	0.0483709
171345543	chr1:171345543:T:C	5.73578e-33	-1.82445	-0.860664
171345754	chr1:171345754:A:T	1.0367e-31	-2.90987e-10	0.20938
171346137	chr1:171346137:T:C	4.83102e-32	-2.90987e-10	-0.554193
171346161	chr1:171346161:G:C	2.06926e-32	-2.90987e-10	-1.40206
171346391	chr1:171346391:T:C	2.1134e-32	-2.90987e-10	-1.38095
171346507	chr1:171346507:T:C	5.08642e-33	-1.58475	-1.22051
171346666	chr1:171346666:T:G	2.1598e-32	-2.90987e-10	-1.35924
171346850	chr1:171346850:G:C	2.06926e-32	-2.90987e-10	-1.40206
171346895	chr1:171346895:A:G	1.44266e-31	-2.90987e-10	0.53982
171347268	chr1:171347268:A:G	1.20017e-32	-1.99276	0.0459729
171347303	chr1:171347303:C:G	4.39803e-33	-1.53265	-1.41803
171347485	chr1:171347485:G:A	1.72067e-30	-2.90987e-10	3.01863
171347536	chr1:171347536:A:C	3.64858e-31	-2.90987e-10	1.46767
171347742	chr1:171347742:G:A	8.22222e-33	-1.58827	-0.736722
171347751	chr1:171347751:C:T	5.25553e-33	-1.56376	-1.20879
171347962	chr1:171347962:A:G	7.14046e-32	-2.90987e-10	-0.163473
171348019	chr1:171348019:T:A	1.55793e-32	-1.66546	-0.0204276
171348033	chr1:171348033:T:C	5.46786e-33	-1.82741	-0.905542
171348322	chr1:171348322:C:T	2.04401e-32	-2.90987e-10	-1.41434
171348456	chr1:171348456:A:G	4.26798e-33	-1.72697	-1.25372
171348948	chr1:171348948:C:A	1.55808e-32	-1.70359	0.0177918
171349021	chr1:171349021:A:G	4.74271e-33	-1.75712	-1.11811
171349036	chr1:171349036:T:C	1.70295e-32	-1.6952	0.0983146
171349110	chr1:171349110:A:G	2.76522e-32	-2.90987e-10	-1.11213
171349111	chr1:171349111:C:T	2.30369e-32	-2.90987e-10	-1.29474
171349342	chr1:171349342:C:T	1.6116e-32	-1.70111	0.0490833
171349393	chr1:171349393:T:C	2.05393e-32	-2.90987e-10	-1.40949
171349574	chr1:171349574:T:C	4.56327e-33	-1.9679	-0.945899
171350225	chr1:171350225:A:G	2.27731e-32	-2.90987e-10	-1.30626
171350346	chr1:171350346:G:A	5.39065e-33	-1.54088	-1.20629
171350391	chr1:171350391:G:A	1.80421e-32	-1.70494	0.165818
171350470	chr1:171350470:G:A	7.30698e-33	-1.48541	-0.957596
171350869	chr1:171350869:G:A	9.70637e-33	-1.5932	-0.56585
171351256	chr1:171351256:A:T	6.92099e-33	-1.52401	-0.973272
171351456	chr1:171351456:G:A	2.58022e-32	-2.90987e-10	-1.18138
171351583	chr1:171351583:T:C	1.55802e-32	-1.69304	0.00720223
171351622	chr1:171351622:A:C	2.08034e-32	-2.90987e-10	-1.39672
171351684	chr1:171351684:G:A	1.30573e-32	-0.450261	-1.41223
171351847	chr1:171351847:A:G	1.23766e-32	-1.92739	0.0113601
171351872	chr1:171351872:T:C	2.29577e-32	-2.90987e-10	-1.29818
171352260	chr1:171352260:T:A	8.07622e-33	-1.686	-0.656915
171352282	chr1:171352282:T:A	3.07933e-33	-1.88899	-1.41813
171352283	chr1:171352283:A:T	3.06264e-33	-1.8904	-1.42216
171352410	chr1:171352410:T:C	5.46591e-33	-1.55126	-1.18205
171352649	chr1:171352649:A:G	1.91466e-32	-1.67072	0.191009
171353193	chr1:171353193:A:G	6.11316e-32	-2.90987e-10	-0.318808
171353214	chr1:171353214:T:C	2.04045e-32	-2.90987e-10	-1.41608
171353307	chr1:171353307:C:T	3.88161e-32	-1.69769	0.924685
171353382	chr1:171353382:C:T	2.19594e-32	-0.69942	-0.643221
171353659	chr1:171353659:C:T	5.73949e-33	-1.49111	-1.19335
171353868	chr1:171353868:G:A	2.69786e-33	-2.02653	-1.41285
171353889	chr1:171353889:A:C	5.70135e-33	-1.47661	-1.21453
171353892	chr1:171353892:G:A	2.07251e-32	-2.90987e-10	-1.40049
171354060	chr1:171354060:G:A	3.88603e-32	-1.71905	0.947184
171354250	chr1:171354250:G:A	2.57261e-32	-2.90987e-10	-1.18433
171354396	chr1:171354396:C:G	7.90111e-32	-2.90987e-10	-0.0622474
171354452	chr1:171354452:C:T	2.03188e-32	-2.90987e-10	-1.42029
171354656	chr1:171354656:G:A	2.10709e-32	-2.90987e-10	-1.38394
171354878	chr1:171354878:G:A	9.17926e-33	-0.790526	-1.42436
171355042	chr1:171355042:G:T	3.1538e-33	-1.86827	-1.41496
171355209	chr1:171355209:T:C	3.88609e-32	-1.69338	0.921529
171355280	chr1:171355280:G:A	2.24994e-32	-2.90987e-10	-1.31835
171355500	chr1:171355500:T:C	2.04967e-32	-2.90987e-10	-1.41157
171355750	chr1:171355750:G:C	3.12284e-32	-2.90987e-10	-0.990508
171355757	chr1:171355757:C:T	2.36132e-32	-1.88175	0.611716
171355863	chr1:171355863:G:A	2.01601e-32	-2.90987e-10	-1.42813
171356249	chr1:171356249:G:A	4.08076e-32	-1.68919	0.966221
171356868	chr1:171356868:C:T	1.20741e-31	-2.90987e-10	0.361814
171357048	chr1:171357048:T:C	3.14836e-31	-2.90987e-10	1.32022
171357251	chr1:171357251:T:C	2.08563e-32	-2.90987e-10	-1.39418
171357369	chr1:171357369:G:A	1.06065e-32	-0.643756	-1.42661
171357643	chr1:171357643:G:T	2.04387e-32	-2.90987e-10	-1.41441
171357806	chr1:171357806:A:T	2.77376e-31	-2.90987e-10	1.19354
171358021	chr1:171358021:T:A	3.22054e-33	-1.84718	-1.41511
171358457	chr1:171358457:C:T	2.30378e-32	-2.90987e-10	-1.2947
171358489	chr1:171358489:T:C	5.84783e-33	-1.49999	-1.16577
171358571	chr1:171358571:G:A	1.034e-31	0.20677	-4.11118e-10
171359257	chr1:171359257:G:A	5.19614e-33	-1.46865	-1.31527
171359406	chr1:171359406:G:A	3.75055e-31	-2.90987e-10	1.49524
171359663	chr1:171359663:G:T	2.33819e-32	-2.90987e-10	-1.27987
171359822	chr1:171359822:A:T	2.27037e-32	-2.90987e-10	-1.30931
171359833	chr1:171359833:T:G	2.29983e-32	-2.90987e-10	-1.29642
171359912	chr1:171359912:G:A	1.12621e-31	-2.90987e-10	0.292193
171360056	chr1:171360056:T:C	9.8619e-32	-2.90987e-10	0.159428
171360138	chr1:171360138:A:G	6.41129e-33	-1.61202	-0.961758
171360171	chr1:171360171:G:C	9.84011e-32	-2.90987e-10	0.157215
171360244	chr1:171360244:A:G	9.42152e-32	-2.90987e-10	0.113745
171360867	chr1:171360867:A:C	9.00529e-33	-1.14703	-1.08699
171361128	chr1:171361128:C:G	2.21621e-32	-2.90987e-10	-1.33345
171361214	chr1:171361214:G:A	4.03019e-31	-2.90987e-10	1.56715
171361230	chr1:171361230:C:A	4.06206e-31	-2.90987e-10	1.57502
171361237	chr1:171361237:A:G	2.03268e-32	-2.90987e-10	-1.4199
171361498	chr1:171361498:T:G	2.09448e-32	-2.90987e-10	-1.38995
171361577	chr1:171361577:T:C	1.47684e-31	-2.90987e-10	0.563237
171361578	chr1:171361578:C:T	2.34339e-32	-2.90987e-10	-1.27765
171361586	chr1:171361586:T:C	6.49505e-33	-1.13361	-1.42718
171361712	chr1:171361712:G:A	9.48636e-32	-2.90987e-10	0.120604
171361780	chr1:171361780:G:C	8.87611e-32	-2.90987e-10	0.0541118
171361990	chr1:171361990:A:G	2.10888e-32	-2.90987e-10	-1.3831
171363013	chr1:171363013:TAAC:T	2.21295e-32	-2.90987e-10	-1.33492
171363067	chr1:171363067:C:T	2.08068e-32	-2.90987e-10	-1.39656
171363197	chr1:171363197:T:C	2.0631e-32	-2.90987e-10	-1.40504
171363454	chr1:171363454:G:C	5.81868e-33	-1.2416	-1.42916
171363709	chr1:171363709:A:G	2.21407e-32	-2.90987e-10	-1.33442
171363830	chr1:171363830:T:C	3.20345e-33	-1.84016	-1.42745
171364106	chr1:171364106:T:C	2.01529e-32	-2.90987e-10	-1.42849
171364433	chr1:171364433:T:C	8.53523e-33	-1.498	-0.789635
171364525	chr1:171364525:T:C	1.52719e-31	-2.90987e-10	0.596766
171364620	chr1:171364620:A:C	5.1126e-32	-2.90987e-10	-0.497543
171364628	chr1:171364628:A:T	2.05625e-32	-2.90987e-10	-1.40837
171364800	chr1:171364800:G:A	1.38965e-31	-2.90987e-10	0.502385
171365272	chr1:171365272:C:T	2.05237e-32	-2.90987e-10	-1.41026
171365654	chr1:171365654:CTGTA:C	7.45929e-33	-1.24869	-1.17368
171365934	chr1:171365934:C:T	6.30644e-33	-1.16396	-1.42631
171365939	chr1:171365939:A:C	4.3365e-31	-2.90987e-10	1.6404
171366831	chr1:171366831:A:G	1.12646e-31	-2.90987e-10	0.292414
171367203	chr1:171367203:C:G	1.17706e-32	-0.559256	-1.40697
171367598	chr1:171367598:A:G	4.22643e-33	-2.02797	-0.962508
171367909	chr1:171367909:T:G	5.98963e-33	-2.02768	-0.614124
171368181	chr1:171368181:G:A	2.06419e-32	-2.90987e-10	-1.40451
171368297	chr1:171368297:CTTA:C	2.09568e-32	-2.90987e-10	-1.38937
171368442	chr1:171368442:T:C	1.04186e-31	-2.90987e-10	0.214344
171368989	chr1:171368989:A:T	1.35796e-30	-2.90987e-10	2.7819
171369287	chr1:171369287:G:A	2.13368e-32	-2.90987e-10	-1.3714
171369323	chr1:171369323:T:G	2.01798e-32	-2.90987e-10	-1.42716
171369349	chr1:171369349:A:G	1.46866e-32	-2.0277	0.2828
171369355	chr1:171369355:G:A	2.04165e-32	-2.90987e-10	-1.41549
171369438	chr1:171369438:A:G	1.38873e-31	-2.90987e-10	0.501723
171369667	chr1:171369667:G:A	2.13218e-32	-2.90987e-10	-1.37211
171369797	chr1:171369797:A:T	2.17381e-32	-2.90987e-10	-1.35277
171369886	chr1:171369886:T:C	1.63676e-32	-2.03094	0.394412
171370007	chr1:171370007:T:C	2.28228e-32	-2.90987e-10	-1.30408
171370196	chr1:171370196:A:T	3.71494e-32	-0.816887	-4.11118e-10
171370575	chr1:171370575:G:A	2.21863e-32	-2.90987e-10	-1.33236
171370980	chr1:171370980:T:G	2.15515e-32	-2.90987e-10	-1.36139
171371110	chr1:171371110:T:A	2.06896e-32	-2.90987e-10	-1.4022
171371291	chr1:171371291:T:C	1.09252e-32	-0.632228	-1.40853
171371301	chr1:171371301:A:T	5.9344e-32	-2.90987e-10	-0.348485
171371960	chr1:171371960:A:G	8.76797e-33	-1.44613	-0.814598
171372156	chr1:171372156:T:G	4.21958e-33	-1.96262	-1.02948
171372247	chr1:171372247:A:G	2.13241e-32	-2.90987e-10	-1.372
171372770	chr1:171372770:G:A	1.04419e-30	-2.90987e-10	2.51916
171372800	chr1:171372800:C:A	1.09977e-32	-2.03415	-4.11118e-10
171373003	chr1:171373003:TA:T	5.04071e-33	-2.01027	-0.804015
171373325	chr1:171373325:G:C	2.04298e-32	-2.90987e-10	-1.41484
171373887	chr1:171373887:T:C	2.1751e-32	-2.90987e-10	-1.35217
171374621	chr1:171374621:T:C	2.19721e-32	-2.90987e-10	-1.34206
171374626	chr1:171374626:G:A	3.00894e-31	-2.90987e-10	1.27492
171374628	chr1:171374628:G:A	2.69225e-32	-2.90987e-10	-1.13888
171374735	chr1:171374735:T:C	2.79642e-31	-2.90987e-10	1.20167
171374815	chr1:171374815:G:C	2.09491e-32	-2.90987e-10	-1.38974
171374945	chr1:171374945:T:A	2.20437e-32	-2.90987e-10	-1.33881
171375653	chr1:171375653:G:A	3.40157e-32	-2.90987e-10	-0.905014
171375767	chr1:171375767:T:C	2.19592e-32	-2.90987e-10	-1.34265
171376063	chr1:171376063:G:A	2.01786e-32	-2.90987e-10	-1.42722
171376071	chr1:171376071:A:G	2.01388e-32	-2.90987e-10	-1.42919
171376203	chr1:171376203:T:C	2.18359e-32	-2.90987e-10	-1.34828
171376273	chr1:171376273:C:T	2.04211e-32	-2.90987e-10	-1.41527
171376274	chr1:171376274:G:A	2.08558e-32	-2.90987e-10	-1.39421
171376515	chr1:171376515:G:A	2.5613e-32	-2.90987e-10	-1.18874
171376528	chr1:171376528:C:T	1.05899e-32	-2.02912	-0.0428237
171376698	chr1:171376698:G:C	8.52083e-33	-1.49739	-0.791937
171376794	chr1:171376794:T:C	2.11041e-32	-2.90987e-10	-1.38237
171377024	chr1:171377024:T:C	2.04239e-32	-2.90987e-10	-1.41513
171377513	chr1:171377513:C:G	2.04624e-32	-2.90987e-10	-1.41325
171377571	chr1:171377571:T:C	2.04423e-32	-2.90987e-10	-1.41423
171377939	chr1:171377939:A:G	2.05099e-32	-2.90987e-10	-1.41093
171378097	chr1:171378097:A:G	9.308e-33	-0.821588	-1.37937
171378297	chr1:171378297:A:G	2.18217e-32	-2.90987e-10	-1.34893
171378542	chr1:171378542:A:T	1.37302e-32	-1.84913	0.0368981
171378572	chr1:171378572:C:A	1.02563e-32	-0.776082	-1.32786
171378701	chr1:171378701:A:C	4.65945e-32	-2.90987e-10	-0.590354
171378708	chr1:171378708:C:T	2.98389e-32	-0.101569	-0.934453
171379013	chr1:171379013:C:T	9.47686e-33	-1.77689	-0.406092
171379515	chr1:171379515:T:C	2.29866e-32	-2.90987e-10	-1.29692
171379571	chr1:171379571:A:T	7.65928e-33	-1.52207	-0.873849
171379727	chr1:171379727:C:A	1.7671e-32	-0.617769	-0.942144
171379922	chr1:171379922:T:C	2.10737e-32	-2.90987e-10	-1.38381
171380183	chr1:171380183:G:T	3.73106e-31	-2.90987e-10	1.49003
171380209	chr1:171380209:T:C	2.05557e-32	-2.90987e-10	-1.4087
171380363	chr1:171380363:G:C	2.12122e-32	-2.90987e-10	-1.37726
171380462	chr1:171380462:G:A	2.0854e-32	-2.90987e-10	-1.39429
171380801	chr1:171380801:G:A	2.20528e-32	-2.90987e-10	-1.33839
171380837	chr1:171380837:T:C	1.40677e-31	-2.90987e-10	0.514631
171380881	chr1:171380881:T:C	2.96488e-31	-2.90987e-10	1.26017
171380910	chr1:171380910:C:T	1.0503e-29	-2.90987e-10	4.82758
171381070	chr1:171381070:T:G	1.15258e-32	-1.98725	-4.11118e-10
171381620	chr1:171381620:C:T	2.10859e-32	-2.90987e-10	-1.38323
171381737	chr1:171381737:C:T	2.41471e-32	-2.90987e-10	-1.24767
171381778	chr1:171381778:G:A	2.01672e-32	-2.90987e-10	-1.42778
171381816	chr1:171381816:T:G	1.10308e-30	-2.90987e-10	2.57403
171382003	chr1:171382003:C:A	3.53553e-32	-2.90987e-10	-0.866388
171382009	chr1:171382009:A:T	3.604e-31	-2.90987e-10	1.45538
171382719	chr1:171382719:A:G	3.73166e-32	-2.90987e-10	-0.812397
171382729	chr1:171382729:A:T	1.16732e-32	-1.97454	-4.11118e-10
171382831	chr1:171382831:C:T	9.27164e-31	-2.90987e-10	2.40029
171382848	chr1:171382848:C:A	2.25808e-32	-2.90987e-10	-1.31474
171382861	chr1:171382861:C:T	2.01594e-32	-2.90987e-10	-1.42817
171383185	chr1:171383185:T:A	6.84711e-32	-2.90987e-10	-0.205424
171383332	chr1:171383332:T:A	1.11056e-32	-2.02666	0.00227291
171383404	chr1:171383404:G:A	8.98597e-33	-1.86205	-0.374126
171383728	chr1:171383728:C:T	1.11769e-32	-2.03417	0.0161895
171383734	chr1:171383734:T:G	1.18261e-32	-1.96153	-4.11118e-10
171383776	chr1:171383776:T:C	2.15331e-32	-2.90987e-10	-1.36225
171383898	chr1:171383898:A:G	3.4539e-31	-2.90987e-10	1.41284
171384004	chr1:171384004:A:G	2.14466e-32	-2.90987e-10	-1.36627
171384025	chr1:171384025:G:A	3.82735e-32	-0.840823	0.0537459
171384038	chr1:171384038:C:T	2.05881e-32	-2.90987e-10	-1.40712
171384061	chr1:171384061:C:T	2.15292e-32	-2.90987e-10	-1.36243
171384341	chr1:171384341:A:G	5.435e-32	-2.90987e-10	-0.436391
171384564	chr1:171384564:A:G	4.19344e-33	-1.97396	-1.02436
171384725	chr1:171384725:C:T	6.78299e-33	-1.62345	-0.893964
171384788	chr1:171384788:T:A	2.5278e-32	-2.90987e-10	-1.2019
171384914	chr1:171384914:G:A	2.07198e-32	-2.90987e-10	-1.40075
171385200	chr1:171385200:T:C	2.10558e-32	-2.90987e-10	-1.38466
171385397	chr1:171385397:G:C	1.00929e-32	-1.67873	-0.441271
171385755	chr1:171385755:T:A	6.87868e-32	-1.14197	0.941147
171385803	chr1:171385803:T:A	5.26389e-33	-1.34405	-1.42692
171386069	chr1:171386069:C:T	2.04154e-32	-2.90987e-10	-1.41555
171386430	chr1:171386430:A:G	2.71734e-33	-2.01823	-1.41395
171386822	chr1:171386822:G:A	2.02343e-32	-2.90987e-10	-1.42446
171387237	chr1:171387237:C:T	1.02647e-32	-1.79261	-0.310512
171387616	chr1:171387616:A:G	3.50073e-33	-1.93789	-1.24098
171387629	chr1:171387629:T:A	1.52934e-31	-2.90987e-10	0.598171
171387666	chr1:171387666:C:T	2.18908e-32	-2.90987e-10	-1.34577
171387682	chr1:171387682:C:T	2.02625e-32	-2.90987e-10	-1.42307
171387810	chr1:171387810:C:T	5.34077e-33	-1.4163	-1.34017
171388111	chr1:171388111:C:T	5.44717e-32	0.993386	-1.42754
171388122	chr1:171388122:T:C	1.81869e-31	-2.90987e-10	0.771452
171388174	chr1:171388174:A:G	3.03128e-32	-2.90987e-10	-1.02027
171388268	chr1:171388268:T:A	2.2058e-32	-2.90987e-10	-1.33816
171389093	chr1:171389093:T:A	2.01614e-32	-2.90987e-10	-1.42806
171389229	chr1:171389229:A:G	6.50887e-33	-1.33625	-1.22242
171389304	chr1:171389304:T:C	2.81521e-32	-2.90987e-10	-1.09421
171389305	chr1:171389305:C:G	2.63556e-33	-2.03422	-1.42852
171389555	chr1:171389555:C:T	3.56896e-32	0.553801	-1.41078
171389767	chr1:171389767:C:T	3.85019e-32	0.631349	-1.41248
171390019	chr1:171390019:C:T	2.0466e-32	-2.90987e-10	-1.41307
171390552	chr1:171390552:T:C	5.62135e-33	-1.49347	-1.21179
171390589	chr1:171390589:T:C	4.04637e-32	0.657921	-1.38935
171391420	chr1:171391420:T:G	3.39524e-32	-2.90987e-10	-0.906875
171391577	chr1:171391577:A:G	3.46156e-32	-2.90987e-10	-0.887533
171391706	chr1:171391706:T:C	4.49078e-32	0.743855	-1.37108
171391822	chr1:171391822:A:G	2.22132e-32	-2.90987e-10	-1.33115
171391891	chr1:171391891:C:T	2.21429e-32	-2.90987e-10	-1.33432
171391999	chr1:171391999:T:C	5.63177e-33	-1.60194	-1.10148
171392065	chr1:171392065:C:T	3.16697e-33	-1.9495	-1.32956
171392303	chr1:171392303:T:C	6.4472e-33	-1.62253	-0.945665
171392593	chr1:171392593:G:A	2.98859e-33	-1.94857	-1.38847
171392623	chr1:171392623:A:G	2.75341e-31	-2.90987e-10	1.18618
171392752	chr1:171392752:C:T	3.16081e-32	0.351298	-1.32972
171392891	chr1:171392891:C:T	1.21158e-32	-0.510731	-1.4266
171393371	chr1:171393371:C:T	2.53998e-31	-2.90987e-10	1.10549
171393758	chr1:171393758:A:G	2.23518e-32	-2.90987e-10	-1.32493
171394040	chr1:171394040:A:G	6.51288e-33	-1.54052	-1.01753
171394080	chr1:171394080:T:C	4.35162e-32	0.673914	-1.33262
171394086	chr1:171394086:G:A	2.22146e-32	-2.90987e-10	-1.33109
171394474	chr1:171394474:A:G	2.90792e-33	-2.01123	-1.35317
171395002	chr1:171395002:C:T	4.38379e-33	-1.99524	-0.95868
171395380	chr1:171395380:C:T	1.97105e-30	-2.90987e-10	3.15449
171395967	chr1:171395967:A:C	2.04504e-32	-2.90987e-10	-1.41383
171396967	chr1:171396967:C:A	2.32162e-32	-0.0538561	-1.23313
171397048	chr1:171397048:C:T	2.24036e-32	-1.32262	-4.11118e-10
171397175	chr1:171397175:A:G	5.09056e-32	-2.90987e-10	-0.501864
171397195	chr1:171397195:C:G	2.06355e-32	-2.90987e-10	-1.40482
171397287	chr1:171397287:A:T	1.14203e-32	-0.866528	-1.12991
171397310	chr1:171397310:G:A	3.43812e-33	-1.77425	-1.42266
171397535	chr1:171397535:C:T	1.72342e-32	-1.58494	-4.11118e-10
171397682	chr1:171397682:A:G	5.019e-33	-1.55164	-1.26696
171397754	chr1:171397754:G:A	8.51094e-33	-1.32547	-0.965013
171398131	chr1:171398131:T:A	2.04774e-32	-2.90987e-10	-1.41251
171398300	chr1:171398300:C:T	2.14119e-31	2.35713	-1.42243
171398387	chr1:171398387:C:G	3.51869e-32	0.474056	-1.34522
171398670	chr1:171398670:T:C	2.10021e-32	-2.90987e-10	-1.38722
171398790	chr1:171398790:G:A	2.06737e-32	-2.90987e-10	-1.40297
171398886	chr1:171398886:G:A	2.08061e-32	-2.90987e-10	-1.39659
171398934	chr1:171398934:A:G	2.13975e-31	2.35981	-1.42579
171399084	chr1:171399084:C:A	2.84692e-33	-2.00078	-1.38481
171399089	chr1:171399089:G:A	1.75914e-32	-0.333998	-1.23043
171399121	chr1:171399121:C:G	1.5479e-32	-0.281735	-1.41062
171399129	chr1:171399129:A:G	1.48379e-32	-1.73465	-4.11118e-10
171399492	chr1:171399492:G:T	2.29469e-31	2.42343	-1.4195
171399571	chr1:171399571:A:C	3.66294e-32	0.485149	-1.31613
171400006	chr1:171400006:G:A	2.11096e-32	-2.90987e-10	-1.38211
171400387	chr1:171400387:A:G	2.36228e-32	-2.90987e-10	-1.26962
171400442	chr1:171400442:G:A	3.76057e-32	0.517342	-1.32202
171400591	chr1:171400591:C:T	2.34587e-31	2.44999	-1.424
171401393	chr1:171401393:A:G	1.91788e-31	2.23809	-1.41353
171401500	chr1:171401500:G:A	2.92646e-33	-1.99697	-1.36107
171401638	chr1:171401638:A:G	5.04278e-31	3.21712	-1.42583
171401798	chr1:171401798:A:G	2.18589e-31	2.38451	-1.42915
171401984	chr1:171401984:A:G	2.29765e-31	2.43427	-1.42905
171402021	chr1:171402021:C:T	6.3067e-33	-1.16356	-1.42666
171402724	chr1:171402724:G:A	2.26293e-32	-2.90987e-10	-1.31259
171402859	chr1:171402859:A:G	1.71272e-31	2.14061	-1.42919
171403217	chr1:171403217:T:C	4.26016e-32	0.323916	-1.00386
171403308	chr1:171403308:G:A	2.04974e-32	-2.90987e-10	-1.41154
171403315	chr1:171403315:T:A	2.10521e-32	-2.90987e-10	-1.38484
171403372	chr1:171403372:T:G	2.83344e-32	-2.90987e-10	-1.08776
171403444	chr1:171403444:G:A	1.9728e-32	-0.376223	-1.07358
171403814	chr1:171403814:T:C	1.72315e-32	-0.466707	-1.11839
171404063	chr1:171404063:C:G	1.82027e-32	-0.396804	-1.13346
171404151	chr1:171404151:A:C	1.73076e-32	-0.459819	-1.12087
171404153	chr1:171404153:T:C	1.75305e-32	-0.447272	-1.12062
171404628	chr1:171404628:T:G	1.77178e-32	-0.420469	-1.1368
171404697	chr1:171404697:G:A	1.6752e-32	-0.468947	-1.14437
171404873	chr1:171404873:A:G	7.21224e-31	-2.90987e-10	2.14911
171404950	chr1:171404950:G:A	2.00151e-32	-0.161983	-1.27336
171404967	chr1:171404967:G:A	2.13108e-32	-0.305894	-1.06673
171404990	chr1:171404990:C:T	2.20331e-32	-0.219436	-1.11985
171405060	chr1:171405060:A:G	1.83157e-32	-0.394919	-1.12916
171405127	chr1:171405127:A:C	2.32801e-31	2.16514	-1.14679
171405303	chr1:171405303:C:T	2.02563e-32	-2.90987e-10	-1.42337
171405328	chr1:171405328:A:T	2.02629e-32	-2.90987e-10	-1.42304
171405532	chr1:171405532:T:C	1.10103e-32	-2.033	-4.11118e-10
171405642	chr1:171405642:G:T	2.06762e-32	-2.90987e-10	-1.40285
171405703	chr1:171405703:C:A	4.15888e-32	0.270786	-0.974791
171405705	chr1:171405705:G:A	1.15679e-32	-1.9836	-4.11118e-10
171406028	chr1:171406028:A:C	2.10075e-32	-2.90987e-10	-1.38695
171406138	chr1:171406138:A:G	5.35119e-32	0.868471	-1.3204
171406603	chr1:171406603:G:A	2.18635e-32	-0.268214	-1.0788
171406679	chr1:171406679:A:G	2.8473e-33	-1.99269	-1.39277
171406905	chr1:171406905:G:T	1.85489e-32	-0.203497	-1.30793
171406911	chr1:171406911:A:T	3.30145e-32	0.432792	-1.36768
171407108	chr1:171407108:T:A	2.39346e-32	-0.181689	-1.07482
171407274	chr1:171407274:G:A	2.02484e-32	-2.90987e-10	-1.42376
171407283	chr1:171407283:T:A	2.09668e-32	-2.90987e-10	-1.38889
171408007	chr1:171408007:G:A	2.94419e-32	0.1246	-1.17402
171408557	chr1:171408557:T:C	3.11287e-30	3.61146	-4.11118e-10
171409147	chr1:171409147:A:G	1.70122e-32	-0.241587	-1.35632
171409350	chr1:171409350:A:G	8.09897e-31	-2.90987e-10	2.26507
171409390	chr1:171409390:C:T	2.02296e-32	-2.90987e-10	-1.42469
171409467	chr1:171409467:A:G	1.94828e-32	-0.308922	-1.15338
171409701	chr1:171409701:C:T	2.8278e-32	0.0826259	-1.17238
171410291	chr1:171410291:G:A	2.10115e-32	-2.90987e-10	-1.38677
171410333	chr1:171410333:A:G	2.00303e-32	-0.280402	-1.15419
171410535	chr1:171410535:C:T	2.02553e-32	-0.278472	-1.14495
171410541	chr1:171410541:C:A	2.86937e-33	-1.99671	-1.38104
171410663	chr1:171410663:T:C	2.06813e-32	-0.255911	-1.14669
171410875	chr1:171410875:C:A	2.84072e-33	-1.98813	-1.39965
171410950	chr1:171410950:T:G	2.8948e-33	-2.00462	-1.3643
171411091	chr1:171411091:T:G	2.0226e-32	-2.90987e-10	-1.42487
171411269	chr1:171411269:A:T	2.01762e-32	-0.011805	-1.41553
171411656	chr1:171411656:T:A	2.12846e-32	-0.22804	-1.14581
171411998	chr1:171411998:G:A	2.87413e-33	-2.00744	-1.36865
171412034	chr1:171412034:G:A	2.15411e-32	-2.90987e-10	-1.36187
171412118	chr1:171412118:C:G	1.91155e-32	-1.48134	-4.11118e-10
171412251	chr1:171412251:G:A	3.01949e-33	-1.93525	-1.3915
171412396	chr1:171412396:A:G	2.45446e-32	-0.040793	-1.19055
171412804	chr1:171412804:G:A	3.26655e-33	-1.865	-1.3831
171412856	chr1:171412856:G:T	1.35184e-32	-0.806323	-1.02146
171412908	chr1:171412908:C:T	1.10904e-32	-2.02575	-4.11118e-10
171412939	chr1:171412939:C:T	3.02255e-33	-1.9388	-1.38694
171413042	chr1:171413042:A:C	5.53287e-32	-2.90987e-10	-0.418544
171413223	chr1:171413223:G:A	1.06624e-32	-0.957193	-1.10792
171413506	chr1:171413506:A:C	2.04865e-32	-2.90987e-10	-1.41207
171413645	chr1:171413645:C:T	1.10342e-31	0.271746	-4.11118e-10
171413815	chr1:171413815:C:T	3.07561e-33	-1.91486	-1.39347
171413821	chr1:171413821:C:T	1.2042e-32	-0.91244	-1.03099
171413970	chr1:171413970:C:T	1.16673e-32	-0.941796	-1.03325
171414198	chr1:171414198:G:A	1.65858e-32	-1.62329	-4.11118e-10
171414305	chr1:171414305:C:T	2.33746e-32	-2.90987e-10	-1.28019
171414323	chr1:171414323:T:C	3.06405e-33	-1.91811	-1.39398
171414741	chr1:171414741:A:G	1.15067e-32	-0.9621	-1.02681
171414964	chr1:171414964:G:A	9.61773e-33	-1.00531	-1.16292
171415065	chr1:171415065:G:A	1.7557e-32	-0.619293	-0.947088
171415446	chr1:171415446:C:A	9.7459e-33	-2.00001	-0.154977
171415613	chr1:171415613:CAAT:C	6.58e-32	0.427735	-0.672952
171415768	chr1:171415768:C:A	3.04766e-33	-1.94444	-1.37302
171416230	chr1:171416230:T:C	5.01467e-32	-2.90987e-10	-0.516884
171416779	chr1:171416779:A:T	1.36351e-31	0.761921	-0.278522
171416895	chr1:171416895:G:A	2.59638e-32	-2.90987e-10	-1.17513
171416934	chr1:171416934:T:C	4.41701e-32	0.762546	-1.40633
171417114	chr1:171417114:T:G	3.38506e-32	-2.90987e-10	-0.90988
171417440	chr1:171417440:T:C	1.76649e-32	-0.181064	-1.37919
171417519	chr1:171417519:T:A	2.01417e-32	-2.90987e-10	-1.42904
171417792	chr1:171417792:C:T	2.016e-32	-2.90987e-10	-1.42814
171417853	chr1:171417853:C:A	1.09531e-32	-1.0262	-1.01202
171418370	chr1:171418370:C:G	2.04874e-32	-2.90987e-10	-1.41203
171418411	chr1:171418411:G:A	1.1422e-32	-1.00257	-0.993726
171418794	chr1:171418794:A:G	2.98972e-33	-1.93972	-1.39694
171419088	chr1:171419088:T:C	2.01497e-32	-2.90987e-10	-1.42865
171419131	chr1:171419131:G:A	1.23352e-32	-0.946546	-0.972832
171419526	chr1:171419526:A:G	2.56868e-32	-2.90987e-10	-1.18586
171419777	chr1:171419777:T:C	2.55612e-32	0.0951342	-1.28589
171420150	chr1:171420150:A:T	1.2899e-32	-0.91983	-0.954859
171420336	chr1:171420336:C:T	1.34474e-32	-0.868236	-0.964812
171420560	chr1:171420560:C:T	6.94857e-33	-1.22878	-1.26452
171421582	chr1:171421582:G:A	4.15116e-32	-2.90987e-10	-0.705863
171422046	chr1:171422046:A:G	4.51408e-32	-2.90987e-10	-0.622051
171422427	chr1:171422427:A:T	1.56607e-32	-1.68068	-4.11118e-10
171422515	chr1:171422515:T:C	2.49658e-32	-2.90987e-10	-1.21433
171422983	chr1:171422983:A:G	1.01595e-31	1.51491	-1.32575
171422991	chr1:171422991:G:A	3.13625e-32	-2.90987e-10	-0.986224
171423072	chr1:171423072:T:C	3.30562e-32	-0.30207	-0.631556
171423777	chr1:171423777:A:C	8.20769e-32	0.209352	-0.233532
171423806	chr1:171423806:T:C	9.21076e-32	0.239393	-0.148272
171423927	chr1:171423927:G:A	3.95293e-32	-2.90987e-10	-0.754795
171423965	chr1:171423965:A:C	3.33905e-32	-0.290317	-0.633249
171424277	chr1:171424277:T:C	2.23734e-32	-2.90987e-10	-1.32396
171424363	chr1:171424363:T:C	2.92048e-32	0.371145	-1.42865
171424648	chr1:171424648:T:C	3.2518e-32	0.478913	-1.42896
171424661	chr1:171424661:C:T	3.6715e-32	-0.0285236	-0.800127
171424772	chr1:171424772:T:C	3.07981e-33	-1.93683	-1.37014
171424843	chr1:171424843:C:T	3.02159e-33	-1.96235	-1.3637
171424914	chr1:171424914:G:A	2.06448e-32	-2.90987e-10	-1.40437
171425010	chr1:171425010:A:G	2.22804e-32	-0.0385702	-1.28956
171425073	chr1:171425073:T:C	1.15743e-32	-1.38392	-0.599129
171425267	chr1:171425267:G:A	3.29645e-32	-0.936405	-4.11118e-10
171425369	chr1:171425369:T:G	2.31814e-32	-2.90987e-10	-1.28849
171425623	chr1:171425623:G:A	6.19896e-33	-1.29216	-1.3153
171425672	chr1:171425672:G:A	7.77903e-33	-1.0983	-1.2821
171425704	chr1:171425704:G:A	4.03252e-32	-0.42478	-0.310079
171425766	chr1:171425766:GGCGCCTGTAGTCCCAGCTACTTGGGAGGCTGAGGCAGGAGAATGGCGTGAACCCGGGAGGCGGAGCTTGCAGTGAGCCGAGATCCCGCCACTGCACTCCAGCCTGGGTGCCAGAGCGAGACTCTGTCTCAAAAAAAAAAAAAAAAAAAAAAAATTAGCCGGTCGTGGTGGCACT:G	1.05962e-31	-2.90987e-10	0.231248
171426130	chr1:171426130:G:A	3.62591e-32	-2.90987e-10	-0.841147
171426281	chr1:171426281:A:G	2.96729e-32	-1.0416	-4.11118e-10
171426774	chr1:171426774:C:T	2.72683e-32	0.303072	-1.42918
171426824	chr1:171426824:C:T	3.21492e-32	-2.90987e-10	-0.961447
171427007	chr1:171427007:C:T	2.01414e-32	-2.90987e-10	-1.42906
171427121	chr1:171427121:T:A	1.04508e-31	0.397356	-0.179925
171427165	chr1:171427165:C:T	2.75811e-32	0.314395	-1.4291
171427171	chr1:171427171:G:A	5.04043e-32	-2.90987e-10	-0.51176
171427187	chr1:171427187:G:A	6.66401e-33	-1.29538	-1.23974
171427317	chr1:171427317:C:T	9.007e-32	0.0687507	-4.11118e-10
171427333	chr1:171427333:C:T	2.82645e-32	-2.90987e-10	-1.09023
171427430	chr1:171427430:C:T	6.0069e-32	1.09256	-1.4289
171427628	chr1:171427628:GA:G	4.621e-32	-2.90987e-10	-0.59864
171427633	chr1:171427633:G:T	4.42946e-32	-2.90987e-10	-0.640973
171427876	chr1:171427876:C:T	6.23115e-33	-1.32745	-1.27482
171428303	chr1:171428303:C:T	2.0805e-32	-2.90987e-10	-1.39664
171428385	chr1:171428385:A:G	2.07408e-32	-2.90987e-10	-1.39973
171428579	chr1:171428579:C:T	2.21577e-32	-2.90987e-10	-1.33365
171428924	chr1:171428924:ATCTGGG:A	1.75027e-32	-0.213859	-1.35562
171428934	chr1:171428934:TG:T	1.6245e-32	-0.286306	-1.35774
171429599	chr1:171429599:A:G	2.03856e-32	-2.90987e-10	-1.41701
171429609	chr1:171429609:G:A	3.05929e-33	-1.93941	-1.37424
171429628	chr1:171429628:T:C	2.93777e-33	-1.9362	-1.41798
171429696	chr1:171429696:C:T	2.91687e-33	-1.93762	-1.42371
171429786	chr1:171429786:C:T	2.85382e-33	-1.95594	-1.42724
171429857	chr1:171429857:A:G	3.06183e-33	-1.93821	-1.37461
171430018	chr1:171430018:G:A	1.94754e-32	-0.0413995	-1.42129
171430170	chr1:171430170:C:G	6.87465e-33	-1.15394	-1.35005
171430429	chr1:171430429:C:T	2.48848e-32	-2.90987e-10	-1.21758
171430459	chr1:171430459:C:T	2.01544e-32	-2.90987e-10	-1.42841
171430541	chr1:171430541:A:T	2.94945e-33	-1.93116	-1.41905
171431099	chr1:171431099:A:T	2.03566e-32	-2.90987e-10	-1.41843
171431140	chr1:171431140:A:G	1.3225e-31	0.325246	0.127615
171431150	chr1:171431150:T:C	2.27355e-32	-2.90987e-10	-1.30791
171431359	chr1:171431359:C:T	1.70368e-31	0.391821	0.314301
171431374	chr1:171431374:T:C	1.52011e-31	0.240693	0.351424
171431377	chr1:171431377:A:G	3.07877e-33	-1.94187	-1.36544
171431701	chr1:171431701:A:G	3.77071e-32	0.582463	-1.38445
171431799	chr1:171431799:A:G	1.74031e-32	-0.349039	-1.22615
171432366	chr1:171432366:C:G	2.32396e-31	2.43317	-1.41656
171432807	chr1:171432807:A:G	2.29499e-32	-1.07685	-0.221667
171432894	chr1:171432894:G:A	2.70925e-32	-2.90987e-10	-1.13258
171433104	chr1:171433104:A:G	3.02628e-33	-2.02067	-1.30383
171433126	chr1:171433126:G:A	2.77487e-32	-2.90987e-10	-1.10865
171433155	chr1:171433155:C:T	2.72155e-32	-2.90987e-10	-1.12805
171433212	chr1:171433212:C:A	3.40452e-32	-2.90987e-10	-0.904147
171433506	chr1:171433506:T:C	2.38024e-32	-2.90987e-10	-1.26205
171433528	chr1:171433528:T:C	3.82015e-33	-1.66236	-1.42919
171433565	chr1:171433565:G:C	3.42791e-32	-2.90987e-10	-0.8973
171433723	chr1:171433723:C:T	1.51386e-32	-0.928464	-0.786122
171434228	chr1:171434228:C:T	5.87049e-33	-1.24879	-1.41311
171434309	chr1:171434309:T:C	2.02099e-32	-2.90987e-10	-1.42566
171434471	chr1:171434471:G:C	5.86491e-33	-1.25794	-1.40491
171434501	chr1:171434501:G:A	3.09342e-33	-2.00725	-1.29531
171434641	chr1:171434641:T:C	5.88626e-33	-1.24258	-1.41663
171434659	chr1:171434659:C:T	3.06601e-33	-2.00429	-1.30717
171434791	chr1:171434791:T:G	3.45265e-32	-2.90987e-10	-0.89011
171434799	chr1:171434799:T:A	2.16652e-32	-2.90987e-10	-1.35613
171434878	chr1:171434878:C:T	2.99427e-33	-2.01326	-1.32187
171434984	chr1:171434984:A:G	5.86337e-33	-1.26336	-1.39975
171435122	chr1:171435122:C:G	5.89432e-33	-1.24159	-1.41626
171435452	chr1:171435452:C:T	5.74631e-33	-1.26338	-1.4199
171435511	chr1:171435511:A:T	1.09982e-32	-2.03411	-4.11118e-10
171435562	chr1:171435562:C:T	3.30092e-32	-2.90987e-10	-0.935049
171435601	chr1:171435601:C:T	1.84559e-32	-0.159212	-1.35724
171436011	chr1:171436011:A:G	2.01778e-32	-2.90987e-10	-1.42725
171436047	chr1:171436047:C:T	6.25351e-33	-1.2442	-1.35449
171436215	chr1:171436215:C:T	9.42245e-33	-1.30375	-0.884986
171436216	chr1:171436216:G:A	2.93945e-32	0.359692	-1.41072
171436383	chr1:171436383:T:A	1.98135e-32	-0.366861	-1.07861
171436578	chr1:171436578:C:T	2.30377e-32	-2.90987e-10	-1.29471
171436741	chr1:171436741:G:A	2.84955e-32	-2.90987e-10	-1.08209
171437021	chr1:171437021:T:C	2.97466e-33	-2.01673	-1.32498
171437023	chr1:171437023:CT:C	2.01627e-32	-2.90987e-10	-1.428
171437132	chr1:171437132:C:G	1.09969e-32	-2.03422	-4.11118e-10
171437298	chr1:171437298:T:TTA	9.22253e-33	-1.31847	-0.891722
171438008	chr1:171438008:A:G	2.26016e-32	-2.90987e-10	-1.31381
171438070	chr1:171438070:C:T	2.5765e-32	-2.90987e-10	-1.18282
171438479	chr1:171438479:T:C	1.35865e-32	-1.81766	-0.0051017
171438573	chr1:171438573:A:G	7.2238e-32	-0.15187	-4.11118e-10
171438622	chr1:171438622:C:T	2.96186e-33	-2.02113	-1.32489
171438812	chr1:171438812:T:C	3.30408e-32	-2.90987e-10	-0.934093
171439194	chr1:171439194:G:T	2.2165e-32	-1.33332	-4.11118e-10
171439234	chr1:171439234:G:A	2.67671e-32	0.28305	-1.42771
171439513	chr1:171439513:TCTA:T	2.22439e-32	-2.90987e-10	-1.32977
171439563	chr1:171439563:C:A	2.03337e-32	-2.90987e-10	-1.41956
171439907	chr1:171439907:G:A	2.05901e-32	-2.90987e-10	-1.40702
171439922	chr1:171439922:C:A	1.18748e-32	-0.611377	-1.34604
171440266	chr1:171440266:A:G	2.21333e-32	-2.90987e-10	-1.33475
171440374	chr1:171440374:C:T	9.47183e-33	-2.00602	-0.17749
171440787	chr1:171440787:G:A	2.01854e-32	-2.90987e-10	-1.42687
171440990	chr1:171440990:A:T	2.47874e-32	-2.90987e-10	-1.2215
171441222	chr1:171441222:G:A	3.71312e-32	-1.52097	0.703593
171441317	chr1:171441317:GA:G	1.14552e-31	0.571898	-0.262701
171441344	chr1:171441344:T:C	3.66413e-32	-2.90987e-10	-0.830661
171441352	chr1:171441352:A:G	3.83232e-32	-2.00088	1.2151
171441393	chr1:171441393:T:C	2.64027e-32	-2.01881	0.860437
171441908	chr1:171441908:G:A	3.35254e-32	-1.72824	0.808708
171442968	chr1:171442968:G:C	6.58431e-33	-1.11823	-1.42891
171443064	chr1:171443064:A:C	3.1495e-32	-1.75743	0.775427
171443192	chr1:171443192:G:A	8.40857e-32	-2.024	2.024
171443229	chr1:171443229:TC:T	3.05799e-32	-1.99491	0.983414
171443320	chr1:171443320:T:C	8.39208e-32	-2.90987e-10	-0.00196234
171443342	chr1:171443342:T:G	1.80902e-32	-1.53647	-4.11118e-10
171443382	chr1:171443382:C:G	8.55088e-32	-2.01487	2.03165
171443503	chr1:171443503:T:C	8.54638e-32	-2.03387	2.05013
171443798	chr1:171443798:A:T	2.64597e-32	-0.611577	-0.544636
171444072	chr1:171444072:C:T	7.32619e-32	-2.03115	1.89335
171444111	chr1:171444111:A:G	7.13208e-32	-2.03091	1.86626
171444128	chr1:171444128:A:C	2.41131e-32	-2.90987e-10	-1.24908
171444183	chr1:171444183:C:A	3.83972e-31	-2.90987e-10	1.51873
171444446	chr1:171444446:G:A	5.17648e-32	-2.90987e-10	-0.485126
171444481	chr1:171444481:A:G	2.26714e-32	-2.90987e-10	-1.31073
171444530	chr1:171444530:G:T	7.48418e-32	-2.03289	1.91643
171444821	chr1:171444821:G:A	1.36165e-32	-0.411299	-1.40926
171445096	chr1:171445096:G:A	7.3132e-32	-2.03253	1.89296
171445457	chr1:171445457:AAATAGATC:A	9.07285e-32	-2.03348	2.10952
171445600	chr1:171445600:C:T	2.24067e-32	-2.90987e-10	-1.32248
171445704	chr1:171445704:G:A	8.40056e-32	-2.03236	2.03141
171445858	chr1:171445858:A:C	1.10905e-31	-0.739774	1.01662
171446174	chr1:171446174:C:T	7.02703e-33	-1.15016	-1.33191
171446188	chr1:171446188:A:C	2.73328e-32	0.295374	-1.41912
171446581	chr1:171446581:A:G	7.7705e-32	-2.03321	1.95429
171446621	chr1:171446621:A:G	7.27501e-33	-1.13302	-1.31437
171446717	chr1:171446717:A:G	8.59933e-32	-2.03175	2.05418
171447117	chr1:171447117:A:G	2.09719e-32	-0.0749765	-1.31368
171447433	chr1:171447433:T:C	2.54339e-31	-1.24725	2.35409
171447540	chr1:171447540:G:A	1.89979e-32	-0.0834572	-1.40405
171447548	chr1:171447548:C:T	2.43887e-32	0.108132	-1.34585
171447816	chr1:171447816:C:T	2.23719e-32	-2.90987e-10	-1.32403
171447840	chr1:171447840:G:A	6.44638e-32	0.0870412	-0.352773
171447872	chr1:171447872:C:A	6.33444e-33	-1.1594	-1.42644
171448063	chr1:171448063:T:C	2.8783e-31	-1.19969	2.43022
171448734	chr1:171448734:G:A	2.20535e-30	2.91361	0.353195
171449357	chr1:171449357:G:A	2.08918e-32	-2.90987e-10	-1.39248
171449634	chr1:171449634:TA:T	2.02019e-32	-2.90987e-10	-1.42606
171449816	chr1:171449816:G:A	1.52241e-31	-1.10433	1.69796
171450119	chr1:171450119:C:T	1.19592e-32	-1.95034	-4.11118e-10
171450542	chr1:171450542:G:A	1.01042e-31	-0.831149	1.01485
171450545	chr1:171450545:C:T	2.34906e-32	-2.90987e-10	-1.27523
171450602	chr1:171450602:A:G	9.32516e-32	-0.83103	0.934495
171450949	chr1:171450949:C:A	1.20779e-31	-2.90987e-10	0.362129
171451067	chr1:171451067:T:C	7.39227e-33	-1.16788	-1.26352
171451270	chr1:171451270:C:T	2.24456e-32	-1.32074	-4.11118e-10
171451469	chr1:171451469:GATCTC:G	6.30045e-32	-0.28863	-4.11118e-10
171451837	chr1:171451837:G:A	2.62865e-32	-0.416888	-0.745894
171451903	chr1:171451903:G:A	4.52225e-31	-2.90987e-10	1.68234
171452596	chr1:171452596:A:G	1.36091e-31	-1.066	1.54749
171452846	chr1:171452846:C:A	2.02354e-32	-2.90987e-10	-1.4244
171452969	chr1:171452969:G:T	2.50423e-32	-0.462831	-0.748438
171453068	chr1:171453068:T:C	6.74493e-33	-1.20999	-1.31305
171453197	chr1:171453197:A:G	2.52999e-32	-0.40568	-0.795356
171453523	chr1:171453523:G:T	2.15358e-32	-2.90987e-10	-1.36212
171453524	chr1:171453524:A:T	2.15285e-32	-2.90987e-10	-1.36246
171453574	chr1:171453574:T:C	2.19522e-32	-1.97063	0.627656
171453617	chr1:171453617:C:T	1.47226e-31	-1.08509	1.64522
171453678	chr1:171453678:C:T	2.30013e-32	-0.457102	-0.839182
171453785	chr1:171453785:GACGT:G	1.32013e-31	-1.09066	1.54173
171453919	chr1:171453919:C:T	2.58691e-32	-0.415059	-0.763727
171454495	chr1:171454495:C:T	1.70835e-31	2.00098	-1.29212
171454498	chr1:171454498:C:T	2.33302e-32	-0.533284	-0.748803
171455074	chr1:171455074:A:G	9.33153e-32	-0.755023	0.85917
171455672	chr1:171455672:A:C	5.6581e-33	-1.26973	-1.42902
171455689	chr1:171455689:G:A	3.16927e-31	-2.90987e-10	1.32683
171455691	chr1:171455691:C:T	2.22884e-32	-1.32777	-4.11118e-10
171455704	chr1:171455704:C:G	3.18115e-33	-1.9229	-1.35169
171455714	chr1:171455714:T:C	3.26566e-33	-1.9649	-1.28348
171455938	chr1:171455938:G:C	2.15787e-32	-2.90987e-10	-1.36013
171456584	chr1:171456584:C:T	6.16666e-33	-1.26609	-1.34659
171456669	chr1:171456669:T:C	6.09344e-33	-1.292	-1.33263
171456681	chr1:171456681:T:C	6.94526e-33	-1.25359	-1.24019
171456926	chr1:171456926:A:G	2.57824e-32	-2.90987e-10	-1.18214
171457309	chr1:171457309:C:A	1.63318e-31	-0.180493	0.844357
171457491	chr1:171457491:A:G	1.57397e-31	-0.235279	0.862216
171457638	chr1:171457638:C:T	1.63903e-31	-0.262514	0.929954
171457983	chr1:171457983:A:G	2.05398e-32	-1.40947	-4.11118e-10
171458555	chr1:171458555:A:G	6.38033e-33	-1.26251	-1.31611
171458609	chr1:171458609:C:T	2.01393e-32	-2.90987e-10	-1.42916
171458834	chr1:171458834:T:C	6.96638e-33	-1.21535	-1.27539
171459082	chr1:171459082:C:T	2.15909e-32	-2.90987e-10	-1.35956
171459318	chr1:171459318:G:A	2.16677e-32	-2.90987e-10	-1.35601
171459670	chr1:171459670:G:A	3.76405e-31	-2.90987e-10	1.49883
171459783	chr1:171459783:C:T	3.31752e-32	-2.90987e-10	-0.930035
171459825	chr1:171459825:T:C	2.27957e-32	-2.90987e-10	-1.30526
171460134	chr1:171460134:G:A	3.01286e-33	-1.94905	-1.3799
171460704	chr1:171460704:ACT:A	2.38876e-32	-0.475638	-0.782838
171460724	chr1:171460724:A:T	3.14046e-31	-2.90987e-10	1.3177
171460810	chr1:171460810:T:C	7.1723e-33	-1.18887	-1.27274
171460977	chr1:171460977:C:T	2.00827e-31	-2.90987e-10	0.870609
171461029	chr1:171461029:A:C	1.17048e-31	-2.90987e-10	0.330748
171462023	chr1:171462023:AAAGAC:A	3.27274e-32	-2.90987e-10	-0.943624
171462109	chr1:171462109:G:A	2.22108e-31	-2.90987e-10	0.971329
171462263	chr1:171462263:G:A	2.67615e-31	2.51324	-1.35553
171462264	chr1:171462264:C:A	3.25259e-31	2.70266	-1.34988
171462672	chr1:171462672:G:A	3.42862e-33	-1.99859	-1.20109
171462928	chr1:171462928:G:T	2.64109e-32	-0.390983	-0.767078
171462932	chr1:171462932:TG:T	2.16217e-32	-2.90987e-10	-1.35814
171463178	chr1:171463178:G:C	1.20651e-31	-0.622805	0.983871
171463284	chr1:171463284:A:C	2.55926e-31	-2.90987e-10	1.11305
171463357	chr1:171463357:A:T	2.37743e-32	-0.450189	-0.813042
171463556	chr1:171463556:C:T	2.05422e-32	-2.90987e-10	-1.40936
171463970	chr1:171463970:T:C	2.02307e-32	-1.96131	0.536676
171464631	chr1:171464631:GAGTAGCTGGGACTACAGGTT:G	1.4039e-32	-0.716839	-1.07316
171464834	chr1:171464834:T:C	2.57874e-31	2.50626	-1.38563
171465008	chr1:171465008:T:A	1.16366e-31	-0.68339	1.0083
171465124	chr1:171465124:C:T	5.65167e-31	-2.90987e-10	1.90528
171466301	chr1:171466301:G:A	9.34636e-32	-2.90987e-10	0.105736
171466302	chr1:171466302:C:A	9.33016e-32	-2.90987e-10	0.104001
171466338	chr1:171466338:G:A	1.49402e-32	-0.655786	-1.072
171467013	chr1:171467013:T:C	1.19797e-31	-0.639811	0.993775
171467134	chr1:171467134:T:A	2.3026e-32	-2.90987e-10	-1.29521
171467526	chr1:171467526:G:A	1.09994e-32	-2.03399	-4.11118e-10
171468105	chr1:171468105:G:C	6.16599e-33	-1.19071	-1.42207
171468218	chr1:171468218:TA:T	2.96075e-31	2.60099	-1.34221
171468530	chr1:171468530:C:T	2.47215e-32	-0.841599	-0.382564
171468579	chr1:171468579:A:G	2.11613e-32	-2.90987e-10	-1.37966
171468735	chr1:171468735:A:G	2.89298e-33	-1.94967	-1.41988
171468874	chr1:171468874:C:T	3.40607e-33	-1.99404	-1.21224
171468914	chr1:171468914:A:G	2.92881e-33	-1.93852	-1.41872
171469033	chr1:171469033:A:G	2.40536e-32	-0.481773	-0.769779
171469158	chr1:171469158:T:C	1.16598e-31	-0.665093	0.991992
171469456	chr1:171469456:T:C	5.06962e-32	-2.90987e-10	-0.505985
171470060	chr1:171470060:T:C	1.48362e-31	-0.61348	1.1813
171470118	chr1:171470118:A:G	2.89239e-33	-1.95692	-1.41284
171470256	chr1:171470256:A:T	2.89592e-33	-1.94552	-1.42301
171470604	chr1:171470604:A:G	2.91304e-33	-1.95593	-1.4067
171470644	chr1:171470644:A:G	3.32203e-32	-1.86079	0.932112
171470755	chr1:171470755:G:A	2.96502e-32	-2.90987e-10	-1.04237
171471072	chr1:171471072:A:G	3.67034e-32	-2.90987e-10	-0.828966
171471376	chr1:171471376:C:T	1.45279e-32	-0.66456	-1.0912
171471476	chr1:171471476:T:A	2.02877e-32	-2.90987e-10	-1.42182
171471680	chr1:171471680:A:G	3.16217e-31	1.32459	-4.11118e-10
171471709	chr1:171471709:C:T	2.05405e-32	-2.90987e-10	-1.40944
171471775	chr1:171471775:T:C	3.52982e-33	-1.90748	-1.26311
171471861	chr1:171471861:A:G	2.27454e-32	-0.515203	-0.79227
171471928	chr1:171471928:G:A	1.52288e-32	-0.643659	-1.06499
171472199	chr1:171472199:A:G	9.77404e-32	-2.90987e-10	0.150478
171472228	chr1:171472228:T:C	2.12534e-32	-2.90987e-10	-1.37532
171473296	chr1:171473296:A:G	2.05375e-32	-2.90987e-10	-1.40958
171473371	chr1:171473371:G:A	5.75425e-33	-1.28068	-1.40122
171474040	chr1:171474040:C:T	1.45745e-31	-0.549638	1.09966
171474677	chr1:171474677:A:T	7.35877e-33	-1.31492	-1.12103
171474866	chr1:171474866:G:A	4.16746e-32	-1.8092	1.10726
171475181	chr1:171475181:G:A	2.15355e-32	-2.90987e-10	-1.36214
171475321	chr1:171475321:T:C	2.90599e-33	-1.94153	-1.42353
171475492	chr1:171475492:G:A	2.1249e-32	-2.90987e-10	-1.37553
171476113	chr1:171476113:C:G	2.76288e-32	-0.405802	-0.707176
171476401	chr1:171476401:AGAAAGAAAGAAAGAAAGAAT:A	1.16073e-32	-1.9802	-4.11118e-10
171476743	chr1:171476743:C:G	2.98363e-32	-0.373039	-0.663072
171476997	chr1:171476997:A:G	1.15723e-31	-0.681325	1.00069
171477527	chr1:171477527:G:A	9.16162e-32	-0.608667	0.694439
171477556	chr1:171477556:C:A	3.20773e-33	-1.9765	-1.28977
171477681	chr1:171477681:C:T	1.57979e-32	-1.67196	-4.11118e-10
171477816	chr1:171477816:C:T	2.14788e-32	-2.90987e-10	-1.36477
171478031	chr1:171478031:C:G	2.26986e-32	-2.90987e-10	-1.30953
171478095	chr1:171478095:A:C	6.85173e-32	-0.707708	0.502958
171478126	chr1:171478126:T:C	7.03095e-32	-0.713723	0.534794
171478431	chr1:171478431:T:C	4.28756e-33	-1.81857	-1.15755
171478445	chr1:171478445:T:G	7.14343e-32	-2.90987e-10	-0.163059
171478539	chr1:171478539:T:C	5.68676e-33	-1.65509	-1.0386
171478653	chr1:171478653:A:G	2.27991e-32	-2.90987e-10	-1.30511
171478928	chr1:171478928:C:T	7.56628e-33	-1.94347	-0.464668
171479258	chr1:171479258:G:A	4.56961e-32	-1.21833	0.608502
171479339	chr1:171479339:C:T	2.84023e-32	-1.42936	0.343991
171480036	chr1:171480036:A:G	2.52539e-32	-2.90987e-10	-1.20286
171480044	chr1:171480044:C:T	1.23544e-31	0.384763	-4.11118e-10
171480068	chr1:171480068:T:C	7.4511e-33	-1.61016	-0.813319
171480433	chr1:171480433:T:C	2.14158e-32	-2.90987e-10	-1.36771
171480679	chr1:171480679:A:G	3.16122e-32	-1.04798	0.0696823
171480732	chr1:171480732:G:A	1.47493e-32	-0.823545	-0.917099
171480736	chr1:171480736:G:A	7.02035e-33	-1.54265	-0.940379
171481677	chr1:171481677:T:G	4.42405e-32	0.769554	-1.41175
171481750	chr1:171481750:G:A	7.7417e-33	-1.56847	-0.816749
171482005	chr1:171482005:T:C	2.20366e-32	-2.90987e-10	-1.33913
171482057	chr1:171482057:A:G	5.26427e-32	-0.468308	-4.11118e-10
171482065	chr1:171482065:T:C	1.78272e-30	4.46396	-1.4099
171482276	chr1:171482276:C:T	2.02998e-32	-2.90987e-10	-1.42123
171482482	chr1:171482482:C:T	5.25327e-32	-0.446228	-0.0241729
171482820	chr1:171482820:T:A	8.09939e-32	1.02614	-1.0636
171483403	chr1:171483403:T:C	4.13777e-32	-2.90987e-10	-0.709093
171483862	chr1:171483862:C:T	6.14268e-30	4.29118	-4.11118e-10
171484024	chr1:171484024:T:C	1.55393e-32	-1.68846	-4.11118e-10
171484430	chr1:171484430:T:C	2.61023e-32	-2.90987e-10	-1.16981
171484487	chr1:171484487:G:A	6.6174e-33	-1.56856	-0.973573
171485208	chr1:171485208:C:A	2.62777e-32	-2.90987e-10	-1.16312
171485316	chr1:171485316:TTA:T	2.32691e-32	-2.90987e-10	-1.28471
171485514	chr1:171485514:T:C	2.24299e-32	-2.90987e-10	-1.32144
171485638	chr1:171485638:C:T	6.57868e-32	0.833787	-1.0792
171485755	chr1:171485755:G:A	2.02039e-32	-2.90987e-10	-1.42596
171486504	chr1:171486504:GTCTT:G	2.08255e-32	-2.90987e-10	-1.39566
171486653	chr1:171486653:C:T	4.09728e-33	-1.81596	-1.20555
171486748	chr1:171486748:C:T	5.88623e-32	1.07068	-1.42731
171486809	chr1:171486809:T:A	1.26436e-32	-1.57647	-0.318213
171487637	chr1:171487637:T:C	1.53317e-31	0.199132	0.401537
171488568	chr1:171488568:A:T	5.60611e-31	-0.995387	2.89258
171488615	chr1:171488615:A:G	2.02998e-32	-2.90987e-10	-1.42123
171489111	chr1:171489111:T:C	3.27052e-32	-0.916665	-0.0276382
171489241	chr1:171489241:A:C	3.41248e-32	-2.90987e-10	-0.901813
171489959	chr1:171489959:G:C	1.0353e-31	0.208027	-4.11118e-10
171489980	chr1:171489980:C:T	2.02148e-32	-2.90987e-10	-1.42542
171490197	chr1:171490197:G:A	2.17824e-32	-1.35073	-4.11118e-10
171490368	chr1:171490368:A:G	6.45138e-32	1.02052	-1.28548
171491060	chr1:171491060:A:G	2.57967e-32	-1.00103	-0.180555
171491623	chr1:171491623:A:T	2.39692e-32	-2.90987e-10	-1.25507
171491830	chr1:171491830:A:C	2.06707e-32	-2.90987e-10	-1.40312
171491950	chr1:171491950:T:C	5.14685e-33	-2.03163	-0.761822
171492106	chr1:171492106:T:G	2.44014e-32	-2.90987e-10	-1.2372
171492290	chr1:171492290:G:T	7.53499e-32	-2.90987e-10	-0.109694
171492648	chr1:171492648:G:A	1.28694e-31	0.350207	0.0753978
171492672	chr1:171492672:G:A	2.06834e-32	-2.90987e-10	-1.4025
171493432	chr1:171493432:G:A	1.19566e-31	0.352034	-4.11118e-10
171493919	chr1:171493919:G:A	1.16939e-32	-1.97277	-4.11118e-10
171494161	chr1:171494161:C:T	3.36107e-33	-1.79841	-1.42117
171494292	chr1:171494292:G:A	1.52996e-31	0.204507	0.394066
171494822	chr1:171494822:A:G	5.69226e-33	-2.02541	-0.667316
171495281	chr1:171495281:A:G	8.57398e-32	-0.932264	0.951745
171495315	chr1:171495315:A:C	1.81028e-32	-1.53577	-4.11118e-10
171496582	chr1:171496582:A:ATT	2.20077e-32	-2.90987e-10	-1.34044
171497092	chr1:171497092:A:G	3.24341e-31	-1.02801	2.37797
171497411	chr1:171497411:A:G	4.8894e-32	0.874974	-1.41716
171497913	chr1:171497913:C:A	9.58314e-32	0.344392	-0.213637
171498244	chr1:171498244:A:G	2.02148e-32	-2.90987e-10	-1.42542
171498484	chr1:171498484:A:G	6.448e-32	-2.90987e-10	-0.265482
171498592	chr1:171498592:A:G	3.01187e-32	-0.956714	-0.0699744
171498893	chr1:171498893:C:T	1.17727e-32	-1.96605	-4.11118e-10
171499000	chr1:171499000:A:G	2.03017e-32	-2.90987e-10	-1.42113
171500211	chr1:171500211:C:T	9.37263e-32	0.364325	-0.255783
171500290	chr1:171500290:A:C	2.44078e-32	-2.90987e-10	-1.23693
171500464	chr1:171500464:T:TCATA	2.20068e-32	-2.90987e-10	-1.34048
171500563	chr1:171500563:C:T	1.09293e-31	-2.90987e-10	0.2622
171500786	chr1:171500786:T:A	5.82833e-32	1.05866	-1.42518
171503013	chr1:171503013:C:T	7.11025e-32	-2.90987e-10	-0.167714
171503049	chr1:171503049:A:G	1.93673e-32	-1.91592	0.447671
171503091	chr1:171503091:T:C	1.21386e-31	-2.90987e-10	0.367138
171503246	chr1:171503246:G:A	1.9113e-31	0.82112	-4.11118e-10
171503251	chr1:171503251:T:C	1.36313e-31	0.394662	0.0884553
171503604	chr1:171503604:A:G	2.62254e-32	-2.90987e-10	-1.16511
171504623	chr1:171504623:A:G	1.23092e-32	-1.92149	-4.11118e-10
171504879	chr1:171504879:A:AATTGACATCTTAAT	2.64715e-32	-2.90987e-10	-1.15577
171504977	chr1:171504977:A:G	2.02193e-32	-2.90987e-10	-1.4252
171504992	chr1:171504992:G:A	2.39884e-32	-2.90987e-10	-1.25427
171505190	chr1:171505190:G:C	9.58772e-32	0.333475	-0.202243
171505554	chr1:171505554:T:G	1.03988e-30	3.93789	-1.42287
171505614	chr1:171505614:A:T	2.69324e-32	-2.90987e-10	-1.13851
171505721	chr1:171505721:G:GT	2.70238e-32	-2.90987e-10	-1.13512
171505727	chr1:171505727:G:T	2.61528e-32	-2.90987e-10	-1.16788
171505865	chr1:171505865:A:G	2.80672e-32	-2.90987e-10	-1.09723
171506032	chr1:171506032:C:T	8.61319e-32	-0.928402	0.952446
171506148	chr1:171506148:T:C	8.10979e-32	0.356656	-0.392835
171506269	chr1:171506269:T:C	2.16974e-32	-2.90987e-10	-1.35465
171506272	chr1:171506272:G:A	4.81908e-32	-2.90987e-10	-0.556668
171506275	chr1:171506275:T:C	2.14541e-32	-2.90987e-10	-1.36592
171506458	chr1:171506458:G:A	2.1686e-32	-2.90987e-10	-1.35517
171506850	chr1:171506850:G:A	2.16941e-32	-2.90987e-10	-1.3548
171507060	chr1:171507060:T:C	4.139e-32	0.671774	-1.38057
171507545	chr1:171507545:A:G	5.47964e-32	1.00078	-1.42899
171507781	chr1:171507781:A:G	2.6845e-32	-2.90987e-10	-1.14176
171508216	chr1:171508216:G:A	1.92262e-32	-1.89688	0.421317
171508277	chr1:171508277:A:C	2.01388e-32	-2.90987e-10	-1.42919
171508505	chr1:171508505:T:C	2.02971e-32	-2.90987e-10	-1.42136
171508617	chr1:171508617:A:G	2.05694e-32	-2.90987e-10	-1.40803
171509035	chr1:171509035:T:C	1.19424e-31	0.309647	0.0411972
171509077	chr1:171509077:G:A	7.46447e-32	-2.90987e-10	-0.119097
171509328	chr1:171509328:C:T	7.55599e-32	-2.90987e-10	-0.106911
171509384	chr1:171509384:G:A	9.26298e-32	0.359988	-0.263213
171509671	chr1:171509671:T:C	7.61888e-32	-2.90987e-10	-0.0986213
171510146	chr1:171510146:C:T	7.53706e-32	-0.109419	-4.11118e-10
171510951	chr1:171510951:G:A	7.53499e-32	-2.90987e-10	-0.109694
171511710	chr1:171511710:A:G	2.21779e-32	-2.90987e-10	-1.33274
171512453	chr1:171512453:G:A	1.19268e-31	0.294906	0.0546305
171512819	chr1:171512819:T:C	3.35505e-33	-1.79219	-1.42918
171513782	chr1:171513782:A:G	3.63251e-33	-2.0124	-1.12951
171513864	chr1:171513864:G:T	1.14892e-31	0.306758	0.00539721
171514840	chr1:171514840:A:G	1.75158e-32	-1.90804	0.339313
171515023	chr1:171515023:G:A	1.13824e-31	-2.90987e-10	0.302817
171515061	chr1:171515061:G:A	2.01564e-32	-2.90987e-10	-1.42831
171515175	chr1:171515175:A:G	8.08137e-32	-2.90987e-10	-0.0396901
171515327	chr1:171515327:G:A	2.44377e-32	-2.90987e-10	-1.23571
171515417	chr1:171515417:G:A	1.23355e-31	0.309985	0.0732445
171515890	chr1:171515890:AG:A	2.03016e-32	-2.90987e-10	-1.42114
171516314	chr1:171516314:G:A	9.23593e-32	0.329691	-0.235841
171516418	chr1:171516418:A:G	2.02373e-32	-2.90987e-10	-1.42431
171516738	chr1:171516738:C:T	1.34219e-31	0.335377	0.132258
171517193	chr1:171517193:G:A	2.65781e-32	-1.0009	-0.150847
171517230	chr1:171517230:C:T	1.89757e-31	2.15711	-1.3432
171517436	chr1:171517436:C:CCTTG	2.06034e-32	-2.90987e-10	-1.40638
171517773	chr1:171517773:G:A	1.75049e-32	-1.91826	0.348908
171517953	chr1:171517953:TG:T	4.98747e-33	-2.02583	-0.799076
171517992	chr1:171517992:C:T	4.81391e-32	-2.90987e-10	-0.557741
171518199	chr1:171518199:A:G	1.09646e-31	0.481761	-0.216344
171518787	chr1:171518787:G:A	1.30707e-32	-1.86146	-4.11118e-10
171519127	chr1:171519127:A:G	2.24683e-32	-2.90987e-10	-1.31973
171519295	chr1:171519295:T:C	1.44736e-32	-1.75951	-4.11118e-10
171519379	chr1:171519379:A:G	1.79652e-32	-1.91423	0.370828
171519656	chr1:171519656:C:T	1.9461e-32	-1.90401	0.440591
171520129	chr1:171520129:ATTC:A	2.20305e-32	-2.90987e-10	-1.33941
171520270	chr1:171520270:G:A	2.58681e-32	-2.90987e-10	-1.17882
171520326	chr1:171520326:C:T	6.87819e-32	-0.968655	0.767759
171520705	chr1:171520705:A:G	1.01216e-30	3.90159	-1.41359
171520893	chr1:171520893:C:T	2.37146e-32	-2.90987e-10	-1.26574
171520968	chr1:171520968:T:C	2.02982e-32	-2.90987e-10	-1.4213
171521057	chr1:171521057:G:GC	1.18681e-32	-1.95798	-4.11118e-10
171521236	chr1:171521236:T:A	6.90509e-33	-1.24849	-1.25109
171521573	chr1:171521573:A:G	2.21956e-32	-2.90987e-10	-1.33194
171521693	chr1:171521693:G:A	5.26133e-32	0.936192	-1.40506
171522125	chr1:171522125:T:A	1.31448e-31	-1.97456	2.42133
171523650	chr1:171523650:T:C	2.19167e-32	-2.90987e-10	-1.34459
171523723	chr1:171523723:G:A	1.61456e-32	-1.65019	-4.11118e-10
171523880	chr1:171523880:A:G	6.7939e-32	-2.90987e-10	-0.213225
171523929	chr1:171523929:A:G	2.75063e-32	-1.11742	-4.11118e-10
171524183	chr1:171524183:T:C	1.21127e-31	0.316798	0.0482097
171524393	chr1:171524393:T:C	1.08044e-31	0.364197	-0.113494
171524679	chr1:171524679:A:G	2.02962e-32	-2.90987e-10	-1.4214
171524716	chr1:171524716:C:A	4.30332e-32	-2.90987e-10	-0.669864
171525234	chr1:171525234:A:G	2.7146e-32	-2.90987e-10	-1.13061
171525420	chr1:171525420:G:T	2.23249e-32	-2.90987e-10	-1.32613
171525644	chr1:171525644:G:A	1.458e-30	-2.90987e-10	2.85298
171525709	chr1:171525709:C:A	1.02564e-31	0.411781	-0.213135
171526033	chr1:171526033:G:A	2.43656e-32	-2.90987e-10	-1.23866
171526247	chr1:171526247:T:C	2.20302e-32	-2.90987e-10	-1.33942
171526958	chr1:171526958:G:A	3.32587e-33	-1.80229	-1.42781
171527156	chr1:171527156:A:G	1.03832e-31	0.268867	-0.0579245
171527449	chr1:171527449:C:T	1.17967e-31	0.362817	-0.0242455
171527736	chr1:171527736:A:G	6.69071e-32	-0.988191	0.75966
171527756	chr1:171527756:A:G	1.35741e-31	0.385438	0.0934745
171527829	chr1:171527829:G:A	2.20292e-32	-2.90987e-10	-1.33947
171527882	chr1:171527882:ATT:A	4.81908e-32	-2.90987e-10	-0.556668
171528282	chr1:171528282:T:C	1.26215e-31	-2.90987e-10	0.406152
171528312	chr1:171528312:A:G	1.14278e-31	0.301197	0.00560083
171528350	chr1:171528350:G:A	4.18093e-32	-0.698717	-4.11118e-10
171528465	chr1:171528465:T:G	2.26696e-32	-2.90987e-10	-1.31081
171528501	chr1:171528501:CA:C	3.05653e-32	-2.90987e-10	-1.01197
171528587	chr1:171528587:G:A	2.20343e-32	-2.90987e-10	-1.33924
171528882	chr1:171528882:G:A	1.11925e-32	-2.01659	-4.11118e-10
171529014	chr1:171529014:C:G	4.78399e-32	-2.90987e-10	-0.563976
171529102	chr1:171529102:A:G	3.88119e-33	-1.83371	-1.24199
171529148	chr1:171529148:C:T	4.35427e-32	-2.90987e-10	-0.658093
171529375	chr1:171529375:A:G	2.14926e-32	-2.90987e-10	-1.36413
171529969	chr1:171529969:A:G	5.47572e-32	0.999959	-1.42889
171530442	chr1:171530442:C:T	2.69851e-32	-2.90987e-10	-1.13655
171530516	chr1:171530516:A:G	1.33949e-32	-0.531192	-1.30577
171530587	chr1:171530587:A:G	2.06096e-32	-2.90987e-10	-1.40608
171530643	chr1:171530643:G:GT	3.23672e-33	-1.82933	-1.42795
171530855	chr1:171530855:A:G	4.8411e-32	0.870489	-1.4226
171530938	chr1:171530938:C:T	4.47489e-32	0.792533	-1.4233
171531015	chr1:171531015:C:T	4.59731e-32	0.820628	-1.42441
171531511	chr1:171531511:T:C	4.27876e-32	-2.90987e-10	-0.675587
171532266	chr1:171532266:T:C	2.70477e-32	-2.90987e-10	-1.13423
171533644	chr1:171533644:A:G	4.81247e-32	-2.90987e-10	-0.558042
171533657	chr1:171533657:C:G	2.31788e-32	-2.90987e-10	-1.2886
171534203	chr1:171534203:T:C	2.20294e-32	-2.90987e-10	-1.33946
171534659	chr1:171534659:A:G	2.2064e-32	-2.90987e-10	-1.33789
171534697	chr1:171534697:A:C	1.65711e-31	-2.90987e-10	0.678407
171534796	chr1:171534796:G:A	1.00746e-31	0.36745	-0.186681
171534797	chr1:171534797:C:T	9.92466e-32	0.364011	-0.198239
171535046	chr1:171535046:G:A	4.49137e-32	0.797455	-1.42455
171535048	chr1:171535048:C:T	2.31027e-32	-0.993975	-0.297911
171535501	chr1:171535501:A:G	2.02164e-32	-2.90987e-10	-1.42534
171535790	chr1:171535790:A:T	3.0037e-32	-2.90987e-10	-1.02941
171535794	chr1:171535794:A:G	2.91753e-32	-2.90987e-10	-1.05851
171536472	chr1:171536472:A:C	1.63891e-32	-1.92161	0.286386
171536605	chr1:171536605:T:TTA	2.0378e-32	-2.90987e-10	-1.41738
171537122	chr1:171537122:A:G	7.62352e-32	0.244628	-0.342641
171537557	chr1:171537557:A:G	1.2102e-30	-2.90987e-10	2.66671
171537964	chr1:171537964:G:A	4.90711e-32	0.883979	-1.42255
171538551	chr1:171538551:T:A	2.20449e-32	-2.90987e-10	-1.33876
171538742	chr1:171538742:C:T	7.68802e-32	-2.90987e-10	-0.0895874
171539025	chr1:171539025:G:A	8.60793e-32	0.206227	-0.182795
171539153	chr1:171539153:C:T	4.91374e-32	0.889936	-1.42715
171539174	chr1:171539174:T:A	1.37003e-31	-1.94968	2.43785
171539289	chr1:171539289:G:T	3.94221e-33	-1.96849	-1.09161
171539919	chr1:171539919:G:A	9.10866e-32	0.336338	-0.256363
171540188	chr1:171540188:G:A	1.01878e-31	0.367829	-0.17589
171540276	chr1:171540276:C:T	2.20302e-32	-2.90987e-10	-1.33942
171540347	chr1:171540347:C:T	2.08963e-32	-2.90987e-10	-1.39226
171541594	chr1:171541594:G:A	2.02148e-32	-2.90987e-10	-1.42542
171542303	chr1:171542303:A:G	6.18875e-33	-2.01716	-0.591947
171542580	chr1:171542580:A:G	2.66711e-32	-2.90987e-10	-1.14826
171542641	chr1:171542641:T:C	3.33625e-32	-2.90987e-10	-0.924404
171542824	chr1:171542824:G:A	3.05979e-33	-1.88489	-1.4286
171543139	chr1:171543139:T:G	1.56393e-31	1.03095	-0.410418
171543186	chr1:171543186:A:T	2.84094e-32	-2.90987e-10	-1.08512
171544146	chr1:171544146:G:A	2.19895e-32	-2.90987e-10	-1.34127
171544403	chr1:171544403:T:C	1.19582e-31	0.366857	-0.0146923
171546323	chr1:171546323:C:T	3.48436e-32	-0.880968	-4.11118e-10
171546647	chr1:171546647:T:C	1.48704e-32	-1.94354	0.21107
171547287	chr1:171547287:G:A	2.53022e-32	-1.20094	-4.11118e-10
171547429	chr1:171547429:A:G	2.5446e-32	-2.90987e-10	-1.19528
171547724	chr1:171547724:A:G	1.93703e-32	-0.107814	-1.36028
171549118	chr1:171549118:A:G	2.20302e-32	-2.90987e-10	-1.33942
171549270	chr1:171549270:G:C	1.70319e-31	0.314761	0.391078
171549501	chr1:171549501:T:C	8.58581e-32	-2.90987e-10	0.0208602
171549884	chr1:171549884:A:G	1.0073e-31	0.18061	-4.11118e-10
171549928	chr1:171549928:C:T	1.82578e-32	-1.52724	-4.11118e-10
171551070	chr1:171551070:T:C	2.61182e-32	-2.90987e-10	-1.16921
171551113	chr1:171551113:G:A	5.27718e-32	0.948063	-1.41392
171551140	chr1:171551140:A:G	5.25492e-32	0.955971	-1.42606
171551150	chr1:171551150:G:A	9.40419e-32	0.420953	-0.309049
171551940	chr1:171551940:T:C	3.70305e-32	0.604919	-1.42501
171551971	chr1:171551971:T:G	8.98168e-32	-2.90987e-10	0.0659359
171552035	chr1:171552035:C:T	2.61477e-32	-2.90987e-10	-1.16808
171552062	chr1:171552062:G:A	1.05443e-31	0.387741	-0.161407
171552106	chr1:171552106:C:T	1.06349e-31	0.357166	-0.122275
171552926	chr1:171552926:A:G	1.17043e-31	0.330705	-4.11118e-10
171553247	chr1:171553247:G:A	5.18723e-32	0.945896	-1.42895
171553259	chr1:171553259:G:A	1.96208e-31	0.454541	0.392798
171553260	chr1:171553260:T:A	1.97872e-31	0.458776	0.397006
171553320	chr1:171553320:A:T	1.27832e-31	0.378743	0.0401362
171553327	chr1:171553327:T:C	2.20219e-32	-2.90987e-10	-1.3398
171553330	chr1:171553330:C:T	2.10242e-32	-2.90987e-10	-1.38616
171553331	chr1:171553331:G:A	3.442e-32	-2.90987e-10	-0.893199
171554083	chr1:171554083:T:C	1.17917e-30	4.04838	-1.40765
171554404	chr1:171554404:G:C	7.01752e-32	-2.90987e-10	-0.180842
171554691	chr1:171554691:TA:T	7.02148e-32	-2.90987e-10	-0.180278
171554885	chr1:171554885:G:A	1.04422e-31	0.355173	-0.138566
171555625	chr1:171555625:A:G	2.20403e-32	-2.90987e-10	-1.33896
171555633	chr1:171555633:C:T	1.68773e-32	-1.89659	0.290721
171556306	chr1:171556306:C:T	7.10258e-32	-2.90987e-10	-0.168793
171556507	chr1:171556507:A:G	4.93534e-32	-2.90987e-10	-0.532829
171557771	chr1:171557771:G:A	4.25495e-32	0.71658	-1.39775
171557894	chr1:171557894:C:G	2.48703e-32	-2.90987e-10	-1.21816
171558183	chr1:171558183:A:G	1.3638e-31	0.409428	0.0741815
171558683	chr1:171558683:C:T	1.0281e-31	0.437224	-0.236176
171558735	chr1:171558735:AC:A	6.7454e-33	-2.03176	-0.491215
171559277	chr1:171559277:G:A	1.56663e-32	-2.03031	0.34998
171559740	chr1:171559740:C:T	1.34813e-31	0.474411	-0.0023563
171559741	chr1:171559741:G:A	1.66756e-32	-1.91174	0.293853
171559844	chr1:171559844:C:T	2.50263e-32	-0.954444	-0.257465
171560316	chr1:171560316:C:T	2.19962e-32	-2.90987e-10	-1.34097
171560346	chr1:171560346:A:G	9.23227e-33	-2.00306	-0.20607
171561006	chr1:171561006:T:G	1.01435e-31	-2.90987e-10	0.187577
171561809	chr1:171561809:T:C	1.54774e-32	-1.92102	0.228569
171562020	chr1:171562020:A:G	2.4893e-32	-0.0944941	-1.12275
171562268	chr1:171562268:C:G	2.03369e-32	-0.946923	-0.472479
171562360	chr1:171562360:A:G	3.83726e-33	-1.98838	-1.0987
171563836	chr1:171563836:G:A	2.20302e-32	-2.90987e-10	-1.33942
171563894	chr1:171563894:A:G	4.20742e-32	-0.261718	-0.430684
171564068	chr1:171564068:G:A	1.16868e-32	-1.97337	-4.11118e-10
171564475	chr1:171564475:A:T	5.09481e-33	-1.99732	-0.80629
171564840	chr1:171564840:T:A	1.42303e-32	-1.77646	-4.11118e-10
171565452	chr1:171565452:GGTTT:G	4.63928e-32	0.833936	-1.42863
171565478	chr1:171565478:C:T	9.43569e-33	-2.01526	-0.172075
171565640	chr1:171565640:G:C	2.6979e-32	-2.90987e-10	-1.13678
171566041	chr1:171566041:C:T	4.13669e-32	-0.293755	-0.4156
171566170	chr1:171566170:T:C	1.58787e-32	-1.90997	0.243112
171566334	chr1:171566334:G:A	2.89817e-32	-2.90987e-10	-1.06517
171566900	chr1:171566900:C:T	2.06296e-32	-2.90987e-10	-1.40511
171566967	chr1:171566967:G:A	1.69058e-30	4.40001	-1.39902
171567009	chr1:171567009:G:A	2.203e-32	-2.90987e-10	-1.33943
171567285	chr1:171567285:G:A	3.90046e-32	-0.329281	-0.438876
171567709	chr1:171567709:G:A	2.20237e-32	-2.90987e-10	-1.33972
171567853	chr1:171567853:C:G	2.27357e-32	-2.90987e-10	-1.3079
171567989	chr1:171567989:C:G	4.76425e-31	1.73447	-4.11118e-10
171568270	chr1:171568270:A:G	2.01441e-32	-2.90987e-10	-1.42892
171568540	chr1:171568540:C:T	2.20302e-32	-2.90987e-10	-1.33942
171568576	chr1:171568576:G:A	2.04995e-32	-2.90987e-10	-1.41144
171568820	chr1:171568820:C:T	3.47496e-31	-2.90987e-10	1.41892
171568824	chr1:171568824:CTTG:C	2.3103e-32	-2.90987e-10	-1.29187
171569017	chr1:171569017:G:A	3.19546e-31	-2.90987e-10	1.33506
171569068	chr1:171569068:T:C	2.2858e-32	-2.90987e-10	-1.30253
171569168	chr1:171569168:A:T	7.74788e-33	-1.18042	-1.204
171569957	chr1:171569957:G:A	4.27991e-32	-0.261658	-0.413662
171569977	chr1:171569977:G:A	1.02645e-32	-1.85816	-0.244989
171570038	chr1:171570038:T:C	2.24821e-32	-2.90987e-10	-1.31912
171570040	chr1:171570040:C:A	3.45743e-32	-0.888724	-4.11118e-10
171570201	chr1:171570201:G:A	1.52915e-31	0.313283	0.284761
171570282	chr1:171570282:G:C	3.88296e-32	-0.238186	-0.534466
171572207	chr1:171572207:T:C	4.30776e-32	-0.274823	-0.394009
171572401	chr1:171572401:A:G	2.03663e-32	-2.90987e-10	-1.41796
171572446	chr1:171572446:C:T	4.09956e-32	-0.301186	-0.417186
171572965	chr1:171572965:C:T	2.69309e-32	-2.90987e-10	-1.13856
171573359	chr1:171573359:C:T	2.20365e-32	-2.90987e-10	-1.33913
171573379	chr1:171573379:A:G	4.47685e-32	-0.240671	-0.389661
171573583	chr1:171573583:T:C	8.10676e-32	-2.90987e-10	-0.0365533
171574179	chr1:171574179:T:C	8.08784e-32	-2.90987e-10	-0.0388896
171574309	chr1:171574309:T:C	3.52268e-32	-0.286517	-0.58351
171574608	chr1:171574608:T:C	1.70902e-31	0.709251	-4.11118e-10
171574724	chr1:171574724:G:T	3.67854e-32	-0.254476	-0.572259
171575912	chr1:171575912:G:A	5.45539e-33	-1.98337	-0.751867
171575952	chr1:171575952:G:A	1.34703e-32	-1.83135	-4.11118e-10
171576045	chr1:171576045:C:T	2.01587e-32	-2.90987e-10	-1.4282
171576247	chr1:171576247:T:G	2.20228e-32	-2.90987e-10	-1.33976
171576480	chr1:171576480:T:C	2.20393e-32	-2.90987e-10	-1.33901
171576683	chr1:171576683:G:A	2.91587e-32	-1.05908	-4.11118e-10
171576850	chr1:171576850:A:T	2.21759e-32	-2.90987e-10	-1.33283
171577368	chr1:171577368:C:T	2.20302e-32	-2.90987e-10	-1.33942
171577694	chr1:171577694:C:A	5.08012e-33	-1.97752	-0.828984
171577838	chr1:171577838:C:T	4.47135e-32	-2.90987e-10	-0.63156
171577897	chr1:171577897:C:T	1.57867e-32	-0.861522	-0.811149
171577934	chr1:171577934:C:T	4.44413e-32	-2.90987e-10	-0.637667
171577995	chr1:171577995:C:T	4.83121e-33	-2.03009	-0.826651
171578073	chr1:171578073:G:A	2.52777e-32	-2.90987e-10	-1.20191
171578275	chr1:171578275:G:A	1.77995e-31	-2.90987e-10	0.749918
171578361	chr1:171578361:C:T	4.47191e-32	-0.252254	-0.379181
171578800	chr1:171578800:C:T	2.0592e-32	-2.90987e-10	-1.40693
171579478	chr1:171579478:G:A	7.61133e-33	-1.22541	-1.17678
171579729	chr1:171579729:T:C	3.8695e-31	1.21062	0.31584
171580437	chr1:171580437:A:G	4.6563e-32	-0.944637	0.353608
171580552	chr1:171580552:A:G	2.2109e-32	-2.90987e-10	-1.33585
171581057	chr1:171581057:A:G	7.66008e-32	-2.90987e-10	-0.0932282
171581316	chr1:171581316:T:G	3.22642e-32	-0.281333	-0.676545
171581666	chr1:171581666:C:T	3.96548e-32	-0.358471	-0.393153
171581721	chr1:171581721:C:T	2.05949e-32	-2.90987e-10	-1.40679
171581927	chr1:171581927:C:CAG	4.31229e-32	-0.270683	-0.397098
171581946	chr1:171581946:G:A	4.69036e-33	-1.81883	-1.0675
171582362	chr1:171582362:T:C	4.24759e-32	-0.284743	-0.398157
171582495	chr1:171582495:C:A	1.87524e-32	-1.89831	0.397796
171582768	chr1:171582768:G:A	5.96839e-32	-0.898394	0.55562
171583232	chr1:171583232:C:T	3.97399e-32	-0.246522	-0.502959
171583510	chr1:171583510:C:A	2.20302e-32	-2.90987e-10	-1.33942
171584639	chr1:171584639:A:G	5.70921e-32	1.02465	-1.41182
171585017	chr1:171585017:T:C	2.06159e-32	-2.90987e-10	-1.40578
171585452	chr1:171585452:CA:C	3.90355e-32	-0.332569	-0.434795
171585498	chr1:171585498:A:T	1.52787e-30	-2.90987e-10	2.89979
171585709	chr1:171585709:G:A	2.04788e-32	-2.90987e-10	-1.41245
171585910	chr1:171585910:A:T	4.39368e-32	-0.352241	-0.296844
171586045	chr1:171586045:G:A	2.47046e-32	-2.90987e-10	-1.22485
171586262	chr1:171586262:T:TA	2.34861e-32	-2.90987e-10	-1.27543
171586740	chr1:171586740:G:A	4.0742e-32	-0.411825	-0.312751
171586832	chr1:171586832:C:T	2.97517e-32	-2.90987e-10	-1.03895
171588461	chr1:171588461:A:G	1.20422e-32	-1.94342	-4.11118e-10
171589012	chr1:171589012:A:G	5.82582e-32	1.05764	-1.42459
171589246	chr1:171589246:C:T	1.36589e-32	-1.81745	-4.11118e-10
171589377	chr1:171589377:C:T	4.86799e-32	-0.163504	-0.383067
171589934	chr1:171589934:G:A	7.1313e-32	-0.242398	0.0776407
171589986	chr1:171589986:T:TC	1.09675e-32	-0.766599	-1.2703
171590495	chr1:171590495:C:T	3.72852e-32	-0.327114	-0.486126
171590744	chr1:171590744:G:A	2.02217e-32	-2.90987e-10	-1.42508
171590772	chr1:171590772:G:A	3.15091e-32	-2.90987e-10	-0.981559
171592064	chr1:171592064:T:G	1.69049e-32	-1.90111	0.296882
171592111	chr1:171592111:G:A	4.62105e-32	-0.327096	-0.271534
171592231	chr1:171592231:A:T	4.69407e-32	-2.90987e-10	-0.582951
171592534	chr1:171592534:G:T	1.35334e-32	-1.82667	-4.11118e-10
171593646	chr1:171593646:G:A	2.23536e-32	-2.90987e-10	-1.32485
171594201	chr1:171594201:C:T	4.54622e-32	0.803588	-1.41854
171594381	chr1:171594381:G:A	4.78427e-32	0.856017	-1.41993
171594874	chr1:171594874:C:T	2.20111e-32	-2.90987e-10	-1.34029
171595204	chr1:171595204:T:A	4.4852e-32	-0.219271	-0.409197
171595253	chr1:171595253:C:T	1.60354e-32	-1.88881	0.231768
171596059	chr1:171596059:T:C	8.02672e-32	-2.90987e-10	-0.0464755
171596202	chr1:171596202:T:G	3.62382e-32	-0.248972	-0.59275
171596973	chr1:171596973:A:C	1.61612e-32	-1.99682	0.347596
171597247	chr1:171597247:G:A	1.4172e-32	-0.871184	-0.909385
171597820	chr1:171597820:A:G	3.03344e-32	-1.01955	-4.11118e-10
171598199	chr1:171598199:T:C	4.07069e-32	-0.377438	-0.348001
171598420	chr1:171598420:C:T	2.07643e-32	-2.90987e-10	-1.3986
171598675	chr1:171598675:C:A	2.08816e-32	-1.81539	0.422423
171599060	chr1:171599060:G:A	2.95807e-32	-2.90987e-10	-1.04472
171599642	chr1:171599642:G:A	3.33224e-33	-2.01232	-1.21587
171599697	chr1:171599697:T:C	4.32654e-31	-2.90987e-10	1.6381
171599846	chr1:171599846:A:G	4.66711e-32	-2.90987e-10	-0.588711
171600579	chr1:171600579:T:C	7.97847e-32	-2.90987e-10	-0.0525049
171601001	chr1:171601001:C:T	5.77632e-32	1.03329	-1.40877
171601018	chr1:171601018:G:A	8.27431e-33	-1.1535	-1.16518
171601134	chr1:171601134:T:C	4.39931e-32	-0.199653	-0.448151
171601469	chr1:171601469:G:A	2.81269e-32	-2.90987e-10	-1.09511
171601733	chr1:171601733:G:A	1.97017e-32	-0.522536	-0.928597
171601805	chr1:171601805:G:A	1.37483e-30	-2.90987e-10	2.79425
171601938	chr1:171601938:C:G	2.90263e-32	-1.0686	0.00496865
171602133	chr1:171602133:T:A	2.33315e-32	-1.08134	-0.200692
171602176	chr1:171602176:C:A	3.78192e-32	-2.90987e-10	-0.79902
171602229	chr1:171602229:G:A	2.25008e-32	-2.90987e-10	-1.31828
171602283	chr1:171602283:G:A	2.02284e-32	-2.90987e-10	-1.42475
171602388	chr1:171602388:C:T	2.5546e-29	3.12792	2.58848
171603183	chr1:171603183:T:C	4.15148e-29	3.45189	2.75008
171603407	chr1:171603407:AAAT:A	2.05695e-32	-2.90987e-10	-1.40803
171603656	chr1:171603656:C:A	6.56089e-31	-2.90987e-10	2.05446
171603928	chr1:171603928:AAGG:A	2.08462e-32	-2.90987e-10	-1.39466
171603933	chr1:171603933:C:T	2.08678e-32	-2.90987e-10	-1.39363
171603938	chr1:171603938:T:A	2.08595e-32	-2.90987e-10	-1.39403
171603940	chr1:171603940:AG:A	2.10012e-32	-2.90987e-10	-1.38725
171603943	chr1:171603943:T:C	2.08678e-32	-2.90987e-10	-1.39363
171603959	chr1:171603959:A:G	2.01482e-32	-2.90987e-10	-1.42872
171604097	chr1:171604097:T:C	7.86775e-32	-1.4908	1.42432
171604125	chr1:171604125:T:C	4.92903e-29	3.52187	2.85178
171604234	chr1:171604234:G:A	2.53453e-31	2.46867	-1.36532
171604693	chr1:171604693:G:A	2.5531e-32	-2.90987e-10	-1.19194
171605908	chr1:171605908:A:G	4.1649e-32	-2.90987e-10	-0.70256
171605939	chr1:171605939:T:G	1.13855e-32	-1.99949	-4.11118e-10
171606503	chr1:171606503:A:G	2.11225e-32	-2.90987e-10	-1.3815
171606548	chr1:171606548:A:G	2.3657e-32	-1.26818	-4.11118e-10
171606561	chr1:171606561:AC:A	2.15854e-32	-2.90987e-10	-1.35982
171606927	chr1:171606927:A:C	3.83629e-32	-2.90987e-10	-0.784746
171606935	chr1:171606935:T:C	3.82854e-32	-2.90987e-10	-0.786766
171607070	chr1:171607070:G:A	1.43493e-32	-1.76814	-4.11118e-10
171607303	chr1:171607303:A:T	3.01115e-29	5.88083	-4.11118e-10
171607455	chr1:171607455:A:G	2.06451e-31	2.29642	-1.3982
171607750	chr1:171607750:T:A	2.91356e-29	2.86266	2.98522
171608052	chr1:171608052:G:A	2.45427e-31	1.94645	-0.875284
171608081	chr1:171608081:G:T	1.31248e-32	-1.85733	-4.11118e-10
171608623	chr1:171608623:G:A	1.23601e-32	-1.56846	-0.348903
171608635	chr1:171608635:A:G	2.07417e-32	-2.90987e-10	-1.39969
171608810	chr1:171608810:T:C	3.55759e-32	-2.90987e-10	-0.860167
171608936	chr1:171608936:G:T	1.24357e-32	-1.59838	-0.312883
171609202	chr1:171609202:T:C	2.0204e-32	-2.90987e-10	-1.42595
171610400	chr1:171610400:C:T	3.11339e-32	-2.90987e-10	-0.993539
171610549	chr1:171610549:A:G	1.69571e-31	2.07708	-1.37565
171610673	chr1:171610673:C:T	3.48971e-32	-2.90987e-10	-0.879433
171610725	chr1:171610725:A:G	1.66506e-31	2.07017	-1.38698
171610819	chr1:171610819:A:T	2.56603e-32	-2.90987e-10	-1.18689
171610884	chr1:171610884:G:A	1.68354e-31	2.04355	-1.34932
171611203	chr1:171611203:G:T	1.75889e-31	2.08832	-1.35031
171611508	chr1:171611508:A:G	2.9288e-33	-1.92806	-1.42918
171611516	chr1:171611516:A:G	2.39356e-31	1.65741	-0.611297
171611739	chr1:171611739:A:G	3.53284e-32	-2.90987e-10	-0.867149
171612124	chr1:171612124:TGCA:T	3.34246e-33	-1.96146	-1.26367
171612596	chr1:171612596:T:C	2.29417e-31	1.42191	-0.418209
171612624	chr1:171612624:G:A	5.04951e-31	-2.90987e-10	1.79263
171613170	chr1:171613170:A:C	2.01946e-32	-2.90987e-10	-1.42642
171613227	chr1:171613227:C:CT	2.79134e-32	-2.90987e-10	-1.10273
171613494	chr1:171613494:C:T	1.52495e-31	-2.90987e-10	0.595297
171613870	chr1:171613870:CTGT:C	8.98345e-32	-2.90987e-10	0.0661327
171613901	chr1:171613901:C:A	5.45928e-32	-2.90987e-10	-0.431933
171613906	chr1:171613906:G:A	4.81349e-32	-2.90987e-10	-0.557829
171614022	chr1:171614022:G:C	7.11669e-32	-2.90987e-10	-0.166808
171614326	chr1:171614326:T:C	6.45683e-32	-2.90987e-10	-0.264112
171614471	chr1:171614471:G:A	2.23937e-32	-2.90987e-10	-1.32306
171614494	chr1:171614494:G:A	1.04246e-31	-2.90987e-10	0.214913
171614614	chr1:171614614:A:C	1.06548e-31	-2.90987e-10	0.236758
171615508	chr1:171615508:T:C	2.09944e-31	-2.90987e-10	0.915007
171615631	chr1:171615631:A:G	1.28449e-31	-2.90987e-10	0.423693
171615633	chr1:171615633:A:G	2.09356e-31	-2.90987e-10	0.9122
171615708	chr1:171615708:C:T	2.17907e-32	-2.90987e-10	-1.35035
171615803	chr1:171615803:G:A	3.52323e-33	-1.81384	-1.35862
171615866	chr1:171615866:GTGTC:G	2.05935e-32	-2.90987e-10	-1.40686
171615936	chr1:171615936:G:A	2.13985e-31	-2.90987e-10	0.934067
171615984	chr1:171615984:G:A	2.12771e-31	-2.90987e-10	0.928383
171616540	chr1:171616540:C:CAAAT	2.81304e-32	-2.90987e-10	-1.09499
171617148	chr1:171617148:G:A	4.05953e-32	-2.90987e-10	-0.728185
171617321	chr1:171617321:A:G	2.8594e-32	-2.90987e-10	-1.07864
171617704	chr1:171617704:T:C	2.01399e-32	-2.90987e-10	-1.42913
171617837	chr1:171617837:G:A	2.83566e-33	-2.02949	-1.36008
171617961	chr1:171617961:G:C	4.72626e-32	-2.90987e-10	-0.576117
171617978	chr1:171617978:T:C	5.27467e-32	-2.90987e-10	-0.466334
171618773	chr1:171618773:A:G	2.01694e-32	-2.90987e-10	-1.42767
171618962	chr1:171618962:G:A	5.4097e-33	-1.56836	-1.17528
171619046	chr1:171619046:C:T	2.02362e-32	-2.90987e-10	-1.42436
171619391	chr1:171619391:G:A	2.11185e-32	-2.90987e-10	-1.38169
171619443	chr1:171619443:C:T	4.17144e-31	2.85669	-1.25509
171619791	chr1:171619791:G:A	2.12459e-32	-2.90987e-10	-1.37567
171619802	chr1:171619802:G:A	7.71803e-33	-1.55021	-0.838064
171619839	chr1:171619839:A:C	2.04287e-32	-2.90987e-10	-1.4149
171619968	chr1:171619968:C:A	8.55263e-33	-1.32861	-0.956991
171620115	chr1:171620115:A:C	5.74112e-32	-0.381596	-4.11118e-10
171620134	chr1:171620134:T:C	2.04499e-32	-2.90987e-10	-1.41386
171620929	chr1:171620929:C:T	2.14352e-32	-2.90987e-10	-1.3668
171621340	chr1:171621340:T:C	2.04855e-32	-2.90987e-10	-1.41212
171621376	chr1:171621376:T:TG	1.24565e-32	-1.9096	-4.11118e-10
171621815	chr1:171621815:GAC:G	2.09225e-32	-2.90987e-10	-1.39101
171621858	chr1:171621858:C:T	1.33135e-31	1.84783	-1.3883
171622088	chr1:171622088:G:T	2.23633e-32	-2.90987e-10	-1.32442
171622149	chr1:171622149:C:T	2.24956e-32	-2.90987e-10	-1.31851
171622245	chr1:171622245:G:A	2.22635e-32	-2.90987e-10	-1.32889
171622652	chr1:171622652:G:A	2.09815e-31	1.53558	-0.621186
171622951	chr1:171622951:A:C	2.65212e-32	-2.90987e-10	-1.15389
171623202	chr1:171623202:G:A	6.05381e-33	-1.30019	-1.33096
171623413	chr1:171623413:G:A	1.1226e-32	-0.811629	-1.20197
171624477	chr1:171624477:C:G	2.59218e-32	0.0428607	-1.21961
171624486	chr1:171624486:G:A	6.92709e-32	-1.11881	0.925
171624614	chr1:171624614:G:T	2.33091e-32	-2.90987e-10	-1.28299
171624624	chr1:171624624:T:G	4.73798e-32	0.0806651	-0.654306
171624733	chr1:171624733:G:A	2.83399e-32	-1.04681	-0.0407527
171625141	chr1:171625141:T:C	8.44094e-33	-1.11003	-1.18871
171625190	chr1:171625190:G:A	9.37622e-33	-1.02779	-1.16587
171625448	chr1:171625448:G:A	5.47227e-33	-1.64231	-1.08984
171625663	chr1:171625663:A:G	5.79288e-33	-1.61765	-1.05756
171626055	chr1:171626055:G:A	2.29862e-32	0.102739	-1.39968
171626111	chr1:171626111:C:T	4.98742e-33	-1.7231	-1.10182
171626352	chr1:171626352:G:A	3.6247e-32	-0.841479	-4.11118e-10
171626947	chr1:171626947:G:A	1.31945e-29	4.25624	0.79948
171626948	chr1:171626948:T:C	2.0768e-32	-2.90987e-10	-1.39842
171626997	chr1:171626997:C:T	2.13828e-30	-2.90987e-10	3.23592
171627077	chr1:171627077:G:A	5.32014e-33	-1.48204	-1.2783
171627274	chr1:171627274:T:C	1.96069e-32	-0.118145	-1.33781
171627369	chr1:171627369:G:A	1.74905e-31	-2.90987e-10	0.732406
171627564	chr1:171627564:C:T	2.18641e-32	-2.90987e-10	-1.34699
171627731	chr1:171627731:G:A	1.0157e-31	-2.90987e-10	0.188916
171628188	chr1:171628188:T:G	2.13273e-32	-2.90987e-10	-1.37185
171628313	chr1:171628313:A:G	2.02421e-32	-2.90987e-10	-1.42407
171628393	chr1:171628393:G:A	2.08372e-32	-2.90987e-10	-1.3951
171629123	chr1:171629123:G:A	8.46413e-31	-2.90987e-10	2.30917
171629614	chr1:171629614:GT:G	4.5073e-32	0.31485	-0.938403
171629800	chr1:171629800:C:T	4.14828e-33	-1.79061	-1.21854
171630006	chr1:171630006:T:C	2.06213e-32	-2.90987e-10	-1.40551
171630029	chr1:171630029:A:G	2.06229e-32	-2.90987e-10	-1.40543
171630087	chr1:171630087:G:A	3.10538e-29	4.51615	1.39549
171630133	chr1:171630133:G:A	2.11642e-32	-2.90987e-10	-1.37953
171630195	chr1:171630195:C:T	2.75531e-33	-1.99525	-1.42305
171630262	chr1:171630262:G:A	5.40114e-32	-2.90987e-10	-0.442641
171630304	chr1:171630304:G:A	1.2416e-32	-0.536365	-1.37649
171630569	chr1:171630569:AT:A	1.09999e-32	-2.03395	-4.11118e-10
171630703	chr1:171630703:T:C	5.78506e-32	0.645836	-1.01981
171630813	chr1:171630813:G:A	5.5525e-33	-1.60463	-1.11296
171631000	chr1:171631000:C:T	4.52347e-32	-2.90987e-10	-0.619971
171632039	chr1:171632039:C:A	2.13321e-32	-2.90987e-10	-1.37162
171632613	chr1:171632613:A:T	3.28716e-32	-0.668786	-0.270442
171632755	chr1:171632755:C:T	6.64212e-32	0.11484	-0.350661
171632962	chr1:171632962:G:A	1.03559e-31	-2.90987e-10	0.208304
171633044	chr1:171633044:G:A	3.46424e-32	-2.90987e-10	-0.886758
171633062	chr1:171633062:T:C	6.03665e-32	0.356202	-0.687603
171633236	chr1:171633236:G:A	5.85852e-32	-0.226178	-0.135176
171633601	chr1:171633601:G:A	2.01444e-32	-2.90987e-10	-1.42891
171633749	chr1:171633749:A:G	2.01426e-32	-2.90987e-10	-1.429
171634026	chr1:171634026:G:A	5.83663e-33	-1.29769	-1.36999
171634407	chr1:171634407:T:C	7.73512e-30	5.75511	-1.23342
171634634	chr1:171634634:C:T	1.18111e-31	-2.90987e-10	0.339787
171634813	chr1:171634813:C:T	2.62781e-32	-1.1631	-4.11118e-10
171634872	chr1:171634872:G:A	2.08934e-32	-2.90987e-10	-1.39241
171634891	chr1:171634891:T:C	1.16704e-31	-2.90987e-10	0.327805
171635053	chr1:171635053:T:C	1.16353e-32	-1.97779	-4.11118e-10
171635181	chr1:171635181:C:T	1.12617e-32	-2.01043	-4.11118e-10
171635243	chr1:171635243:G:A	7.03215e-32	-2.90987e-10	-0.178759
171635349	chr1:171635349:T:A	2.11554e-32	-2.90987e-10	-1.37994
171636252	chr1:171636252:C:T	2.01421e-32	-2.90987e-10	-1.42902
171636386	chr1:171636386:C:T	2.09481e-32	-2.90987e-10	-1.38979
171636465	chr1:171636465:C:T	9.25048e-31	-2.90987e-10	2.39801
171636898	chr1:171636898:G:A	2.02e-32	-2.90987e-10	-1.42616
171636910	chr1:171636910:G:A	2.12866e-32	-2.90987e-10	-1.37376
171636914	chr1:171636914:T:G	8.24363e-33	-1.43132	-0.891079
171637310	chr1:171637310:A:G	6.97252e-32	-0.187274	-4.11118e-10
171637346	chr1:171637346:A:G	2.01421e-32	-2.90987e-10	-1.42902
171637599	chr1:171637599:T:C	2.03473e-32	-0.0205958	-1.39829
171637680	chr1:171637680:T:C	2.65875e-33	-2.03423	-1.41975
171637893	chr1:171637893:A:G	1.22463e-28	6.17136	1.11237
171638080	chr1:171638080:T:C	4.00952e-32	-2.90987e-10	-0.74058
171638369	chr1:171638369:TA:T	1.15814e-32	-1.98244	-4.11118e-10
171638562	chr1:171638562:C:T	8.6501e-29	5.38345	1.55263
171638931	chr1:171638931:TA:T	1.44747e-30	-2.90987e-10	2.84574
171639054	chr1:171639054:C:T	2.05373e-32	-0.0920833	-1.31751
171639096	chr1:171639096:G:C	8.47627e-27	6.13654	5.38441
171639192	chr1:171639192:G:A	4.49438e-30	0.67326	3.30549
171639326	chr1:171639326:T:C	2.66159e-29	1.10831	4.64912
171639403	chr1:171639403:G:T	2.22158e-32	-2.90987e-10	-1.33103
171639418	chr1:171639418:G:A	8.19226e-31	-2.90987e-10	2.27652
171639682	chr1:171639682:T:C	2.35038e-29	5.12111	0.511974
171639689	chr1:171639689:C:G	7.76526e-28	9.13075	-4.11118e-10
171640341	chr1:171640341:T:C	1.78337e-29	0.795304	4.56171
171641344	chr1:171641344:G:A	3.55209e-33	-1.96436	-1.19994
171641353	chr1:171641353:C:T	1.17656e-30	-2.90987e-10	2.63851
171641914	chr1:171641914:A:G	6.34714e-31	-2.90987e-10	2.02134
171641963	chr1:171641963:A:G	1.93156e-32	-0.0435613	-1.42736
171642664	chr1:171642664:G:GT	1.30345e-32	-0.435149	-1.42909
171642710	chr1:171642710:T:A	6.74863e-30	1.07115	3.31411
171642802	chr1:171642802:G:A	5.97417e-30	1.16237	3.10099
171643064	chr1:171643064:G:A	2.24964e-32	-2.90987e-10	-1.31848
171643127	chr1:171643127:G:A	1.32496e-32	-0.418686	-1.42918
171643308	chr1:171643308:C:T	2.01387e-32	-2.90987e-10	-1.42919
171643599	chr1:171643599:A:T	6.95297e-31	-2.90987e-10	2.1125
171643683	chr1:171643683:A:G	2.19647e-32	-2.90987e-10	-1.3424
171643800	chr1:171643800:G:T	2.47574e-32	0.205686	-1.4284
171643802	chr1:171643802:C:T	2.41485e-32	0.181113	-1.42873
171644376	chr1:171644376:A:G	3.1515e-29	5.57677	0.349611
171644616	chr1:171644616:C:T	1.43459e-32	-0.566181	-1.20219
171644671	chr1:171644671:G:A	1.13672e-32	-2.0011	-4.11118e-10
171644748	chr1:171644748:T:A	1.15124e-32	-1.98841	-4.11118e-10
171644974	chr1:171644974:C:T	2.98434e-29	5.69591	0.175968
171645010	chr1:171645010:A:G	1.1105e-32	-2.02444	-4.11118e-10
171645165	chr1:171645165:T:C	1.74615e-29	5.02674	0.309179
171645230	chr1:171645230:T:C	2.6842e-33	-2.03418	-1.41027
171646194	chr1:171646194:G:A	1.09969e-32	-2.03422	-4.11118e-10
171646206	chr1:171646206:T:C	3.31194e-33	-1.99471	-1.2396
171646274	chr1:171646274:A:G	2.45618e-32	-2.90987e-10	-1.23064
171646397	chr1:171646397:G:T	1.65133e-30	-2.90987e-10	2.9775
171646462	chr1:171646462:G:A	2.82725e-33	-1.9658	-1.42673
171646488	chr1:171646488:GGTTTTTTTTTTT:G	9.40466e-31	-2.90987e-10	2.41454
171646717	chr1:171646717:G:A	2.98788e-33	-2.01124	-1.32603
171646796	chr1:171646796:T:C	2.46705e-28	5.21788	2.76623
171647136	chr1:171647136:A:G	2.12047e-32	-2.90987e-10	-1.37762
171647158	chr1:171647158:C:T	1.52165e-30	-2.90987e-10	2.89572
171647297	chr1:171647297:G:A	4.2408e-32	-0.256181	-0.428317
171647381	chr1:171647381:G:A	7.6332e-29	4.50746	2.30355
171647453	chr1:171647453:G:A	1.58719e-28	4.53637	3.00669
171647464	chr1:171647464:C:T	9.77499e-32	1.30873	-1.15816
171647682	chr1:171647682:C:A	6.49406e-30	4.02204	0.324769
171648049	chr1:171648049:C:T	1.08124e-28	4.18505	2.97414
171648253	chr1:171648253:C:T	2.79765e-33	-2.02159	-1.38147
171648517	chr1:171648517:T:C	2.51489e-32	-2.90987e-10	-1.20702
171648625	chr1:171648625:G:A	3.15184e-33	-2.02356	-1.26029
171648770	chr1:171648770:G:A	4.68578e-33	-1.94245	-0.944854
171649106	chr1:171649106:T:C	6.75899e-33	-1.38591	-1.13506
171649463	chr1:171649463:C:A	2.30713e-32	-2.90987e-10	-1.29325
171649676	chr1:171649676:T:C	2.01387e-32	-2.90987e-10	-1.42919
171649720	chr1:171649720:G:A	3.32007e-33	-1.8842	-1.34765
171649730	chr1:171649730:G:A	2.01387e-32	-2.90987e-10	-1.42919
171649809	chr1:171649809:G:A	5.84476e-32	0.175751	-0.539456
171649862	chr1:171649862:T:A	2.33038e-32	-2.90987e-10	-1.28322
171649940	chr1:171649940:G:A	1.56086e-30	-2.90987e-10	2.92116
171651012	chr1:171651012:C:T	5.16057e-31	3.24346	-1.42908
171651335	chr1:171651335:A:C	2.05067e-32	-2.90987e-10	-1.41108
171651439	chr1:171651439:A:G	4.54203e-27	6.35304	4.54401
171651494	chr1:171651494:A:T	1.36796e-26	7.0138	4.98578
171651599	chr1:171651599:T:C	2.01443e-32	-2.90987e-10	-1.42892
171651642	chr1:171651642:A:G	3.87937e-27	6.33404	4.4053
171651694	chr1:171651694:A:G	1.57388e-30	-2.90987e-10	2.92946
171651780	chr1:171651780:T:A	1.25233e-32	-1.90425	-4.11118e-10
171651958	chr1:171651958:C:T	1.71987e-30	-2.90987e-10	3.01817
171652135	chr1:171652135:T:C	1.58921e-30	-2.90987e-10	2.93915
171652385	chr1:171652385:C:T	4.22186e-33	-1.75452	-1.23704
171652573	chr1:171652573:A:C	1.61615e-30	-2.90987e-10	2.95597
171652694	chr1:171652694:C:T	3.41328e-33	-1.80147	-1.40269
171652737	chr1:171652737:A:G	1.31049e-32	-1.85885	-4.11118e-10
171652917	chr1:171652917:C:T	7.74643e-33	-0.989373	-1.39523
171652996	chr1:171652996:G:A	2.66247e-33	-2.02675	-1.42583
171653684	chr1:171653684:C:T	8.1856e-31	-2.90987e-10	2.27571
171653690	chr1:171653690:T:C	1.30546e-32	-1.06887	-0.79383
171653731	chr1:171653731:G:C	1.20372e-29	4.96392	-4.11118e-10
171654259	chr1:171654259:A:G	1.25836e-30	-2.90987e-10	2.70573
171654409	chr1:171654409:G:C	6.22877e-32	-2.90987e-10	-0.300072
171654425	chr1:171654425:A:T	2.01397e-32	-2.90987e-10	-1.42914
171654701	chr1:171654701:A:G	2.33185e-32	-1.28259	-4.11118e-10
171654731	chr1:171654731:T:C	5.14874e-31	-2.90987e-10	1.81209
171655005	chr1:171655005:C:A	1.06024e-32	-0.949503	-1.12125
171655011	chr1:171655011:C:T	2.16891e-32	-2.90987e-10	-1.35502
171655338	chr1:171655338:C:T	7.14459e-33	-1.22364	-1.24184
171655529	chr1:171655529:C:G	5.85578e-32	-2.90987e-10	-0.361822
171655596	chr1:171655596:G:C	5.58956e-32	-2.90987e-10	-0.408351
171655622	chr1:171655622:T:G	2.15552e-32	-2.90987e-10	-1.36122
171655647	chr1:171655647:G:A	9.90589e-33	-1.52137	-0.61734
171655674	chr1:171655674:C:T	1.36031e-32	-1.82154	-4.11118e-10
171656182	chr1:171656182:G:C	3.02509e-33	-1.91321	-1.41169
171656537	chr1:171656537:G:T	2.37134e-32	-0.429954	-0.835842
171656869	chr1:171656869:C:A	3.15836e-31	-2.90987e-10	1.32339
171657184	chr1:171657184:T:G	2.85383e-32	-2.90987e-10	-1.08059
171657215	chr1:171657215:G:C	2.86e-32	-2.90987e-10	-1.07843
171657298	chr1:171657298:T:G	2.33019e-32	-1.10094	-0.182359
171657572	chr1:171657572:A:AC	6.94603e-33	-1.21633	-1.27733
171657636	chr1:171657636:A:G	2.81005e-32	-2.90987e-10	-1.09605
171657653	chr1:171657653:T:C	4.44079e-32	-2.90987e-10	-0.63842
171657801	chr1:171657801:G:T	6.99742e-33	-1.19187	-1.29443
171658103	chr1:171658103:C:A	2.87531e-32	-0.961755	-0.111336
171658129	chr1:171658129:A:T	2.10259e-32	-1.0698	-0.31628
171658493	chr1:171658493:C:T	2.07142e-32	-2.90987e-10	-1.40102
171658665	chr1:171658665:G:T	4.57788e-31	-2.90987e-10	1.69457
171658778	chr1:171658778:C:T	3.15236e-33	-2.02482	-1.25887
171658787	chr1:171658787:A:G	2.06035e-32	-1.154	-0.252376
171658841	chr1:171658841:C:T	7.92123e-33	-0.934253	-1.42804
171658911	chr1:171658911:G:A	2.12379e-32	-2.90987e-10	-1.37605
171658922	chr1:171658922:C:T	6.20159e-32	-2.90987e-10	-0.304445
171659314	chr1:171659314:G:A	2.01447e-32	-2.90987e-10	-1.4289
171659614	chr1:171659614:A:C	2.01776e-32	-2.90987e-10	-1.42726
171660454	chr1:171660454:C:A	6.88394e-31	-2.90987e-10	2.10252
171660529	chr1:171660529:C:G	2.36702e-32	-1.22232	-0.0452979
171660535	chr1:171660535:G:A	5.12549e-32	-2.90987e-10	-0.495025
171660612	chr1:171660612:C:T	1.0928e-31	-2.90987e-10	0.262078
171660918	chr1:171660918:A:G	6.39679e-33	-1.20557	-1.37047
171661100	chr1:171661100:A:G	2.57718e-32	-2.90987e-10	-1.18255
171661330	chr1:171661330:T:C	4.39058e-32	-2.90987e-10	-0.64979
171661417	chr1:171661417:G:A	1.92382e-32	-1.47494	-4.11118e-10
171661797	chr1:171661797:C:T	6.55275e-33	-1.17571	-1.37624
171662009	chr1:171662009:A:G	2.57718e-32	-2.90987e-10	-1.18255
171662157	chr1:171662157:A:G	6.81272e-33	-1.1714	-1.34165
171662333	chr1:171662333:A:G	5.78834e-32	-2.90987e-10	-0.373406
171662358	chr1:171662358:C:G	2.59429e-32	-2.90987e-10	-1.17594
171662500	chr1:171662500:G:A	6.88547e-33	-1.1606	-1.34183
171662548	chr1:171662548:G:A	2.18764e-32	-2.90987e-10	-1.34643
171662566	chr1:171662566:G:A	2.01846e-32	-2.90987e-10	-1.42692
171662977	chr1:171662977:A:C	1.10362e-32	-0.617262	-1.41339
171663020	chr1:171663020:AT:A	7.36981e-33	-1.06277	-1.37168
171663161	chr1:171663161:C:G	8.65104e-33	-1.59908	-0.675078
171663466	chr1:171663466:C:T	2.20738e-32	-2.90987e-10	-1.33744
171663532	chr1:171663532:T:G	1.32648e-30	-2.90987e-10	2.75845
171663797	chr1:171663797:A:G	1.05854e-32	-0.7352	-1.33716
171663872	chr1:171663872:C:T	2.37583e-32	-2.90987e-10	-1.2639
171663918	chr1:171663918:T:A	1.56704e-32	-0.840864	-0.839199
171664029	chr1:171664029:T:C	1.51096e-32	-0.854899	-0.861608
171664053	chr1:171664053:G:A	2.19685e-32	-2.90987e-10	-1.34223
171664248	chr1:171664248:C:T	5.06364e-32	-2.90987e-10	-0.507166
171664271	chr1:171664271:T:C	5.86101e-32	-2.90987e-10	-0.36093
171664306	chr1:171664306:C:T	2.76854e-33	-2.01481	-1.39871
171664314	chr1:171664314:A:T	1.3177e-31	-2.90987e-10	0.449224
171664434	chr1:171664434:G:A	2.57718e-32	-2.90987e-10	-1.18255
171664441	chr1:171664441:G:A	1.63236e-32	-1.63923	-4.11118e-10
171664468	chr1:171664468:G:A	7.79687e-33	-1.12486	-1.25326
171664596	chr1:171664596:G:A	1.50785e-32	-0.857903	-0.860661
171664605	chr1:171664605:A:G	2.27577e-32	-2.90987e-10	-1.30693
171664689	chr1:171664689:A:C	2.57837e-32	-2.90987e-10	-1.18209
171664731	chr1:171664731:T:C	1.59359e-32	-0.813118	-0.850146
171664752	chr1:171664752:A:G	4.99806e-31	-2.90987e-10	1.78238
171664818	chr1:171664818:T:C	9.33468e-33	-1.51486	-0.683243
171664903	chr1:171664903:C:T	4.40067e-32	-2.90987e-10	-0.647495
171664941	chr1:171664941:C:T	5.84096e-32	-2.90987e-10	-0.364357
171664989	chr1:171664989:T:C	1.57921e-32	-0.820748	-0.851575
171665862	chr1:171665862:C:A	6.42205e-31	-2.90987e-10	2.03307
171666713	chr1:171666713:T:A	2.02592e-32	-2.90987e-10	-1.42323
171666864	chr1:171666864:C:T	1.85214e-32	-1.35762	-0.155286
171666974	chr1:171666974:G:A	5.08107e-31	-2.90987e-10	1.79886
171667139	chr1:171667139:T:C	1.15499e-30	-2.90987e-10	2.62001
171667254	chr1:171667254:G:A	2.67352e-33	-2.03187	-1.41657
171667596	chr1:171667596:C:T	1.54258e-31	-2.90987e-10	0.606793
171667696	chr1:171667696:G:A	6.24394e-31	-2.90987e-10	2.00495
171667951	chr1:171667951:C:CG	2.57681e-32	-2.90987e-10	-1.1827
171668000	chr1:171668000:G:A	2.54015e-32	-2.90987e-10	-1.19703
171668055	chr1:171668055:A:G	5.5741e-32	-2.90987e-10	-0.41112
171668275	chr1:171668275:T:A	6.00004e-31	-2.90987e-10	1.9651
171668810	chr1:171668810:A:T	5.31413e-32	-2.90987e-10	-0.458881
171668885	chr1:171668885:C:T	6.58329e-31	-2.90987e-10	2.05787
171669269	chr1:171669269:G:A	5.40523e-32	-2.90987e-10	-0.441884
171669284	chr1:171669284:C:T	2.12407e-32	-2.90987e-10	-1.37592
171669959	chr1:171669959:T:C	8.71888e-33	-1.11461	-1.15174
171670180	chr1:171670180:G:A	2.47886e-32	-2.90987e-10	-1.22145
171670335	chr1:171670335:A:G	8.94554e-33	-1.56014	-0.680536
171670364	chr1:171670364:A:G	9.37159e-33	-1.0922	-1.10195
171670468	chr1:171670468:G:A	2.47757e-32	-2.90987e-10	-1.22197
171670512	chr1:171670512:A:G	2.10687e-32	-2.90987e-10	-1.38405
171670728	chr1:171670728:C:T	8.58165e-33	-1.13155	-1.15066
171670765	chr1:171670765:A:C	1.13432e-31	-2.90987e-10	0.299364
171670783	chr1:171670783:C:G	1.34944e-31	-2.90987e-10	0.473024
171671301	chr1:171671301:G:A	6.7276e-32	-2.90987e-10	-0.223032
171671531	chr1:171671531:A:C	2.42349e-32	-2.90987e-10	-1.24404
171671553	chr1:171671553:G:A	4.85537e-32	-2.90987e-10	-0.549166
171671748	chr1:171671748:C:A	3.57797e-33	-1.7454	-1.41164
171672105	chr1:171672105:C:T	3.06236e-31	-2.90987e-10	1.29252
171672350	chr1:171672350:A:C	3.82581e-33	-1.67145	-1.41862
171672462	chr1:171672462:A:G	3.49043e-32	-2.90987e-10	-0.879226
171672605	chr1:171672605:T:C	6.46436e-33	-1.54857	-1.01696
171672849	chr1:171672849:A:G	3.94246e-33	-1.64681	-1.41323
171673172	chr1:171673172:A:G	3.89486e-33	-1.66856	-1.40362
171673178	chr1:171673178:A:G	3.40157e-33	-1.90703	-1.30057
171673384	chr1:171673384:A:G	6.35967e-33	-1.59566	-0.986198
171673390	chr1:171673390:G:T	2.45925e-32	-2.90987e-10	-1.22939
171673422	chr1:171673422:A:T	4.79113e-32	-2.90987e-10	-0.562485
171673882	chr1:171673882:T:C	8.71771e-33	-2.01032	-0.256163
171674128	chr1:171674128:A:G	4.00519e-33	-1.6373	-1.40695
171674230	chr1:171674230:T:C	4.21848e-32	-2.90987e-10	-0.689777
171674265	chr1:171674265:A:G	2.07872e-32	-2.90987e-10	-1.3975
171674923	chr1:171674923:G:A	5.61947e-33	-1.76135	-0.944252
171675446	chr1:171675446:G:A	1.02237e-32	-1.55474	-0.552383
171675593	chr1:171675593:T:TA	3.33413e-32	-2.90987e-10	-0.925038
171675992	chr1:171675992:A:C	4.32993e-31	-2.90987e-10	1.63888
171676109	chr1:171676109:G:A	2.60478e-32	-2.90987e-10	-1.1719
171676338	chr1:171676338:AAAAAAAAAAAAAAAAG:A	1.63155e-31	-2.90987e-10	0.662866
171676408	chr1:171676408:A:T	3.25973e-33	-1.82957	-1.42062
171676449	chr1:171676449:T:C	2.95127e-33	-1.98524	-1.36436
171676562	chr1:171676562:C:T	3.05045e-32	-2.90987e-10	-1.01396
171676563	chr1:171676563:G:A	4.2767e-33	-2.00993	-0.968724
171676567	chr1:171676567:G:A	3.16101e-32	-2.90987e-10	-0.978361
171677470	chr1:171677470:T:C	8.20356e-33	-1.99866	-0.328611
171677808	chr1:171677808:A:G	3.17748e-31	-1.0108	2.34022
171677836	chr1:171677836:G:A	6.76233e-33	-1.48202	-1.03844
171678132	chr1:171678132:G:C	6.57283e-33	-1.51635	-1.03254
171678230	chr1:171678230:C:CT	1.54512e-32	-1.69415	-4.11118e-10
171678234	chr1:171678234:C:T	1.54465e-32	-1.69445	-4.11118e-10
171678335	chr1:171678335:C:T	8.4758e-33	-1.47714	-0.817478
171678411	chr1:171678411:T:G	1.70632e-32	-1.58077	-0.0141357
171678755	chr1:171678755:G:A	1.09418e-31	-2.90987e-10	0.263343
171678860	chr1:171678860:A:G	5.39174e-33	-1.46796	-1.27901
171678897	chr1:171678897:C:T	4.29509e-33	-1.69824	-1.27613
171679166	chr1:171679166:C:T	2.01399e-32	-2.90987e-10	-1.42913
171679300	chr1:171679300:C:A	3.28356e-33	-1.81526	-1.42765
171679597	chr1:171679597:G:A	1.91251e-32	-1.48083	-4.11118e-10
171679617	chr1:171679617:T:A	1.98246e-31	-2.90987e-10	0.857673
171679783	chr1:171679783:T:C	6.36956e-30	3.95956	0.367893
171679949	chr1:171679949:C:T	1.73653e-32	-0.37032	-1.20704
171680051	chr1:171680051:C:G	6.84517e-32	-2.90987e-10	-0.205708
171680318	chr1:171680318:C:T	2.93884e-30	4.53406	-0.98013
171680339	chr1:171680339:C:T	2.10106e-31	-2.90987e-10	0.915776
171680362	chr1:171680362:C:G	5.49006e-30	5.46898	-1.29012
171680415	chr1:171680415:G:A	6.12432e-30	5.42936	-1.14117
171680457	chr1:171680457:C:A	4.56849e-31	3.08988	-1.39736
171680473	chr1:171680473:G:A	5.03096e-31	-2.90987e-10	1.78895
171680745	chr1:171680745:C:T	1.16321e-29	4.92968	-4.11118e-10
171680796	chr1:171680796:A:G	4.63631e-31	3.06837	-1.36112
171680851	chr1:171680851:T:A	2.03126e-32	-2.90987e-10	-1.4206
171680861	chr1:171680861:T:C	1.84773e-31	2.1105	-1.32321
171680921	chr1:171680921:C:A	2.0215e-32	-2.90987e-10	-1.42541
171681159	chr1:171681159:T:TCCTA	4.5366e-32	-2.90987e-10	-0.617074
171681185	chr1:171681185:C:CT	3.38468e-33	-1.85282	-1.35975
171681274	chr1:171681274:C:T	8.14417e-32	-2.90987e-10	-0.0319487
171681405	chr1:171681405:G:A	2.77984e-31	2.20669	-1.01096
171681460	chr1:171681460:G:A	4.12631e-32	-2.90987e-10	-0.711868
171681782	chr1:171681782:TA:T	2.96994e-31	2.27199	-1.01012
171682013	chr1:171682013:T:C	3.00238e-31	2.2995	-1.02676
171682224	chr1:171682224:A:C	2.72339e-33	-2.03324	-1.39672
171682232	chr1:171682232:G:T	2.12703e-31	2.29018	-1.36212
171682427	chr1:171682427:A:T	4.00494e-32	-2.90987e-10	-0.741723
171682487	chr1:171682487:T:G	2.73605e-33	-2.02624	-1.39908
171682734	chr1:171682734:T:C	2.97445e-33	-1.98658	-1.3552
171682735	chr1:171682735:G:A	3.37972e-32	-2.90987e-10	-0.911458
171682810	chr1:171682810:T:G	3.31587e-31	2.35623	-0.984176
171683004	chr1:171683004:C:T	2.77455e-31	2.21028	-1.01646
171683240	chr1:171683240:T:C	8.85634e-32	-2.90987e-10	0.0518821
171683443	chr1:171683443:C:T	2.81088e-33	-1.97393	-1.42441
171683524	chr1:171683524:G:A	2.54134e-31	2.14263	-1.03661
171683535	chr1:171683535:G:C	1.033e-31	-2.90987e-10	0.205799
171683561	chr1:171683561:G:T	2.0142e-32	-2.90987e-10	-1.42903
171683579	chr1:171683579:A:G	2.01387e-32	-2.90987e-10	-1.42919
171683591	chr1:171683591:A:G	2.54471e-31	2.14155	-1.0342
171683613	chr1:171683613:C:T	2.78922e-33	-1.98169	-1.42438
171683619	chr1:171683619:A:G	1.83488e-31	2.16318	-1.38287
171684067	chr1:171684067:C:T	3.81097e-32	0.457872	-1.24924
171684189	chr1:171684189:C:T	2.85142e-33	-1.96817	-1.41584
171684244	chr1:171684244:T:C	2.23902e-31	2.02574	-1.04637
171684556	chr1:171684556:A:G	2.21818e-31	2.02355	-1.05353
171684634	chr1:171684634:C:T	2.01662e-32	-2.90987e-10	-1.42783
171684725	chr1:171684725:C:G	2.30899e-32	-0.0295886	-1.26285
171684769	chr1:171684769:C:T	2.82765e-32	-2.90987e-10	-1.08981
171685316	chr1:171685316:G:A	2.27066e-31	1.98213	-0.988725
171685382	chr1:171685382:T:C	2.32039e-31	2.00263	-0.987564
171685476	chr1:171685476:C:T	2.14485e-31	1.9829	-1.04649
171685710	chr1:171685710:C:T	9.96393e-32	-2.90987e-10	0.169721
171685828	chr1:171685828:C:T	2.22601e-32	-0.0125437	-1.3165
171686111	chr1:171686111:G:A	2.16752e-31	1.90827	-0.961349
171686516	chr1:171686516:T:A	2.13256e-31	1.91452	-0.983861
171686545	chr1:171686545:T:A	2.4119e-32	0.015266	-1.2641
171686547	chr1:171686547:T:A	2.20944e-31	1.92982	-0.963741
171686621	chr1:171686621:T:G	1.95096e-31	1.87191	-1.03026
171686672	chr1:171686672:C:T	1.96854e-31	1.86818	-1.01756
171686673	chr1:171686673:G:A	2.09831e-32	-2.90987e-10	-1.38812
171686705	chr1:171686705:A:G	6.85538e-31	3.06065	-0.96228
171686717	chr1:171686717:G:A	1.01967e-31	1.54699	-1.35418
171686844	chr1:171686844:G:A	1.57799e-31	1.65176	-1.02227
171687085	chr1:171687085:A:G	1.27372e-31	-2.90987e-10	0.415279
171687096	chr1:171687096:G:A	4.3633e-32	-2.90987e-10	-0.656023
171687309	chr1:171687309:G:A	4.51363e-32	-2.90987e-10	-0.622149
171687391	chr1:171687391:C:A	1.33433e-31	1.84351	-1.38175
171687412	chr1:171687412:G:T	3.65975e-33	-1.88005	-1.2544
171687538	chr1:171687538:G:A	2.2312e-31	2.252	-1.27613
171687555	chr1:171687555:T:G	1.5745e-31	1.89929	-1.27202
171687628	chr1:171687628:A:G	3.23562e-31	2.25805	-0.910495
171687875	chr1:171687875:T:C	1.68547e-31	1.74278	-1.0474
171688064	chr1:171688064:G:T	3.76505e-32	-2.90987e-10	-0.803489
171688803	chr1:171688803:C:T	1.21068e-31	1.78012	-1.4156
171688813	chr1:171688813:T:C	4.69807e-31	1.68192	0.0385615
171688823	chr1:171688823:T:TTTTCCTTTTTTTTC	2.01394e-32	-2.90987e-10	-1.42916
171688851	chr1:171688851:C:T	3.0859e-31	2.21545	-0.915276
171688923	chr1:171688923:C:T	1.52461e-31	-2.90987e-10	0.595072
171689143	chr1:171689143:G:A	2.01387e-32	-2.90987e-10	-1.42919
171689773	chr1:171689773:C:A	3.10475e-33	-1.87674	-1.42216
171689872	chr1:171689872:G:A	3.13041e-33	-1.86288	-1.42779
171689941	chr1:171689941:T:A	3.10784e-33	-1.92856	-1.36935
171690033	chr1:171690033:A:G	1.91622e-31	1.89323	-1.06955
171690152	chr1:171690152:G:A	3.543e-31	1.74583	-0.307525
171690269	chr1:171690269:A:G	2.90562e-33	-1.99634	-1.36886
171690459	chr1:171690459:C:T	1.63136e-31	1.72581	-1.06306
171690710	chr1:171690710:C:T	3.51049e-31	-2.90987e-10	1.42909
171691009	chr1:171691009:G:A	3.99977e-32	-2.90987e-10	-0.743015
171691014	chr1:171691014:T:C	9.19095e-32	-2.90987e-10	0.0889678
171691354	chr1:171691354:T:C	4.21387e-32	-2.90987e-10	-0.690871
171691425	chr1:171691425:T:C	2.29879e-32	-2.90987e-10	-1.29687
171691426	chr1:171691426:G:C	2.77126e-33	-1.98677	-1.42576
171691444	chr1:171691444:G:A	1.62882e-31	1.33773	-0.676541
171691750	chr1:171691750:C:T	2.96422e-33	-1.92546	-1.41977
171691976	chr1:171691976:G:A	2.08891e-32	-2.90987e-10	-1.39261
171692058	chr1:171692058:A:T	4.30804e-32	-2.90987e-10	-0.668767
171692090	chr1:171692090:T:C	1.66389e-31	1.73304	-1.05055
171692272	chr1:171692272:G:A	1.9627e-31	1.84616	-0.998503
171692350	chr1:171692350:G:A	2.02291e-32	-2.90987e-10	-1.42471
171692407	chr1:171692407:T:C	1.79625e-31	1.77515	-1.01612
171692414	chr1:171692414:A:C	1.81925e-31	1.83751	-1.06575
171692711	chr1:171692711:A:G	9.25007e-32	1.50242	-1.40704
171692956	chr1:171692956:A:T	1.06816e-31	-2.90987e-10	0.239269
171693293	chr1:171693293:G:A	2.83751e-33	-1.9818	-1.40711
171693351	chr1:171693351:A:G	3.0288e-32	-2.90987e-10	-1.02108
171693467	chr1:171693467:G:A	9.45414e-32	-2.90987e-10	0.117201
171693496	chr1:171693496:T:C	1.01044e-31	-2.90987e-10	0.183721
171693605	chr1:171693605:A:C	1.84248e-31	1.85413	-1.06968
171693690	chr1:171693690:C:T	1.00177e-31	-2.90987e-10	0.175104
171693785	chr1:171693785:G:A	9.32283e-32	0.103215	-4.11118e-10
171693970	chr1:171693970:G:A	3.33507e-32	-2.90987e-10	-0.924756
171694142	chr1:171694142:G:A	1.1461e-31	-2.90987e-10	0.3097
171694170	chr1:171694170:C:T	1.53299e-31	-2.90987e-10	0.600551
171694288	chr1:171694288:G:T	3.6211e-32	-2.90987e-10	-0.842474
171694382	chr1:171694382:C:G	3.19948e-33	-1.84048	-1.42836
171694450	chr1:171694450:G:A	2.01651e-32	-2.90987e-10	-1.42788
171694473	chr1:171694473:T:C	2.23805e-32	-2.90987e-10	-1.32365
171694534	chr1:171694534:A:G	1.78113e-31	1.79761	-1.04703
171694595	chr1:171694595:G:A	3.09116e-33	-1.89588	-1.40742
171694635	chr1:171694635:C:T	2.01422e-32	-2.90987e-10	-1.42902
171694660	chr1:171694660:C:T	3.01906e-33	-1.93019	-1.3967
171694817	chr1:171694817:G:T	2.77306e-33	-1.99632	-1.41556
171695265	chr1:171695265:T:A	2.08193e-32	-2.90987e-10	-1.39595
171695353	chr1:171695353:G:A	2.18072e-32	-2.90987e-10	-1.3496
171695360	chr1:171695360:A:G	2.11301e-32	-0.285425	-1.09571
171695374	chr1:171695374:G:A	2.02383e-32	-2.90987e-10	-1.42426
171695414	chr1:171695414:C:T	3.0161e-32	-2.90987e-10	-1.02529
171695415	chr1:171695415:A:G	1.8376e-31	1.84474	-1.06295
171695429	chr1:171695429:C:T	2.0449e-32	-2.90987e-10	-1.4139
171695437	chr1:171695437:G:A	2.04448e-32	-2.90987e-10	-1.41411
171695567	chr1:171695567:T:A	1.97779e-32	-0.124672	-1.3226
171695648	chr1:171695648:G:A	6.62438e-33	-1.86627	-0.674815
171695658	chr1:171695658:G:A	2.9377e-32	-2.90987e-10	-1.05162
171695760	chr1:171695760:AGAT:A	1.25153e-31	1.79274	-1.39504
171695779	chr1:171695779:G:A	3.28754e-32	-2.90987e-10	-0.939111
171696051	chr1:171696051:C:T	1.155e-31	1.70454	-1.38711
171696144	chr1:171696144:A:AG	2.02881e-32	-0.0964375	-1.32537
171696150	chr1:171696150:C:T	1.82196e-31	1.80796	-1.03472
171696240	chr1:171696240:G:A	1.58631e-31	-2.90987e-10	0.634744
171696255	chr1:171696255:G:A	1.10519e-31	1.64808	-1.37473
171696256	chr1:171696256:T:C	1.6215e-32	-0.250683	-1.39522
171696428	chr1:171696428:C:T	2.30627e-32	-2.90987e-10	-1.29362
171696603	chr1:171696603:G:T	3.04577e-32	-2.90987e-10	-1.0155
171696688	chr1:171696688:G:A	1.21569e-31	-2.90987e-10	0.368648
171696759	chr1:171696759:G:A	2.98382e-32	-2.90987e-10	-1.03605
171696774	chr1:171696774:C:G	1.76903e-31	1.79383	-1.05007
171696900	chr1:171696900:C:G	1.95481e-31	1.87704	-1.03341
171697507	chr1:171697507:A:C	6.34239e-32	0.796053	-1.07805
171697692	chr1:171697692:A:G	1.88715e-31	1.86571	-1.05731
171697837	chr1:171697837:T:A	3.05111e-32	-2.90987e-10	-1.01375
171698020	chr1:171698020:G:A	1.24552e-31	1.82151	-1.42862
171698080	chr1:171698080:G:A	2.15413e-31	-2.90987e-10	0.940723
171698288	chr1:171698288:T:C	2.73489e-31	-2.90987e-10	1.17942
171698343	chr1:171698343:G:A	2.3465e-32	-2.90987e-10	-1.27633
171698381	chr1:171698381:C:T	6.49283e-32	-2.90987e-10	-0.258552
171698385	chr1:171698385:C:T	2.66428e-32	-2.90987e-10	-1.14932
171698559	chr1:171698559:A:G	6.71858e-32	-2.90987e-10	-0.224375
171698674	chr1:171698674:G:A	2.3236e-32	-2.90987e-10	-1.28613
171698813	chr1:171698813:AT:A	3.66339e-31	1.93713	-0.465404
171698862	chr1:171698862:T:C	6.27082e-31	1.13514	0.874102
171698900	chr1:171698900:G:A	3.00828e-32	-2.90987e-10	-1.02788
171698938	chr1:171698938:A:G	8.50291e-32	-2.90987e-10	0.0111568
171699002	chr1:171699002:C:T	2.18009e-32	-2.90987e-10	-1.34988
171699297	chr1:171699297:G:A	2.9448e-32	-2.90987e-10	-1.04921
171699331	chr1:171699331:T:G	2.01435e-32	-2.90987e-10	-1.42895
171699339	chr1:171699339:T:C	3.26105e-32	-0.481286	-0.465917
171699557	chr1:171699557:A:G	3.93974e-32	-0.542147	-0.215989
171699723	chr1:171699723:C:CAAG	2.02219e-31	0.877515	-4.11118e-10
171699811	chr1:171699811:G:A	1.27735e-31	1.83274	-1.41462
171700042	chr1:171700042:T:C	2.01387e-32	-2.90987e-10	-1.42919
171700088	chr1:171700088:T:C	2.12199e-32	-2.90987e-10	-1.3769
171700492	chr1:171700492:A:T	2.82781e-32	-2.90987e-10	-1.08975
171700683	chr1:171700683:G:A	4.32802e-32	-0.112099	-0.552041
171700734	chr1:171700734:G:T	2.01395e-32	-2.90987e-10	-1.42915
171701097	chr1:171701097:T:C	3.36386e-33	-1.91782	-1.30093
171701306	chr1:171701306:C:T	1.15584e-32	-1.98443	-4.11118e-10
171701539	chr1:171701539:C:G	1.46096e-31	-2.90987e-10	0.552426
171701683	chr1:171701683:T:A	1.14239e-31	1.71475	-1.40829
171701717	chr1:171701717:A:G	3.57787e-32	-2.90987e-10	-0.854484
171702323	chr1:171702323:T:G	2.50927e-32	-0.801637	-0.407622
171702483	chr1:171702483:G:A	1.45424e-31	-2.90987e-10	0.547819
171702755	chr1:171702755:C:T	2.0437e-32	-2.90987e-10	-1.41449
171702770	chr1:171702770:G:A	2.89819e-32	-1.06516	-4.11118e-10
171703280	chr1:171703280:AAGG:A	3.06289e-33	-1.97341	-1.33907
171703583	chr1:171703583:G:GTATT	2.13987e-32	-2.90987e-10	-1.3685
171703914	chr1:171703914:T:C	2.10972e-31	1.8025	-0.882609
171704096	chr1:171704096:G:A	1.35713e-31	1.88838	-1.40967
171704132	chr1:171704132:C:A	1.30853e-31	1.85183	-1.40959
171704481	chr1:171704481:T:C	9.32981e-31	-2.90987e-10	2.40655
171704609	chr1:171704609:AT:A	1.33189e-31	1.86883	-1.40889
171704719	chr1:171704719:T:C	4.57291e-31	-2.90987e-10	1.69348
171704896	chr1:171704896:AGAG:A	1.28361e-31	-2.90987e-10	0.423009
171704971	chr1:171704971:T:C	1.13677e-32	-2.00106	-4.11118e-10
171705089	chr1:171705089:C:A	2.946e-32	-0.141786	-0.907018
171705101	chr1:171705101:G:T	1.40125e-31	1.9188	-1.4081
171705108	chr1:171705108:T:C	3.06557e-33	-1.96107	-1.35053
171705195	chr1:171705195:A:G	1.45944e-31	-2.90987e-10	0.551384
171705198	chr1:171705198:C:T	1.28143e-31	1.83724	-1.41593
171705467	chr1:171705467:T:C	1.94987e-31	1.7566	-0.915505
171705475	chr1:171705475:C:T	7.20931e-33	-1.4217	-1.03476
171705634	chr1:171705634:G:A	2.68614e-32	-0.599542	-0.541606
171705734	chr1:171705734:T:G	2.17486e-32	-2.90987e-10	-1.35229
171705744	chr1:171705744:T:C	2.82919e-32	-2.90987e-10	-1.08926
171705777	chr1:171705777:T:C	1.03412e-31	-2.90987e-10	0.206884
171705847	chr1:171705847:G:A	1.32475e-31	1.8678	-1.41324
171706156	chr1:171706156:A:G	2.43437e-32	-0.245557	-0.994006
171706780	chr1:171706780:T:C	2.42687e-32	-2.90987e-10	-1.24265
171707382	chr1:171707382:T:C	2.12445e-32	-2.90987e-10	-1.37574
171707558	chr1:171707558:C:T	2.9454e-33	-1.92507	-1.42653
171707633	chr1:171707633:G:A	3.48244e-32	-2.90987e-10	-0.881517
171707655	chr1:171707655:G:A	3.13965e-32	-0.647541	-0.337599
171707793	chr1:171707793:A:G	2.0558e-32	-2.90987e-10	-1.40859
171707900	chr1:171707900:T:C	2.06048e-32	-2.90987e-10	-1.40631
171708532	chr1:171708532:G:A	2.11956e-31	1.91841	-0.993867
171708544	chr1:171708544:A:G	2.02304e-32	-2.90987e-10	-1.42465
171709196	chr1:171709196:G:A	2.20652e-32	-2.90987e-10	-1.33784
171709269	chr1:171709269:A:G	2.01594e-32	-2.90987e-10	-1.42817
171709489	chr1:171709489:T:C	2.79104e-32	-2.90987e-10	-1.10284
171710115	chr1:171710115:G:A	2.01488e-32	-2.90987e-10	-1.42869
171710242	chr1:171710242:C:CCAGT	7.15001e-32	-0.444789	0.282651
171710325	chr1:171710325:A:C	1.98683e-31	1.85611	-0.996237
171710643	chr1:171710643:T:C	2.20074e-32	-2.90987e-10	-1.34046
171710818	chr1:171710818:G:A	9.61692e-32	-0.392425	0.526697
171710983	chr1:171710983:A:T	2.15959e-32	-2.90987e-10	-1.35933
171710990	chr1:171710990:T:A	7.27707e-33	-1.72905	-0.718062
171711255	chr1:171711255:T:G	4.13468e-32	-1.66542	0.955577
171711491	chr1:171711491:A:G	8.88497e-33	-1.32568	-0.921791
171711574	chr1:171711574:A:G	3.29773e-32	-2.90987e-10	-0.936015
171711772	chr1:171711772:A:T	9.31526e-33	-1.72461	-0.475573
171711906	chr1:171711906:C:T	2.55293e-32	-2.90987e-10	-1.19201
171711987	chr1:171711987:G:A	2.17169e-32	-2.90987e-10	-1.35374
171712001	chr1:171712001:G:A	2.77116e-32	-2.90987e-10	-1.10999
171712227	chr1:171712227:G:T	2.01508e-32	-2.90987e-10	-1.42859
171713150	chr1:171713150:G:A	2.14182e-32	-2.90987e-10	-1.36759
171713311	chr1:171713311:A:C	3.92051e-33	-1.68942	-1.3762
171713996	chr1:171713996:G:A	2.16302e-32	-2.90987e-10	-1.35774
171714054	chr1:171714054:C:T	9.3223e-32	-0.395566	0.498724
171714471	chr1:171714471:A:G	2.18705e-31	1.92793	-0.972043
171714781	chr1:171714781:A:C	2.01479e-32	-2.90987e-10	-1.42874
171714966	chr1:171714966:C:A	9.40833e-32	-2.90987e-10	0.112344
171715115	chr1:171715115:G:A	9.0742e-33	-1.72454	-0.501859
171715181	chr1:171715181:G:A	1.09973e-30	-2.90987e-10	2.57099
171715219	chr1:171715219:G:T	9.46563e-32	-0.381228	0.499644
171715246	chr1:171715246:G:A	9.16076e-32	-2.90987e-10	0.0856783
171715589	chr1:171715589:T:C	7.34656e-31	-2.90987e-10	2.16757
171715597	chr1:171715597:G:A	2.20532e-32	-2.90987e-10	-1.33838
171715692	chr1:171715692:G:A	9.31588e-32	-0.385289	0.487759
171716146	chr1:171716146:C:T	2.03025e-32	-2.90987e-10	-1.42109
171716543	chr1:171716543:AAG:A	2.07192e-31	1.87146	-0.969652
171716554	chr1:171716554:C:T	2.0557e-31	1.86306	-0.969114
171717346	chr1:171717346:C:T	9.32701e-32	-0.338172	0.441836
171717692	chr1:171717692:T:A	3.03177e-33	-2.02666	-1.29603
171718196	chr1:171718196:C:T	9.10202e-32	-0.408809	0.488054
171718457	chr1:171718457:T:C	1.33204e-31	-0.319028	0.779073
171719256	chr1:171719256:G:A	2.05032e-32	-2.90987e-10	-1.41125
171719308	chr1:171719308:A:C	2.77598e-32	-2.90987e-10	-1.10825
171719493	chr1:171719493:TA:T	2.07415e-32	-2.90987e-10	-1.3997
171719650	chr1:171719650:A:C	1.96015e-31	1.85554	-1.00918
171719699	chr1:171719699:G:A	2.13019e-30	3.68578	-0.453654
171719847	chr1:171719847:T:C	2.77016e-32	-2.90987e-10	-1.11035
171720016	chr1:171720016:A:T	2.04778e-31	1.87991	-0.989819
171720387	chr1:171720387:G:C	1.62644e-32	-1.61153	-0.0313226
171720405	chr1:171720405:C:T	3.27234e-32	-2.90987e-10	-0.943745
171720533	chr1:171720533:A:AT	3.20238e-33	-2.02536	-1.24258
171720535	chr1:171720535:G:T	3.20101e-33	-2.02494	-1.24343
171721211	chr1:171721211:T:C	1.18424e-32	-0.583574	-1.37657
171721263	chr1:171721263:C:T	2.09702e-32	-2.90987e-10	-1.38873
171721378	chr1:171721378:A:G	2.82129e-32	-2.90987e-10	-1.09206
171721486	chr1:171721486:T:C	3.236e-33	-2.02785	-1.22965
171721749	chr1:171721749:A:T	2.14856e-32	-2.90987e-10	-1.36445
171721958	chr1:171721958:G:A	2.01522e-32	-2.90987e-10	-1.42853
171721981	chr1:171721981:G:A	2.3438e-32	-2.90987e-10	-1.27748
171722014	chr1:171722014:G:C	2.08717e-31	1.88341	-0.974261
171722035	chr1:171722035:T:C	3.85781e-31	-2.90987e-10	1.52343
171722150	chr1:171722150:A:G	2.16012e-31	1.91379	-0.970295
171722845	chr1:171722845:T:TG	8.49521e-32	-0.324498	0.334749
171723126	chr1:171723126:G:C	2.11966e-32	-2.90987e-10	-1.37799
171723171	chr1:171723171:C:T	1.63455e-31	2.00846	-1.34376
171723289	chr1:171723289:T:C	2.13668e-32	-2.90987e-10	-1.37
171723311	chr1:171723311:A:T	2.01395e-32	-2.90987e-10	-1.42915
171723354	chr1:171723354:G:A	2.18348e-32	-2.90987e-10	-1.34833
171723387	chr1:171723387:C:CATCCCTTATCT	2.1633e-32	-2.90987e-10	-1.35762
171723626	chr1:171723626:T:C	2.14717e-32	-2.90987e-10	-1.3651
171723743	chr1:171723743:C:T	2.01415e-32	-2.90987e-10	-1.42906
171723846	chr1:171723846:T:C	2.01426e-32	-2.90987e-10	-1.429
171723969	chr1:171723969:C:T	2.24808e-32	-2.90987e-10	-1.31917
171724112	chr1:171724112:G:A	8.95254e-33	-1.34803	-0.891869
171724217	chr1:171724217:G:A	8.75514e-32	-0.357932	0.398322
171724747	chr1:171724747:C:T	2.39179e-32	-1.25721	-4.11118e-10
171725426	chr1:171725426:C:A	2.12986e-31	1.89885	-0.969454
171725558	chr1:171725558:A:T	2.02346e-32	-2.90987e-10	-1.42444
171725750	chr1:171725750:G:A	9.32395e-33	-1.68915	-0.510096
171725751	chr1:171725751:C:T	3.38424e-32	-2.90987e-10	-0.910121
171725873	chr1:171725873:C:T	2.23635e-32	-1.32441	-4.11118e-10
171725975	chr1:171725975:A:AC	2.17929e-32	-2.90987e-10	-1.35025
171726845	chr1:171726845:A:AAGAT	3.22647e-33	-2.03	-1.23045
171726972	chr1:171726972:T:C	1.09526e-31	-0.49958	0.763902
171727116	chr1:171727116:C:T	2.01387e-32	-2.90987e-10	-1.4292
171728829	chr1:171728829:G:C	5.13677e-32	-2.90987e-10	-0.492827
171728981	chr1:171728981:A:C	2.18967e-32	-2.90987e-10	-1.3455
171729507	chr1:171729507:A:G	1.03663e-31	-0.352029	0.561341
171729650	chr1:171729650:A:C	9.02937e-33	-1.32915	-0.902204
171729682	chr1:171729682:T:C	8.77031e-32	-0.385286	0.427407
171729771	chr1:171729771:C:T	3.05571e-32	-0.0482939	-0.963945
171729772	chr1:171729772:G:A	3.19029e-32	-2.90987e-10	-0.969138
171729816	chr1:171729816:C:T	3.27249e-32	-2.90987e-10	-0.943701
171729890	chr1:171729890:C:T	9.47494e-32	-0.301457	0.420857
171730381	chr1:171730381:T:C	3.99195e-27	10.768	-4.11118e-10
171730579	chr1:171730579:A:G	2.19903e-32	-2.90987e-10	-1.34123
171730584	chr1:171730584:T:TA	2.50161e-32	-2.90987e-10	-1.21231
171730637	chr1:171730637:C:T	2.01398e-32	-2.90987e-10	-1.42914
171730774	chr1:171730774:A:G	2.14632e-32	-2.90987e-10	-1.36549
171730907	chr1:171730907:A:T	2.67246e-31	2.00205	-0.845715
171731176	chr1:171731176:A:AG	1.06022e-31	-0.242122	0.47393
171731225	chr1:171731225:A:C	2.15243e-32	-2.90987e-10	-1.36265
171731452	chr1:171731452:T:TA	9.45039e-33	-1.77768	-0.408099
171731529	chr1:171731529:C:G	2.07614e-32	-2.90987e-10	-1.39874
171731582	chr1:171731582:G:A	3.44096e-30	3.71167	-4.11118e-10
171731603	chr1:171731603:T:C	3.27373e-33	-2.03109	-1.21482
171731989	chr1:171731989:G:A	1.11149e-31	-0.27881	0.557846
171732347	chr1:171732347:C:T	1.08493e-31	-0.361367	0.616216
171732742	chr1:171732742:T:C	2.0143e-32	-2.90987e-10	-1.42898
171733008	chr1:171733008:A:G	2.09407e-32	-2.90987e-10	-1.39014
171733018	chr1:171733018:A:G	1.52757e-32	-1.64492	-0.0606524
171733599	chr1:171733599:A:G	2.13135e-32	-2.90987e-10	-1.3725
171733724	chr1:171733724:C:T	9.32097e-32	-0.3618	0.464815
171733918	chr1:171733918:A:T	2.01438e-32	-2.90987e-10	-1.42894
171734376	chr1:171734376:T:C	7.80963e-32	-2.90987e-10	-0.0738937
171734511	chr1:171734511:C:A	2.01392e-32	-2.90987e-10	-1.42917
171734886	chr1:171734886:T:C	2.01899e-32	-2.90987e-10	-1.42665
171735477	chr1:171735477:C:G	2.0437e-32	-2.90987e-10	-1.41449
171735817	chr1:171735817:C:G	3.31582e-33	-2.02697	-1.20616
171736138	chr1:171736138:C:T	2.03064e-32	-2.90987e-10	-1.4209
171737566	chr1:171737566:A:G	2.59479e-31	2.0351	-0.908264
171737969	chr1:171737969:TA:T	1.44594e-32	-1.63795	-0.122544
171738132	chr1:171738132:T:C	4.96405e-31	2.40797	-0.632412
171738551	chr1:171738551:C:G	6.52287e-31	-2.90987e-10	2.04865
171739097	chr1:171739097:CTAA:C	2.0427e-32	-2.90987e-10	-1.41498
171739731	chr1:171739731:G:A	7.90964e-32	-2.90987e-10	-0.0611691
171740033	chr1:171740033:G:T	7.64999e-32	-2.90987e-10	-0.0945468
171740706	chr1:171740706:ATTATC:A	2.40932e-32	-2.90987e-10	-1.24991
171741265	chr1:171741265:C:T	1.85805e-31	1.77077	-0.977906
171742158	chr1:171742158:T:C	2.39169e-32	-2.90987e-10	-1.25725
171742266	chr1:171742266:C:T	2.90407e-32	-2.90987e-10	-1.06314
171742288	chr1:171742288:G:A	2.28148e-32	-2.90987e-10	-1.30443
171742338	chr1:171742338:G:A	3.57431e-32	-2.90987e-10	-0.855479
171743359	chr1:171743359:C:T	4.85581e-32	-2.90987e-10	-0.549075
171743384	chr1:171743384:G:A	2.01588e-32	-2.90987e-10	-1.4282
171743418	chr1:171743418:T:C	2.03739e-32	-2.90987e-10	-1.41758
171743524	chr1:171743524:TC:T	1.03725e-31	1.6079	-1.39799
171743579	chr1:171743579:TGACA:T	6.68191e-33	-1.81082	-0.721608
171743592	chr1:171743592:G:C	2.46622e-29	6.775	-1.09381
171743728	chr1:171743728:C:A	2.5354e-29	6.77067	-1.06182
171743853	chr1:171743853:T:C	2.70228e-32	-1.13516	-4.11118e-10
171743918	chr1:171743918:A:G	2.47305e-31	-2.90987e-10	1.07878
171744328	chr1:171744328:A:C	2.72259e-31	0.355697	0.819222
171744499	chr1:171744499:C:T	7.46577e-33	-1.73516	-0.686349
171744665	chr1:171744665:C:T	4.39783e-32	-2.90987e-10	-0.648141
171744668	chr1:171744668:G:C	2.87457e-31	1.71203	-0.482786
171744684	chr1:171744684:A:C	2.52911e-31	0.296049	0.805151
171744753	chr1:171744753:C:T	2.83682e-31	1.69454	-0.478528
171744816	chr1:171744816:T:C	3.53331e-33	-1.88856	-1.28104
171744881	chr1:171744881:T:C	6.45056e-33	-1.83141	-0.736256
171744903	chr1:171744903:T:C	2.26935e-32	-2.90987e-10	-1.30976
171744971	chr1:171744971:T:C	2.44504e-31	0.276482	0.790913
171744972	chr1:171744972:G:A	6.53831e-33	-1.82363	-0.730525
171745060	chr1:171745060:G:A	2.84983e-31	1.74361	-0.523011
171745156	chr1:171745156:A:G	3.49948e-33	-1.90713	-1.2721
171745381	chr1:171745381:C:G	3.13995e-31	1.71986	-0.402318
171745621	chr1:171745621:G:A	6.47832e-33	-1.82809	-0.735281
171745940	chr1:171745940:G:A	2.22526e-32	-2.90987e-10	-1.32938
171746445	chr1:171746445:G:A	3.0354e-31	1.75439	-0.470716
171746677	chr1:171746677:CCAGT:C	2.06505e-32	-2.90987e-10	-1.4041
171746934	chr1:171746934:A:G	3.51454e-33	-1.9053	-1.26963
171747045	chr1:171747045:C:T	2.35359e-31	0.236545	0.792729
171747434	chr1:171747434:G:A	2.77309e-31	1.63656	-0.443267
171747638	chr1:171747638:T:G	2.27378e-32	-2.90987e-10	-1.30781
171747639	chr1:171747639:G:C	1.6555e-31	1.60904	-0.931603
171747784	chr1:171747784:A:ACTT	6.30127e-33	-1.83073	-0.760351
171748190	chr1:171748190:A:G	1.15019e-31	-0.59256	0.905817
171748277	chr1:171748277:C:T	1.96585e-31	1.36002	-0.510757
171748394	chr1:171748394:A:C	2.84035e-31	1.72562	-0.50836
171748556	chr1:171748556:A:T	6.21075e-33	-1.20301	-1.40255
171748666	chr1:171748666:G:A	1.11372e-32	-0.933523	-1.08803
171748840	chr1:171748840:A:G	6.50143e-33	-1.8048	-0.755018
171748891	chr1:171748891:G:A	2.3037e-31	0.255528	0.752321
171749693	chr1:171749693:G:A	9.3975e-32	-0.544243	0.655435
171750459	chr1:171750459:A:G	3.7544e-31	-2.90987e-10	1.49626
171750629	chr1:171750629:C:T	7.57604e-31	2.61847	-0.42015
171750658	chr1:171750658:G:T	2.88532e-31	1.81466	-0.581687
171750677	chr1:171750677:A:C	4.25335e-32	-2.90987e-10	-0.681543
171750814	chr1:171750814:C:T	2.90316e-31	1.79237	-0.553233
171751344	chr1:171751344:C:T	1.36182e-31	-2.90987e-10	0.482157
171751412	chr1:171751412:T:C	4.56677e-31	-2.90987e-10	1.69214
171751447	chr1:171751447:G:A	2.11975e-32	-2.90987e-10	-1.37795
171751750	chr1:171751750:G:A	6.3345e-33	-1.8283	-0.757525
171751769	chr1:171751769:G:C	4.55191e-31	2.07484	-0.385956
171751838	chr1:171751838:T:C	2.68649e-31	1.5984	-0.436833
171751915	chr1:171751915:C:T	2.0311e-32	-2.90987e-10	-1.42068
171752006	chr1:171752006:C:T	1.59574e-31	-0.408748	1.04942
171752090	chr1:171752090:C:T	3.50679e-33	-1.9378	-1.23933
171752568	chr1:171752568:C:T	6.35611e-33	-1.77766	-0.804761
171752582	chr1:171752582:T:C	2.02244e-32	-2.90987e-10	-1.42495
171752778	chr1:171752778:A:T	8.76832e-32	0.0418941	-4.11118e-10
171753012	chr1:171753012:A:G	3.87065e-30	3.82934	-4.11118e-10
171753042	chr1:171753042:G:A	2.13056e-32	-2.90987e-10	-1.37286
171753068	chr1:171753068:T:A	2.34529e-32	-2.90987e-10	-1.27684
171753096	chr1:171753096:G:C	3.59757e-33	-1.93695	-1.21463
171753215	chr1:171753215:T:G	2.45019e-32	-2.90987e-10	-1.23308
171753481	chr1:171753481:A:G	2.01658e-32	-2.90987e-10	-1.42785
171753555	chr1:171753555:GCTT:G	2.02659e-32	-2.90987e-10	-1.4229
171753675	chr1:171753675:C:T	2.02522e-32	-2.90987e-10	-1.42357
171753707	chr1:171753707:C:T	5.38075e-33	-1.87877	-0.870235
171753850	chr1:171753850:C:T	6.26399e-33	-1.78952	-0.807494
171754474	chr1:171754474:G:A	2.10507e-32	-2.90987e-10	-1.3849
171754855	chr1:171754855:A:C	6.38447e-33	-1.80634	-0.771631
171754986	chr1:171754986:C:T	1.70245e-32	-0.188805	-1.40838
171755041	chr1:171755041:A:C	2.02503e-32	-2.90987e-10	-1.42367
171755048	chr1:171755048:A:G	2.0415e-32	-2.90987e-10	-1.41557
171755173	chr1:171755173:G:A	2.02522e-32	-2.90987e-10	-1.42357
171755781	chr1:171755781:A:G	6.41437e-33	-1.78631	-0.786987
171755856	chr1:171755856:A:G	2.02208e-32	-2.90987e-10	-1.42513
171755976	chr1:171755976:G:A	2.38165e-32	-2.90987e-10	-1.26146
171755994	chr1:171755994:G:A	1.45529e-32	-1.75404	-4.11118e-10
171756270	chr1:171756270:G:C	2.02522e-32	-2.90987e-10	-1.42357
171756395	chr1:171756395:T:C	2.02522e-32	-2.90987e-10	-1.42357
171756968	chr1:171756968:G:C	6.41105e-33	-1.78627	-0.787539
171757121	chr1:171757121:T:C	5.60954e-33	-1.86367	-0.843701
171757260	chr1:171757260:T:TC	2.0142e-32	-2.90987e-10	-1.42903
171757315	chr1:171757315:C:CT	5.57669e-33	-1.86808	-0.845158
171757513	chr1:171757513:G:A	2.02522e-32	-2.90987e-10	-1.42357
171757525	chr1:171757525:G:A	1.3107e-32	-1.85869	-4.11118e-10
171757533	chr1:171757533:A:G	6.65357e-33	-1.79006	-0.746623
171757637	chr1:171757637:C:T	5.56618e-33	-1.87542	-0.839711
171757763	chr1:171757763:C:G	1.49987e-32	-1.72051	-0.00336788
171758228	chr1:171758228:A:G	2.02536e-32	-2.90987e-10	-1.42351
171758323	chr1:171758323:G:A	6.10016e-33	-1.79773	-0.825787
171758376	chr1:171758376:T:C	7.5419e-33	-1.89309	-0.518268
171758496	chr1:171758496:G:A	5.39231e-33	-1.85622	-0.890643
171758574	chr1:171758574:T:A	2.04236e-32	-2.90987e-10	-1.41514
171759502	chr1:171759502:A:C	6.30892e-33	-1.79095	-0.79892
171759612	chr1:171759612:G:A	6.42433e-33	-1.7819	-0.789846
171759843	chr1:171759843:G:A	2.87493e-31	1.76052	-0.53116
171759881	chr1:171759881:G:A	2.09079e-32	-2.90987e-10	-1.39171
171759943	chr1:171759943:C:T	2.01393e-32	-2.90987e-10	-1.42916
171759977	chr1:171759977:C:T	6.20556e-33	-1.78354	-0.822851
171760021	chr1:171760021:A:G	6.12149e-33	-1.79087	-0.829165
171760158	chr1:171760158:A:G	7.06716e-33	-1.45703	-1.01935
171760228	chr1:171760228:G:A	4.23335e-33	-1.89346	-1.09538
171760386	chr1:171760386:ATTCTT:A	6.20297e-33	-1.80453	-0.802282
171760469	chr1:171760469:C:T	7.4232e-33	-1.68524	-0.74199
171760526	chr1:171760526:T:C	5.31039e-33	-1.81225	-0.94992
171760535	chr1:171760535:T:C	3.87468e-31	2.53632	-1.00852
171760554	chr1:171760554:T:G	2.44441e-32	-2.90987e-10	-1.23545
171760581	chr1:171760581:T:C	2.67095e-32	-2.90987e-10	-1.14682
171760673	chr1:171760673:G:A	3.40569e-31	-2.90987e-10	1.39878
171760681	chr1:171760681:G:A	2.44584e-31	1.06772	-4.11118e-10
171760777	chr1:171760777:GC:G	7.01774e-33	-1.7953	-0.688091
171760790	chr1:171760790:C:T	3.08115e-33	-2.03237	-1.27416
171760875	chr1:171760875:T:G	6.97075e-33	-1.82231	-0.667802
171760936	chr1:171760936:G:T	6.24536e-33	-1.80327	-0.796728
171761193	chr1:171761193:C:G	2.05149e-32	-2.90987e-10	-1.41069
171761407	chr1:171761407:T:C	5.77623e-33	-1.85155	-0.826539
171762790	chr1:171762790:A:G	1.95509e-31	0.84377	-4.11118e-10
171762971	chr1:171762971:T:C	2.29576e-32	-2.90987e-10	-1.29819
171763238	chr1:171763238:G:T	1.00916e-31	1.51106	-1.32861
171763443	chr1:171763443:G:T	2.06898e-32	-2.90987e-10	-1.4022
171764182	chr1:171764182:A:G	1.64331e-29	5.94142	-0.666206
171764286	chr1:171764286:C:G	9.94173e-32	1.48985	-1.32236
171764873	chr1:171764873:T:C	7.40471e-33	-1.92414	-0.505583
171765218	chr1:171765218:C:T	2.02123e-32	-2.90987e-10	-1.42554
171765922	chr1:171765922:A:G	3.14133e-32	-2.90987e-10	-0.984604
171766058	chr1:171766058:A:C	1.59515e-29	6.59336	-1.34789
171766065	chr1:171766065:G:A	2.0656e-29	6.86923	-1.3653
171766307	chr1:171766307:C:T	3.43784e-32	-2.90987e-10	-0.894409
171766734	chr1:171766734:T:TA	4.13444e-33	-2.00695	-1.00554
171766769	chr1:171766769:C:T	1.69076e-29	6.63792	-1.33424
171766897	chr1:171766897:G:A	3.97648e-32	0.65469	-1.40354
171767114	chr1:171767114:G:A	6.51483e-27	12.3622	-1.10445
171767501	chr1:171767501:A:G	5.72795e-32	0.852551	-1.23644
171768404	chr1:171768404:G:A	4.55273e-27	12.0223	-1.12286
171768596	chr1:171768596:A:C	6.17647e-27	12.3981	-1.19367
171768666	chr1:171768666:AC:A	3.46928e-33	-2.0186	-1.16929
171769206	chr1:171769206:C:T	2.07145e-29	6.87744	-1.37069
171769229	chr1:171769229:C:A	4.6595e-27	12.1289	-1.20634
171769313	chr1:171769313:G:A	6.67382e-32	0.95213	-1.18319
171769583	chr1:171769583:C:T	3.24447e-32	-2.90987e-10	-0.9523
171770155	chr1:171770155:A:G	3.57197e-27	11.9692	-1.31242
171770290	chr1:171770290:T:G	5.41747e-27	12.3638	-1.29054
171770585	chr1:171770585:G:A	2.08711e-32	-2.90987e-10	-1.39347
171770826	chr1:171770826:G:A	3.77757e-32	-2.90987e-10	-0.800171
171770863	chr1:171770863:C:T	4.8398e-27	11.6879	-0.727385
171771258	chr1:171771258:T:C	2.39105e-32	-2.90987e-10	-1.25752
171771593	chr1:171771593:A:C	5.18102e-32	-2.90987e-10	-0.48425
171771652	chr1:171771652:G:GC	6.12522e-27	12.597	-1.40093
171771806	chr1:171771806:T:C	4.32135e-27	12.273	-1.42574
171771812	chr1:171771812:A:T	3.89242e-27	12.1679	-1.42523
171771813	chr1:171771813:G:T	3.16573e-32	-2.90987e-10	-0.976868
171771843	chr1:171771843:C:T	2.21837e-32	-2.90987e-10	-1.33248
171771993	chr1:171771993:T:G	1.58248e-28	7.96239	-0.42231
171772078	chr1:171772078:A:C	2.1896e-32	-2.90987e-10	-1.34553
171772226	chr1:171772226:C:T	2.18873e-32	-2.90987e-10	-1.34593
171772432	chr1:171772432:T:C	5.24804e-27	12.4664	-1.42484
171772498	chr1:171772498:C:T	2.06936e-32	-2.90987e-10	-1.40201
171772619	chr1:171772619:A:G	6.93014e-29	8.07961	-1.36522
171772787	chr1:171772787:C:T	2.32973e-32	-2.90987e-10	-1.2835
171772815	chr1:171772815:G:A	2.06085e-32	-2.90987e-10	-1.40613
171772933	chr1:171772933:G:A	2.5394e-32	-2.90987e-10	-1.19733
171773872	chr1:171773872:C:T	1.10677e-31	-2.90987e-10	0.274778
171774057	chr1:171774057:G:A	1.09323e-31	-2.90987e-10	0.262471
171774172	chr1:171774172:G:A	5.12233e-32	0.921989	-1.41763
171774417	chr1:171774417:C:A	2.51545e-32	-2.90987e-10	-1.2068
171774565	chr1:171774565:A:G	1.14873e-31	-2.90987e-10	0.311994
171774601	chr1:171774601:C:T	2.26252e-32	-2.90987e-10	-1.31277
171774959	chr1:171774959:T:C	1.36739e-26	12.8345	-0.835365
171774996	chr1:171774996:T:C	1.20574e-26	12.743	-0.869651
171775425	chr1:171775425:A:G	1.81556e-32	-1.53286	-4.11118e-10
171775547	chr1:171775547:T:G	1.10174e-32	-2.03236	-4.11118e-10
171775582	chr1:171775582:G:A	6.56857e-30	5.78589	-1.42767
171775904	chr1:171775904:T:C	7.21272e-31	-2.90987e-10	2.14918
171776204	chr1:171776204:A:G	2.26806e-32	-2.90987e-10	-1.31032
171776496	chr1:171776496:G:T	2.58272e-31	-2.90987e-10	1.12218
171776549	chr1:171776549:C:T	1.17627e-31	-2.90987e-10	0.33568
171776887	chr1:171776887:T:C	6.06947e-32	-2.90987e-10	-0.325979
171776908	chr1:171776908:C:G	1.04673e-26	12.5295	-0.797582
171777077	chr1:171777077:T:C	3.77489e-32	-2.90987e-10	-0.800879
171777107	chr1:171777107:T:C	5.02992e-32	0.887294	-1.40114
171777122	chr1:171777122:T:C	1.07216e-26	12.4889	-0.732914
171777136	chr1:171777136:C:A	4.90683e-32	0.867342	-1.40596
171777473	chr1:171777473:G:A	2.40481e-32	-2.90987e-10	-1.25178
171777520	chr1:171777520:G:A	1.32034e-32	-1.85136	-4.11118e-10
171777813	chr1:171777813:G:A	2.90797e-30	4.9168	-1.37342
171778040	chr1:171778040:T:C	5.40948e-33	-1.34548	-1.39821
171778060	chr1:171778060:G:C	3.24778e-32	-2.90987e-10	-0.951279
171778161	chr1:171778161:C:T	1.80793e-30	4.12527	-1.05717
171778219	chr1:171778219:T:C	5.72354e-32	-2.90987e-10	-0.384663
171778435	chr1:171778435:GCCTTGTAACCTGTTA:G	6.51864e-30	5.09807	-0.74749
171778620	chr1:171778620:A:T	9.44096e-27	13.0321	-1.40333
171778690	chr1:171778690:A:G	1.00278e-26	12.8828	-1.19373
171779005	chr1:171779005:A:T	1.73327e-31	1.52441	-0.801063
171779304	chr1:171779304:T:C	1.55533e-31	-2.90987e-10	0.61502
171779413	chr1:171779413:C:T	2.16252e-32	-2.90987e-10	-1.35798
171779634	chr1:171779634:T:C	1.02686e-26	13.0233	-1.31053
171780237	chr1:171780237:G:A	1.02994e-31	-2.90987e-10	0.202833
171780321	chr1:171780321:G:C	2.11407e-32	-2.90987e-10	-1.38064
171780418	chr1:171780418:A:G	2.76142e-30	4.89063	-1.39897
171780669	chr1:171780669:T:C	6.17945e-27	12.5178	-1.31292
171780858	chr1:171780858:A:AT	2.03692e-32	-2.90987e-10	-1.41781
171780861	chr1:171780861:GAC:G	2.03369e-32	-2.90987e-10	-1.4194
171780863	chr1:171780863:C:G	7.69421e-27	12.7958	-1.37164
171781001	chr1:171781001:A:G	2.2707e-32	-2.90987e-10	-1.30916
171781041	chr1:171781041:C:A	6.76744e-29	7.88289	-1.19227
171781299	chr1:171781299:A:C	2.14823e-32	-2.90987e-10	-1.36461
171781417	chr1:171781417:T:C	3.00191e-30	4.98285	-1.40768
171781437	chr1:171781437:T:C	1.01524e-31	1.24917	-1.06071
171781546	chr1:171781546:G:C	2.21724e-32	-2.90987e-10	-1.33299
171781634	chr1:171781634:C:T	2.88121e-30	4.96329	-1.42916
171781911	chr1:171781911:A:G	5.84367e-27	12.3234	-1.17439
171782096	chr1:171782096:T:C	1.21267e-26	13.0675	-1.18843
171782276	chr1:171782276:G:A	9.49865e-27	13.0164	-1.38157
171782327	chr1:171782327:T:C	1.76567e-31	-2.90987e-10	0.741862
171782450	chr1:171782450:T:A	2.48241e-32	-2.90987e-10	-1.22002
171782451	chr1:171782451:C:A	2.45926e-32	-2.90987e-10	-1.22939
171782526	chr1:171782526:C:T	1.3127e-31	1.39499	-0.94957
171782547	chr1:171782547:G:A	2.61909e-30	4.86794	-1.42919
171783143	chr1:171783143:A:G	1.45935e-31	-2.90987e-10	0.551325
171783148	chr1:171783148:C:T	1.13191e-32	-0.582858	-1.42249
171783233	chr1:171783233:A:G	1.4163e-31	1.45566	-0.934278
171783658	chr1:171783658:G:A	2.5633e-31	-2.90987e-10	1.11463
171783899	chr1:171783899:A:G	2.71231e-30	4.90165	-1.42793
171784101	chr1:171784101:G:A	4.03331e-32	-2.90987e-10	-0.734664
171785024	chr1:171785024:C:T	2.86527e-30	4.95653	-1.42795
171785238	chr1:171785238:G:A	1.11238e-26	12.9916	-1.19887
171785384	chr1:171785384:T:A	2.92747e-31	-2.90987e-10	1.24747
171785429	chr1:171785429:C:A	2.08331e-32	-2.90987e-10	-1.3953
171785659	chr1:171785659:G:A	7.97415e-27	12.6183	-1.15843
171785668	chr1:171785668:C:T	2.01429e-32	-2.90987e-10	-1.42898
171785725	chr1:171785725:A:G	1.10895e-26	12.9703	-1.18065
171785931	chr1:171785931:A:G	2.00055e-32	-1.90627	0.470436
171786030	chr1:171786030:G:A	2.86832e-30	4.95645	-1.42681
171786290	chr1:171786290:G:A	4.28669e-32	-2.90987e-10	-0.673737
171786349	chr1:171786349:T:C	1.10276e-26	12.9898	-1.20575
171786457	chr1:171786457:A:G	1.11997e-26	13.1956	-1.39599
171786873	chr1:171786873:A:G	2.09455e-32	-2.90987e-10	-1.38991
171786913	chr1:171786913:CA:C	2.08564e-32	-2.90987e-10	-1.39418
171787219	chr1:171787219:G:A	2.47776e-31	-2.90987e-10	1.08069
171787375	chr1:171787375:C:T	1.20052e-31	1.3078	-0.951706
171788064	chr1:171788064:A:G	1.09247e-31	1.37326	-1.11148
171788516	chr1:171788516:C:T	2.01429e-32	-2.90987e-10	-1.42898
171788713	chr1:171788713:G:A	2.11489e-32	-2.90987e-10	-1.38025
171788781	chr1:171788781:A:T	1.20902e-31	1.3991	-1.03595
171789230	chr1:171789230:A:G	2.2822e-32	-1.30411	-4.11118e-10
171789329	chr1:171789329:C:T	2.38937e-32	-2.90987e-10	-1.25822
171789347	chr1:171789347:G:A	4.40013e-32	-2.90987e-10	-0.647617
171789489	chr1:171789489:G:A	2.15275e-32	-2.90987e-10	-1.3625
171789559	chr1:171789559:T:C	1.56536e-31	1.67095	-1.0495
171789618	chr1:171789618:A:G	1.49455e-31	1.63966	-1.0645
171791427	chr1:171791427:T:C	8.13987e-27	12.8932	-1.41278
171791480	chr1:171791480:A:G	9.46729e-27	12.829	-1.19749
171791542	chr1:171791542:C:T	1.2122e-31	1.64521	-1.27944
171791627	chr1:171791627:A:G	1.6196e-31	1.6303	-0.974782
171791821	chr1:171791821:GTCA:G	9.12424e-29	6.98944	-4.11118e-10
171792318	chr1:171792318:T:C	1.5404e-31	1.61052	-1.00515
171792566	chr1:171792566:A:C	9.88235e-32	-2.90987e-10	0.161499
171792680	chr1:171792680:T:C	1.02689e-26	13.1276	-1.41483
171792681	chr1:171792681:G:A	1.52803e-31	1.59382	-0.996504
171792912	chr1:171792912:A:G	2.1589e-32	-2.90987e-10	-1.35965
171792985	chr1:171792985:T:C	1.0776e-31	1.40954	-1.16147
171794409	chr1:171794409:C:T	4.6756e-32	0.834871	-1.42176
171794863	chr1:171794863:A:G	1.4416e-31	1.52354	-0.98445
171795141	chr1:171795141:G:A	1.45098e-31	1.55332	-1.00774
171795631	chr1:171795631:G:A	9.6611e-27	13.0717	-1.41995
171796451	chr1:171796451:G:A	3.24044e-30	5.0693	-1.41767
171796824	chr1:171796824:A:G	1.53415e-31	1.60979	-1.00848
171797212	chr1:171797212:A:G	2.6811e-31	-2.90987e-10	1.15956
171797424	chr1:171797424:C:T	1.48161e-31	1.56883	-1.00236
171797440	chr1:171797440:T:G	1.57609e-32	-0.620351	-1.05395
171797556	chr1:171797556:A:G	2.20312e-30	4.68739	-1.4216
171797566	chr1:171797566:G:A	2.52313e-32	-2.90987e-10	-1.20375
171797877	chr1:171797877:C:G	2.56329e-32	-2.90987e-10	-1.18796
171798001	chr1:171798001:A:G	2.01524e-32	-2.90987e-10	-1.42851
171798503	chr1:171798503:A:G	4.26316e-32	-2.90987e-10	-0.67924
171798650	chr1:171798650:G:A	4.38267e-32	-2.90987e-10	-0.651592
171798732	chr1:171798732:G:A	1.44436e-32	-1.76158	-4.11118e-10
171798919	chr1:171798919:T:C	4.34043e-32	-2.90987e-10	-0.661277
171799040	chr1:171799040:T:C	2.52681e-32	-2.90987e-10	-1.20229
171799044	chr1:171799044:G:A	1.54189e-31	1.58719	-0.980848
171799653	chr1:171799653:A:C	1.71618e-31	1.72339	-1.00996
171799711	chr1:171799711:GC:G	4.34369e-32	-2.90987e-10	-0.660527
171801196	chr1:171801196:A:G	1.93654e-31	1.85317	-1.01893
171801292	chr1:171801292:G:C	2.76166e-31	-2.90987e-10	1.18917
171801348	chr1:171801348:T:G	2.01498e-32	-2.90987e-10	-1.42864
171801394	chr1:171801394:A:T	3.06792e-32	-2.90987e-10	-1.00825
171801425	chr1:171801425:G:A	2.1894e-32	-2.90987e-10	-1.34562
171802033	chr1:171802033:A:G	2.01605e-32	-2.90987e-10	-1.42811
171803725	chr1:171803725:G:A	5.08701e-31	3.22181	-1.42178
171804036	chr1:171804036:T:G	5.91814e-31	3.37945	-1.42809
171804126	chr1:171804126:C:A	5.48035e-31	3.29692	-1.42242
171804625	chr1:171804625:A:G	2.04573e-32	-2.90987e-10	-1.4135
171804722	chr1:171804722:C:A	9.83104e-32	-2.90987e-10	0.156293
171804846	chr1:171804846:G:A	2.18282e-32	-2.90987e-10	-1.34864
171804871	chr1:171804871:A:G	5.57684e-31	3.31277	-1.42081
171804996	chr1:171804996:C:T	8.52003e-32	-2.90987e-10	0.0131685
171805099	chr1:171805099:A:C	1.33422e-31	1.7751	-1.31343
171805343	chr1:171805343:A:G	1.57281e-28	8.95223	-1.41827
171805403	chr1:171805403:C:G	2.42511e-32	-2.90987e-10	-1.24337
171805421	chr1:171805421:G:A	9.97276e-32	-2.90987e-10	0.170607
171805497	chr1:171805497:C:T	2.47649e-32	-2.90987e-10	-1.22241
171805545	chr1:171805545:T:G	3.16209e-32	-2.90987e-10	-0.978017
171805618	chr1:171805618:G:A	4.93393e-31	3.19041	-1.42094
171805891	chr1:171805891:A:G	2.13495e-32	-2.90987e-10	-1.37081
171806271	chr1:171806271:A:G	1.67e-32	-0.720772	-0.895657
171806584	chr1:171806584:C:T	3.00616e-29	5.87917	-4.11118e-10
171806619	chr1:171806619:C:T	5.00576e-31	3.20716	-1.42324
171806714	chr1:171806714:CTCTT:C	3.66785e-32	-2.90987e-10	-0.829645
171807111	chr1:171807111:A:G	7.41251e-28	10.5132	-1.42892
171807848	chr1:171807848:T:G	6.13047e-28	10.3229	-1.42858
171808072	chr1:171808072:C:T	2.62654e-32	-2.90987e-10	-1.16358
171808393	chr1:171808393:C:G	6.6172e-28	10.3886	-1.41789
171808589	chr1:171808589:A:G	1.2883e-27	10.7775	-1.14051
171808644	chr1:171808644:G:A	2.32195e-32	-2.90987e-10	-1.28684
171808753	chr1:171808753:G:A	2.01909e-32	-2.90987e-10	-1.4266
171808805	chr1:171808805:A:G	1.48865e-32	-0.325923	-1.40546
171808854	chr1:171808854:G:T	5.88085e-28	10.2734	-1.42063
171808956	chr1:171808956:A:G	3.26613e-32	-2.90987e-10	-0.945647
171809007	chr1:171809007:G:A	1.29281e-31	1.81557	-1.38542
171809019	chr1:171809019:G:A	2.32303e-32	-2.90987e-10	-1.28638
171809219	chr1:171809219:G:A	6.54153e-28	10.3882	-1.42894
171809270	chr1:171809270:T:C	6.88551e-28	10.4345	-1.424
171809477	chr1:171809477:C:T	2.01964e-32	-2.90987e-10	-1.42633
171809894	chr1:171809894:GACA:G	5.87653e-28	10.2805	-1.4284
171809968	chr1:171809968:G:C	5.74068e-28	10.2579	-1.4292
171810381	chr1:171810381:G:A	2.06246e-32	-2.90987e-10	-1.40535
171810389	chr1:171810389:G:A	2.68232e-32	-2.90987e-10	-1.14257
171810714	chr1:171810714:AAAG:A	5.49499e-28	10.2136	-1.42872
171810760	chr1:171810760:A:G	4.32373e-28	9.97412	-1.42891
171811199	chr1:171811199:G:A	5.29062e-28	10.1755	-1.42852
171811291	chr1:171811291:AC:A	5.55162e-28	10.2233	-1.42816
171811595	chr1:171811595:C:G	2.06744e-32	-2.90987e-10	-1.40294
171811722	chr1:171811722:T:G	4.82582e-28	10.0839	-1.4288
171811938	chr1:171811938:G:C	1.42111e-31	-2.90987e-10	0.524775
171812338	chr1:171812338:C:G	5.4179e-28	10.198	-1.42724
171812812	chr1:171812812:C:T	6.10293e-28	10.318	-1.4281
171812867	chr1:171812867:G:GA	9.61683e-28	10.5867	-1.24208
171813067	chr1:171813067:T:C	5.17695e-28	10.1543	-1.42898
171813092	chr1:171813092:C:G	1.71532e-32	-0.669793	-0.919856
171813334	chr1:171813334:A:G	2.44874e-32	-1.23368	-4.11118e-10
171813989	chr1:171813989:T:C	2.71288e-32	-2.90987e-10	-1.13124
171814046	chr1:171814046:A:T	5.99147e-28	10.2979	-1.42648
171814092	chr1:171814092:T:TG	9.32834e-28	10.5023	-1.18817
171814122	chr1:171814122:C:T	6.02428e-28	10.3035	-1.42666
171814309	chr1:171814309:A:G	5.21695e-28	10.1596	-1.42662
171814945	chr1:171814945:G:T	2.01986e-32	-2.90987e-10	-1.42623
171815326	chr1:171815326:G:A	6.96743e-29	6.71975	-4.11118e-10
171815359	chr1:171815359:G:A	5.68547e-28	10.2476	-1.42855
171815522	chr1:171815522:CT:C	5.59448e-28	10.2307	-1.42781
171815619	chr1:171815619:C:T	2.12156e-31	0.925486	-4.11118e-10
171816098	chr1:171816098:G:T	2.35966e-32	-1.27073	-4.11118e-10
171816260	chr1:171816260:A:C	2.04069e-32	-2.90987e-10	-1.41596
171816346	chr1:171816346:T:C	4.40775e-32	-2.90987e-10	-0.645888
171816429	chr1:171816429:C:G	1.35853e-27	11.1106	-1.4205
171816691	chr1:171816691:A:G	2.94881e-31	2.67125	-1.41652
171816711	chr1:171816711:C:G	5.06328e-31	-2.90987e-10	1.79535
171817113	chr1:171817113:C:T	4.93947e-28	10.0743	-1.39597
171817335	chr1:171817335:G:A	5.57708e-28	10.2163	-1.41659
171817375	chr1:171817375:T:C	5.64774e-28	10.2278	-1.41548
171817618	chr1:171817618:T:A	1.20707e-27	10.9682	-1.39638
171818042	chr1:171818042:G:A	4.54492e-28	10.0125	-1.41743
171818253	chr1:171818253:A:G	1.34196e-31	-2.90987e-10	0.467464
171818576	chr1:171818576:G:A	4.52779e-28	10.0054	-1.41404
171818710	chr1:171818710:T:G	2.06981e-32	-2.90987e-10	-1.4018
171818836	chr1:171818836:T:C	2.03956e-32	-2.90987e-10	-1.41652
171819064	chr1:171819064:A:G	1.05443e-27	10.854	-1.41734
171819172	chr1:171819172:G:A	2.32195e-32	-2.90987e-10	-1.28684
171819408	chr1:171819408:G:A	4.12133e-33	-1.66654	-1.34912
171819590	chr1:171819590:G:A	2.46406e-32	-2.90987e-10	-1.22744
171819642	chr1:171819642:G:A	9.2643e-28	10.7153	-1.40802
171819714	chr1:171819714:T:C	2.64229e-32	-2.90987e-10	-1.15761
171820059	chr1:171820059:G:A	7.5624e-28	10.3453	-1.241
171820065	chr1:171820065:A:G	9.06987e-28	10.6964	-1.41035
171820627	chr1:171820627:G:A	2.0155e-32	-2.90987e-10	-1.42839
171820792	chr1:171820792:T:C	2.01393e-32	-2.90987e-10	-1.42916
171822071	chr1:171822071:T:C	4.01146e-33	-1.75692	-1.28576
171822161	chr1:171822161:T:C	2.10589e-32	-2.90987e-10	-1.38451
171822305	chr1:171822305:A:G	4.03276e-33	-1.65467	-1.38272
171822838	chr1:171822838:T:C	8.39743e-28	10.4321	-1.22311
171822906	chr1:171822906:C:G	2.04567e-32	-2.90987e-10	-1.41353
171823206	chr1:171823206:G:A	2.74114e-32	-2.90987e-10	-1.12088
171823498	chr1:171823498:A:G	2.34628e-32	-2.90987e-10	-1.27642
171823815	chr1:171823815:A:G	2.69949e-32	-2.90987e-10	-1.13619
171824011	chr1:171824011:A:G	8.9924e-28	10.6835	-1.40604
171824030	chr1:171824030:C:T	1.97761e-28	8.37047	-0.607498
171824225	chr1:171824225:A:G	2.30579e-32	-2.90987e-10	-1.29383
171824475	chr1:171824475:T:C	1.81747e-29	6.1638	-0.787854
171824541	chr1:171824541:G:A	2.93144e-32	-2.90987e-10	-1.05376
171824891	chr1:171824891:C:G	4.20471e-32	-2.90987e-10	-0.693045
171825020	chr1:171825020:C:T	1.91037e-31	-2.90987e-10	0.820632
171825443	chr1:171825443:G:A	2.0554e-32	-2.90987e-10	-1.40878
171825498	chr1:171825498:G:C	8.78747e-28	10.6611	-1.40673
171825757	chr1:171825757:G:A	2.02056e-32	-2.90987e-10	-1.42588
171825768	chr1:171825768:C:T	7.1021e-28	10.4512	-1.40973
171826056	chr1:171826056:T:C	2.78194e-32	-2.90987e-10	-1.1061
171826114	chr1:171826114:A:C	3.72096e-33	-1.82133	-1.29652
171826220	chr1:171826220:T:C	2.32195e-32	-2.90987e-10	-1.28684
171826309	chr1:171826309:C:T	8.35305e-28	10.61	-1.40629
171826860	chr1:171826860:A:T	2.9229e-31	-2.90987e-10	1.24591
171827464	chr1:171827464:T:A	4.55804e-32	-2.90987e-10	-0.612359
171827465	chr1:171827465:A:T	4.56071e-32	-2.90987e-10	-0.611772
171827617	chr1:171827617:T:C	1.30857e-28	8.77907	-1.42905
171827780	chr1:171827780:A:G	1.30352e-32	-1.86418	-4.11118e-10
171827822	chr1:171827822:A:G	6.27732e-32	1.10798	-1.40029
171827957	chr1:171827957:C:T	2.68138e-32	-2.90987e-10	-1.14292
171827977	chr1:171827977:C:A	1.30359e-32	-1.86413	-4.11118e-10
171828167	chr1:171828167:A:G	2.01623e-32	-2.90987e-10	-1.42802
171828388	chr1:171828388:C:T	2.35034e-31	-2.90987e-10	1.0279
171828652	chr1:171828652:G:A	2.02106e-32	-2.90987e-10	-1.42563
171828670	chr1:171828670:A:G	5.26557e-30	5.45903	-1.32192
171829214	chr1:171829214:C:T	3.9613e-28	9.83557	-1.37791
171829450	chr1:171829450:CATGAAGT:C	1.60009e-28	7.55115	-4.11118e-10
171829486	chr1:171829486:T:A	2.31737e-31	-2.90987e-10	1.01377
171829507	chr1:171829507:G:T	3.29216e-32	-2.90987e-10	-0.937708
171829702	chr1:171829702:C:T	6.05163e-28	10.2075	-1.32605
171830241	chr1:171830241:G:A	5.04885e-28	10.0299	-1.32966
171830268	chr1:171830268:G:A	2.63481e-32	-2.90987e-10	-1.16044
171830601	chr1:171830601:G:C	5.41467e-28	10.0987	-1.32849
171830820	chr1:171830820:A:G	5.07243e-28	10.0246	-1.31973
171830934	chr1:171830934:T:C	5.10908e-28	10.0431	-1.33102
171831146	chr1:171831146:T:C	2.32528e-32	-2.90987e-10	-1.28541
171831243	chr1:171831243:T:C	2.6655e-32	-2.90987e-10	-1.14886
171831471	chr1:171831471:G:T	2.43332e-32	-2.90987e-10	-1.23999
171831975	chr1:171831975:C:T	2.07336e-32	-2.90987e-10	-1.40008
171831991	chr1:171831991:G:A	3.95134e-28	9.84529	-1.39015
171832276	chr1:171832276:T:C	6.18514e-32	1.0916	-1.39871
171832320	chr1:171832320:C:T	1.73061e-32	-0.21707	-1.36371
171832366	chr1:171832366:T:A	1.54717e-32	-1.69283	-4.11118e-10
171832905	chr1:171832905:T:G	1.61951e-32	-0.34243	-1.3047
171833142	chr1:171833142:C:A	4.71802e-28	9.94658	-1.3141
171833272	chr1:171833272:A:G	5.39075e-28	10.0861	-1.32031
171833357	chr1:171833357:G:A	3.773e-28	9.77955	-1.37059
171833399	chr1:171833399:T:G	5.27543e-28	10.0677	-1.32355
171833983	chr1:171833983:T:C	4.40878e-28	9.90782	-1.34313
171834194	chr1:171834194:G:A	5.30523e-28	10.0647	-1.31488
171834416	chr1:171834416:G:A	5.81037e-32	1.03399	-1.4036
171834434	chr1:171834434:A:T	2.60603e-32	-2.90987e-10	-1.17142
171834583	chr1:171834583:A:G	5.12157e-28	10.0384	-1.32387
171834662	chr1:171834662:T:C	5.52516e-28	10.1238	-1.33335
171834784	chr1:171834784:T:A	3.67505e-28	9.77499	-1.39234
171834899	chr1:171834899:C:T	2.61651e-32	-2.90987e-10	-1.16741
171835000	chr1:171835000:A:G	5.74683e-28	10.1481	-1.31832
171835157	chr1:171835157:T:C	3.89366e-28	9.81201	-1.37157
171835243	chr1:171835243:C:G	4.08893e-33	-1.67633	-1.34722
171836144	chr1:171836144:G:A	1.88011e-28	8.14703	-0.434609
171836162	chr1:171836162:A:G	2.01655e-32	-2.90987e-10	-1.42786
171836181	chr1:171836181:C:T	2.09042e-28	7.74123	0.0772307
171836182	chr1:171836182:A:G	3.28327e-28	8.42397	-0.154044
171836308	chr1:171836308:G:A	3.79611e-29	6.97514	-0.862656
171836344	chr1:171836344:G:C	5.76445e-29	5.3306	1.19961
171836704	chr1:171836704:A:G	9.67709e-31	3.87213	-1.42904
171837124	chr1:171837124:A:G	2.92889e-32	-2.90987e-10	-1.05463
171837261	chr1:171837261:G:A	5.32579e-32	-2.90987e-10	-0.456689
171837576	chr1:171837576:C:T	2.79841e-32	-0.194359	-0.905842
171838092	chr1:171838092:G:A	3.06984e-32	-0.0529735	-0.954653
171838136	chr1:171838136:C:T	2.89346e-32	-0.134136	-0.932661
171838479	chr1:171838479:A:G	2.58605e-32	-2.90987e-10	-1.17912
171838487	chr1:171838487:AG:A	2.19765e-32	-2.90987e-10	-1.34186
171838669	chr1:171838669:C:T	3.08817e-32	-0.0852536	-0.916418
171838727	chr1:171838727:T:A	1.63531e-30	0.684645	2.28311
171838803	chr1:171838803:C:T	3.08627e-32	-0.0922454	-0.910042
171838811	chr1:171838811:C:T	3.13108e-32	-0.0876449	-0.900228
171838816	chr1:171838816:C:A	3.01443e-32	-0.124724	-0.901116
171838919	chr1:171838919:A:G	3.05621e-32	-0.0917035	-0.920372
171839020	chr1:171839020:G:A	3.06355e-32	-0.120908	-0.888768
171839024	chr1:171839024:A:G	3.57832e-32	-2.90987e-10	-0.854358
171839039	chr1:171839039:G:A	1.16493e-32	-1.97659	-4.11118e-10
171839411	chr1:171839411:C:T	2.91471e-32	-0.126461	-0.93302
171839514	chr1:171839514:C:T	3.00769e-32	-0.135291	-0.892787
171839606	chr1:171839606:C:T	2.9265e-30	4.93422	-1.38449
171840071	chr1:171840071:G:A	8.00432e-33	-1.22453	-1.12732
171840300	chr1:171840300:C:CTA	2.82652e-32	-2.90987e-10	-1.0902
171840813	chr1:171840813:C:T	4.04332e-32	-2.90987e-10	-0.732186
171840879	chr1:171840879:G:A	4.43948e-32	-2.90987e-10	-0.638713
171841015	chr1:171841015:A:T	1.25876e-31	0.403463	-4.11118e-10
171841157	chr1:171841157:C:T	4.77234e-32	-2.90987e-10	-0.566414
171841542	chr1:171841542:G:A	1.42673e-32	-1.08061	-0.693253
171841820	chr1:171841820:A:G	3.96711e-29	6.70732	-0.550782
171841866	chr1:171841866:C:T	3.49181e-32	-2.90987e-10	-0.878831
171841891	chr1:171841891:G:C	1.7445e-31	2.15877	-1.42897
171842816	chr1:171842816:T:C	2.26408e-27	11.095	-0.894178
171842986	chr1:171842986:T:G	3.05012e-32	-2.90987e-10	-1.01407
171843326	chr1:171843326:A:G	4.01639e-29	6.81855	-0.649665
171843328	chr1:171843328:G:A	1.60517e-32	-1.65602	-4.11118e-10
171843342	chr1:171843342:T:C	2.06433e-30	4.52997	-1.32924
171843411	chr1:171843411:G:A	1.00789e-32	-0.711307	-1.41009
171843622	chr1:171843622:C:T	3.14091e-32	-2.90987e-10	-0.984738
171843816	chr1:171843816:T:C	5.64637e-30	4.24834	-0.0414108
171844217	chr1:171844217:A:G	3.33031e-32	-2.90987e-10	-0.926185
171844262	chr1:171844262:C:T	3.39604e-29	6.62657	-0.625455
171844820	chr1:171844820:T:C	3.03449e-32	-2.90987e-10	-1.01921
171845312	chr1:171845312:G:A	2.629e-32	-2.90987e-10	-1.16265
171845488	chr1:171845488:A:G	6.94756e-30	4.46108	-0.0467738
171845526	chr1:171845526:C:T	3.5368e-32	-2.90987e-10	-0.866029
171845825	chr1:171845825:G:A	1.3359e-26	12.5939	-0.618083
171845977	chr1:171845977:C:T	3.22852e-32	-2.90987e-10	-0.957227
171845990	chr1:171845990:T:G	2.16932e-32	-2.90987e-10	-1.35484
171846188	chr1:171846188:A:G	2.6399e-32	-2.90987e-10	-1.15851
171846291	chr1:171846291:G:A	3.11083e-29	6.52071	-0.607316
171846416	chr1:171846416:G:A	5.62815e-33	-1.43029	-1.27377
171846651	chr1:171846651:C:G	4.08126e-31	-2.90987e-10	1.57974
171846741	chr1:171846741:T:G	4.81649e-32	-2.90987e-10	-0.557206
171846823	chr1:171846823:T:C	3.31489e-29	6.60792	-0.630994
171847860	chr1:171847860:C:A	4.94339e-32	-2.90987e-10	-0.5312
171847990	chr1:171847990:A:G	2.20595e-32	-2.90987e-10	-1.33809
171848027	chr1:171848027:T:C	3.01213e-32	-2.90987e-10	-1.0266
171848248	chr1:171848248:G:A	2.04806e-32	-2.90987e-10	-1.41236
171848293	chr1:171848293:A:G	1.06637e-32	-0.699972	-1.36502
171848295	chr1:171848295:A:C	7.32347e-29	6.71857	0.051017
171848555	chr1:171848555:C:T	3.03449e-32	-2.90987e-10	-1.01921
171848705	chr1:171848705:G:A	2.97513e-32	-2.90987e-10	-1.03896
171848970	chr1:171848970:T:C	6.1777e-30	4.13191	0.16496
171849165	chr1:171849165:T:C	2.40716e-32	-2.90987e-10	-1.2508
171849267	chr1:171849267:C:T	3.00539e-29	6.62159	-0.742681
171849533	chr1:171849533:C:T	1.45464e-32	-1.7545	-4.11118e-10
171849628	chr1:171849628:A:G	2.16898e-32	-2.90987e-10	-1.35499
171849796	chr1:171849796:C:T	4.36022e-32	-2.90987e-10	-0.656729
171849959	chr1:171849959:T:G	6.10846e-30	4.1061	0.179491
171850050	chr1:171850050:C:A	2.45965e-32	-2.90987e-10	-1.22923
171850470	chr1:171850470:A:G	7.15559e-30	4.39573	0.0480879
171851052	chr1:171851052:A:C	2.0142e-32	-2.90987e-10	-1.42903
171851210	chr1:171851210:T:G	3.82181e-32	-2.90987e-10	-0.788527
171851274	chr1:171851274:G:A	3.8855e-29	6.66972	-0.533963
171851343	chr1:171851343:T:C	3.4466e-30	-2.90987e-10	3.71331
171851440	chr1:171851440:C:T	1.16167e-26	12.5311	-0.694946
171851778	chr1:171851778:T:C	2.01486e-32	-2.90987e-10	-1.4287
171851990	chr1:171851990:T:C	7.28034e-30	4.42803	0.0330633
171852133	chr1:171852133:A:G	7.13546e-32	-2.90987e-10	-0.164174
171852200	chr1:171852200:T:C	4.88519e-32	-2.90987e-10	-0.543042
171852225	chr1:171852225:A:C	3.22173e-32	-2.90987e-10	-0.959331
171852517	chr1:171852517:T:G	4.53955e-32	-2.90987e-10	-0.616423
171852566	chr1:171852566:T:C	2.14834e-32	-2.90987e-10	-1.36456
171853341	chr1:171853341:A:AT	1.64979e-31	2.0623	-1.38832
171853414	chr1:171853414:G:A	3.30036e-32	-2.90987e-10	-0.935221
171853454	chr1:171853454:A:G	2.55239e-32	-2.90987e-10	-1.19222
171853485	chr1:171853485:A:T	3.92005e-33	-2.02148	-1.04425
171853530	chr1:171853530:C:G	2.19942e-32	-2.90987e-10	-1.34106
171854082	chr1:171854082:C:T	2.82243e-29	6.43201	-0.615912
171854090	chr1:171854090:G:A	3.514e-32	-0.872496	-4.11118e-10
171854123	chr1:171854123:A:T	2.90637e-29	6.41993	-0.574522
171854506	chr1:171854506:C:T	6.79401e-30	4.06252	0.329437
171854679	chr1:171854679:T:C	2.94664e-29	6.34408	-0.484908
171854809	chr1:171854809:C:T	6.02723e-27	11.921	-0.741003
171854815	chr1:171854815:C:G	2.12215e-32	-2.90987e-10	-1.37682
171854991	chr1:171854991:C:T	6.47043e-27	12.2115	-0.960536
171855449	chr1:171855449:A:G	8.88729e-27	12.3149	-0.746648
171855508	chr1:171855508:G:A	6.21578e-33	-1.38806	-1.21668
171856017	chr1:171856017:G:A	9.86093e-33	-0.730232	-1.41302
171856716	chr1:171856716:C:T	1.12455e-32	-2.01187	-4.11118e-10
171857166	chr1:171857166:G:T	5.79539e-30	4.21417	0.0188108
171857361	chr1:171857361:A:T	2.63126e-32	-2.90987e-10	-1.16179
171857504	chr1:171857504:T:C	3.89094e-28	5.92692	2.51282
171857554	chr1:171857554:G:A	4.49585e-28	5.85762	2.72662
171858143	chr1:171858143:G:T	3.72771e-28	5.87283	2.52405
171858278	chr1:171858278:C:T	2.2161e-32	-2.90987e-10	-1.3335
171858383	chr1:171858383:G:T	1.73108e-30	4.40905	-1.38438
171858930	chr1:171858930:A:G	3.55916e-28	5.87539	2.47523
171859123	chr1:171859123:C:T	2.1216e-32	-2.90987e-10	-1.37708
171859203	chr1:171859203:C:A	4.3853e-32	-2.90987e-10	-0.650994
171859243	chr1:171859243:A:G	2.03076e-32	-2.90987e-10	-1.42084
171859294	chr1:171859294:T:C	2.37333e-31	-1.31492	2.35255
171859434	chr1:171859434:G:A	2.77173e-32	-2.90987e-10	-1.10978
171859484	chr1:171859484:A:G	2.6861e-32	-2.90987e-10	-1.14116
171860024	chr1:171860024:T:G	1.82587e-30	4.47048	-1.3925
171860249	chr1:171860249:G:A	2.35592e-32	-2.90987e-10	-1.27232
171860411	chr1:171860411:A:G	2.85059e-32	-2.90987e-10	-1.08172
171860507	chr1:171860507:GTTTAA:G	2.70012e-32	-2.90987e-10	-1.13596
171860657	chr1:171860657:G:C	2.17681e-32	-2.90987e-10	-1.35139
171860827	chr1:171860827:C:T	2.76553e-32	-2.90987e-10	-1.11202
171861034	chr1:171861034:A:G	4.50411e-32	-2.90987e-10	-0.624262
171861165	chr1:171861165:A:G	4.33981e-32	-2.90987e-10	-0.661421
171861360	chr1:171861360:A:G	4.78402e-32	-2.90987e-10	-0.563969
171861564	chr1:171861564:C:T	3.11853e-28	5.95582	2.26263
171861631	chr1:171861631:A:C	2.84255e-32	-2.90987e-10	-1.08455
171861723	chr1:171861723:T:C	2.26664e-32	-2.90987e-10	-1.31095
171861813	chr1:171861813:TG:T	4.77261e-32	-2.90987e-10	-0.566359
171862261	chr1:171862261:T:C	6.47372e-31	-2.90987e-10	2.04108
171863022	chr1:171863022:A:G	2.12678e-32	-2.90987e-10	-1.37464
171863106	chr1:171863106:A:G	2.5928e-31	-2.90987e-10	1.12607
171863149	chr1:171863149:A:G	4.32814e-32	-2.90987e-10	-0.664114
171863270	chr1:171863270:A:T	2.70725e-32	-2.90987e-10	-1.13332
171863284	chr1:171863284:C:T	3.65365e-28	6.0202	2.35662
171863351	chr1:171863351:G:C	5.91751e-32	-2.90987e-10	-0.351336
171863391	chr1:171863391:G:A	2.90143e-32	-2.90987e-10	-1.06405
171863435	chr1:171863435:T:G	2.5837e-32	-2.90987e-10	-1.18003
171863648	chr1:171863648:T:A	2.58588e-32	-2.90987e-10	-1.17919
171863915	chr1:171863915:T:C	2.74095e-32	-2.90987e-10	-1.12095
171863924	chr1:171863924:A:C	1.10441e-30	-2.90987e-10	2.57523
171863943	chr1:171863943:G:C	1.85373e-31	2.19989	-1.40936
171864548	chr1:171864548:G:A	2.41687e-31	-1.64688	2.70269
171864690	chr1:171864690:G:T	2.14536e-32	-2.90987e-10	-1.36594
171864694	chr1:171864694:G:A	7.51854e-30	4.45554	0.0377518
171864951	chr1:171864951:C:T	3.37698e-30	4.96286	-1.26996
171865336	chr1:171865336:T:A	2.14014e-32	-2.90987e-10	-1.36838
171865526	chr1:171865526:A:T	1.8851e-31	-0.0313309	0.838645
171865527	chr1:171865527:A:T	2.4348e-31	-2.90987e-10	1.0632
171865908	chr1:171865908:A:G	2.7396e-32	-2.90987e-10	-1.12144
171866314	chr1:171866314:G:T	5.62875e-33	-1.48644	-1.21751
171866353	chr1:171866353:G:A	6.47614e-28	6.14186	2.80735
171866514	chr1:171866514:G:A	6.58673e-28	6.30311	2.66304
171866548	chr1:171866548:G:A	3.92258e-25	12.8613	2.49432
171866834	chr1:171866834:T:C	7.025e-30	4.41381	0.0115811
171866840	chr1:171866840:C:T	1.13284e-32	-2.00452	-4.11118e-10
171866985	chr1:171866985:A:G	4.28029e-32	-2.90987e-10	-0.675231
171867222	chr1:171867222:A:T	7.29681e-30	4.43886	0.024498
171867357	chr1:171867357:A:G	2.05377e-32	-2.90987e-10	-1.40957
171867396	chr1:171867396:C:T	8.36841e-30	4.60284	-0.00245655
171868300	chr1:171868300:G:A	2.7246e-32	-2.90987e-10	-1.12693
171868464	chr1:171868464:C:G	6.00928e-28	6.08848	2.78591
171868603	chr1:171868603:T:G	2.62229e-32	-2.90987e-10	-1.1652
171868727	chr1:171868727:T:C	4.79287e-32	-2.90987e-10	-0.562121
171868775	chr1:171868775:C:G	2.73149e-32	-2.90987e-10	-1.1244
171868834	chr1:171868834:A:C	2.70152e-32	-2.90987e-10	-1.13544
171868845	chr1:171868845:G:A	1.91214e-32	-1.48103	-4.11118e-10
171868887	chr1:171868887:G:A	5.13574e-32	-2.90987e-10	-0.493028
171868926	chr1:171868926:G:A	4.29776e-32	-2.90987e-10	-0.671157
171868958	chr1:171868958:C:T	2.67029e-32	-2.90987e-10	-1.14706
171869026	chr1:171869026:G:A	2.68577e-32	-2.90987e-10	-1.14128
171869634	chr1:171869634:A:G	2.74377e-32	-2.90987e-10	-1.11992
171870256	chr1:171870256:CAT:C	7.23138e-33	-1.3786	-1.0748
171870373	chr1:171870373:A:G	4.79365e-32	-2.90987e-10	-0.56196
171870497	chr1:171870497:A:C	2.51113e-32	-2.90987e-10	-1.20852
171870638	chr1:171870638:G:A	1.91821e-32	-1.47786	-4.11118e-10
171870818	chr1:171870818:G:A	1.98999e-27	6.58026	3.49154
171870894	chr1:171870894:G:A	2.56642e-32	-2.90987e-10	-1.18674
171871106	chr1:171871106:C:T	2.68783e-32	-2.90987e-10	-1.14052
171871124	chr1:171871124:G:A	2.1403e-27	6.61363	3.53099
171871153	chr1:171871153:A:C	2.68575e-32	-2.90987e-10	-1.14129
171872326	chr1:171872326:A:G	2.07198e-32	-2.90987e-10	-1.40075
171872460	chr1:171872460:G:A	7.72908e-33	-1.31289	-1.07395
171872784	chr1:171872784:TG:T	5.2354e-28	8.73653	-4.11118e-10
171872893	chr1:171872893:A:G	2.11235e-32	-2.90987e-10	-1.38145
171873467	chr1:171873467:T:C	1.75233e-25	13.1623	1.38745
171873698	chr1:171873698:G:A	2.72811e-32	-2.90987e-10	-1.12564
171874060	chr1:171874060:T:C	7.62437e-33	-1.29524	-1.10525
171874109	chr1:171874109:A:C	2.24936e-25	13.295	1.50449
171874473	chr1:171874473:C:T	3.41043e-25	12.7444	2.47124
171874661	chr1:171874661:TA:T	2.33414e-32	-2.90987e-10	-1.28161
171875293	chr1:171875293:A:G	2.45719e-32	-2.90987e-10	-1.23023
171875317	chr1:171875317:G:T	7.56005e-33	-1.31366	-1.0953
171875431	chr1:171875431:G:A	4.68059e-32	-2.90987e-10	-0.585828
171875475	chr1:171875475:A:G	4.88109e-32	-2.90987e-10	-0.543882
171875938	chr1:171875938:G:T	2.59752e-32	-2.90987e-10	-1.17469
171875956	chr1:171875956:G:A	1.14198e-32	-1.99649	-4.11118e-10
171876661	chr1:171876661:C:T	1.90501e-32	-1.48476	-4.11118e-10
171876773	chr1:171876773:G:T	2.46623e-32	-2.90987e-10	-1.22656
171876876	chr1:171876876:A:G	3.67585e-30	4.90194	-1.12424
171876896	chr1:171876896:A:G	3.03987e-32	-2.90987e-10	-1.01744
171877030	chr1:171877030:C:A	6.0729e-25	12.8271	2.96557
171878122	chr1:171878122:AT:A	2.03646e-25	12.8954	1.80471
171878155	chr1:171878155:T:C	1.42628e-32	-0.35201	-1.42217
171878329	chr1:171878329:A:G	2.11314e-32	-2.90987e-10	-1.38107
171878743	chr1:171878743:A:T	2.1481e-32	-2.90987e-10	-1.36467
171878995	chr1:171878995:G:C	3.46911e-25	13.4265	1.80625
171879141	chr1:171879141:C:T	2.69034e-32	-2.90987e-10	-1.13959
171879216	chr1:171879216:A:G	2.15341e-32	-2.90987e-10	-1.3622
171879742	chr1:171879742:G:C	7.06803e-30	4.40878	0.0227248
171880092	chr1:171880092:T:C	3.43709e-25	13.3576	1.86589
171880263	chr1:171880263:AAT:A	2.47223e-31	-1.39583	2.47428
171880548	chr1:171880548:A:C	2.77554e-32	-2.90987e-10	-1.1084
171880555	chr1:171880555:G:A	4.02164e-25	13.5259	1.85459
171880765	chr1:171880765:A:T	3.37453e-25	13.3423	1.8628
171880962	chr1:171880962:A:G	2.78423e-32	-2.90987e-10	-1.10528
171881513	chr1:171881513:G:A	6.86033e-25	12.8839	3.03069
171881687	chr1:171881687:T:C	2.16207e-32	-2.90987e-10	-1.35819
171881754	chr1:171881754:GCTGA:G	3.78668e-25	13.4841	1.83625
171881789	chr1:171881789:G:T	3.6598e-25	13.4383	1.84792
171881912	chr1:171881912:C:T	1.84413e-32	-1.51724	-4.11118e-10
171882105	chr1:171882105:A:G	3.92177e-25	13.5124	1.84295
171882111	chr1:171882111:C:T	2.4079e-32	-1.2505	-4.11118e-10
171882203	chr1:171882203:C:T	2.72706e-32	-2.90987e-10	-1.12603
171882396	chr1:171882396:TTGC:T	6.23259e-32	-2.90987e-10	-0.299459
171882568	chr1:171882568:T:C	2.07614e-32	-2.90987e-10	-1.39874
171883171	chr1:171883171:ACT:A	1.42815e-30	-2.90987e-10	2.8323
171883303	chr1:171883303:A:G	1.51922e-25	12.6164	1.79064
171884085	chr1:171884085:T:C	3.6954e-25	13.4925	1.80347
171884106	chr1:171884106:C:T	4.63192e-32	-2.90987e-10	-0.59628
171884148	chr1:171884148:G:T	5.5353e-33	-1.43189	-1.2888
171884309	chr1:171884309:C:T	2.38683e-31	-1.41467	2.45797
171885058	chr1:171885058:C:T	4.12784e-30	4.60869	-0.715016
171885089	chr1:171885089:A:G	2.74151e-32	-2.90987e-10	-1.12074
171885287	chr1:171885287:T:C	3.65156e-25	13.4193	1.86468
171885507	chr1:171885507:A:G	4.25969e-32	-2.90987e-10	-0.680055
171885583	chr1:171885583:G:A	2.97195e-29	5.86772	-4.11118e-10
171885604	chr1:171885604:C:T	4.25001e-32	-2.90987e-10	-0.682331
171885772	chr1:171885772:C:G	2.21535e-32	-2.90987e-10	-1.33384
171885938	chr1:171885938:T:C	2.87154e-32	-2.90987e-10	-1.0744
171886099	chr1:171886099:C:T	6.32886e-25	12.8452	2.98873
171886127	chr1:171886127:T:C	3.52362e-32	-2.90987e-10	-0.869762
171886179	chr1:171886179:T:C	3.89394e-25	13.4576	1.89068
171886961	chr1:171886961:T:G	2.02566e-32	-2.90987e-10	-1.42336
171887084	chr1:171887084:T:C	3.53437e-25	13.3623	1.88911
171887479	chr1:171887479:A:G	2.03927e-31	-2.90987e-10	0.885927
171887490	chr1:171887490:C:A	5.9426e-25	12.8495	2.9215
171887571	chr1:171887571:A:G	5.98343e-30	4.25835	0.00656675
171888330	chr1:171888330:G:A	2.75402e-32	-2.90987e-10	-1.11619
171888603	chr1:171888603:G:C	1.25489e-30	-2.90987e-10	2.70297
171889012	chr1:171889012:G:C	3.3438e-25	13.3012	1.89474
171889141	chr1:171889141:G:A	1.42761e-30	-2.90987e-10	2.83192
171889412	chr1:171889412:A:T	2.3301e-32	-2.90987e-10	-1.28334
171889616	chr1:171889616:C:T	2.10843e-32	-2.90987e-10	-1.38331
171889651	chr1:171889651:T:G	2.09369e-32	-2.90987e-10	-1.39032
171889796	chr1:171889796:G:A	2.41499e-32	-0.137825	-1.10973
171889937	chr1:171889937:G:A	2.40202e-32	-1.25294	-4.11118e-10
171890099	chr1:171890099:C:T	2.70359e-32	-2.90987e-10	-1.13467
171890254	chr1:171890254:T:C	2.59888e-32	-2.90987e-10	-1.17417
171890914	chr1:171890914:C:A	4.50167e-32	-2.90987e-10	-0.624802
171890943	chr1:171890943:C:T	8.47947e-33	-1.21861	-1.07558
171891497	chr1:171891497:T:C	7.59143e-32	-2.90987e-10	-0.102231
171891521	chr1:171891521:G:A	3.44783e-25	13.3949	1.83169
171891754	chr1:171891754:A:G	6.48179e-31	2.04233	-4.11118e-10
171891813	chr1:171891813:C:T	2.62229e-32	-2.90987e-10	-1.1652
171891920	chr1:171891920:T:C	4.00726e-25	13.482	1.89493
171892975	chr1:171892975:GC:G	2.391e-32	-2.90987e-10	-1.25754
171892993	chr1:171892993:T:C	4.60849e-25	12.9477	2.56908
171893387	chr1:171893387:A:G	2.93872e-32	-1.05128	-4.11118e-10
171893399	chr1:171893399:T:C	4.16585e-30	4.61433	-0.711488
171893422	chr1:171893422:T:A	4.09384e-32	-2.90987e-10	-0.719768
171893473	chr1:171893473:A:G	1.03681e-26	11.7224	-4.11118e-10
171893581	chr1:171893581:A:G	1.16711e-29	4.50149	0.43155
171893800	chr1:171893800:T:C	2.66527e-32	-2.90987e-10	-1.14894
171893902	chr1:171893902:A:G	2.69405e-32	-2.90987e-10	-1.13821
171894200	chr1:171894200:C:T	3.44245e-25	13.533	1.69207
171894584	chr1:171894584:G:C	2.74203e-32	-2.90987e-10	-1.12055
171894634	chr1:171894634:G:A	2.72703e-32	-2.90987e-10	-1.12604
171894657	chr1:171894657:G:A	3.77797e-25	13.476	1.84205
171894689	chr1:171894689:A:G	2.53678e-31	-2.90987e-10	1.10423
171894777	chr1:171894777:T:C	6.5455e-25	12.8364	3.03122
171894972	chr1:171894972:G:A	1.0752e-29	4.40045	0.450563
171895095	chr1:171895095:T:C	3.93746e-25	13.485	1.87441
171895525	chr1:171895525:A:ATTC	4.61036e-32	-2.90987e-10	-0.600945
171895818	chr1:171895818:A:T	8.3863e-31	-2.90987e-10	2.29993
171895820	chr1:171895820:A:G	7.66022e-31	-2.90987e-10	2.20938
171895999	chr1:171895999:T:G	3.43957e-25	13.483	1.74118
171896557	chr1:171896557:A:T	2.01444e-32	-2.90987e-10	-1.42891
171897068	chr1:171897068:T:C	4.53749e-33	-1.56004	-1.35942
171897353	chr1:171897353:T:C	3.26531e-32	-2.90987e-10	-0.945895
171897619	chr1:171897619:G:A	1.08551e-29	4.4429	0.417654
171898148	chr1:171898148:G:A	2.34127e-31	-1.39509	2.41911
171898437	chr1:171898437:T:A	1.80645e-26	11.8427	0.43493
171898440	chr1:171898440:T:C	2.02866e-32	-2.90987e-10	-1.42188
171899003	chr1:171899003:C:T	1.19083e-29	4.43536	0.517802
171899115	chr1:171899115:G:T	4.83988e-32	-2.90987e-10	-0.552361
171899148	chr1:171899148:C:A	5.41172e-33	-1.47925	-1.26402
171900143	chr1:171900143:G:A	2.34895e-32	-2.90987e-10	-1.27528
171900371	chr1:171900371:C:T	2.66093e-32	-2.90987e-10	-1.15058
171901456	chr1:171901456:G:A	2.73164e-28	9.36666	-1.28067
171901994	chr1:171901994:T:G	4.88719e-27	11.7208	-0.750545
171902008	chr1:171902008:A:G	5.40373e-31	-2.90987e-10	1.86042
171902596	chr1:171902596:T:A	3.2588e-32	-2.90987e-10	-0.947891
171902933	chr1:171902933:G:A	2.1186e-32	-2.90987e-10	-1.37849
171903061	chr1:171903061:G:A	2.61977e-28	9.39152	-1.34735
171903090	chr1:171903090:C:G	5.04731e-25	12.9923	2.6154
171903109	chr1:171903109:C:T	1.24367e-30	-2.90987e-10	2.69399
171903137	chr1:171903137:A:G	2.17944e-32	-2.90987e-10	-1.35018
171903266	chr1:171903266:T:A	1.159e-32	-1.9817	-4.11118e-10
171903331	chr1:171903331:TTATCA:T	2.18039e-32	-2.90987e-10	-1.34975
171903518	chr1:171903518:A:G	4.91393e-30	4.78549	-0.717501
171903632	chr1:171903632:C:T	9.70272e-30	4.4042	0.344127
171904206	chr1:171904206:G:A	2.46759e-32	-2.90987e-10	-1.22601
171904247	chr1:171904247:G:A	5.55593e-31	-2.90987e-10	1.8882
171904525	chr1:171904525:A:G	2.05763e-32	-2.90987e-10	-1.4077
171904814	chr1:171904814:C:T	9.30138e-31	2.4035	-4.11118e-10
171905022	chr1:171905022:G:C	1.43831e-32	-1.09594	-0.669846
171905196	chr1:171905196:T:C	2.53857e-32	-2.90987e-10	-1.19765
171905965	chr1:171905965:G:A	1.48831e-32	-0.42304	-1.30857
171906252	chr1:171906252:C:T	3.90547e-30	-2.90987e-10	3.8383
171906253	chr1:171906253:G:A	2.50505e-32	-0.134677	-1.07627
171906488	chr1:171906488:A:G	1.05161e-29	4.60204	0.22678
171907060	chr1:171907060:A:G	2.59491e-32	-2.90987e-10	-1.1757
171907155	chr1:171907155:T:C	2.53484e-32	-2.90987e-10	-1.19912
171907214	chr1:171907214:G:A	1.31558e-32	-0.470926	-1.38405
171907873	chr1:171907873:C:G	1.21126e-32	-1.93759	-4.11118e-10
171907899	chr1:171907899:T:C	2.66971e-32	-2.90987e-10	-1.14728
171908371	chr1:171908371:G:A	5.02895e-33	-2.01733	-0.799298
171908431	chr1:171908431:C:A	6.27378e-32	-2.90987e-10	-0.292872
171908502	chr1:171908502:C:T	2.53271e-32	-2.90987e-10	-1.19996
171908667	chr1:171908667:AATT:A	1.43289e-29	4.6662	0.471993
171908815	chr1:171908815:A:G	5.18481e-33	-1.40185	-1.38426
171908981	chr1:171908981:C:G	2.73252e-32	-2.90987e-10	-1.12403
171909020	chr1:171909020:C:T	3.89832e-32	-2.90987e-10	-0.768705
171909382	chr1:171909382:G:A	4.56187e-31	-1.51846	3.20953
171910068	chr1:171910068:C:A	1.21614e-32	-1.15256	-0.781006
171910206	chr1:171910206:A:G	2.67058e-32	-2.90987e-10	-1.14696
171911480	chr1:171911480:G:A	1.11615e-32	-0.641085	-1.37828
171911575	chr1:171911575:G:A	1.47788e-29	4.5782	0.590917
171912028	chr1:171912028:A:G	2.1252e-29	2.72573	2.80664
171912259	chr1:171912259:T:C	2.28646e-32	-2.90987e-10	-1.30224
171912542	chr1:171912542:A:G	1.204e-31	-2.90987e-10	0.358984
171912728	chr1:171912728:C:T	6.08573e-32	-2.90987e-10	-0.323305
171912769	chr1:171912769:A:G	2.10079e-32	-2.90987e-10	-1.38694
171913351	chr1:171913351:G:A	3.02378e-31	-2.90987e-10	1.27984
171913462	chr1:171913462:T:G	2.09318e-32	0.000977546	-1.39155
171913667	chr1:171913667:G:C	1.28708e-32	-0.505246	-1.37163
171913986	chr1:171913986:T:C	9.72686e-33	-0.734864	-1.42208
171914050	chr1:171914050:A:G	1.91012e-32	-1.48209	-4.11118e-10
171914181	chr1:171914181:G:C	2.88136e-32	-2.90987e-10	-1.07099
171914196	chr1:171914196:C:T	1.39284e-31	-2.90987e-10	0.504676
171914447	chr1:171914447:A:G	4.8461e-29	6.17	0.186678
171914517	chr1:171914517:T:A	2.02916e-32	-2.90987e-10	-1.42163
171915030	chr1:171915030:G:A	4.6049e-19	28.3499	0.981587
171915338	chr1:171915338:G:A	2.87584e-31	-2.90987e-10	1.22968
171915888	chr1:171915888:A:C	8.20253e-31	-2.90987e-10	2.27778
171916025	chr1:171916025:C:A	2.01113e-32	-0.0127871	-1.41777
171916089	chr1:171916089:A:C	5.61335e-32	0.0768851	-0.480988
171916555	chr1:171916555:C:T	2.69508e-31	-2.90987e-10	1.16476
171916607	chr1:171916607:G:A	1.87601e-32	-0.0754736	-1.42463
171916891	chr1:171916891:C:T	2.37721e-32	-2.90987e-10	-1.26332
171916910	chr1:171916910:C:T	2.64902e-31	-2.90987e-10	1.14752
171917419	chr1:171917419:C:T	2.608e-31	-2.90987e-10	1.13192
171917692	chr1:171917692:C:G	2.31944e-32	-2.90987e-10	-1.28792
171917798	chr1:171917798:T:C	2.21131e-32	-1.33567	-4.11118e-10
171918364	chr1:171918364:G:A	2.31673e-32	-2.90987e-10	-1.28909
171918495	chr1:171918495:G:A	8.50807e-31	-2.90987e-10	2.31435
171918703	chr1:171918703:G:T	6.56137e-32	-2.90987e-10	-0.248052
171919426	chr1:171919426:G:A	1.88928e-32	-0.0751754	-1.41788
171919547	chr1:171919547:T:C	1.8865e-32	-0.0790395	-1.41549
171919829	chr1:171919829:A:G	2.71016e-29	5.84553	-0.0700213
171920005	chr1:171920005:T:C	1.88128e-32	-0.0818536	-1.41545
171920034	chr1:171920034:G:A	2.15755e-32	-1.36028	-4.11118e-10
171920508	chr1:171920508:G:A	2.98839e-32	-2.90987e-10	-1.03452
171920889	chr1:171920889:A:G	1.36718e-32	-1.8165	-4.11118e-10
171921005	chr1:171921005:A:G	2.65989e-31	-2.90987e-10	1.15162
171921293	chr1:171921293:C:A	3.9956e-32	-2.90987e-10	-0.744056
171922148	chr1:171922148:TGTGTGTGC:T	1.29723e-32	-0.505793	-1.36323
171922217	chr1:171922217:T:C	2.58128e-32	-2.90987e-10	-1.18097
171922596	chr1:171922596:A:G	2.0437e-32	-2.90987e-10	-1.41449
171922861	chr1:171922861:C:T	1.68606e-31	0.195591	0.500137
171922945	chr1:171922945:G:A	5.81677e-24	15.4897	2.56245
171923265	chr1:171923265:A:G	4.13095e-24	15.5352	2.17477
171923475	chr1:171923475:A:G	2.05723e-32	-2.90987e-10	-1.40789
171923641	chr1:171923641:C:A	8.18158e-23	18.8482	1.84774
171924006	chr1:171924006:A:G	6.44713e-32	-2.90987e-10	-0.265616
171924634	chr1:171924634:C:T	2.4761e-31	-2.90987e-10	1.08002
171924740	chr1:171924740:A:G	9.42793e-33	-1.07234	-1.11582
171924742	chr1:171924742:A:G	4.86801e-29	6.06608	0.295109
171924794	chr1:171924794:C:T	2.45747e-31	-2.90987e-10	1.07247
171924973	chr1:171924973:C:T	2.46208e-32	-2.90987e-10	-1.22824
171925014	chr1:171925014:C:T	2.66019e-32	-2.90987e-10	-1.15085
171925112	chr1:171925112:G:A	3.66971e-32	-0.829137	-4.11118e-10
171925197	chr1:171925197:G:A	2.93398e-32	-2.90987e-10	-1.05289
171925251	chr1:171925251:A:G	9.58671e-32	-2.90987e-10	0.131126
171925313	chr1:171925313:C:T	7.8546e-33	-0.960596	-1.41014
171925617	chr1:171925617:G:T	4.54587e-33	-1.99806	-0.919553
171925679	chr1:171925679:T:C	8.56177e-33	-0.915168	-1.36936
171925719	chr1:171925719:C:T	3.83331e-29	6.42637	-0.304133
171926000	chr1:171926000:C:T	2.62556e-32	-2.90987e-10	-1.16396
171926096	chr1:171926096:T:G	2.12519e-32	-0.0818362	-1.29355
171926220	chr1:171926220:T:C	5.02603e-32	-2.90987e-10	-0.51462
171927285	chr1:171927285:G:A	9.12443e-33	-0.86834	-1.35254
171927690	chr1:171927690:A:G	1.94178e-31	-2.90987e-10	0.836941
171927791	chr1:171927791:A:G	9.04663e-32	-2.90987e-10	0.0731412
171927810	chr1:171927810:T:C	1.01145e-27	9.78249	-0.387433
171928058	chr1:171928058:T:C	9.31365e-28	9.89211	-0.579543
171928464	chr1:171928464:T:C	1.28717e-22	18.5993	2.54969
171928518	chr1:171928518:G:C	8.70856e-33	-0.90006	-1.36747
171928541	chr1:171928541:C:G	3.96372e-27	10.7609	-4.11118e-10
171928595	chr1:171928595:C:T	5.19398e-29	6.05212	0.373887
171928925	chr1:171928925:G:C	2.88567e-32	-2.90987e-10	-1.06949
171930029	chr1:171930029:G:A	2.60548e-32	-2.90987e-10	-1.17163
171930115	chr1:171930115:C:T	9.5302e-29	2.65626	4.3767
171930249	chr1:171930249:G:T	4.11012e-32	-2.90987e-10	-0.715799
171930279	chr1:171930279:C:T	3.96949e-32	-2.90987e-10	-0.750614
171930455	chr1:171930455:G:A	2.97693e-31	-2.90987e-10	1.26423
171930614	chr1:171930614:G:A	6.28077e-32	-2.90987e-10	-0.291759
171930888	chr1:171930888:T:A	2.4487e-32	-2.90987e-10	-1.23369
171930964	chr1:171930964:G:A	5.96802e-32	-2.90987e-10	-0.342836
171931335	chr1:171931335:A:G	2.57677e-32	-2.90987e-10	-1.18271
171931523	chr1:171931523:C:T	1.01567e-32	-0.811833	-1.30187
171932531	chr1:171932531:T:A	1.92372e-32	-1.47499	-4.11118e-10
171932561	chr1:171932561:A:G	2.34877e-32	-1.27536	-4.11118e-10
171933038	chr1:171933038:C:T	2.28536e-32	-2.90987e-10	-1.30273
171933249	chr1:171933249:T:C	2.55042e-32	-2.90987e-10	-1.19299
171933347	chr1:171933347:A:G	3.72066e-32	-2.90987e-10	-0.815351
171933829	chr1:171933829:C:T	1.22562e-29	-2.90987e-10	4.98195
171934367	chr1:171934367:C:T	1.25827e-28	6.75132	0.559505
171934518	chr1:171934518:G:C	2.51503e-32	-2.90987e-10	-1.20697
171934592	chr1:171934592:T:A	2.68292e-32	-2.90987e-10	-1.14234
171934693	chr1:171934693:G:A	3.05333e-21	20.2843	4.03112
171935004	chr1:171935004:C:T	2.2565e-32	-2.90987e-10	-1.31544
171935351	chr1:171935351:C:T	2.33064e-32	-2.90987e-10	-1.28311
171936269	chr1:171936269:C:T	1.8788e-28	7.71172	-4.11118e-10
171936478	chr1:171936478:T:C	2.54742e-32	-2.90987e-10	-1.19417
171936737	chr1:171936737:T:G	2.87578e-32	-2.90987e-10	-1.07293
171936945	chr1:171936945:G:A	3.504e-32	-2.90987e-10	-0.875347
171937300	chr1:171937300:A:T	1.43694e-32	-0.475849	-1.29089
171937303	chr1:171937303:T:C	3.4217e-31	-2.90987e-10	1.40347
171937492	chr1:171937492:T:A	4.11995e-21	19.8202	4.79481
171937516	chr1:171937516:C:T	1.21008e-31	-2.90987e-10	0.364024
171937689	chr1:171937689:A:G	1.20612e-28	6.76099	0.507507
171937812	chr1:171937812:C:T	1.83549e-32	-1.52194	-4.11118e-10
171937853	chr1:171937853:GATTACAGGTATGA:G	2.01699e-32	-2.90987e-10	-1.42764
171939123	chr1:171939123:A:G	8.98105e-33	-0.979731	-1.25699
171939384	chr1:171939384:T:A	2.32731e-21	19.5037	4.54016
171939868	chr1:171939868:C:T	5.60359e-32	-2.90987e-10	-0.405843
171940112	chr1:171940112:G:A	2.53333e-32	-2.90987e-10	-1.19972
171940339	chr1:171940339:C:T	2.3584e-32	-2.90987e-10	-1.27127
171940428	chr1:171940428:T:G	2.37045e-32	-0.448117	-0.818053
171940531	chr1:171940531:T:G	2.08569e-32	-2.90987e-10	-1.39415
171940756	chr1:171940756:T:C	2.36513e-32	-2.90987e-10	-1.26842
171941136	chr1:171941136:G:T	2.31663e-32	-2.90987e-10	-1.28914
171941188	chr1:171941188:C:G	2.45578e-32	-2.90987e-10	-1.23081
171941743	chr1:171941743:A:G	2.59935e-32	-0.114223	-1.05977
171942276	chr1:171942276:T:C	3.34084e-32	-2.90987e-10	-0.923029
171942335	chr1:171942335:T:G	4.66544e-32	-0.268156	-0.320913
171942374	chr1:171942374:T:C	2.76875e-31	-2.90987e-10	1.19173
171942453	chr1:171942453:A:G	4.83518e-29	5.90415	0.450274
171942742	chr1:171942742:T:C	1.03787e-32	-0.945949	-1.14613
171942748	chr1:171942748:T:A	2.34329e-32	-2.90987e-10	-1.27769
171943132	chr1:171943132:A:G	3.18032e-32	-2.90987e-10	-0.97227
171943263	chr1:171943263:A:G	2.16012e-31	-0.0630962	1.0066
171943881	chr1:171943881:A:G	2.48515e-32	-2.90987e-10	-1.21892
171943969	chr1:171943969:A:G	2.03019e-32	-2.90987e-10	-1.42112
171944284	chr1:171944284:A:G	5.90722e-21	19.4777	5.49767
171945066	chr1:171945066:C:T	2.20337e-32	-2.90987e-10	-1.33926
171945187	chr1:171945187:C:A	1.30939e-32	-0.470461	-1.38923
171945244	chr1:171945244:A:G	2.3317e-32	-2.90987e-10	-1.28265
171945347	chr1:171945347:A:G	2.4482e-32	-2.90987e-10	-1.2339
171945401	chr1:171945401:G:C	3.00259e-32	-2.90987e-10	-1.02978
171945464	chr1:171945464:T:C	2.06318e-32	-2.90987e-10	-1.405
171945917	chr1:171945917:C:T	9.26425e-33	-1.02082	-1.18486
171946041	chr1:171946041:C:T	1.07387e-11	43.4123	2.88403
171946362	chr1:171946362:G:A	1.88242e-32	-1.49669	-4.11118e-10
171946958	chr1:171946958:A:C	5.62968e-31	0.0473964	1.85399
171946963	chr1:171946963:C:T	1.12256e-32	-2.01364	-4.11118e-10
171947100	chr1:171947100:T:C	2.20447e-32	-2.90987e-10	-1.33876
171947361	chr1:171947361:A:G	2.25165e-32	-2.90987e-10	-1.31759
171947446	chr1:171947446:T:A	1.60385e-32	-1.65684	-4.11118e-10
171947496	chr1:171947496:G:GA	3.12308e-32	-2.90987e-10	-0.990433
171948016	chr1:171948016:A:G	1.36851e-32	-1.81553	-4.11118e-10
171948074	chr1:171948074:C:T	4.32345e-32	-0.665198	-4.11118e-10
171948289	chr1:171948289:T:G	1.23677e-32	-0.53199	-1.38476
171948465	chr1:171948465:AG:A	2.40624e-32	-2.90987e-10	-1.25119
171948735	chr1:171948735:A:T	1.16884e-32	-0.600659	-1.37258
171949291	chr1:171949291:T:C	4.46044e-32	-0.634003	-4.11118e-10
171949400	chr1:171949400:A:G	2.40836e-32	-2.90987e-10	-1.25031
171949786	chr1:171949786:A:T	2.02571e-32	-2.90987e-10	-1.42333
171950083	chr1:171950083:A:C	2.02533e-32	-2.90987e-10	-1.42352
171950096	chr1:171950096:A:G	9.12146e-33	-0.971752	-1.24945
171950155	chr1:171950155:C:T	4.44945e-32	-2.90987e-10	-0.636472
171950159	chr1:171950159:G:A	2.34903e-32	-2.90987e-10	-1.27525
171950540	chr1:171950540:A:G	2.38358e-32	-2.90987e-10	-1.26065
171951228	chr1:171951228:T:A	2.20904e-32	-2.90987e-10	-1.33669
171951611	chr1:171951611:T:C	6.19149e-29	6.16273	0.438946
171951732	chr1:171951732:C:A	2.26705e-32	-2.90987e-10	-1.31077
171951901	chr1:171951901:A:G	2.34602e-32	-2.90987e-10	-1.27653
171951929	chr1:171951929:C:T	1.28258e-32	-1.88038	-4.11118e-10
171952138	chr1:171952138:G:A	2.04318e-32	-2.90987e-10	-1.41475
171952624	chr1:171952624:G:T	2.03315e-32	-2.90987e-10	-1.41966
171952810	chr1:171952810:A:C	2.59585e-32	-2.90987e-10	-1.17534
171952857	chr1:171952857:C:T	2.4926e-32	-2.90987e-10	-1.21593
171953126	chr1:171953126:G:A	4.30325e-32	-2.90987e-10	-0.66988
171953726	chr1:171953726:A:G	3.57326e-32	-2.90987e-10	-0.855773
171953903	chr1:171953903:G:A	3.27501e-31	-2.90987e-10	1.35965
171954006	chr1:171954006:A:T	2.2427e-28	6.48856	1.40021
171954831	chr1:171954831:A:G	2.98106e-32	-2.90987e-10	-1.03697
171955216	chr1:171955216:T:A	2.41252e-32	-2.90987e-10	-1.24858
171955312	chr1:171955312:A:G	2.3925e-32	-2.90987e-10	-1.25691
171955659	chr1:171955659:A:G	2.40959e-32	-2.90987e-10	-1.2498
171957244	chr1:171957244:C:T	6.41558e-32	-2.90987e-10	-0.270522
171957355	chr1:171957355:A:G	2.44353e-32	-2.90987e-10	-1.23581
171958054	chr1:171958054:T:G	2.01907e-32	-2.90987e-10	-1.42662
171958556	chr1:171958556:C:T	2.51178e-31	-0.277575	1.3719
171958837	chr1:171958837:G:A	2.40953e-32	-2.90987e-10	-1.24982
171958885	chr1:171958885:A:G	2.47244e-32	-2.90987e-10	-1.22405
171959026	chr1:171959026:A:G	2.026e-32	-1.42319	-4.11118e-10
171959446	chr1:171959446:T:C	3.05045e-32	-2.90987e-10	-1.01396
171959560	chr1:171959560:C:T	3.49349e-32	-2.90987e-10	-0.878351
171959694	chr1:171959694:G:T	2.39235e-32	-2.90987e-10	-1.25697
171959835	chr1:171959835:C:CTGACCTTA	1.05184e-30	-2.90987e-10	2.52646
171960311	chr1:171960311:A:G	7.88365e-32	1.35836	-1.42282
171960488	chr1:171960488:A:G	2.19043e-32	-0.394717	-0.950437
171960492	chr1:171960492:G:A	9.5853e-33	-1.00477	-1.16683
171960568	chr1:171960568:C:T	2.94689e-32	-2.90987e-10	-1.0485
171960805	chr1:171960805:T:C	2.31651e-32	-2.90987e-10	-1.28919
171960910	chr1:171960910:GTTC:G	3.01278e-32	-2.90987e-10	-1.02639
171961436	chr1:171961436:A:G	2.04767e-32	-2.90987e-10	-1.41255
171962515	chr1:171962515:A:G	4.0075e-22	18.49	3.79472
171962899	chr1:171962899:G:A	7.03786e-31	-2.90987e-10	2.12464
171963046	chr1:171963046:G:A	2.02015e-32	-2.90987e-10	-1.42608
171963066	chr1:171963066:C:T	2.08632e-32	-2.90987e-10	-1.39385
171963368	chr1:171963368:T:C	3.74995e-32	-2.90987e-10	-0.807508
171963496	chr1:171963496:C:A	8.96815e-33	-1.15127	-1.08689
171963699	chr1:171963699:T:A	7.3706e-27	11.3812	-4.11118e-10
171963836	chr1:171963836:GTAAACCAAAAA:G	2.19753e-32	-2.90987e-10	-1.34191
171964131	chr1:171964131:A:G	8.13998e-33	-1.18741	-1.14764
171964331	chr1:171964331:G:A	2.48995e-32	-2.90987e-10	-1.21699
171964963	chr1:171964963:A:G	2.48402e-32	-2.90987e-10	-1.21937
171965158	chr1:171965158:AG:A	1.83426e-32	-0.316923	-1.20569
171965556	chr1:171965556:A:T	2.93014e-32	-2.90987e-10	-1.0542
171965650	chr1:171965650:G:A	1.09769e-28	6.62103	0.553266
171965651	chr1:171965651:C:T	1.17387e-28	6.68476	0.556631
171965840	chr1:171965840:A:T	2.57314e-32	-2.90987e-10	-1.18412
171965951	chr1:171965951:AT:A	5.62982e-31	-2.90987e-10	1.90141
171966088	chr1:171966088:C:G	1.386e-32	-1.80283	-4.11118e-10
171966199	chr1:171966199:A:G	2.041e-32	-2.90987e-10	-1.41581
171966490	chr1:171966490:A:G	2.04704e-32	-2.90987e-10	-1.41285
171966645	chr1:171966645:T:C	2.65725e-32	-2.90987e-10	-1.15196
171966682	chr1:171966682:T:A	3.18382e-32	-2.90987e-10	-0.971168
171967382	chr1:171967382:A:G	2.39104e-28	7.13466	0.818161
171967710	chr1:171967710:A:G	2.0148e-32	-2.90987e-10	-1.42873
171967711	chr1:171967711:T:C	2.05939e-32	-2.90987e-10	-1.40684
171967906	chr1:171967906:C:A	2.02129e-32	-2.90987e-10	-1.42552
171968580	chr1:171968580:T:C	2.06974e-28	6.99623	0.812282
171969240	chr1:171969240:T:TA	1.15435e-31	-2.90987e-10	0.316871
171969576	chr1:171969576:G:A	8.1202e-30	-2.90987e-10	4.57027
171969981	chr1:171969981:T:A	2.31998e-32	-2.90987e-10	-1.28769
171970150	chr1:171970150:C:A	0.959717	57.7546	13.7578
171970240	chr1:171970240:A:G	2.35097e-32	-1.27442	-4.11118e-10
171970501	chr1:171970501:A:T	6.39986e-06	54.0214	5.57286
171970544	chr1:171970544:TGATA:T	2.18949e-32	-2.90987e-10	-1.34558
171970917	chr1:171970917:C:T	2.29687e-26	12.9175	-0.399716
171971011	chr1:171971011:A:C	2.27495e-32	-2.90987e-10	-1.30729
171971159	chr1:171971159:T:C	2.30686e-32	-2.90987e-10	-1.29336
171971482	chr1:171971482:G:C	3.39193e-32	-2.90987e-10	-0.907851
171971894	chr1:171971894:G:A	2.05453e-32	-2.90987e-10	-1.40921
171972117	chr1:171972117:G:A	3.92106e-32	-2.90987e-10	-0.76289
171972253	chr1:171972253:G:A	2.40057e-32	-2.90987e-10	-1.25355
171972604	chr1:171972604:C:G	3.33398e-32	-2.90987e-10	-0.925086
171972806	chr1:171972806:A:G	2.30915e-32	-2.90987e-10	-1.29237
171973348	chr1:171973348:C:G	7.12741e-21	25.7545	-0.591399
171973370	chr1:171973370:A:G	5.28313e-32	-2.90987e-10	-0.464733
171973412	chr1:171973412:A:G	2.38188e-32	-2.90987e-10	-1.26136
171973560	chr1:171973560:AAG:A	2.46726e-32	-2.90987e-10	-1.22614
171973643	chr1:171973643:C:A	0.000499847	56.4063	7.54601
171973658	chr1:171973658:T:C	2.4221e-32	-2.90987e-10	-1.24462
171973770	chr1:171973770:G:C	2.45601e-32	-2.90987e-10	-1.23071
171973810	chr1:171973810:T:G	1.03461e-32	-0.873992	-1.22123
171973911	chr1:171973911:C:T	2.29287e-31	-2.90987e-10	1.00314
171974251	chr1:171974251:T:C	1.15526e-31	-2.90987e-10	0.317658
171974771	chr1:171974771:G:A	2.39151e-32	-2.90987e-10	-1.25732
171974808	chr1:171974808:A:G	1.0296e-05	54.5722	5.49754
171975086	chr1:171975086:G:A	4.40441e-32	-2.90987e-10	-0.646646
171975101	chr1:171975101:C:T	3.0282e-32	-2.90987e-10	-1.02128
171975205	chr1:171975205:A:G	2.02172e-32	-2.90987e-10	-1.4253
171975271	chr1:171975271:C:T	2.31941e-32	-2.90987e-10	-1.28794
171975498	chr1:171975498:G:A	8.69014e-33	-0.961434	-1.30821
171975869	chr1:171975869:C:T	2.46977e-32	-2.90987e-10	-1.22513
171976348	chr1:171976348:C:T	3.43612e-20	26.7146	0.0214743
171976454	chr1:171976454:C:T	3.0358e-32	-2.90987e-10	-1.01877
171976513	chr1:171976513:A:G	3.03313e-32	-2.90987e-10	-1.01966
171976942	chr1:171976942:T:C	0.0383891	56.5088	11.7847
171977227	chr1:171977227:C:T	1.4429e-31	-2.90987e-10	0.539989
171977457	chr1:171977457:G:GA	2.19504e-32	-2.90987e-10	-1.34305
171978401	chr1:171978401:T:A	6.05823e-32	-0.966357	0.638524
171978612	chr1:171978612:A:T	3.62654e-32	-2.90987e-10	-0.840973
171978939	chr1:171978939:ATGTC:A	2.01549e-31	-2.90987e-10	0.874198
171980344	chr1:171980344:A:G	2.05724e-32	-2.90987e-10	-1.40789
171980422	chr1:171980422:C:T	6.6307e-32	-0.891103	0.653562
171980610	chr1:171980610:T:C	0.00137772	56.9097	8.0564
171980641	chr1:171980641:A:G	5.70542e-32	-0.947265	0.559431
171980917	chr1:171980917:C:G	2.48009e-32	-2.90987e-10	-1.22095
171981024	chr1:171981024:GC:G	1.61136e-31	-2.90987e-10	0.650414
171981168	chr1:171981168:C:T	3.89373e-31	-2.90987e-10	1.5327
171982328	chr1:171982328:C:A	2.02826e-32	-2.90987e-10	-1.42207
171982361	chr1:171982361:G:A	2.04509e-32	-2.90987e-10	-1.41381
171982868	chr1:171982868:T:C	9.0237e-32	-0.878359	0.948963
171983244	chr1:171983244:C:T	3.19191e-32	-2.90987e-10	-0.96863
171983683	chr1:171983683:A:T	3.05462e-32	-2.90987e-10	-1.01259
171984298	chr1:171984298:C:G	3.09987e-32	-2.90987e-10	-0.99789
171984371	chr1:171984371:A:C	6.57564e-24	18.0196	0.15525
171984708	chr1:171984708:G:A	2.34287e-32	-2.90987e-10	-1.27788
171984919	chr1:171984919:G:A	7.92563e-32	-2.90987e-10	-0.0591493
171985088	chr1:171985088:C:T	4.76552e-32	-2.90987e-10	-0.567845
171985131	chr1:171985131:T:C	1.47106e-31	-2.90987e-10	0.559318
171985575	chr1:171985575:C:T	3.50342e-32	-2.90987e-10	-0.875511
171986081	chr1:171986081:G:A	2.02757e-32	-0.18236	-1.24005
171986191	chr1:171986191:G:A	3.88181e-32	0.327063	-1.10001
171986657	chr1:171986657:G:A	2.04124e-32	-2.90987e-10	-1.41569
171986672	chr1:171986672:C:T	2.17836e-32	-2.90987e-10	-1.35068
171986778	chr1:171986778:T:G	1.30413e-27	10.4594	-0.810205
171986792	chr1:171986792:T:C	5.54146e-32	-2.90987e-10	-0.416994
171987121	chr1:171987121:G:A	3.25106e-28	9.5067	-1.24663
171987359	chr1:171987359:C:T	3.00996e-32	-2.90987e-10	-1.02732
171987465	chr1:171987465:A:G	5.87115e-31	-2.90987e-10	1.94338
171987663	chr1:171987663:C:T	5.02795e-28	9.95225	-1.25615
171987942	chr1:171987942:T:C	2.62964e-32	-2.90987e-10	-1.1624
171988084	chr1:171988084:C:T	2.87322e-28	9.56543	-1.42891
171988246	chr1:171988246:A:G	2.12716e-32	-2.90987e-10	-1.37446
171988304	chr1:171988304:C:A	4.00855e-32	-2.90987e-10	-0.740822
171988332	chr1:171988332:G:C	2.03532e-32	-2.90987e-10	-1.4186
171988405	chr1:171988405:C:CA	9.56588e-32	0.128951	-4.11118e-10
171988412	chr1:171988412:T:C	4.15918e-32	-2.90987e-10	-0.703933
171988679	chr1:171988679:T:C	6.51929e-31	-1.08904	3.13714
171989190	chr1:171989190:A:G	2.26786e-32	-2.90987e-10	-1.31041
171989917	chr1:171989917:G:A	2.61314e-32	-2.90987e-10	-1.1687
171990091	chr1:171990091:T:G	5.32301e-32	-2.90987e-10	-0.457213
171990416	chr1:171990416:T:G	2.3663e-27	11.3087	-1.06374
171990418	chr1:171990418:T:A	2.02461e-32	-2.90987e-10	-1.42388
171990455	chr1:171990455:A:G	2.04331e-32	-2.90987e-10	-1.41468
171990873	chr1:171990873:A:C	5.20791e-32	-0.479073	-4.11118e-10
171991297	chr1:171991297:A:G	4.79607e-30	-2.90987e-10	4.04372
171991420	chr1:171991420:G:A	2.7367e-32	-2.90987e-10	-1.1225
171991853	chr1:171991853:C:T	4.44237e-28	9.76993	-1.19765
171992121	chr1:171992121:A:T	4.26589e-32	-2.90987e-10	-0.6786
171992157	chr1:171992157:T:C	2.94118e-32	-2.90987e-10	-1.05044
171992779	chr1:171992779:C:A	7.77676e-28	10.3867	-1.2545
171992793	chr1:171992793:A:G	4.46155e-32	-2.90987e-10	-0.633754
171993376	chr1:171993376:C:T	1.12426e-27	10.76	-1.25919
171993653	chr1:171993653:T:C	9.34699e-28	10.18	-0.863851
171993847	chr1:171993847:A:T	2.05977e-32	-2.90987e-10	-1.40666
171994448	chr1:171994448:T:C	2.02476e-27	10.7321	-0.643015
171994527	chr1:171994527:G:GC	1.64324e-27	10.5092	-0.628876
171994630	chr1:171994630:C:T	2.19915e-32	-2.90987e-10	-1.34118
171995071	chr1:171995071:G:T	1.33968e-26	12.4822	-0.50355
171996234	chr1:171996234:T:C	3.6417e-31	-2.90987e-10	1.46578
171996540	chr1:171996540:G:A	2.02449e-32	-2.90987e-10	-1.42393
171996988	chr1:171996988:C:T	2.64421e-32	-2.90987e-10	-1.15688
171996993	chr1:171996993:C:T	2.03468e-32	-2.90987e-10	-1.41891
171997648	chr1:171997648:G:A	8.9559e-28	10.4478	-1.17444
171997751	chr1:171997751:T:G	2.16837e-27	11.1453	-0.987618
171998390	chr1:171998390:A:C	6.52254e-28	9.98221	-1.02585
171998583	chr1:171998583:G:A	2.03771e-32	-2.90987e-10	-1.41743
171998621	chr1:171998621:T:C	3.31698e-32	-2.90987e-10	-0.930195
171998915	chr1:171998915:G:T	9.13468e-33	-1.39478	-0.824981
171999272	chr1:171999272:A:G	2.13518e-32	-2.90987e-10	-1.3707
171999515	chr1:171999515:A:G	2.78572e-32	-2.90987e-10	-1.10475
171999534	chr1:171999534:G:A	2.19731e-32	-2.90987e-10	-1.34202
171999612	chr1:171999612:T:G	2.70499e-32	-2.90987e-10	-1.13415
171999624	chr1:171999624:C:G	3.00094e-32	-2.90987e-10	-1.03032
171999870	chr1:171999870:C:T	2.19761e-32	-2.90987e-10	-1.34188
172000145	chr1:172000145:G:A	2.88875e-27	10.7832	-0.338653
172000588	chr1:172000588:G:A	1.42087e-32	-1.77798	-4.11118e-10
172001747	chr1:172001747:A:G	2.03369e-32	-2.90987e-10	-1.4194
172001758	chr1:172001758:C:T	7.13005e-32	-0.164933	-4.11118e-10
172001822	chr1:172001822:G:A	4.16307e-31	-2.90987e-10	1.59959
172002397	chr1:172002397:T:C	2.66449e-32	-2.90987e-10	-1.14924
172002534	chr1:172002534:G:A	5.85423e-32	1.06513	-1.42721
172003177	chr1:172003177:A:C	2.10522e-26	11.784	0.646684
172003224	chr1:172003224:G:A	2.77221e-32	-2.90987e-10	-1.1096
172003720	chr1:172003720:TGAATAATTTATTGCCTATTGACATA:T	2.43841e-28	9.07751	-1.10508
172004316	chr1:172004316:A:G	3.99301e-32	-2.90987e-10	-0.744705
172004493	chr1:172004493:T:C	3.74757e-32	-0.570932	-0.237211
172004732	chr1:172004732:T:C	3.54001e-32	-2.90987e-10	-0.865121
172004774	chr1:172004774:A:G	1.45459e-28	8.6476	-1.19179
172005045	chr1:172005045:C:T	7.45993e-32	-2.90987e-10	-0.119706
172005081	chr1:172005081:A:C	1.19507e-32	-1.95105	-4.11118e-10
172005445	chr1:172005445:T:C	2.77777e-32	-2.90987e-10	-1.1076
172005557	chr1:172005557:A:G	2.13074e-32	-2.90987e-10	-1.37278
172005613	chr1:172005613:C:T	2.33306e-32	-1.39033	0.108257
172005905	chr1:172005905:C:T	2.73667e-32	-2.90987e-10	-1.12251
172006224	chr1:172006224:T:G	7.46622e-32	-2.90987e-10	-0.118863
172006315	chr1:172006315:A:G	1.17609e-24	15.0791	1.37448
172006555	chr1:172006555:A:G	2.14201e-32	-2.90987e-10	-1.36751
172006738	chr1:172006738:A:G	3.84423e-32	-2.90987e-10	-0.782677
172006809	chr1:172006809:T:C	2.04983e-32	-2.90987e-10	-1.4115
172006844	chr1:172006844:T:C	3.24871e-32	-2.90987e-10	-0.950992
172006877	chr1:172006877:G:C	4.1523e-30	-2.90987e-10	3.89958
172007672	chr1:172007672:C:T	3.72629e-32	-2.90987e-10	-0.813837
172008022	chr1:172008022:C:T	2.80812e-31	1.20585	-4.11118e-10
172008056	chr1:172008056:G:T	2.07776e-32	-2.90987e-10	-1.39796
172008144	chr1:172008144:T:C	7.28689e-29	8.14419	-1.37961
172008195	chr1:172008195:T:A	2.02752e-32	-2.90987e-10	-1.42244
172008239	chr1:172008239:C:A	2.1538e-32	-2.90987e-10	-1.36202
172008334	chr1:172008334:T:G	1.92439e-31	-2.90987e-10	0.827942
172008744	chr1:172008744:C:T	2.05945e-32	-0.27278	-1.13403
172008876	chr1:172008876:T:C	2.10078e-32	-2.90987e-10	-1.38694
172009221	chr1:172009221:T:A	2.22513e-32	-2.90987e-10	-1.32944
172009269	chr1:172009269:A:G	8.50924e-29	-2.90987e-10	6.91966
172009355	chr1:172009355:T:C	1.92134e-31	-2.90987e-10	0.826358
172009764	chr1:172009764:G:A	1.78827e-29	6.71536	-1.3556
172009808	chr1:172009808:A:C	3.82754e-32	-2.90987e-10	-0.787029
172010708	chr1:172010708:G:A	7.58707e-33	-1.10436	-1.30103
172011001	chr1:172011001:T:C	2.55916e-32	-2.90987e-10	-1.18957
172011007	chr1:172011007:T:G	2.12905e-32	-2.90987e-10	-1.37358
172011019	chr1:172011019:C:T	4.63285e-32	0.822617	-1.4187
172011356	chr1:172011356:T:C	3.75922e-32	-2.90987e-10	-0.80504
172011788	chr1:172011788:T:C	2.10098e-31	1.95578	-1.04005
172012009	chr1:172012009:T:A	4.49244e-30	-2.90987e-10	3.97831
172013286	chr1:172013286:T:C	3.50918e-32	-2.90987e-10	-0.87387
172013866	chr1:172013866:A:G	2.32033e-32	-2.90987e-10	-1.28754
172014602	chr1:172014602:G:A	3.51908e-32	-2.90987e-10	-0.871052
172014751	chr1:172014751:T:C	8.67093e-29	8.30846	-1.36998
172015363	chr1:172015363:T:C	3.09962e-29	7.32016	-1.41037
172016452	chr1:172016452:C:T	2.04597e-32	-2.90987e-10	-1.41338
172016612	chr1:172016612:A:C	2.21213e-32	-2.90987e-10	-1.3353
172016921	chr1:172016921:T:G	6.44039e-29	7.98022	-1.33913
172017065	chr1:172017065:A:G	6.85464e-29	8.11722	-1.41379
172017347	chr1:172017347:C:T	6.94247e-33	-1.39543	-1.09875
172017601	chr1:172017601:G:A	1.51109e-32	-1.71642	-4.11118e-10
172017647	chr1:172017647:G:A	3.46174e-32	-2.90987e-10	-0.887481
172017831	chr1:172017831:C:T	1.67579e-31	-2.90987e-10	0.689621
172018569	chr1:172018569:C:T	2.89889e-29	7.21106	-1.36823
172019298	chr1:172019298:A:G	1.09739e-32	-0.850398	-1.18592
172019490	chr1:172019490:C:T	3.009e-32	-2.90987e-10	-1.02764
172019593	chr1:172019593:C:A	1.92627e-31	-2.90987e-10	0.828919
172019760	chr1:172019760:C:G	4.24291e-26	13.8688	-0.737295
172019796	chr1:172019796:T:C	7.87902e-29	7.99447	-1.15176
172019890	chr1:172019890:T:C	5.81495e-32	-2.90987e-10	-0.368819
172019894	chr1:172019894:A:C	3.77827e-32	-2.90987e-10	-0.799986
172020445	chr1:172020445:G:A	2.05611e-32	-2.90987e-10	-1.40844
172020448	chr1:172020448:C:T	2.28448e-32	-2.90987e-10	-1.30311
172020648	chr1:172020648:C:T	2.32189e-28	8.91031	-0.98684
172020680	chr1:172020680:C:T	1.30203e-31	0.437258	-4.11118e-10
172020793	chr1:172020793:C:T	2.10239e-32	-2.90987e-10	-1.38618
172020830	chr1:172020830:C:G	3.30493e-32	-0.933836	-4.11118e-10
172021029	chr1:172021029:C:G	8.54554e-29	8.09453	-1.17062
172021055	chr1:172021055:A:T	8.0785e-29	8.07501	-1.2073
172021286	chr1:172021286:T:C	9.78525e-32	0.151625	-4.11118e-10
172021348	chr1:172021348:T:C	9.08021e-29	8.19983	-1.21523
172021470	chr1:172021470:A:C	3.01091e-32	-1.02701	-4.11118e-10
172021656	chr1:172021656:G:T	2.0222e-32	-2.90987e-10	-1.42506
172022889	chr1:172022889:A:T	2.06092e-32	-2.90987e-10	-1.4061
172023167	chr1:172023167:ACT:A	3.4883e-32	-2.90987e-10	-0.879835
172023326	chr1:172023326:C:T	5.23145e-29	7.81792	-1.38473
172023427	chr1:172023427:T:G	2.44462e-31	2.44538	-1.37815
172023484	chr1:172023484:T:C	3.28776e-29	-2.90987e-10	5.96871
172023525	chr1:172023525:A:G	2.01458e-32	-2.90987e-10	-1.42884
172025558	chr1:172025558:G:A	4.75445e-32	-2.90987e-10	-0.57017
172025991	chr1:172025991:G:A	2.82148e-32	-2.90987e-10	-1.09199
172026122	chr1:172026122:T:C	2.40268e-32	-2.90987e-10	-1.25266
172026568	chr1:172026568:T:A	1.55196e-29	-2.90987e-10	5.21802
172026741	chr1:172026741:G:A	3.26806e-31	2.39968	-1.04214
172026923	chr1:172026923:G:T	2.73912e-31	-2.90987e-10	1.18097
172027463	chr1:172027463:C:T	2.06359e-32	-2.90987e-10	-1.40481
172027484	chr1:172027484:G:A	7.80343e-33	-1.15068	-1.22659
172027621	chr1:172027621:G:C	5.27163e-31	1.83567	-4.11118e-10
172027797	chr1:172027797:A:T	1.2799e-32	-1.88247	-4.11118e-10
172027957	chr1:172027957:T:A	3.2279e-30	2.88379	0.763958
172028178	chr1:172028178:C:G	7.81642e-33	-1.15921	-1.2164
172028446	chr1:172028446:A:C	5.67052e-32	0.343714	-0.737684
172028808	chr1:172028808:CA:C	3.43346e-32	-2.90987e-10	-0.895684
172028951	chr1:172028951:TAGATTCACAGCC:T	9.53957e-32	1.50672	-1.38052
172029072	chr1:172029072:A:T	4.34761e-32	-2.90987e-10	-0.659626
172029075	chr1:172029075:C:T	4.68014e-31	2.25308	-0.536418
172029336	chr1:172029336:AG:A	1.31106e-31	0.588454	-0.144285
172029509	chr1:172029509:C:A	2.41304e-32	-2.90987e-10	-1.24836
172030083	chr1:172030083:G:C	1.31554e-31	0.615342	-0.16776
172030442	chr1:172030442:A:G	1.70558e-31	0.892265	-0.185026
172030742	chr1:172030742:G:T	3.85974e-32	-2.90987e-10	-0.77865
172030981	chr1:172030981:G:T	5.11409e-32	-2.90987e-10	-0.497252
172031103	chr1:172031103:A:G	3.80098e-32	-2.90987e-10	-0.793992
172031165	chr1:172031165:G:A	4.48959e-32	0.434449	-1.06194
172031366	chr1:172031366:C:T	2.06916e-32	-2.90987e-10	-1.40211
172031508	chr1:172031508:C:T	2.08183e-32	-2.90987e-10	-1.39601
172031628	chr1:172031628:A:G	4.86615e-33	-1.54836	-1.30117
172031845	chr1:172031845:T:C	3.19642e-32	-2.90987e-10	-0.967219
172031886	chr1:172031886:T:C	3.16467e-31	1.29387	0.0315166
172031964	chr1:172031964:T:C	2.04264e-32	-2.90987e-10	-1.41501
172032048	chr1:172032048:A:G	2.44093e-32	-2.90987e-10	-1.23687
172032116	chr1:172032116:C:T	3.47033e-32	-2.90987e-10	-0.885003
172032156	chr1:172032156:T:C	8.24772e-32	-2.90987e-10	-0.0193149
172032193	chr1:172032193:G:A	5.11409e-32	-2.90987e-10	-0.497252
172032599	chr1:172032599:G:A	2.44219e-32	-2.90987e-10	-1.23636
172032732	chr1:172032732:G:A	2.60986e-27	10.5906	-0.247621
172032962	chr1:172032962:C:T	2.02261e-32	-2.90987e-10	-1.42486
172033288	chr1:172033288:C:A	2.074e-32	-2.90987e-10	-1.39977
172033371	chr1:172033371:A:T	3.69129e-32	-2.90987e-10	-0.823275
172033448	chr1:172033448:G:C	2.44422e-32	-2.90987e-10	-1.23552
172033521	chr1:172033521:G:A	7.77909e-33	-1.15914	-1.22126
172033763	chr1:172033763:T:C	3.38144e-32	-2.90987e-10	-0.910951
172033839	chr1:172033839:A:G	3.2785e-31	1.34083	0.0198909
172034085	chr1:172034085:C:T	2.0639e-32	-2.90987e-10	-1.40466
172034207	chr1:172034207:A:G	1.75867e-31	-2.90987e-10	0.737891
172034607	chr1:172034607:A:T	3.16476e-30	3.628	-4.11118e-10
172034853	chr1:172034853:G:A	2.94426e-32	-2.90987e-10	-1.04939
172034974	chr1:172034974:A:G	5.76057e-32	0.223916	-0.602132
172035044	chr1:172035044:T:G	3.20221e-32	-2.90987e-10	-0.965409
172035140	chr1:172035140:C:T	1.95703e-32	-0.314773	-1.14305
172035257	chr1:172035257:G:C	1.91587e-31	-2.90987e-10	0.823507
172035273	chr1:172035273:T:C	2.02726e-32	-2.90987e-10	-1.42256
172035914	chr1:172035914:A:G	2.02905e-32	-2.90987e-10	-1.42168
172036013	chr1:172036013:G:T	4.89837e-33	-1.58202	-1.26091
172036292	chr1:172036292:G:C	2.41869e-32	-2.90987e-10	-1.24603
172036408	chr1:172036408:C:A	1.77503e-31	-2.90987e-10	0.747151
172036486	chr1:172036486:C:T	2.57612e-32	-2.90987e-10	-1.18297
172036980	chr1:172036980:AG:A	1.67487e-32	-0.418066	-1.19545
172037732	chr1:172037732:G:A	3.20063e-32	-2.90987e-10	-0.965902
172038032	chr1:172038032:T:C	4.06187e-32	-0.727608	-4.11118e-10
172038236	chr1:172038236:C:T	6.2945e-33	-1.16978	-1.42238
172038903	chr1:172038903:G:T	3.21084e-32	-2.90987e-10	-0.962718
172039247	chr1:172039247:A:G	1.63031e-31	1.09989	-0.437784
172039339	chr1:172039339:C:T	5.38631e-33	-1.49176	-1.25622
172039507	chr1:172039507:C:T	3.41683e-31	1.15162	0.25043
172039576	chr1:172039576:C:T	3.26322e-32	-0.946535	-4.11118e-10
172039909	chr1:172039909:A:G	1.1099e-32	-2.02498	-4.11118e-10
172041007	chr1:172041007:T:C	8.40887e-32	-2.90987e-10	3.5985e-05
172041284	chr1:172041284:G:A	7.95664e-32	-0.0552445	-4.11118e-10
172041411	chr1:172041411:G:A	2.05252e-32	-2.90987e-10	-1.41018
172041507	chr1:172041507:C:T	2.03131e-32	-2.90987e-10	-1.42057
172041619	chr1:172041619:G:A	8.23379e-32	-2.90987e-10	-0.0210047
172041919	chr1:172041919:G:A	1.13809e-31	0.426295	-0.123608
172042000	chr1:172042000:C:A	2.16496e-32	-2.90987e-10	-1.35685
172042255	chr1:172042255:A:G	3.37505e-32	-0.912841	-4.11118e-10
172042371	chr1:172042371:C:T	1.18037e-32	-1.96342	-4.11118e-10
172042770	chr1:172042770:C:T	1.14224e-31	0.46336	-0.157035
172042777	chr1:172042777:G:C	2.06271e-32	-2.90987e-10	-1.40523
172042988	chr1:172042988:G:A	6.16605e-32	0.259044	-0.569237
172043077	chr1:172043077:G:A	3.82873e-32	-2.90987e-10	-0.786717
172043417	chr1:172043417:T:C	5.77807e-32	0.260258	-0.63544
172043493	chr1:172043493:A:G	1.04255e-31	0.40646	-0.191461
172043621	chr1:172043621:C:T	6.16246e-32	0.27984	-0.590615
172043876	chr1:172043876:A:G	2.07195e-32	-2.90987e-10	-1.40076
172044290	chr1:172044290:T:A	2.061e-32	-2.90987e-10	-1.40606
172044338	chr1:172044338:T:C	2.02291e-32	-2.90987e-10	-1.42472
172044709	chr1:172044709:G:T	1.81485e-31	0.828709	-0.0593723
172044780	chr1:172044780:T:C	1.57132e-31	0.749992	-0.12474
172045079	chr1:172045079:T:C	1.04018e-31	0.788089	-0.575359
172045318	chr1:172045318:G:A	6.69228e-32	0.377618	-0.605914
172045515	chr1:172045515:C:T	2.05e-32	-2.90987e-10	-1.41141
172046039	chr1:172046039:G:GC	1.46785e-32	-1.74545	-4.11118e-10
172046207	chr1:172046207:A:C	2.84652e-32	-2.90987e-10	-1.08315
172046233	chr1:172046233:T:G	5.59948e-31	-2.90987e-10	1.89601
172046344	chr1:172046344:G:A	3.37391e-32	-2.90987e-10	-0.913179
172046383	chr1:172046383:C:T	8.20546e-32	-2.90987e-10	-0.0244515
172046683	chr1:172046683:C:T	9.90065e-32	0.689749	-0.5264
172046920	chr1:172046920:A:G	2.18913e-32	-1.34575	-4.11118e-10
172046929	chr1:172046929:G:A	4.16726e-32	-2.90987e-10	-0.701993
172046969	chr1:172046969:A:G	2.51567e-32	-1.54893	0.342221
172047290	chr1:172047290:A:G	5.39282e-32	-2.90987e-10	-0.444182
172047344	chr1:172047344:AG:A	2.81778e-32	-2.90987e-10	-1.0933
172047592	chr1:172047592:T:G	2.02968e-32	-2.90987e-10	-1.42137
172048306	chr1:172048306:C:T	1.15696e-30	3.26215	-0.640434
172048350	chr1:172048350:G:A	6.44803e-33	-1.19249	-1.37557
172048912	chr1:172048912:T:A	1.63103e-30	3.85143	-0.886297
172049040	chr1:172049040:C:T	1.36269e-30	3.65321	-0.867832
172049250	chr1:172049250:A:G	4.31213e-31	-2.90987e-10	1.63477
172049594	chr1:172049594:T:C	1.47157e-30	3.72815	-0.865906
172049599	chr1:172049599:A:C	4.55956e-32	-2.90987e-10	-0.612025
172049603	chr1:172049603:A:G	3.53168e-32	-2.90987e-10	-0.867477
172049644	chr1:172049644:G:T	1.42091e-30	3.69608	-0.868863
172049658	chr1:172049658:C:G	2.29805e-32	-2.90987e-10	-1.29719
172049913	chr1:172049913:G:C	2.17684e-32	-2.90987e-10	-1.35138
172050182	chr1:172050182:C:T	2.69828e-32	-2.90987e-10	-1.13664
172050212	chr1:172050212:G:A	1.10428e-32	-2.03006	-4.11118e-10
172050415	chr1:172050415:C:T	7.44121e-33	-1.01478	-1.41002
172050427	chr1:172050427:C:A	2.73035e-32	-2.90987e-10	-1.12482
172050443	chr1:172050443:A:G	1.39604e-32	-0.822369	-0.973246
172050578	chr1:172050578:C:T	1.17239e-32	-0.844449	-1.12576
172051183	chr1:172051183:T:C	7.57832e-32	-2.90987e-10	-0.10396
172051258	chr1:172051258:A:T	6.11196e-30	4.49837	-0.212199
172051309	chr1:172051309:C:T	8.43706e-30	-2.90987e-10	4.60855
172051398	chr1:172051398:G:A	2.05215e-31	-2.90987e-10	0.892221
172051447	chr1:172051447:T:G	6.42164e-33	-1.19248	-1.37969
172051596	chr1:172051596:CTT:C	1.04349e-31	-2.90987e-10	0.215904
172051812	chr1:172051812:T:A	2.03178e-32	-2.90987e-10	-1.42034
172052006	chr1:172052006:A:G	3.51254e-30	4.00296	-0.270699
172052131	chr1:172052131:C:T	6.14033e-31	-2.90987e-10	1.98821
172052275	chr1:172052275:G:A	2.47065e-30	3.83753	-0.457134
172052489	chr1:172052489:G:A	3.39037e-32	-2.90987e-10	-0.908311
172052614	chr1:172052614:C:T	4.88393e-31	-2.90987e-10	1.75928
172052836	chr1:172052836:A:G	2.03983e-32	-1.41638	-4.11118e-10
172053076	chr1:172053076:A:G	1.42916e-32	-1.77217	-4.11118e-10
172053557	chr1:172053557:T:C	2.0387e-32	-2.90987e-10	-1.41694
172053905	chr1:172053905:GC:G	4.92601e-30	4.11893	-0.0484867
172053964	chr1:172053964:G:A	2.02789e-32	-2.90987e-10	-1.42225
172053995	chr1:172053995:A:G	3.40876e-32	-2.90987e-10	-0.902902
172054290	chr1:172054290:C:G	2.9931e-32	-2.90987e-10	-1.03294
172054372	chr1:172054372:T:A	2.72132e-30	3.89174	-0.414703
172054380	chr1:172054380:A:G	3.07615e-32	-2.90987e-10	-1.00557
172054430	chr1:172054430:C:T	1.47257e-32	-0.318155	-1.42408
172054446	chr1:172054446:A:T	2.86889e-30	3.92612	-0.396271
172054684	chr1:172054684:C:T	5.52705e-31	-2.90987e-10	1.88299
172055388	chr1:172055388:T:C	4.79509e-30	3.95005	0.0934601
172055983	chr1:172055983:G:A	3.43365e-32	-2.90987e-10	-0.895627
172056178	chr1:172056178:G:T	2.49101e-32	-2.90987e-10	-1.21656
172056273	chr1:172056273:C:G	2.64877e-30	3.7779	-0.327888
172056291	chr1:172056291:T:G	1.00228e-31	-2.90987e-10	0.17561
172056357	chr1:172056357:T:G	2.48009e-32	-2.90987e-10	-1.22096
172056503	chr1:172056503:G:A	1.29655e-32	-0.844572	-1.02497
172056534	chr1:172056534:C:T	8.77061e-33	-0.832904	-1.42753
172056847	chr1:172056847:C:T	2.07006e-32	-2.90987e-10	-1.40167
172057047	chr1:172057047:T:G	2.76561e-30	3.77369	-0.280509
172057162	chr1:172057162:C:T	7.00178e-33	-1.66273	-0.822945
172057192	chr1:172057192:T:C	5.33012e-32	-2.90987e-10	-0.455877
172057489	chr1:172057489:G:A	5.08321e-31	-2.90987e-10	1.79928
172057492	chr1:172057492:T:A	2.78088e-32	-2.90987e-10	-1.10648
172057613	chr1:172057613:G:T	2.12489e-32	-2.90987e-10	-1.37553
172058546	chr1:172058546:G:C	4.10784e-33	-1.63555	-1.38339
172058768	chr1:172058768:A:G	3.10268e-32	-2.90987e-10	-0.996984
172059026	chr1:172059026:A:C	6.88884e-30	4.57229	-0.166473
172060020	chr1:172060020:A:G	4.71888e-31	-2.90987e-10	1.72491
172060025	chr1:172060025:A:T	3.9812e-30	3.84224	0.0152659
172061346	chr1:172061346:G:A	6.78158e-32	-2.90987e-10	-0.215042
172061439	chr1:172061439:A:G	1.68361e-32	-0.315112	-1.2932
172061771	chr1:172061771:C:T	3.34847e-32	-2.90987e-10	-0.920747
172061980	chr1:172061980:CT:C	2.58019e-32	-2.90987e-10	-1.18139
172062120	chr1:172062120:G:C	1.13011e-32	-2.00694	-4.11118e-10
172062892	chr1:172062892:C:T	9.94989e-32	1.59744	-1.42913
172063308	chr1:172063308:A:G	2.73804e-32	-2.90987e-10	-1.12201
172063492	chr1:172063492:T:C	2.01948e-32	-2.90987e-10	-1.42641
172063502	chr1:172063502:C:T	1.44689e-30	3.67346	-0.82813
172063574	chr1:172063574:G:A	1.00949e-31	1.57584	-1.39306
172063971	chr1:172063971:A:G	5.34774e-32	-2.90987e-10	-0.452577
172064005	chr1:172064005:A:G	3.43868e-32	-2.90987e-10	-0.894164
172064305	chr1:172064305:T:C	3.43118e-32	-2.90987e-10	-0.896348
172064522	chr1:172064522:A:C	2.11458e-30	4.65384	-1.42907
172064602	chr1:172064602:C:T	3.40507e-30	5.02669	-1.32551
172064833	chr1:172064833:T:G	2.73091e-32	-2.90987e-10	-1.12462
172065011	chr1:172065011:A:G	2.22953e-30	4.68889	-1.41118
172065089	chr1:172065089:C:T	5.33737e-31	-2.90987e-10	1.84807
172065099	chr1:172065099:T:C	3.2228e-30	3.23989	0.406277
172065299	chr1:172065299:A:C	1.67267e-32	-0.242055	-1.37278
172065368	chr1:172065368:G:A	2.13598e-30	4.64527	-1.41042
172065553	chr1:172065553:A:G	4.21941e-32	-2.90987e-10	-0.689557
172065608	chr1:172065608:T:A	2.73089e-32	-2.90987e-10	-1.12462
172066326	chr1:172066326:G:C	1.42064e-32	-1.77814	-4.11118e-10
172066459	chr1:172066459:C:T	2.16639e-30	4.66436	-1.41538
172066561	chr1:172066561:G:A	2.23273e-30	4.68643	-1.40729
172066675	chr1:172066675:C:T	1.77738e-30	4.45832	-1.40726
172066814	chr1:172066814:T:C	4.37928e-32	-2.90987e-10	-0.652367
172067551	chr1:172067551:C:T	2.5786e-32	-2.90987e-10	-1.182
172067669	chr1:172067669:A:G	2.70841e-32	-2.90987e-10	-1.13289
172067728	chr1:172067728:T:G	4.16867e-31	-2.90987e-10	1.60093
172067884	chr1:172067884:A:G	4.94681e-32	-2.90987e-10	-0.530507
172068183	chr1:172068183:C:T	2.72681e-32	-2.90987e-10	-1.12612
172068262	chr1:172068262:AG:A	2.61316e-32	-2.90987e-10	-1.16869
172068454	chr1:172068454:T:C	4.88521e-31	-2.90987e-10	1.75955
172068456	chr1:172068456:T:C	6.56036e-30	-2.90987e-10	4.35696
172068518	chr1:172068518:T:G	2.61316e-32	-2.90987e-10	-1.16869
172068531	chr1:172068531:A:G	2.52346e-32	-2.90987e-10	-1.20362
172068939	chr1:172068939:T:C	1.17272e-32	-1.39904	-0.570885
172069176	chr1:172069176:T:C	2.73465e-32	-2.90987e-10	-1.12325
172069552	chr1:172069552:T:G	3.49047e-32	-2.90987e-10	-0.879215
172069936	chr1:172069936:G:A	5.7854e-32	0.76452	-1.13843
172070161	chr1:172070161:C:T	4.72696e-32	-2.90987e-10	-0.575969
172070315	chr1:172070315:T:C	8.69583e-33	-1.18464	-1.08435
172071266	chr1:172071266:T:C	3.43288e-30	4.96953	-1.26021
172071292	chr1:172071292:G:A	2.01402e-32	-2.90987e-10	-1.42912
172071443	chr1:172071443:G:A	3.63136e-30	5.00855	-1.24302
172071538	chr1:172071538:C:T	5.29095e-32	-2.90987e-10	-0.463254
172071590	chr1:172071590:A:G	3.04473e-32	-1.01584	-4.11118e-10
172071699	chr1:172071699:G:A	2.1074e-32	-1.21096	-0.172837
172071708	chr1:172071708:A:G	3.31939e-30	4.91804	-1.24234
172071761	chr1:172071761:T:G	2.1184e-32	-2.90987e-10	-1.37859
172071781	chr1:172071781:T:TGG	5.36065e-30	5.53552	-1.38052
172072050	chr1:172072050:C:T	5.2724e-31	-2.90987e-10	1.83582
172072433	chr1:172072433:C:T	2.66029e-32	-2.90987e-10	-1.15081
172072607	chr1:172072607:G:A	3.81467e-32	-2.90987e-10	-0.790397
172072640	chr1:172072640:C:A	6.25986e-32	0.614279	-0.909374
172072650	chr1:172072650:G:A	2.66446e-32	-2.90987e-10	-1.14925
172072756	chr1:172072756:A:G	1.37449e-32	-0.440487	-1.37068
172072879	chr1:172072879:T:C	3.52777e-30	4.98943	-1.25284
172072891	chr1:172072891:A:C	2.6744e-32	-2.90987e-10	-1.14553
172072905	chr1:172072905:A:G	3.95291e-30	5.07679	-1.22642
172073105	chr1:172073105:C:T	4.44668e-30	3.96808	-4.11118e-10
172073138	chr1:172073138:T:A	2.58435e-32	-2.90987e-10	-1.17978
172073213	chr1:172073213:G:T	6.45761e-32	-2.90987e-10	-0.263992
172073223	chr1:172073223:A:G	2.48551e-32	-1.21877	-4.11118e-10
172073253	chr1:172073253:A:G	3.2866e-30	4.9078	-1.24202
172073361	chr1:172073361:G:A	3.25071e-30	4.90064	-1.24584
172073467	chr1:172073467:A:G	2.28733e-32	-1.30187	-4.11118e-10
172073786	chr1:172073786:A:C	2.10829e-32	-2.90987e-10	-1.38337
172074393	chr1:172074393:G:A	4.6271e-32	0.63844	-1.23576
172074520	chr1:172074520:C:T	6.1859e-32	0.494346	-0.801325
172074708	chr1:172074708:G:A	2.16891e-32	-2.90987e-10	-1.35503
172074753	chr1:172074753:A:G	3.49791e-32	-0.0494725	-0.827612
172074790	chr1:172074790:C:T	2.22496e-32	-2.90987e-10	-1.32951
172074929	chr1:172074929:A:C	2.48615e-32	-0.0751403	-1.14338
172075298	chr1:172075298:C:A	2.26212e-32	-2.90987e-10	-1.31295
172075445	chr1:172075445:G:A	3.1151e-32	-2.90987e-10	-0.992991
172076093	chr1:172076093:G:A	2.15101e-32	0.0630314	-1.42635
172076501	chr1:172076501:G:A	1.54463e-32	-2.02656	0.332093
172076592	chr1:172076592:G:A	3.22833e-32	-2.90987e-10	-0.957285
172076642	chr1:172076642:T:A	3.11778e-32	-0.158321	-0.83381
172076657	chr1:172076657:G:A	2.38605e-32	-2.90987e-10	-1.25961
172076684	chr1:172076684:G:T	2.81845e-32	-0.246848	-0.846216
172076705	chr1:172076705:G:A	3.07353e-32	-2.90987e-10	-1.00643
172076918	chr1:172076918:G:A	2.07848e-32	-2.90987e-10	-1.39761
172077148	chr1:172077148:C:T	2.06632e-32	-2.90987e-10	-1.40348
172077514	chr1:172077514:C:G	7.20368e-33	-2.03291	-0.424333
172077554	chr1:172077554:C:T	2.17031e-32	-2.90987e-10	-1.35438
172077616	chr1:172077616:T:A	4.46961e-32	-2.90987e-10	-0.63195
172078522	chr1:172078522:T:C	2.84866e-32	-0.204348	-0.878055
172078599	chr1:172078599:A:T	2.13078e-32	-2.90987e-10	-1.37276
172078644	chr1:172078644:T:C	2.0139e-32	-2.90987e-10	-1.42918
172078672	chr1:172078672:T:C	2.1754e-32	-2.90987e-10	-1.35204
172078809	chr1:172078809:G:A	4.32131e-32	0.0394797	-0.705171
172078949	chr1:172078949:A:C	2.28808e-32	-2.90987e-10	-1.30154
172079475	chr1:172079475:A:G	1.90656e-32	-0.150899	-1.33305
172079579	chr1:172079579:T:C	3.00999e-32	-0.111701	-0.915613
172079580	chr1:172079580:G:A	2.90164e-32	-0.145606	-0.91837
172079590	chr1:172079590:G:T	2.206e-32	-2.90987e-10	-1.33807
172079851	chr1:172079851:G:A	5.02421e-33	-1.5883	-1.22927
172080143	chr1:172080143:C:T	4.55728e-32	0.0915118	-0.704038
172080228	chr1:172080228:C:T	4.75178e-32	-0.570733	-4.11118e-10
172080579	chr1:172080579:G:A	3.23005e-32	-2.90987e-10	-0.956754
172081117	chr1:172081117:G:T	1.46387e-32	-1.74817	-4.11118e-10
172081231	chr1:172081231:G:A	2.21487e-32	-2.90987e-10	-1.33406
172081563	chr1:172081563:T:A	3.18141e-32	-1.10581	0.133881
172082055	chr1:172082055:T:C	3.65395e-32	-2.90987e-10	-0.833442
172082094	chr1:172082094:G:A	8.22693e-32	-0.0218379	-4.11118e-10
172082122	chr1:172082122:A:C	1.17685e-32	-1.96641	-4.11118e-10
172082282	chr1:172082282:A:G	2.35094e-32	-2.90987e-10	-1.27444
172082643	chr1:172082643:CAA:C	2.09793e-32	-2.90987e-10	-1.3883
172083816	chr1:172083816:C:T	1.91154e-32	-0.561145	-0.920198
172084147	chr1:172084147:T:C	3.63017e-31	2.84894	-1.38633
172084276	chr1:172084276:A:T	2.14921e-32	-2.90987e-10	-1.36415
172084475	chr1:172084475:A:T	3.58054e-32	-2.90987e-10	-0.853738
172084517	chr1:172084517:A:G	4.74589e-31	-2.90987e-10	1.73061
172084670	chr1:172084670:C:T	5.09326e-32	-2.90987e-10	-0.501333
172084957	chr1:172084957:G:A	2.40629e-32	0.13336	-1.38452
172085494	chr1:172085494:C:T	1.09686e-31	-2.90987e-10	0.265786
172085532	chr1:172085532:C:T	2.02106e-32	-2.90987e-10	-1.42563
172086303	chr1:172086303:G:A	2.26045e-32	-2.90987e-10	-1.31369
172086359	chr1:172086359:T:C	3.20294e-31	1.3374	-4.11118e-10
172086418	chr1:172086418:T:G	1.99359e-32	-0.623991	-0.815325
172086419	chr1:172086419:T:A	1.99182e-32	-0.625511	-0.814692
172086484	chr1:172086484:G:A	1.94863e-32	-0.622815	-0.839309
172086625	chr1:172086625:G:A	2.35419e-32	0.0201954	-1.29325
172086643	chr1:172086643:G:C	5.12386e-32	-2.90987e-10	-0.495344
172087165	chr1:172087165:C:G	9.09689e-33	-1.61943	-0.604471
172087677	chr1:172087677:C:T	2.27168e-32	-2.90987e-10	-1.30873
172087721	chr1:172087721:T:C	2.2586e-32	-2.90987e-10	-1.31451
172088033	chr1:172088033:A:G	2.19492e-30	-2.90987e-10	3.26206
172088079	chr1:172088079:A:G	1.91583e-32	-0.64211	-0.83699
172088083	chr1:172088083:G:A	2.20571e-32	-2.90987e-10	-1.3382
172088128	chr1:172088128:G:T	1.25276e-31	-2.90987e-10	0.39868
172088572	chr1:172088572:A:G	2.26045e-32	-2.90987e-10	-1.31369
172088643	chr1:172088643:C:T	1.99698e-32	-0.625748	-0.811866
172088664	chr1:172088664:A:C	2.23134e-32	-2.90987e-10	-1.32665
172089029	chr1:172089029:A:G	1.07824e-31	-2.90987e-10	0.248662
172089166	chr1:172089166:CAT:C	1.70306e-32	-0.649678	-0.947144
172089348	chr1:172089348:A:C	3.29981e-32	-2.90987e-10	-0.935385
172089746	chr1:172089746:T:C	1.2054e-32	-1.94244	-4.11118e-10
172090188	chr1:172090188:C:T	2.63287e-30	3.44399	-4.11118e-10
172090206	chr1:172090206:G:T	2.82102e-31	2.61977	-1.40934
172090381	chr1:172090381:G:A	1.24237e-32	-0.984999	-0.92723
172090417	chr1:172090417:G:A	7.59942e-32	-2.90987e-10	-0.101179
172090644	chr1:172090644:G:A	2.03181e-32	-2.90987e-10	-1.42032
172090857	chr1:172090857:A:G	1.09696e-32	-1.22578	-0.81093
172090928	chr1:172090928:A:G	1.55028e-32	-0.27919	-1.41163
172091035	chr1:172091035:T:C	2.09092e-31	-2.90987e-10	0.910938
172091458	chr1:172091458:A:T	2.20451e-32	-0.705598	-0.633146
172091623	chr1:172091623:G:A	4.3952e-32	-0.105522	-0.543215
172091656	chr1:172091656:A:G	1.24908e-32	-0.721574	-1.18527
172091660	chr1:172091660:G:A	1.9903e-31	-2.90987e-10	0.861621
172091705	chr1:172091705:T:C	1.17696e-32	-0.783605	-1.18271
172091742	chr1:172091742:C:T	4.02407e-32	-2.90987e-10	-0.736958
172092093	chr1:172092093:T:C	2.16238e-32	-2.90987e-10	-1.35804
172092185	chr1:172092185:A:G	1.18463e-32	-0.777361	-1.18246
172092634	chr1:172092634:G:A	1.23113e-32	-0.745381	-1.17594
172092989	chr1:172092989:G:T	1.15888e-32	-0.824428	-1.15737
172093452	chr1:172093452:A:G	1.22517e-32	-0.747197	-1.17898
172093562	chr1:172093562:T:A	2.01939e-32	-2.90987e-10	-1.42645
172094078	chr1:172094078:T:A	2.42394e-32	-2.90987e-10	-1.24386
172094284	chr1:172094284:T:C	2.19426e-32	-2.90987e-10	-1.34341
172094376	chr1:172094376:G:A	1.29127e-32	-2.00389	0.130265
172094911	chr1:172094911:T:A	2.97751e-32	-2.90987e-10	-1.03816
172095072	chr1:172095072:G:A	2.22428e-32	-2.90987e-10	-1.32982
172095201	chr1:172095201:A:T	2.3318e-32	-2.90987e-10	-1.28261
172095389	chr1:172095389:A:T	1.23351e-32	-0.741115	-1.17827
172095412	chr1:172095412:C:A	2.16405e-32	-0.237794	-1.11947
172095469	chr1:172095469:G:T	2.80445e-32	-2.90987e-10	-1.09804
172095985	chr1:172095985:G:T	1.25331e-32	-0.727528	-1.17594
172096131	chr1:172096131:C:T	1.86067e-32	-0.39343	-1.11488
172096338	chr1:172096338:C:T	2.04313e-32	-0.290503	-1.12426
172096345	chr1:172096345:A:G	2.62964e-32	-2.90987e-10	-1.1624
172096378	chr1:172096378:A:C	1.20506e-32	-0.748967	-1.19376
172096528	chr1:172096528:T:G	2.02692e-32	-0.331492	-1.09124
172096617	chr1:172096617:G:A	2.33064e-32	-1.28311	-4.11118e-10
172096684	chr1:172096684:G:A	2.57967e-32	-2.90987e-10	-1.18159
172096802	chr1:172096802:G:A	1.90982e-32	-0.310423	-1.17182
172097123	chr1:172097123:C:T	8.97653e-32	-2.90987e-10	0.0653627
172097167	chr1:172097167:C:T	1.68182e-26	11.6003	0.605845
172097452	chr1:172097452:G:T	3.91991e-31	2.69899	-1.15958
172097536	chr1:172097536:A:G	3.5929e-32	-1.22803	0.377739
172097551	chr1:172097551:G:A	8.12182e-31	-0.919061	3.18695
172097600	chr1:172097600:G:A	1.21056e-32	-0.749933	-1.18823
172098075	chr1:172098075:C:T	2.86165e-32	-2.90987e-10	-1.07785
172098158	chr1:172098158:C:T	3.04495e-32	-2.90987e-10	-1.01577
172098196	chr1:172098196:C:T	1.16783e-31	-2.90987e-10	0.328484
172098230	chr1:172098230:C:T	1.2058e-32	-1.94211	-4.11118e-10
172098556	chr1:172098556:C:T	2.89914e-32	-2.90987e-10	-1.06484
172098785	chr1:172098785:C:T	2.80779e-32	-2.90987e-10	-1.09685
172098786	chr1:172098786:G:A	2.24935e-32	-2.90987e-10	-1.31861
172098965	chr1:172098965:T:C	9.49384e-33	-1.26818	-0.913015
172099627	chr1:172099627:A:G	1.35843e-32	-1.22654	-0.596383
172099868	chr1:172099868:T:TA	3.44869e-32	-2.90987e-10	-0.891256
172100501	chr1:172100501:A:G	1.76451e-32	-0.700755	-0.860625
172100812	chr1:172100812:T:C	5.24326e-33	-2.03422	-0.740669
172100835	chr1:172100835:C:G	3.11258e-32	-2.90987e-10	-0.9938
172101464	chr1:172101464:A:C	1.19256e-32	-0.558654	-1.3945
172102070	chr1:172102070:G:A	1.10894e-32	-0.86508	-1.16077
172102091	chr1:172102091:C:T	1.5481e-32	-1.69222	-4.11118e-10
172102245	chr1:172102245:A:G	3.95803e-32	-1.19121	0.437708
172102268	chr1:172102268:C:T	9.91122e-32	-2.90987e-10	0.164416
172102452	chr1:172102452:G:A	1.12608e-32	-0.867237	-1.14327
172102626	chr1:172102626:G:A	2.04567e-32	-2.90987e-10	-1.41352
172102847	chr1:172102847:C:T	2.3506e-32	-2.90987e-10	-1.27458
172102904	chr1:172102904:G:A	1.43488e-32	-2.00272	0.234554
172103425	chr1:172103425:A:AT	2.06472e-32	-0.239618	-1.16464
172103495	chr1:172103495:A:G	1.1079e-31	-0.836151	1.11195
172103534	chr1:172103534:A:G	1.10341e-32	-2.03085	-4.11118e-10
172103598	chr1:172103598:A:G	2.9295e-32	-2.90987e-10	-1.05442
172103731	chr1:172103731:G:A	3.35376e-32	-2.90987e-10	-0.919169
172104047	chr1:172104047:G:T	2.74303e-32	-2.90987e-10	-1.12019
172104050	chr1:172104050:TC:T	2.11748e-32	-2.90987e-10	-1.37902
172104105	chr1:172104105:T:G	2.19956e-32	-2.90987e-10	-1.34099
172104148	chr1:172104148:G:A	1.78154e-31	-1.91385	2.66466
172104645	chr1:172104645:T:C	2.14837e-32	-2.90987e-10	-1.36454
172104871	chr1:172104871:G:A	2.03918e-32	-2.90987e-10	-1.41671
172105128	chr1:172105128:C:A	2.08904e-32	-2.90987e-10	-1.39255
172105518	chr1:172105518:G:A	2.05473e-31	-2.90987e-10	0.893479
172105722	chr1:172105722:C:T	2.58272e-32	-0.0737301	-1.10668
172106358	chr1:172106358:T:C	4.94713e-32	-2.90987e-10	-0.530442
172106979	chr1:172106979:G:C	3.06057e-32	-2.90987e-10	-1.01065
172107101	chr1:172107101:C:T	2.38914e-32	-2.90987e-10	-1.25832
172107275	chr1:172107275:A:T	2.20498e-32	-1.33853	-4.11118e-10
172107718	chr1:172107718:A:G	4.90658e-32	-2.90987e-10	-0.538675
172108090	chr1:172108090:C:A	2.07468e-32	-2.90987e-10	-1.39944
172108992	chr1:172108992:A:G	2.31393e-32	-2.90987e-10	-1.2903
172109009	chr1:172109009:T:G	3.11352e-32	-2.90987e-10	-0.993499
172109425	chr1:172109425:T:C	7.28647e-32	-2.90987e-10	-0.143232
172110518	chr1:172110518:A:G	2.81649e-32	-2.90987e-10	-1.09376
172110550	chr1:172110550:T:C	3.22475e-32	-2.90987e-10	-0.958395
172110814	chr1:172110814:T:C	2.32165e-32	-2.90987e-10	-1.28697
172111121	chr1:172111121:T:G	2.27358e-32	-2.90987e-10	-1.3079
172111793	chr1:172111793:T:A	3.20016e-32	-2.90987e-10	-0.966051
172111996	chr1:172111996:T:C	2.09005e-32	-2.90987e-10	-1.39206
172112031	chr1:172112031:A:C	2.14762e-32	-2.90987e-10	-1.36489
172112806	chr1:172112806:G:A	1.55369e-32	-1.68862	-4.11118e-10
172112847	chr1:172112847:T:G	8.98282e-33	-0.9078	-1.32872
172113211	chr1:172113211:C:G	4.66795e-32	-2.90987e-10	-0.588532
172113803	chr1:172113803:A:T	2.01857e-32	-2.90987e-10	-1.42686
172113953	chr1:172113953:A:G	2.06828e-31	2.06106	-1.16101
172114331	chr1:172114331:G:A	2.10293e-32	-2.90987e-10	-1.38592
172114610	chr1:172114610:A:G	2.30385e-32	-2.90987e-10	-1.29467
172114741	chr1:172114741:G:A	2.16491e-31	2.35223	-1.40652
172116501	chr1:172116501:G:A	2.9086e-32	-2.90987e-10	-1.06158
172116556	chr1:172116556:G:T	4.41716e-31	1.65883	-4.11118e-10
172116645	chr1:172116645:A:C	3.01864e-32	-2.90987e-10	-1.02445
172116928	chr1:172116928:G:A	3.25655e-32	-2.90987e-10	-0.948582
172117532	chr1:172117532:C:T	2.03187e-32	-2.90987e-10	-1.42029
172117598	chr1:172117598:G:A	2.16612e-32	-0.222087	-1.13423
172117886	chr1:172117886:A:G	6.31524e-33	-1.79856	-0.790315
172117958	chr1:172117958:G:T	1.45961e-31	1.29642	-0.744924
172118179	chr1:172118179:T:C	1.59999e-31	1.17568	-0.532351
172118880	chr1:172118880:C:T	2.01938e-32	-2.90987e-10	-1.42646
172118881	chr1:172118881:A:G	1.17909e-31	1.04327	-0.705185
172118914	chr1:172118914:A:G	2.84041e-32	-1.0853	-4.11118e-10
172119078	chr1:172119078:C:T	3.02217e-32	0.147813	-1.17109
172119342	chr1:172119342:A:G	2.45567e-32	-2.90987e-10	-1.23085
172119714	chr1:172119714:C:T	2.07399e-32	-2.90987e-10	-1.39978
172120144	chr1:172120144:C:T	2.10089e-32	-2.90987e-10	-1.38689
172120186	chr1:172120186:G:A	3.20074e-32	0.155689	-1.12156
172120269	chr1:172120269:C:T	3.19783e-32	-2.90987e-10	-0.96678
172120359	chr1:172120359:C:T	1.8115e-32	-1.29814	-0.236954
172120586	chr1:172120586:C:T	1.10425e-32	-2.03008	-4.11118e-10
172121544	chr1:172121544:C:T	6.98434e-32	-2.90987e-10	-0.18558
172122916	chr1:172122916:C:T	3.33647e-32	-2.90987e-10	-0.924339
172123152	chr1:172123152:C:T	1.2687e-30	-1.26083	3.97474
172123829	chr1:172123829:C:T	6.57241e-32	-2.90987e-10	-0.246371
172124546	chr1:172124546:C:T	2.04551e-32	-2.90987e-10	-1.41361
172124794	chr1:172124794:T:C	2.04134e-32	-2.90987e-10	-1.41564
172125181	chr1:172125181:G:A	1.24621e-32	-1.90914	-4.11118e-10
172125262	chr1:172125262:C:T	2.02564e-32	-2.90987e-10	-1.42336
172125484	chr1:172125484:G:A	1.16694e-32	-1.97487	-4.11118e-10
172125549	chr1:172125549:C:T	5.36164e-32	-2.90987e-10	-0.449982
172126086	chr1:172126086:T:C	1.73964e-29	5.07246	0.259723
172126225	chr1:172126225:C:T	2.1423e-29	4.97956	0.560828
172126578	chr1:172126578:T:TACA	2.26492e-32	-2.90987e-10	-1.31171
172126837	chr1:172126837:A:C	9.39137e-32	0.11054	-4.11118e-10
172126960	chr1:172126960:A:G	4.18033e-31	3.00909	-1.40537
172127134	chr1:172127134:C:T	4.84406e-32	-2.90987e-10	-0.551498
172127346	chr1:172127346:T:C	7.36316e-29	0.0547764	6.72022
172127551	chr1:172127551:A:G	2.05936e-32	-2.90987e-10	-1.40686
172127647	chr1:172127647:G:C	2.04731e-32	-2.90987e-10	-1.41272
172127658	chr1:172127658:C:T	4.21628e-31	3.03108	-1.41879
172127703	chr1:172127703:C:T	2.13417e-32	-2.90987e-10	-1.37117
172127827	chr1:172127827:C:G	2.04845e-32	-2.90987e-10	-1.41217
172128547	chr1:172128547:T:G	2.01522e-32	-2.90987e-10	-1.42852
172129092	chr1:172129092:C:G	3.08295e-32	-2.90987e-10	-1.00336
172129214	chr1:172129214:A:G	3.13517e-32	-2.90987e-10	-0.986568
172129254	chr1:172129254:T:C	2.12736e-32	-2.90987e-10	-1.37437
172129275	chr1:172129275:C:T	6.4041e-33	-1.50332	-1.07157
172129294	chr1:172129294:T:C	5.60783e-32	-2.90987e-10	-0.405088
172129297	chr1:172129297:A:G	1.1508e-32	-1.98879	-4.11118e-10
172129440	chr1:172129440:C:T	2.53751e-32	-2.90987e-10	-1.19807
172129612	chr1:172129612:AAG:A	2.03915e-32	-2.90987e-10	-1.41672
172129654	chr1:172129654:G:A	9.80773e-32	0.428666	-0.274746
172129775	chr1:172129775:A:T	3.53012e-32	-2.90987e-10	-0.867918
172129937	chr1:172129937:A:T	4.56171e-31	1.84386	-0.152829
172130332	chr1:172130332:T:G	5.52851e-32	-2.90987e-10	-0.419333
172130458	chr1:172130458:AG:A	3.96722e-31	2.97881	-1.42741
172130467	chr1:172130467:T:C	5.51282e-32	-2.90987e-10	-0.422175
172130716	chr1:172130716:C:T	3.61514e-32	-2.90987e-10	-0.844122
172130717	chr1:172130717:G:A	4.95176e-32	-0.810922	0.281415
172130754	chr1:172130754:G:A	5.73925e-32	-0.75339	0.371467
172131456	chr1:172131456:G:T	9.12566e-32	-2.90987e-10	0.0818396
172131662	chr1:172131662:A:G	2.18802e-32	-2.90987e-10	-1.34625
172131844	chr1:172131844:T:G	2.22481e-32	-2.90987e-10	-1.32958
172131956	chr1:172131956:G:A	5.38394e-32	-2.90987e-10	-0.445831
172132062	chr1:172132062:C:G	2.02175e-32	-2.90987e-10	-1.42529
172132526	chr1:172132526:T:C	7.76063e-32	-0.794577	0.714389
172132626	chr1:172132626:TC:T	2.09348e-32	-2.90987e-10	-1.39042
172132750	chr1:172132750:T:C	3.04918e-32	-2.90987e-10	-1.01438
172132873	chr1:172132873:A:G	7.10347e-32	-2.90987e-10	-0.168668
172132939	chr1:172132939:T:C	4.84962e-32	-2.90987e-10	-0.550351
172133003	chr1:172133003:A:G	2.19306e-32	-2.90987e-10	-1.34395
172133126	chr1:172133126:A:T	2.09178e-32	-2.90987e-10	-1.39123
172133338	chr1:172133338:T:C	7.08623e-32	-2.90987e-10	-0.171097
172133560	chr1:172133560:A:G	4.62348e-32	-2.90987e-10	-0.598103
172133821	chr1:172133821:A:T	5.20953e-31	3.18271	-1.35888
172134903	chr1:172134903:C:T	7.95482e-32	-2.90987e-10	-0.0554734
172135145	chr1:172135145:G:A	8.00529e-32	-2.90987e-10	-0.0491485
172135272	chr1:172135272:G:C	2.31418e-32	-2.90987e-10	-1.2902
172135293	chr1:172135293:A:G	8.25855e-32	-2.90987e-10	-0.0180023
172135432	chr1:172135432:TA:T	5.5191e-32	-0.750869	0.329833
172135676	chr1:172135676:AACAG:A	2.19616e-32	-1.34254	-4.11118e-10
172136022	chr1:172136022:T:C	3.00775e-31	2.6237	-1.34917
172136117	chr1:172136117:T:C	3.37308e-31	2.74471	-1.35554
172136224	chr1:172136224:A:G	2.08101e-32	-2.90987e-10	-1.3964
172137006	chr1:172137006:C:T	2.04797e-32	-2.90987e-10	-1.4124
172137666	chr1:172137666:A:C	1.10037e-32	-1.27034	-0.763261
172138482	chr1:172138482:T:C	2.27433e-32	-2.90987e-10	-1.30756
172139005	chr1:172139005:A:G	3.40485e-31	0.967116	0.431417
172139197	chr1:172139197:A:G	2.08195e-32	-2.90987e-10	-1.39595
172139814	chr1:172139814:T:G	4.8273e-32	-2.90987e-10	-0.554964
172140298	chr1:172140298:A:G	4.46399e-32	-2.90987e-10	-0.633209
172140534	chr1:172140534:C:T	2.10419e-32	-2.90987e-10	-1.38532
172140759	chr1:172140759:C:T	1.5056e-32	-1.72006	-4.11118e-10
172140840	chr1:172140840:G:A	2.028e-32	-2.90987e-10	-1.4222
172140922	chr1:172140922:T:C	5.20571e-32	-2.90987e-10	-0.479495
172141625	chr1:172141625:G:A	9.42226e-32	-2.90987e-10	0.113824
172142427	chr1:172142427:CT:C	2.02263e-32	-2.90987e-10	-1.42485
172142441	chr1:172142441:T:C	2.08485e-32	-2.90987e-10	-1.39455
172142783	chr1:172142783:G:A	8.79282e-33	-1.19653	-1.06137
172142904	chr1:172142904:G:A	1.69353e-31	0.700148	-4.11118e-10
172142979	chr1:172142979:A:T	3.86663e-31	0.144797	1.38092
172143011	chr1:172143011:C:T	3.87788e-32	-0.086644	-0.687319
172143017	chr1:172143017:T:C	5.46326e-32	-2.90987e-10	-0.431205
172143814	chr1:172143814:T:C	8.60244e-31	3.57805	-1.25267
172145663	chr1:172145663:A:G	1.25818e-31	-2.90987e-10	0.402997
172145940	chr1:172145940:A:T	2.11e-31	-1.21832	2.13834
172146014	chr1:172146014:C:T	3.3553e-32	-1.53127	0.612565
172146254	chr1:172146254:C:T	2.04385e-32	-2.90987e-10	-1.41442
172146489	chr1:172146489:G:A	2.02022e-32	-2.90987e-10	-1.42605
172146614	chr1:172146614:A:G	2.04384e-32	-2.90987e-10	-1.41442
172147033	chr1:172147033:TC:T	2.04357e-32	-2.90987e-10	-1.41455
172147262	chr1:172147262:GT:G	3.90839e-32	-2.90987e-10	-0.766125
172147621	chr1:172147621:G:A	2.71808e-32	-2.90987e-10	-1.12932
172147658	chr1:172147658:A:G	5.18773e-31	0.255924	1.56371
172147683	chr1:172147683:G:A	3.53555e-32	-0.866382	-4.11118e-10
172147982	chr1:172147982:T:C	6.05939e-32	-2.90987e-10	-0.327642
172148016	chr1:172148016:A:G	3.30555e-32	-2.90987e-10	-0.933649
172148092	chr1:172148092:G:A	1.31896e-32	-1.14964	-0.702768
172148126	chr1:172148126:T:C	2.78211e-32	-2.90987e-10	-1.10604
172148210	chr1:172148210:C:T	1.61937e-31	-0.113123	0.768493
172148434	chr1:172148434:A:T	2.34996e-32	-2.90987e-10	-1.27485
172149278	chr1:172149278:G:A	2.98754e-32	-2.90987e-10	-1.0348
172149562	chr1:172149562:G:C	3.16783e-32	-0.477742	-0.498462
172150419	chr1:172150419:T:C	4.44659e-32	-0.136206	-0.500906
172150442	chr1:172150442:C:G	9.76038e-33	-1.28493	-0.868579
172150772	chr1:172150772:C:T	2.28786e-32	-2.90987e-10	-1.30164
172150916	chr1:172150916:A:G	3.82404e-32	-2.90987e-10	-0.787944
172151024	chr1:172151024:A:T	1.56704e-30	-2.90987e-10	2.92511
172151031	chr1:172151031:G:A	2.89328e-32	-2.90987e-10	-1.06686
172152091	chr1:172152091:C:T	1.10039e-32	-2.03358	-4.11118e-10
172152796	chr1:172152796:C:T	8.70167e-32	-2.90987e-10	0.0342639
172152961	chr1:172152961:C:T	2.26636e-31	-0.574086	1.56559
172153457	chr1:172153457:A:G	3.05745e-32	-2.90987e-10	-1.01167
172153669	chr1:172153669:G:C	7.01806e-30	5.68545	-1.26105
172153841	chr1:172153841:A:T	6.85749e-32	-2.90987e-10	-0.203909
172154461	chr1:172154461:T:C	3.41043e-32	-0.925071	0.0226572
172155184	chr1:172155184:G:A	9.13769e-32	-2.90987e-10	0.083156
172155436	chr1:172155436:G:A	4.14363e-32	-2.90987e-10	-0.707679
172155655	chr1:172155655:A:C	7.52147e-32	-2.90987e-10	-0.111489
172155688	chr1:172155688:C:T	1.64531e-30	3.98598	-1.01214
172156039	chr1:172156039:A:G	6.58253e-32	-2.90987e-10	-0.244832
172156480	chr1:172156480:C:T	3.50354e-32	-2.90987e-10	-0.875478
172156672	chr1:172156672:C:A	3.89664e-32	-2.90987e-10	-0.769135
172156705	chr1:172156705:A:G	7.81844e-33	-1.19615	-1.1792
172156732	chr1:172156732:C:T	7.68142e-32	-0.152604	0.0621575
172157026	chr1:172157026:A:G	1.1664e-32	-1.33483	-0.640501
172157134	chr1:172157134:C:T	3.75048e-32	-2.90987e-10	-0.807369
172157215	chr1:172157215:T:C	2.34133e-32	-2.90987e-10	-1.27853
172157365	chr1:172157365:T:C	4.01021e-32	-0.430532	-0.309876
172157380	chr1:172157380:C:T	4.13108e-32	-2.90987e-10	-0.710712
172157594	chr1:172157594:T:C	2.22176e-32	-2.90987e-10	-1.33095
172157766	chr1:172157766:G:A	1.38457e-32	-1.80386	-4.11118e-10
172157821	chr1:172157821:A:G	6.50288e-32	-0.378197	0.121191
172157927	chr1:172157927:G:A	2.28146e-32	-2.90987e-10	-1.30444
172158148	chr1:172158148:G:A	2.96035e-32	-2.90987e-10	-1.04395
172158444	chr1:172158444:G:C	9.31214e-32	-2.90987e-10	0.102067
172158996	chr1:172158996:T:C	1.61006e-31	-0.196522	0.846128
172159226	chr1:172159226:G:A	2.42679e-32	-2.90987e-10	-1.24268
172159289	chr1:172159289:C:T	2.02033e-32	-2.90987e-10	-1.42599
172159367	chr1:172159367:C:T	2.2234e-32	-2.90987e-10	-1.33022
172159396	chr1:172159396:G:A	1.19963e-31	-0.472034	0.827379
172159415	chr1:172159415:C:T	2.38239e-32	-2.90987e-10	-1.26115
172159952	chr1:172159952:A:G	1.2807e-32	-1.09079	-0.791056
172160126	chr1:172160126:A:C	5.20611e-32	-2.90987e-10	-0.479419
172160223	chr1:172160223:T:C	2.10624e-32	-2.90987e-10	-1.38435
172160242	chr1:172160242:G:A	2.94632e-32	-0.835966	-0.212726
172160566	chr1:172160566:T:C	3.0395e-32	-2.90987e-10	-1.01756
172160638	chr1:172160638:G:A	9.77317e-32	-2.90987e-10	0.15039
172160659	chr1:172160659:A:G	2.04404e-31	0.88826	-4.11118e-10
172160726	chr1:172160726:T:C	3.0546e-32	-2.90987e-10	-1.0126
172161288	chr1:172161288:A:G	2.14633e-32	-2.90987e-10	-1.36549
172161316	chr1:172161316:G:A	9.77317e-32	-2.90987e-10	0.15039
172161488	chr1:172161488:AAATC:A	2.07886e-32	-2.90987e-10	-1.39743
172161695	chr1:172161695:C:T	9.82291e-32	-0.331413	0.486879
172161763	chr1:172161763:A:G	3.242e-32	-0.664409	-0.288651
172162008	chr1:172162008:T:A	2.01524e-32	-2.90987e-10	-1.42851
172162145	chr1:172162145:C:T	1.52914e-30	3.96814	-1.06752
172162252	chr1:172162252:T:C	8.58662e-32	-2.90987e-10	0.020954
172162280	chr1:172162280:TTTTG:T	2.79455e-32	-2.90987e-10	-1.10158
172162281	chr1:172162281:T:C	4.7035e-32	-0.323378	-0.257566
172162289	chr1:172162289:A:C	2.79535e-32	-2.90987e-10	-1.10129
172162346	chr1:172162346:A:T	3.51438e-27	10.8727	-0.232197
172162862	chr1:172162862:T:C	8.04978e-32	-0.571638	0.528032
172163101	chr1:172163101:AATG:A	2.01387e-32	-2.90987e-10	-1.42919
172163386	chr1:172163386:A:G	1.15662e-29	6.32514	-1.40114
172163387	chr1:172163387:T:C	1.77576e-31	-2.90987e-10	0.747561
172163473	chr1:172163473:C:T	7.20034e-32	-1.88604	1.73091
172163568	chr1:172163568:C:G	4.55236e-33	-1.95192	-0.964267
172163579	chr1:172163579:C:T	2.15652e-32	-2.90987e-10	-1.36075
172163768	chr1:172163768:G:C	2.12714e-31	-2.90987e-10	0.928112
172163769	chr1:172163769:C:G	6.90126e-31	2.10504	-4.11118e-10
172163899	chr1:172163899:GCA:G	1.27421e-31	1.84183	-1.42616
172163920	chr1:172163920:T:C	4.29611e-33	-1.95858	-1.01555
172163966	chr1:172163966:C:T	2.06428e-32	-2.90987e-10	-1.40447
172163988	chr1:172163988:T:C	1.10457e-32	-2.02979	-4.11118e-10
172164308	chr1:172164308:T:G	1.94197e-31	2.16555	-1.32851
172164950	chr1:172164950:T:A	4.07574e-31	2.88865	-1.31026
172164991	chr1:172164991:G:A	2.03643e-32	-2.90987e-10	-1.41805
172165181	chr1:172165181:C:T	2.21705e-32	-1.33307	-4.11118e-10
172165310	chr1:172165310:GA:G	2.75487e-32	-2.90987e-10	-1.11588
172165329	chr1:172165329:C:G	2.36791e-31	2.3162	-1.28085
172166513	chr1:172166513:T:C	3.86544e-31	2.26154	-0.736128
172167104	chr1:172167104:G:A	3.32297e-32	-2.90987e-10	-0.928391
172167879	chr1:172167879:G:A	8.50569e-31	3.74292	-1.42885
172167939	chr1:172167939:A:G	2.13205e-32	-2.90987e-10	-1.37217
172167954	chr1:172167954:G:A	2.67459e-33	-2.03336	-1.41468
172167979	chr1:172167979:T:G	5.03621e-31	2.96788	-1.17789
172167991	chr1:172167991:C:T	2.01413e-32	-2.90987e-10	-1.42906
172167994	chr1:172167994:A:T	8.86702e-31	3.78487	-1.42919
172168337	chr1:172168337:T:C	3.07289e-32	-2.90987e-10	-1.00663
172168386	chr1:172168386:A:G	2.57369e-32	-2.90987e-10	-1.18391
172168450	chr1:172168450:A:G	4.64142e-32	-2.90987e-10	-0.594231
172168768	chr1:172168768:C:T	4.56973e-32	-2.90987e-10	-0.609796
172168965	chr1:172168965:C:A	6.93889e-31	3.53053	-1.42006
172169163	chr1:172169163:A:G	3.32329e-32	-2.90987e-10	-0.928296
172169186	chr1:172169186:A:T	2.63161e-31	2.4109	-1.26998
172169422	chr1:172169422:C:T	2.88939e-32	-2.90987e-10	-1.06821
172169594	chr1:172169594:G:A	2.45613e-31	-2.90987e-10	1.07192
172169742	chr1:172169742:G:A	2.48345e-32	-2.90987e-10	-1.2196
172169789	chr1:172169789:T:C	2.81584e-32	-2.90987e-10	-1.09399
172169792	chr1:172169792:T:A	6.12987e-31	3.28678	-1.30027
172169864	chr1:172169864:T:C	6.41429e-31	3.42582	-1.39396
172169958	chr1:172169958:A:G	4.84235e-32	-2.90987e-10	-0.55185
172170097	chr1:172170097:G:T	4.50433e-32	-2.90987e-10	-0.624212
172170130	chr1:172170130:A:T	5.104e-32	-2.90987e-10	-0.499226
172170351	chr1:172170351:A:T	1.95153e-32	-1.46063	-4.11118e-10
172170670	chr1:172170670:G:GT	2.61323e-31	-2.90987e-10	1.13392
172170939	chr1:172170939:G:A	5.03884e-32	-2.90987e-10	-0.512075
172171327	chr1:172171327:A:T	4.29471e-32	-2.90987e-10	-0.671867
172171379	chr1:172171379:G:C	7.95232e-31	3.62324	-1.37645
172171381	chr1:172171381:A:G	2.87994e-32	-2.90987e-10	-1.07148
172171408	chr1:172171408:C:T	2.97336e-31	2.45736	-1.19434
172171520	chr1:172171520:G:T	2.70972e-33	-2.03185	-1.40314
172171610	chr1:172171610:T:G	2.59203e-31	-2.90987e-10	1.12577
172171620	chr1:172171620:A:G	3.09427e-31	2.49179	-1.1889
172171886	chr1:172171886:C:T	2.93193e-31	2.43519	-1.18619
172171914	chr1:172171914:G:A	3.00603e-32	-2.90987e-10	-1.02863
172172215	chr1:172172215:G:A	2.30394e-32	-2.90987e-10	-1.29463
172172263	chr1:172172263:A:T	3.3308e-31	2.80506	-1.42851
172172668	chr1:172172668:A:C	3.03627e-32	-2.90987e-10	-1.01862
172172859	chr1:172172859:C:T	7.59041e-31	3.55721	-1.35699
172172988	chr1:172172988:A:T	2.13514e-32	-2.90987e-10	-1.37072
172173010	chr1:172173010:G:A	3.1776e-32	-2.90987e-10	-0.973125
172173269	chr1:172173269:A:C	2.30773e-32	-2.90987e-10	-1.29299
172173457	chr1:172173457:A:G	3.08397e-32	-2.90987e-10	-1.00303
172173607	chr1:172173607:G:T	2.99267e-33	-2.01152	-1.32415
172173938	chr1:172173938:A:G	2.18349e-32	-2.90987e-10	-1.34833
172174000	chr1:172174000:G:C	2.83899e-32	-2.90987e-10	-1.0858
172174014	chr1:172174014:G:A	1.89168e-32	-1.45003	-0.0417581
172174550	chr1:172174550:G:A	4.30161e-32	-2.90987e-10	-0.670261
172174991	chr1:172174991:T:C	8.02023e-31	3.65328	-1.39798
172175520	chr1:172175520:T:C	2.10987e-32	-2.90987e-10	-1.38263
172175552	chr1:172175552:C:T	2.69332e-33	-2.03423	-1.40683
172175566	chr1:172175566:A:C	2.68791e-32	-2.90987e-10	-1.14049
172175654	chr1:172175654:T:C	3.83638e-31	2.3215	-0.803638
172175713	chr1:172175713:A:G	2.76142e-32	-2.90987e-10	-1.1135
172175714	chr1:172175714:C:T	2.25185e-32	-2.90987e-10	-1.3175
172176021	chr1:172176021:A:G	2.99842e-32	-2.90987e-10	-1.03117
172176062	chr1:172176062:G:A	4.30926e-32	-2.90987e-10	-0.668484
172177109	chr1:172177109:T:A	2.04518e-32	-2.90987e-10	-1.41376
172177508	chr1:172177508:G:A	4.98702e-31	3.0968	-1.31662
172177527	chr1:172177527:C:T	2.60548e-32	-2.90987e-10	-1.17163
172177795	chr1:172177795:C:G	5.59876e-33	-2.02248	-0.686811
172177887	chr1:172177887:T:C	6.761e-31	3.43544	-1.35094
172178834	chr1:172178834:T:C	7.9378e-31	3.65837	-1.4134
172179968	chr1:172179968:G:A	3.53524e-31	2.34333	-0.907212
172180086	chr1:172180086:A:G	3.56413e-31	2.40428	-0.960031
172180148	chr1:172180148:A:G	4.30874e-32	-2.90987e-10	-0.668606
172180210	chr1:172180210:A:G	2.01579e-32	-2.90987e-10	-1.42824
172180604	chr1:172180604:TAA:T	4.28319e-33	-1.90052	-1.07662
172180610	chr1:172180610:G:A	2.5956e-32	-2.90987e-10	-1.17543
172180803	chr1:172180803:A:G	2.74678e-32	-2.90987e-10	-1.11882
172180808	chr1:172180808:T:C	4.56424e-31	3.01338	-1.32179
172180892	chr1:172180892:C:T	4.34153e-33	-1.90386	-1.05975
172181127	chr1:172181127:G:A	4.94109e-33	-2.01958	-0.81467
172181360	chr1:172181360:T:C	2.56822e-32	-2.0305	0.844461
172181818	chr1:172181818:TTTG:T	2.32428e-32	-2.90987e-10	-1.28584
172182310	chr1:172182310:T:G	4.41506e-30	-2.90987e-10	3.96094
172182329	chr1:172182329:A:G	3.19432e-32	-0.967875	-4.11118e-10
172182561	chr1:172182561:C:G	2.31233e-32	-2.01496	0.723967
172182677	chr1:172182677:T:A	2.80719e-31	2.21645	-1.01093
172182772	chr1:172182772:A:G	2.36261e-32	-2.02423	0.754747
172183062	chr1:172183062:A:G	2.6281e-30	4.43407	-0.991892
172183087	chr1:172183087:G:A	2.57594e-32	-2.90987e-10	-1.18304
172183926	chr1:172183926:T:C	6.59811e-32	-2.90987e-10	-0.242468
172183949	chr1:172183949:G:T	4.59559e-32	-2.90987e-10	-0.604154
172184019	chr1:172184019:A:C	2.46623e-32	-2.90987e-10	-1.22656
172184023	chr1:172184023:A:G	4.1809e-31	2.87675	-1.27289
172184084	chr1:172184084:T:G	5.38338e-33	-2.01901	-0.729505
172184127	chr1:172184127:T:C	3.87175e-33	-1.94526	-1.13287
172184757	chr1:172184757:T:C	1.23846e-30	4.11137	-1.42158
172184815	chr1:172184815:C:T	4.09884e-33	-1.96477	-1.05637
172184988	chr1:172184988:G:A	2.63014e-32	-2.90987e-10	-1.16221
172185472	chr1:172185472:G:T	4.1847e-32	-1.73992	1.0421
172185629	chr1:172185629:G:A	2.46895e-32	-2.90987e-10	-1.22546
172185748	chr1:172185748:ATAATC:A	7.58946e-32	-2.90987e-10	-0.10249
172186084	chr1:172186084:T:C	6.95547e-33	-2.01069	-0.481623
172186548	chr1:172186548:G:A	4.38823e-33	-1.93203	-1.02088
172187746	chr1:172187746:A:G	3.26936e-31	2.4712	-1.11328
172188202	chr1:172188202:A:T	1.20469e-30	3.72844	-1.0663
172188445	chr1:172188445:C:A	3.09247e-31	2.3251	-1.0228
172188716	chr1:172188716:C:T	2.30293e-32	-2.90987e-10	-1.29507
172188731	chr1:172188731:C:T	1.19479e-30	3.67913	-1.02524
172188974	chr1:172188974:AAG:A	3.2503e-31	2.39168	-1.0396
172189017	chr1:172189017:A:G	2.2709e-32	-2.02238	0.713299
172189145	chr1:172189145:C:T	2.01669e-32	-2.90987e-10	-1.42779
172189327	chr1:172189327:G:T	4.51162e-32	-2.90987e-10	-0.622594
172189374	chr1:172189374:G:A	2.70481e-32	-2.90987e-10	-1.13422
172189569	chr1:172189569:T:C	5.75879e-32	-2.90987e-10	-0.378523
172189669	chr1:172189669:G:C	3.07443e-31	2.28537	-0.988916
172189772	chr1:172189772:C:T	7.8555e-33	-2.00823	-0.362396
172189846	chr1:172189846:G:A	2.0478e-32	-2.90987e-10	-1.41249
172189955	chr1:172189955:A:C	4.02003e-31	2.92285	-1.35823
172189957	chr1:172189957:C:T	5.67019e-32	-2.90987e-10	-0.394029
172190027	chr1:172190027:TTC:T	2.70048e-32	-2.90987e-10	-1.13582
172190099	chr1:172190099:G:A	4.01089e-31	-2.90987e-10	1.56235
172190124	chr1:172190124:T:A	8.12759e-33	-2.01132	-0.325253
172190253	chr1:172190253:A:G	3.46543e-31	2.37679	-0.960623
172190259	chr1:172190259:G:A	8.31925e-33	-2.0094	-0.303863
172190645	chr1:172190645:G:T	2.05046e-32	-2.90987e-10	-1.41119
172190677	chr1:172190677:G:A	3.21662e-31	2.33475	-0.993084
172191056	chr1:172191056:A:G	1.10604e-32	-2.02846	-4.11118e-10
172191066	chr1:172191066:T:G	3.5332e-31	2.76235	-1.32681
172191126	chr1:172191126:T:C	2.99395e-31	2.35128	-1.08135
172191259	chr1:172191259:T:C	1.16677e-31	-2.90987e-10	0.327572
172191489	chr1:172191489:G:A	3.16701e-32	-0.976463	-4.11118e-10
172191760	chr1:172191760:T:A	2.31584e-32	-2.90987e-10	-1.28948
172191870	chr1:172191870:T:A	4.13132e-32	-2.90987e-10	-0.710654
172191929	chr1:172191929:G:T	4.13122e-33	-1.93727	-1.07599
172192237	chr1:172192237:C:T	4.55858e-32	-0.612239	-4.11118e-10
172192299	chr1:172192299:A:G	8.02008e-32	-2.90987e-10	-0.0473022
172192612	chr1:172192612:T:C	2.79071e-32	-2.90987e-10	-1.10295
172192802	chr1:172192802:G:T	2.02955e-32	-2.90987e-10	-1.42144
172193019	chr1:172193019:T:C	2.5173e-31	2.14221	-1.04569
172193200	chr1:172193200:C:A	8.2896e-33	-2.00823	-0.308608
172193274	chr1:172193274:G:C	2.92712e-31	2.28016	-1.03281
172193319	chr1:172193319:A:C	2.92528e-31	2.29086	-1.04414
172193337	chr1:172193337:C:T	3.63704e-31	2.79974	-1.33523
172193393	chr1:172193393:T:G	1.13116e-31	-2.90987e-10	0.296575
172193536	chr1:172193536:G:T	2.2555e-32	-2.90987e-10	-1.31588
172193540	chr1:172193540:T:C	3.5279e-31	2.7421	-1.30806
172193571	chr1:172193571:C:T	4.45871e-32	-2.90987e-10	-0.634391
172193676	chr1:172193676:A:G	2.01387e-32	-2.90987e-10	-1.42919
172193773	chr1:172193773:A:C	4.80418e-33	-2.0342	-0.828151
172193896	chr1:172193896:T:C	4.83531e-33	-1.64933	-1.20656
172194013	chr1:172194013:C:A	4.46973e-33	-2.0332	-0.901313
172194103	chr1:172194103:T:C	3.38759e-31	2.34269	-0.949241
172194160	chr1:172194160:G:A	8.84606e-33	-2.00279	-0.249074
172194231	chr1:172194231:T:G	2.23995e-31	-2.90987e-10	0.979788
172194239	chr1:172194239:A:T	2.9474e-31	2.31577	-1.06152
172194240	chr1:172194240:G:T	2.01567e-32	-2.90987e-10	-1.4283
172194275	chr1:172194275:T:C	2.15786e-32	-2.90987e-10	-1.36013
172194516	chr1:172194516:A:T	3.1544e-32	-2.90987e-10	-0.980453
172194533	chr1:172194533:T:A	2.02161e-32	-2.90987e-10	-1.42536
172194568	chr1:172194568:G:A	9.31354e-31	3.68598	-1.28118
172194631	chr1:172194631:T:C	3.02686e-31	2.33181	-1.05095
172195250	chr1:172195250:C:T	2.79476e-31	2.23083	-1.02975
172195359	chr1:172195359:G:T	2.84753e-31	2.26995	-1.05016
172195366	chr1:172195366:C:A	7.69642e-33	-2.00358	-0.387499
172195556	chr1:172195556:A:G	1.1158e-30	3.66552	-1.08002
172195717	chr1:172195717:C:A	5.10482e-33	-2.02944	-0.772213
172196155	chr1:172196155:T:C	3.84084e-32	-0.783559	-4.11118e-10
172196307	chr1:172196307:T:C	2.40004e-32	-2.90987e-10	-1.25377
172196657	chr1:172196657:G:A	3.22519e-31	2.36882	-1.0245
172197070	chr1:172197070:G:C	1.25568e-30	3.7103	-1.0067
172197120	chr1:172197120:G:A	4.24394e-32	-2.90987e-10	-0.68376
172197201	chr1:172197201:G:A	1.26392e-32	-1.89503	-4.11118e-10
172197408	chr1:172197408:C:T	1.65752e-30	3.1412	-0.159957
172197460	chr1:172197460:T:C	3.189e-32	-0.969543	-4.11118e-10
172197862	chr1:172197862:C:T	1.10487e-30	2.61067	-0.0350146
172197966	chr1:172197966:G:A	2.77146e-32	-2.90987e-10	-1.10988
172198046	chr1:172198046:G:C	2.5175e-31	-2.90987e-10	1.0966
172198086	chr1:172198086:T:C	1.12028e-30	3.64345	-1.05395
172198094	chr1:172198094:T:G	4.48232e-33	-1.95042	-0.981276
172198610	chr1:172198610:G:A	3.5717e-32	-2.90987e-10	-0.856209
172199105	chr1:172199105:G:T	2.02092e-32	-2.90987e-10	-1.4257
172199316	chr1:172199316:T:A	2.73421e-32	-2.90987e-10	-1.12341
172199503	chr1:172199503:G:A	2.01387e-32	-2.90987e-10	-1.42919
172199560	chr1:172199560:C:T	7.99444e-33	-2.00017	-0.352924
172199684	chr1:172199684:T:C	4.28929e-32	-2.90987e-10	-0.673129
172199810	chr1:172199810:AG:A	3.39812e-31	2.40477	-1.00821
172199888	chr1:172199888:A:G	3.79148e-31	2.8376	-1.33151
172199899	chr1:172199899:A:G	3.53502e-33	-1.81202	-1.3571
172200226	chr1:172200226:A:G	2.01392e-32	-2.90987e-10	-1.42917
172200533	chr1:172200533:G:A	5.08579e-33	-1.7179	-1.08748
172200622	chr1:172200622:T:C	4.29957e-32	-2.90987e-10	-0.670735
172200727	chr1:172200727:G:C	2.68542e-32	-2.90987e-10	-1.14141
172201175	chr1:172201175:A:G	2.77146e-32	-2.90987e-10	-1.10988
172201506	chr1:172201506:C:A	7.87274e-33	-2.00764	-0.360793
172201778	chr1:172201778:C:T	3.18601e-31	2.37208	-1.03998
172202316	chr1:172202316:A:T	1.23543e-30	3.65069	-0.96335
172202639	chr1:172202639:C:T	2.50924e-32	-2.90987e-10	-1.20927
172202710	chr1:172202710:A:G	7.10105e-33	-2.00052	-0.47107
172203106	chr1:172203106:C:A	2.03216e-32	-2.90987e-10	-1.42015
172203176	chr1:172203176:A:G	2.05912e-32	-2.90987e-10	-1.40697
172203327	chr1:172203327:C:A	9.42735e-31	3.68883	-1.27188
172203535	chr1:172203535:G:C	3.90431e-33	-2.03249	-1.03727
172203636	chr1:172203636:G:A	4.33644e-33	-2.03332	-0.931466
172204067	chr1:172204067:G:A	2.7631e-32	-2.90987e-10	-1.1129
172204145	chr1:172204145:C:G	3.70178e-32	-2.90987e-10	-0.820436
172204489	chr1:172204489:C:T	1.19864e-30	3.65102	-0.993919
172204578	chr1:172204578:C:T	9.46482e-31	3.69244	-1.27152
172205529	chr1:172205529:A:G	2.04199e-32	-2.90987e-10	-1.41533
172205932	chr1:172205932:C:T	3.66586e-32	-2.90987e-10	-0.830187
172205975	chr1:172205975:T:C	1.52073e-31	2.01997	-1.42744
172206450	chr1:172206450:T:G	1.00106e-30	3.55899	-1.08202
172206456	chr1:172206456:A:G	2.09361e-32	-2.90987e-10	-1.39036
172206671	chr1:172206671:G:A	3.41964e-31	2.72592	-1.32305
172206778	chr1:172206778:C:T	6.01907e-32	-0.334319	-4.11118e-10
172206792	chr1:172206792:G:C	8.9298e-33	-2.00626	-0.236183
172206937	chr1:172206937:T:C	2.71017e-32	-2.90987e-10	-1.13224
172206985	chr1:172206985:A:G	2.83361e-31	2.25234	-1.03746
172207448	chr1:172207448:A:G	2.9039e-32	-2.90987e-10	-1.0632
172207853	chr1:172207853:A:G	2.74413e-31	2.23363	-1.05083
172208161	chr1:172208161:C:T	8.01877e-33	-2.03415	-0.315898
172208649	chr1:172208649:T:C	1.11821e-32	-2.01752	-4.11118e-10
172208749	chr1:172208749:C:T	2.1705e-32	-2.90987e-10	-1.3543
172209627	chr1:172209627:C:A	5.04355e-33	-2.03238	-0.781348
172209629	chr1:172209629:C:T	3.87411e-33	-1.98609	-1.09143
172209778	chr1:172209778:C:A	2.92621e-32	-2.90987e-10	-1.05554
172209981	chr1:172209981:A:G	6.94026e-33	-2.0256	-0.468894
172210144	chr1:172210144:A:G	2.01406e-32	-2.90987e-10	-1.4291
172210612	chr1:172210612:A:G	2.03182e-32	-2.90987e-10	-1.42032
172210682	chr1:172210682:T:C	2.01454e-32	-2.90987e-10	-1.42886
172210902	chr1:172210902:T:C	2.7816e-32	-2.90987e-10	-1.10622
172210939	chr1:172210939:C:T	2.82686e-32	-2.90987e-10	-1.09008
172211039	chr1:172211039:A:G	2.04737e-32	-2.90987e-10	-1.41269
172211256	chr1:172211256:G:A	6.12059e-33	-2.01197	-0.608203
172211349	chr1:172211349:A:C	4.30044e-33	-1.87389	-1.09922
172212022	chr1:172212022:G:A	8.38052e-33	-2.01897	-0.286955
172212078	chr1:172212078:G:A	1.37643e-32	-1.80976	-4.11118e-10
172212237	chr1:172212237:T:C	2.80081e-33	-2.0146	-1.38733
172212247	chr1:172212247:T:G	2.0519e-32	-2.90987e-10	-1.41048
172213271	chr1:172213271:ACTC:A	1.92427e-31	2.20143	-1.37355
172213838	chr1:172213838:A:G	6.59859e-32	-2.90987e-10	-0.242394
172214163	chr1:172214163:A:G	2.1357e-32	-2.90987e-10	-1.37046
172214523	chr1:172214523:A:C	2.15438e-32	-2.90987e-10	-1.36175
172214544	chr1:172214544:G:A	3.05484e-33	-1.95487	-1.36024
172214667	chr1:172214667:T:C	2.01893e-32	-2.90987e-10	-1.42668
172215519	chr1:172215519:G:A	3.27476e-33	-1.82748	-1.41812
172215548	chr1:172215548:A:T	1.09984e-32	-2.03409	-4.11118e-10
172215570	chr1:172215570:A:G	4.14649e-32	-2.90987e-10	-0.706989
172215889	chr1:172215889:T:G	9.57763e-31	2.19855	0.234215
172216005	chr1:172216005:A:T	5.8599e-31	1.94147	-4.11118e-10
172216116	chr1:172216116:A:G	6.53311e-32	-2.90987e-10	-0.252368
172216224	chr1:172216224:G:A	3.16563e-33	-1.85069	-1.4288
172216246	chr1:172216246:A:T	2.02321e-32	-2.90987e-10	-1.42457
172216294	chr1:172216294:G:C	3.42736e-33	-1.80307	-1.39698
172216416	chr1:172216416:T:A	3.17494e-33	-1.84811	-1.42843
172216462	chr1:172216462:G:A	2.01524e-32	-2.90987e-10	-1.42851
172217166	chr1:172217166:TC:T	7.84231e-32	-2.90987e-10	-0.0697175
172217170	chr1:172217170:C:T	3.20588e-33	-2.01665	-1.2502
172217181	chr1:172217181:C:T	3.09114e-33	-1.92214	-1.38116
172217337	chr1:172217337:A:C	9.41928e-33	-1.98299	-0.206085
172217589	chr1:172217589:G:A	3.14854e-32	0.166943	-1.14925
172217644	chr1:172217644:G:A	3.40863e-32	-2.90987e-10	-0.90294
172217715	chr1:172217715:T:C	2.50312e-32	-2.90987e-10	-1.21171
172217745	chr1:172217745:C:T	2.13062e-32	-2.90987e-10	-1.37284
172218110	chr1:172218110:G:A	2.08961e-31	1.78169	-0.871374
172218263	chr1:172218263:G:A	1.00335e-32	-2.00861	-0.117292
172218334	chr1:172218334:A:G	6.68702e-31	3.12406	-1.05056
172218679	chr1:172218679:A:G	1.33912e-32	-1.84127	0.00402799
172218932	chr1:172218932:A:C	3.92339e-33	-1.70402	-1.36086
172218988	chr1:172218988:A:T	2.8535e-32	-2.90987e-10	-1.08071
172219004	chr1:172219004:C:A	1.54868e-32	-1.69185	-4.11118e-10
172219050	chr1:172219050:A:C	2.7474e-32	-2.90987e-10	-1.1186
172219208	chr1:172219208:G:C	7.69584e-32	1.22174	-1.31031
172219584	chr1:172219584:A:G	2.87276e-32	0.0606479	-1.13463
172219878	chr1:172219878:G:C	2.57912e-32	-2.90987e-10	-1.1818
172220082	chr1:172220082:C:A	1.10209e-32	-2.03204	-4.11118e-10
172220177	chr1:172220177:A:G	4.44357e-32	-2.90987e-10	-0.637793
172220624	chr1:172220624:A:C	2.00743e-31	1.46272	-0.592533
172220749	chr1:172220749:T:G	5.04415e-31	0.738336	1.05323
172220945	chr1:172220945:T:A	1.93091e-32	-0.0844061	-1.38686
172221354	chr1:172221354:C:T	6.45285e-32	0.658934	-0.923663
172221773	chr1:172221773:A:G	2.16547e-32	-2.90987e-10	-1.35661
172221955	chr1:172221955:G:C	2.07924e-32	-2.90987e-10	-1.39725
172222192	chr1:172222192:G:A	9.99898e-32	1.34249	-1.16926
172222254	chr1:172222254:A:C	4.73028e-30	3.52171	0.50819
172222822	chr1:172222822:A:G	1.12193e-32	-2.0142	-4.11118e-10
172223005	chr1:172223005:G:A	8.98748e-32	1.21337	-1.14678
172223733	chr1:172223733:C:A	2.88166e-32	-2.90987e-10	-1.07088
172223815	chr1:172223815:G:A	2.06686e-32	-2.90987e-10	-1.40322
172224163	chr1:172224163:C:T	1.59894e-31	0.974579	-0.331905
172224528	chr1:172224528:G:A	1.00952e-31	1.28599	-1.10317
172224680	chr1:172224680:T:C	2.01561e-31	1.15437	-0.280113
172224765	chr1:172224765:A:C	2.09072e-31	1.19634	-0.285495
172226207	chr1:172226207:C:T	1.46825e-31	0.932561	-0.375159
172227898	chr1:172227898:T:A	1.0175e-31	1.25372	-1.06303
172227922	chr1:172227922:G:C	1.20458e-32	-1.94312	-4.11118e-10
172228157	chr1:172228157:T:C	9.92478e-32	1.22721	-1.06143
172228174	chr1:172228174:T:C	1.27239e-31	-2.90987e-10	0.414232
172228175	chr1:172228175:T:C	9.18856e-32	1.17242	-1.08372
172228409	chr1:172228409:G:A	4.50529e-32	-1.57845	0.954448
172228756	chr1:172228756:A:C	2.09013e-31	1.12488	-0.214317
172229841	chr1:172229841:C:G	1.10209e-30	0.81391	1.75922
172229851	chr1:172229851:C:T	1.56141e-30	0.829377	2.09213
172230108	chr1:172230108:T:A	1.11855e-31	1.20208	-0.91671
172230157	chr1:172230157:ATCTTGGC:A	3.01211e-31	-2.90987e-10	1.27598
172230339	chr1:172230339:A:T	3.10088e-32	-2.90987e-10	-0.997565
172230622	chr1:172230622:G:A	2.72136e-33	-2.0185	-1.4122
172230928	chr1:172230928:C:G	2.0166e-32	-2.90987e-10	-1.42784
172231363	chr1:172231363:A:G	5.17743e-32	-2.90987e-10	-0.484943
172231388	chr1:172231388:C:A	2.02128e-32	-2.90987e-10	-1.42552
172231644	chr1:172231644:G:A	2.0492e-32	-2.90987e-10	-1.4118
172231645	chr1:172231645:C:T	2.01391e-32	-2.90987e-10	-1.42918
172231705	chr1:172231705:G:T	3.29637e-31	-2.90987e-10	1.36615
172231719	chr1:172231719:T:C	4.727e-31	0.236117	1.49051
172231741	chr1:172231741:T:C	1.42355e-31	1.40138	-0.874888
172231755	chr1:172231755:G:A	4.01706e-32	-2.90987e-10	-0.738702
172232230	chr1:172232230:G:A	4.05932e-32	-2.90987e-10	-0.728236
172232296	chr1:172232296:A:G	3.88439e-32	-2.90987e-10	-0.772286
172232490	chr1:172232490:G:T	1.03622e-31	1.03648	-0.827564
172232639	chr1:172232639:T:C	2.01972e-32	-2.90987e-10	-1.42629
172232745	chr1:172232745:C:T	1.68364e-32	-1.6083	-4.11118e-10
172232803	chr1:172232803:A:G	2.07309e-32	-2.90987e-10	-1.40021
172233086	chr1:172233086:A:G	2.08077e-32	-2.90987e-10	-1.39651
172233181	chr1:172233181:T:C	5.79604e-32	-2.90987e-10	-0.372075
172233417	chr1:172233417:A:G	4.60766e-31	-2.90987e-10	1.70106
172233420	chr1:172233420:T:G	2.34643e-32	-2.90987e-10	-1.27635
172233555	chr1:172233555:C:T	2.02532e-32	-2.90987e-10	-1.42352
172233819	chr1:172233819:G:A	3.95364e-31	-2.90987e-10	1.54797
172233938	chr1:172233938:T:A	5.1974e-32	-2.90987e-10	-0.481094
172234029	chr1:172234029:A:T	2.01509e-32	-2.90987e-10	-1.42859
172234239	chr1:172234239:C:T	9.23448e-32	0.0936936	-4.11118e-10
172234244	chr1:172234244:A:G	1.33047e-31	1.26848	-0.809608
172234360	chr1:172234360:A:G	1.28729e-31	1.21522	-0.789343
172234720	chr1:172234720:A:T	2.04161e-32	-2.90987e-10	-1.41551
172234754	chr1:172234754:G:A	1.27195e-31	1.28251	-0.868629
172234812	chr1:172234812:A:G	4.89921e-31	-2.90987e-10	1.76241
172235251	chr1:172235251:T:C	1.04144e-31	-2.90987e-10	0.21394
172235665	chr1:172235665:A:T	2.68807e-32	-2.90987e-10	-1.14043
172235694	chr1:172235694:A:G	1.11829e-30	-2.90987e-10	2.58772
172235743	chr1:172235743:G:A	2.66567e-32	-2.90987e-10	-1.14879
172235844	chr1:172235844:T:G	5.68347e-30	0.883833	3.32965
172236025	chr1:172236025:T:C	4.15417e-31	-2.90987e-10	1.59745
172236073	chr1:172236073:A:G	3.05339e-32	-2.90987e-10	-1.013
172236185	chr1:172236185:T:G	1.11077e-32	-2.02419	-4.11118e-10
172236188	chr1:172236188:G:A	2.4338e-32	-1.2398	-4.11118e-10
172236886	chr1:172236886:G:A	1.47259e-32	-0.314512	-1.42771
172237050	chr1:172237050:C:G	2.16134e-31	-2.90987e-10	0.944064
172237095	chr1:172237095:G:A	2.05392e-32	-2.90987e-10	-1.4095
172237520	chr1:172237520:A:G	5.88156e-32	-1.58646	1.22903
172237531	chr1:172237531:C:G	2.2073e-32	-2.90987e-10	-1.33748
172237623	chr1:172237623:G:T	4.74985e-31	-2.90987e-10	1.73145
172238110	chr1:172238110:T:C	2.08939e-32	-2.90987e-10	-1.39238
172238222	chr1:172238222:A:G	2.02033e-32	-2.90987e-10	-1.42599
172238611	chr1:172238611:T:C	2.02159e-32	-2.90987e-10	-1.42536
172238696	chr1:172238696:G:A	2.36023e-32	-2.90987e-10	-1.27049
172239064	chr1:172239064:T:C	7.35908e-32	0.753861	-0.887176
172239089	chr1:172239089:T:A	4.87163e-31	-2.90987e-10	1.75676
172239394	chr1:172239394:T:C	1.1112e-30	-2.90987e-10	2.58136
172239480	chr1:172239480:G:A	7.37189e-32	0.671536	-0.803113
172239731	chr1:172239731:T:C	1.02828e-31	0.949743	-0.748521
172240054	chr1:172240054:G:C	2.35919e-32	-2.90987e-10	-1.27093
172240607	chr1:172240607:A:G	9.40607e-32	0.821704	-0.7096
172240982	chr1:172240982:C:CACAA	1.80727e-30	0.529552	2.53818
172241221	chr1:172241221:A:G	2.01387e-32	-2.90987e-10	-1.42919
172241883	chr1:172241883:G:A	2.87233e-32	-2.90987e-10	-1.07413
172242195	chr1:172242195:A:G	2.16744e-32	-2.90987e-10	-1.35571
172242653	chr1:172242653:G:A	5.05158e-31	-2.90987e-10	1.79303
172242702	chr1:172242702:C:A	2.30464e-32	-2.90987e-10	-1.29433
172242780	chr1:172242780:C:A	2.02279e-32	-2.90987e-10	-1.42477
172242783	chr1:172242783:G:A	1.51154e-30	-2.90987e-10	2.88905
172243230	chr1:172243230:A:T	9.01404e-32	0.782484	-0.712952
172243538	chr1:172243538:T:C	2.01484e-32	-2.90987e-10	-1.42871
172244172	chr1:172244172:A:G	2.7731e-32	-2.90987e-10	-1.10928
172244264	chr1:172244264:G:A	1.06246e-31	1.02746	-0.793538
172244804	chr1:172244804:T:A	2.319e-32	-2.90987e-10	-1.28811
172244911	chr1:172244911:C:T	7.68327e-32	0.757746	-0.847951
172245013	chr1:172245013:G:T	2.0315e-32	-2.90987e-10	-1.42048
172245229	chr1:172245229:A:G	2.05054e-32	-2.90987e-10	-1.41115
172245258	chr1:172245258:A:G	4.49343e-32	-0.626635	-4.11118e-10
172245502	chr1:172245502:A:G	1.53874e-30	0.410807	2.49608
172245720	chr1:172245720:A:G	7.74576e-32	0.768931	-0.851038
172246292	chr1:172246292:A:G	2.03621e-32	-2.90987e-10	-1.41816
172246870	chr1:172246870:T:C	7.25451e-32	0.694812	-0.842441
172246950	chr1:172246950:G:C	6.98918e-32	0.668375	-0.853263
172247181	chr1:172247181:A:G	2.02288e-32	-2.90987e-10	-1.42473
172247489	chr1:172247489:G:C	4.01742e-32	-2.90987e-10	-0.738612
172247731	chr1:172247731:C:A	1.20247e-32	-1.94487	-4.11118e-10
172248868	chr1:172248868:T:C	6.8545e-31	2.58282	-0.484581
172248965	chr1:172248965:T:C	7.81711e-32	0.77812	-0.851056
172249534	chr1:172249534:T:C	2.28706e-32	-2.90987e-10	-1.30198
172249965	chr1:172249965:A:G	7.52133e-32	0.74027	-0.851778
172250492	chr1:172250492:G:C	2.08713e-32	-2.90987e-10	-1.39346
172250855	chr1:172250855:A:G	7.84742e-32	0.789863	-0.858929
172251191	chr1:172251191:C:T	4.58718e-32	-2.90987e-10	-0.605986
172251341	chr1:172251341:CTTTTTAGAAATATCCATGATATACT:C	6.58511e-31	2.59092	-0.532771
172251987	chr1:172251987:C:T	3.58287e-32	-2.90987e-10	-0.853088
172252434	chr1:172252434:A:G	3.80639e-32	-2.90987e-10	-0.792569
172252510	chr1:172252510:G:A	3.50536e-32	-2.90987e-10	-0.874957
172252578	chr1:172252578:G:T	4.39296e-32	-1.41099	0.761746
172252973	chr1:172252973:T:C	2.04193e-32	-2.90987e-10	-1.41536
172254230	chr1:172254230:T:C	5.6835e-32	0.702478	-1.09416
172254263	chr1:172254263:C:A	4.92677e-32	0.643481	-1.17805
172254466	chr1:172254466:C:G	6.58508e-32	0.83329	-1.07773
172254598	chr1:172254598:G:A	4.99894e-32	0.663476	-1.1835
172254949	chr1:172254949:T:C	5.96518e-31	0.271239	1.68803
172255324	chr1:172255324:C:T	1.40116e-32	-1.79195	-4.11118e-10
172255339	chr1:172255339:G:A	8.98214e-33	-0.808662	-1.42794
172255574	chr1:172255574:G:A	2.04141e-32	-2.90987e-10	-1.41561
172256169	chr1:172256169:C:T	2.0506e-32	-2.90987e-10	-1.41112
172256294	chr1:172256294:CTGTT:C	1.78598e-32	-1.54928	-4.11118e-10
172256791	chr1:172256791:A:G	3.07444e-32	-0.602083	-0.404044
172257061	chr1:172257061:A:T	5.37221e-33	-1.48135	-1.26925
172257451	chr1:172257451:T:A	3.02991e-32	-1.02072	-4.11118e-10
172257615	chr1:172257615:CAT:C	2.17441e-32	-2.90987e-10	-1.35249
172257815	chr1:172257815:T:C	2.08531e-32	-2.90987e-10	-1.39433
172258118	chr1:172258118:T:G	1.45464e-31	0.548089	-4.11118e-10
172258383	chr1:172258383:C:T	4.98134e-32	0.602867	-1.12642
172258392	chr1:172258392:A:G	9.48281e-33	-1.58578	-0.596579
172258570	chr1:172258570:C:T	3.47179e-32	-2.90987e-10	-0.88458
172259368	chr1:172259368:T:C	2.01573e-32	-2.90987e-10	-1.42827
172259488	chr1:172259488:AC:A	2.22674e-32	-2.90987e-10	-1.32871
172259517	chr1:172259517:C:G	7.85e-33	-0.94477	-1.42655
172259678	chr1:172259678:T:C	2.14307e-32	-2.90987e-10	-1.36701
172259936	chr1:172259936:G:A	2.13155e-32	-2.90987e-10	-1.3724
172260165	chr1:172260165:G:T	1.55741e-31	-1.26086	1.87722
172260258	chr1:172260258:T:C	3.2784e-32	-2.90987e-10	-0.941895
172260328	chr1:172260328:T:G	4.13374e-31	0.516727	1.07579
172260741	chr1:172260741:T:C	5.45188e-32	-2.90987e-10	-0.433291
172260787	chr1:172260787:T:C	3.55666e-32	-2.90987e-10	-0.860428
172261089	chr1:172261089:G:A	8.42927e-33	-0.872078	-1.42805
172261099	chr1:172261099:A:G	7.17053e-33	-1.03443	-1.42742
172261374	chr1:172261374:T:C	3.00454e-31	-2.90987e-10	1.27346
172261640	chr1:172261640:A:G	9.85678e-32	-2.00916	2.16807
172262136	chr1:172262136:G:C	4.49825e-32	-2.90987e-10	-0.625563
172262293	chr1:172262293:G:C	2.0621e-32	-2.90987e-10	-1.40553
172262669	chr1:172262669:A:G	8.86758e-31	-2.90987e-10	2.35574
172262768	chr1:172262768:G:C	3.59493e-31	-2.90987e-10	1.45286
172262819	chr1:172262819:T:A	2.10369e-32	-2.90987e-10	-1.38556
172262982	chr1:172262982:G:A	2.1863e-32	-2.90987e-10	-1.34704
172263037	chr1:172263037:G:A	8.19709e-33	-0.983134	-1.34492
172263438	chr1:172263438:G:A	6.93134e-31	-2.90987e-10	2.10939
172263496	chr1:172263496:G:A	2.17462e-32	-2.90987e-10	-1.3524
172263690	chr1:172263690:A:C	2.78272e-32	-2.90987e-10	-1.10582
172263693	chr1:172263693:T:C	5.58892e-31	-0.0548278	1.94895
172263954	chr1:172263954:C:T	2.24973e-32	-2.90987e-10	-1.31844
172264328	chr1:172264328:T:C	4.92948e-32	0.659595	-1.19361
172264941	chr1:172264941:T:A	3.72849e-31	-2.90987e-10	1.48934
172265274	chr1:172265274:C:T	2.39545e-32	-2.90987e-10	-1.25568
172265336	chr1:172265336:T:C	2.21189e-32	-2.90987e-10	-1.3354
172265433	chr1:172265433:C:T	3.45425e-31	-2.90987e-10	1.41294
172266254	chr1:172266254:T:G	2.56757e-32	-1.18629	-4.11118e-10
172266921	chr1:172266921:C:T	4.16819e-31	-2.90987e-10	1.60082
172267053	chr1:172267053:G:A	2.01397e-32	-2.90987e-10	-1.42914
172267222	chr1:172267222:C:A	2.38024e-32	-2.90987e-10	-1.26205
172267262	chr1:172267262:A:G	4.01635e-31	-2.90987e-10	1.56371
172267555	chr1:172267555:AG:A	2.08401e-32	-2.90987e-10	-1.39496
172267994	chr1:172267994:G:A	2.21645e-32	-2.90987e-10	-1.33334
172268122	chr1:172268122:G:A	3.68418e-31	-2.90987e-10	1.47738
172268214	chr1:172268214:GAT:G	2.02906e-32	-2.90987e-10	-1.42168
172268716	chr1:172268716:A:G	2.36223e-32	-2.90987e-10	-1.26965
172269016	chr1:172269016:G:A	2.0203e-32	-2.90987e-10	-1.42601
172269207	chr1:172269207:T:C	3.55226e-32	-2.90987e-10	-0.861668
172269442	chr1:172269442:T:C	3.54616e-32	-2.90987e-10	-0.863387
172269511	chr1:172269511:T:G	3.26094e-32	-2.90987e-10	-0.947235
172269643	chr1:172269643:A:G	1.25012e-32	-1.90601	-4.11118e-10
172269881	chr1:172269881:G:A	2.05532e-32	-2.90987e-10	-1.40882
172270023	chr1:172270023:A:G	2.10471e-32	-2.90987e-10	-1.38507
172270034	chr1:172270034:A:G	2.02592e-32	-2.90987e-10	-1.42323
172270086	chr1:172270086:A:G	4.28442e-32	-2.90987e-10	-0.674266
172270164	chr1:172270164:G:A	2.21515e-32	-2.90987e-10	-1.33393
172270357	chr1:172270357:A:G	2.10556e-32	-2.90987e-10	-1.38467
172270383	chr1:172270383:A:G	2.78357e-32	-0.558382	-0.547133
172270734	chr1:172270734:T:C	2.10492e-32	-2.90987e-10	-1.38498
172270964	chr1:172270964:A:G	2.10749e-32	-2.90987e-10	-1.38375
172272027	chr1:172272027:T:A	4.44078e-31	-2.90987e-10	1.66416
172272111	chr1:172272111:C:T	1.11567e-32	-2.0056	-0.0142029
172272445	chr1:172272445:T:G	2.10504e-32	-2.90987e-10	-1.38492
172272626	chr1:172272626:A:G	2.20999e-32	-2.90987e-10	-1.33626
172272905	chr1:172272905:T:A	2.46849e-32	-1.18154	-0.0440995
172273041	chr1:172273041:G:A	9.17267e-33	-0.787279	-1.42833
172273567	chr1:172273567:A:T	2.10513e-32	-2.90987e-10	-1.38487
172274011	chr1:172274011:G:A	2.0977e-32	-1.38841	-4.11118e-10
172274253	chr1:172274253:C:A	2.12922e-32	-2.90987e-10	-1.3735
172274337	chr1:172274337:A:G	6.47405e-32	0.814317	-1.07577
172274610	chr1:172274610:T:C	7.53645e-31	-2.90987e-10	2.19308
172275163	chr1:172275163:C:A	2.10513e-32	-2.90987e-10	-1.38487
172275329	chr1:172275329:C:T	3.53859e-32	-2.90987e-10	-0.865523
172275519	chr1:172275519:C:T	3.04673e-32	-2.90987e-10	-1.01518
172275540	chr1:172275540:A:AGC	1.50303e-32	-1.72177	-4.11118e-10
172276225	chr1:172276225:A:C	3.07288e-32	-2.90987e-10	-1.00664
172276282	chr1:172276282:T:C	2.20815e-32	-2.90987e-10	-1.3371
172276492	chr1:172276492:T:C	2.24048e-32	-2.90987e-10	-1.32256
172276757	chr1:172276757:C:A	5.89287e-32	0.754406	-1.10991
172276903	chr1:172276903:G:A	3.55455e-32	-2.90987e-10	-0.861023
172277239	chr1:172277239:C:A	5.16447e-32	0.645263	-1.13271
172277347	chr1:172277347:C:T	2.27892e-32	-2.90987e-10	-1.30555
172277659	chr1:172277659:A:T	2.23639e-32	-2.90987e-10	-1.32439
172277725	chr1:172277725:G:A	5.58286e-32	1.00144	-1.41099
172277987	chr1:172277987:G:T	6.61583e-32	0.877584	-1.11737
172278065	chr1:172278065:A:G	2.96618e-32	-2.90987e-10	-1.04198
172278130	chr1:172278130:G:C	2.10943e-32	-2.90987e-10	-1.38283
172278185	chr1:172278185:C:T	2.23289e-32	-1.32596	-4.11118e-10
172278249	chr1:172278249:A:G	2.21552e-32	-2.90987e-10	-1.33376
172278255	chr1:172278255:C:G	6.3832e-32	0.794096	-1.06968
172278380	chr1:172278380:C:T	1.12772e-32	-2.00905	-4.11118e-10
172278457	chr1:172278457:G:T	2.10943e-32	-2.90987e-10	-1.38283
172278918	chr1:172278918:C:G	5.482e-32	0.741702	-1.16948
172279323	chr1:172279323:G:A	3.62789e-32	-2.90987e-10	-0.840599
172279496	chr1:172279496:G:A	3.61386e-32	-2.90987e-10	-0.844475
172279654	chr1:172279654:T:G	2.10836e-32	-2.90987e-10	-1.38334
172279732	chr1:172279732:A:G	3.62916e-32	-2.90987e-10	-0.840251
172279774	chr1:172279774:T:C	5.00793e-32	-2.90987e-10	-0.518227
172279973	chr1:172279973:A:G	6.06023e-32	0.806087	-1.13359
172280085	chr1:172280085:C:T	2.10943e-32	-2.90987e-10	-1.38283
172280164	chr1:172280164:G:A	4.43453e-32	-2.90987e-10	-0.63983
172280488	chr1:172280488:G:T	2.10943e-32	-2.90987e-10	-1.38283
172280520	chr1:172280520:C:G	2.38038e-32	-2.90987e-10	-1.26199
172280686	chr1:172280686:T:C	2.23262e-32	-2.90987e-10	-1.32608
172280808	chr1:172280808:T:C	2.10943e-32	-2.90987e-10	-1.38283
172280871	chr1:172280871:C:T	2.11057e-32	-2.90987e-10	-1.38229
172281261	chr1:172281261:C:T	2.07677e-32	-2.90987e-10	-1.39844
172281607	chr1:172281607:C:T	2.10056e-32	-2.90987e-10	-1.38705
172281762	chr1:172281762:T:C	2.55022e-32	-2.90987e-10	-1.19307
172281826	chr1:172281826:A:G	2.35345e-32	-2.90987e-10	-1.27337
172281872	chr1:172281872:T:C	2.01484e-32	-2.90987e-10	-1.42871
172283416	chr1:172283416:GCCATTT:G	1.31977e-32	-1.8518	-4.11118e-10
172283585	chr1:172283585:C:T	1.13949e-32	-1.99867	-4.11118e-10
172283653	chr1:172283653:G:A	5.42247e-32	0.643029	-1.08173
172284445	chr1:172284445:C:T	7.51677e-32	1.01214	-1.12425
172284460	chr1:172284460:T:C	2.0174e-32	-2.90987e-10	-1.42744
172284494	chr1:172284494:T:C	1.05006e-30	-0.00936797	2.53413
172284625	chr1:172284625:T:C	1.31018e-30	0.042037	2.70405
172284659	chr1:172284659:G:T	2.16344e-32	-2.90987e-10	-1.35755
172284670	chr1:172284670:T:C	3.55725e-32	-2.90987e-10	-0.860264
172284857	chr1:172284857:A:G	5.08781e-32	-2.90987e-10	-0.502403
172285189	chr1:172285189:T:A	2.23382e-32	-2.90987e-10	-1.32554
172285220	chr1:172285220:C:A	2.10591e-32	-2.90987e-10	-1.3845
172286028	chr1:172286028:C:T	1.0278e-31	-2.90987e-10	0.200752
172286976	chr1:172286976:T:C	8.81062e-33	-0.827956	-1.42792
172287689	chr1:172287689:C:T	5.64149e-31	3.33046	-1.42697
172287696	chr1:172287696:C:T	2.0498e-32	-2.90987e-10	-1.41151
172288758	chr1:172288758:G:A	9.58999e-32	-2.90987e-10	0.131469
172288858	chr1:172288858:C:T	2.31425e-32	-2.90987e-10	-1.29016
172289185	chr1:172289185:T:C	5.23292e-32	0.771378	-1.24566
172289312	chr1:172289312:T:C	3.91443e-32	-2.90987e-10	-0.764582
172289350	chr1:172289350:A:T	2.0968e-32	-2.90987e-10	-1.38884
172290019	chr1:172290019:A:C	1.46455e-32	-0.407707	-1.34
172290323	chr1:172290323:G:A	4.29367e-32	-2.90987e-10	-0.67211
172290362	chr1:172290362:A:G	2.26814e-32	-2.90987e-10	-1.31029
172290979	chr1:172290979:G:GT	2.97332e-31	2.39671	-1.1337
172291080	chr1:172291080:G:A	1.89943e-32	-1.4877	-4.11118e-10
172291263	chr1:172291263:CATACATGTGCGTGT:C	3.78165e-32	0.57439	-1.37348
172291282	chr1:172291282:ACG:A	3.55374e-32	0.504247	-1.3655
172291381	chr1:172291381:T:C	6.04784e-32	0.301849	-0.631399
172291438	chr1:172291438:T:C	1.32234e-32	-0.509127	-1.34072
172291910	chr1:172291910:T:C	2.26819e-32	-2.90987e-10	-1.31027
172292083	chr1:172292083:A:G	3.13037e-33	-1.87788	-1.41281
172292086	chr1:172292086:G:A	4.20591e-31	1.60983	-4.11118e-10
172292289	chr1:172292289:G:A	9.9961e-33	-0.736744	-1.3929
172292507	chr1:172292507:A:G	1.37376e-32	-1.8117	-4.11118e-10
172292842	chr1:172292842:C:T	9.5016e-33	-0.979394	-1.20098
172292854	chr1:172292854:A:G	9.46071e-33	-0.984718	-1.19997
172293300	chr1:172293300:T:C	2.52156e-31	2.2598	-1.16159
172293313	chr1:172293313:TAC:T	2.26814e-32	-2.90987e-10	-1.31029
172293354	chr1:172293354:T:C	2.36477e-31	2.18929	-1.15527
172293934	chr1:172293934:T:C	1.01433e-30	2.36566	0.124491
172294035	chr1:172294035:T:C	6.49284e-32	-2.90987e-10	-0.25855
172294318	chr1:172294318:G:T	2.05208e-32	-2.90987e-10	-1.4104
172294344	chr1:172294344:AG:A	7.52028e-32	-2.90987e-10	-0.111648
172294779	chr1:172294779:CT:C	9.95273e-33	-0.935382	-1.19861
172294797	chr1:172294797:G:A	1.06446e-32	-0.911394	-1.15539
172294868	chr1:172294868:C:T	2.07783e-32	-2.90987e-10	-1.39793
172294915	chr1:172294915:A:G	2.28231e-32	-2.90987e-10	-1.30406
172295053	chr1:172295053:C:T	9.26567e-33	-1.01087	-1.19465
172295105	chr1:172295105:G:A	4.31758e-33	-2.03208	-0.937058
172295147	chr1:172295147:G:C	2.90897e-31	-2.90987e-10	1.24113
172295261	chr1:172295261:C:T	8.6015e-33	-1.07055	-1.20935
172295285	chr1:172295285:G:A	1.81708e-32	-1.74372	0.2117
172295376	chr1:172295376:AC:A	2.2657e-32	-2.90987e-10	-1.31137
172295412	chr1:172295412:A:G	2.09524e-32	-2.90987e-10	-1.38958
172295492	chr1:172295492:ATTC:A	1.13847e-32	-0.618884	-1.38068
172295567	chr1:172295567:C:T	1.01038e-31	-2.90987e-10	0.183659
172295584	chr1:172295584:A:G	2.27011e-32	-2.90987e-10	-1.30942
172295685	chr1:172295685:C:T	3.11805e-32	-2.90987e-10	-0.992044
172295774	chr1:172295774:A:T	2.57281e-32	-2.90987e-10	-1.18425
172295872	chr1:172295872:A:G	2.16758e-31	2.1555	-1.20856
172295995	chr1:172295995:A:G	5.48745e-32	-2.90987e-10	-0.426787
172296026	chr1:172296026:C:T	2.48331e-31	2.22948	-1.14656
172296106	chr1:172296106:G:A	2.49814e-31	2.23168	-1.1428
172296792	chr1:172296792:C:T	9.42622e-33	-0.973319	-1.21502
172296853	chr1:172296853:A:G	1.11275e-32	-0.642306	-1.38011
172296916	chr1:172296916:A:G	9.39959e-33	-0.97618	-1.21499
172296921	chr1:172296921:T:C	9.6435e-33	-0.947125	-1.21843
172297009	chr1:172297009:G:A	2.26783e-32	-2.90987e-10	-1.31043
172297012	chr1:172297012:A:G	6.6064e-33	-1.11894	-1.42486
172297482	chr1:172297482:T:G	2.27314e-32	-2.90987e-10	-1.30809
172297676	chr1:172297676:T:C	3.46176e-32	-2.90987e-10	-0.887473
172297788	chr1:172297788:G:A	2.01986e-32	-2.90987e-10	-1.42622
172297841	chr1:172297841:G:T	8.85865e-33	-1.13657	-1.11387
172298023	chr1:172298023:G:A	2.02202e-32	-2.90987e-10	-1.42515
172298037	chr1:172298037:C:T	5.96369e-32	-2.90987e-10	-0.343562
172298095	chr1:172298095:A:T	2.5187e-31	2.22745	-1.13037
172298279	chr1:172298279:T:C	2.72036e-31	2.27768	-1.10359
172298414	chr1:172298414:C:T	6.84618e-33	-1.5184	-0.989746
172298445	chr1:172298445:C:T	2.1435e-32	-1.36681	-4.11118e-10
172298469	chr1:172298469:A:G	2.50472e-31	2.21606	-1.12455
172298511	chr1:172298511:C:T	2.01884e-32	-2.90987e-10	-1.42673
172298825	chr1:172298825:GAAAA:G	1.1209e-32	-0.635872	-1.37925
172298893	chr1:172298893:GA:G	2.03559e-32	-2.90987e-10	-1.41846
172298927	chr1:172298927:G:C	2.34144e-31	2.01476	-0.990657
172298957	chr1:172298957:G:A	8.62185e-32	-2.90987e-10	0.0250484
172299296	chr1:172299296:G:A	1.16846e-32	-1.97357	-4.11118e-10
172299625	chr1:172299625:A:G	1.10975e-32	-0.649494	-1.37562
172299829	chr1:172299829:A:G	2.01706e-32	-2.90987e-10	-1.42761
172300231	chr1:172300231:GTTAT:G	2.07652e-32	-2.90987e-10	-1.39856
172300258	chr1:172300258:T:C	3.16249e-33	-1.8559	-1.42458
172300326	chr1:172300326:G:A	2.28727e-32	-2.90987e-10	-1.30189
172300387	chr1:172300387:C:T	2.04759e-32	-2.90987e-10	-1.41259
172300471	chr1:172300471:T:C	2.05948e-32	-2.90987e-10	-1.4068
172300816	chr1:172300816:C:T	9.75113e-33	-0.730359	-1.42409
172300928	chr1:172300928:T:A	2.01711e-32	-2.90987e-10	-1.42758
172301086	chr1:172301086:A:G	6.15959e-33	-1.18466	-1.42917
172301347	chr1:172301347:G:A	2.04029e-32	-2.90987e-10	-1.41616
172301375	chr1:172301375:GC:G	2.93144e-32	-1.68673	0.632971
172301397	chr1:172301397:G:C	2.03932e-32	-2.90987e-10	-1.41663
172301697	chr1:172301697:T:G	7.72949e-32	-2.90987e-10	-0.0842084
172301804	chr1:172301804:A:T	2.17834e-32	-2.90987e-10	-1.35069
172301910	chr1:172301910:C:T	1.09046e-31	0.861247	-0.601316
172302014	chr1:172302014:T:A	2.19775e-32	-2.90987e-10	-1.34182
172302138	chr1:172302138:A:G	1.35945e-32	-0.710713	-1.11145
172302145	chr1:172302145:G:GA	5.45282e-32	-2.90987e-10	-0.433119
172302586	chr1:172302586:C:T	2.06684e-32	-2.90987e-10	-1.40323
172302587	chr1:172302587:T:C	2.06583e-32	-2.90987e-10	-1.40372
172302713	chr1:172302713:C:T	2.28666e-32	-2.90987e-10	-1.30216
172302736	chr1:172302736:A:C	2.0444e-32	-2.90987e-10	-1.41415
172302888	chr1:172302888:A:G	2.13154e-32	-2.90987e-10	-1.37241
172303569	chr1:172303569:C:T	9.86466e-32	0.789828	-0.63012
172304575	chr1:172304575:T:C	4.48335e-32	-2.90987e-10	-0.62888
172304818	chr1:172304818:C:T	9.39331e-31	2.1291	0.284233
172304954	chr1:172304954:A:C	2.02161e-31	0.291456	0.585774
172305176	chr1:172305176:T:C	3.98654e-32	-2.90987e-10	-0.746328
172305458	chr1:172305458:G:A	1.14056e-32	-0.618557	-1.37917
172306044	chr1:172306044:A:G	5.76008e-32	-2.90987e-10	-0.378299
172306050	chr1:172306050:A:G	5.78264e-32	-2.90987e-10	-0.374391
172306185	chr1:172306185:C:G	2.26814e-32	-2.90987e-10	-1.31029
172306265	chr1:172306265:T:A	9.01818e-31	1.85089	0.521687
172306280	chr1:172306280:T:G	2.52739e-32	-2.90987e-10	-1.20206
172306283	chr1:172306283:T:TGCAAA	2.02999e-32	-2.90987e-10	-1.42122
172306313	chr1:172306313:G:A	2.50394e-32	-0.996391	-0.214995
172306649	chr1:172306649:G:C	5.90031e-33	-1.22812	-1.42871
172306700	chr1:172306700:G:A	4.90322e-32	-2.90987e-10	-0.539359
172306763	chr1:172306763:A:G	2.04446e-32	-2.90987e-10	-1.41412
172306991	chr1:172306991:C:G	2.01929e-32	-2.90987e-10	-1.4265
172307353	chr1:172307353:G:A	1.4021e-32	-0.388932	-1.40235
172307418	chr1:172307418:G:T	9.43872e-31	1.79133	0.62682
172307423	chr1:172307423:G:T	2.03002e-32	-2.90987e-10	-1.42121
172307669	chr1:172307669:G:A	2.01697e-32	-2.90987e-10	-1.42765
172307882	chr1:172307882:G:T	2.2045e-32	-2.90987e-10	-1.33875
172308527	chr1:172308527:A:AT	1.25643e-32	-0.790627	-1.11035
172308534	chr1:172308534:A:T	2.70777e-32	-1.13312	-4.11118e-10
172308567	chr1:172308567:AC:A	1.18953e-32	-0.828817	-1.12688
172308628	chr1:172308628:A:G	2.04016e-32	-2.90987e-10	-1.41622
172308785	chr1:172308785:C:T	3.61661e-33	-1.73384	-1.41245
172309563	chr1:172309563:C:T	2.10425e-32	-2.90987e-10	-1.38529
172309657	chr1:172309657:C:T	5.64482e-32	-2.90987e-10	-0.398513
172309802	chr1:172309802:G:T	2.26814e-32	-2.90987e-10	-1.31029
172309881	chr1:172309881:G:A	1.03071e-32	-0.735686	-1.36332
172309902	chr1:172309902:A:G	6.06166e-32	-2.90987e-10	-0.327268
172310429	chr1:172310429:C:T	2.12146e-32	-2.90987e-10	-1.37715
172310458	chr1:172310458:T:C	2.26814e-32	-2.90987e-10	-1.31029
172310697	chr1:172310697:T:C	2.58663e-32	-2.90987e-10	-1.1789
172310769	chr1:172310769:G:A	3.34652e-32	0.463407	-1.38474
172311449	chr1:172311449:A:C	4.84243e-32	-1.08527	0.533434
172311551	chr1:172311551:G:A	2.0208e-32	-2.90987e-10	-1.42576
172311613	chr1:172311613:C:G	2.18614e-32	-2.90987e-10	-1.34711
172311670	chr1:172311670:T:G	1.3251e-32	-0.681559	-1.1662
172312194	chr1:172312194:T:C	2.95136e-32	-2.90987e-10	-1.04699
172312201	chr1:172312201:A:G	1.34297e-32	-0.573188	-1.26118
172312300	chr1:172312300:A:T	3.17395e-32	0.409591	-1.38387
172312997	chr1:172312997:C:G	5.87733e-32	-2.90987e-10	-0.358149
172313159	chr1:172313159:G:A	2.02405e-32	-2.90987e-10	-1.42415
172313277	chr1:172313277:A:G	2.10176e-32	-2.90987e-10	-1.38648
172313402	chr1:172313402:A:T	2.59449e-32	-2.90987e-10	-1.17586
172313407	chr1:172313407:A:G	2.59931e-32	-2.90987e-10	-1.17401
172313869	chr1:172313869:C:T	5.80401e-32	-2.90987e-10	-0.370702
172314114	chr1:172314114:C:G	5.74741e-32	-2.90987e-10	-0.380502
172314250	chr1:172314250:G:A	2.34089e-32	-2.90987e-10	-1.27872
172314268	chr1:172314268:G:A	1.97159e-32	-2.01215	0.561739
172314277	chr1:172314277:C:G	9.98673e-33	-0.715224	-1.41535
172314384	chr1:172314384:T:C	7.20159e-33	-1.03617	-1.42136
172314712	chr1:172314712:G:A	2.05261e-32	-2.90987e-10	-1.41014
172314716	chr1:172314716:A:G	2.22327e-32	-2.90987e-10	-1.33027
172315018	chr1:172315018:G:A	2.0558e-32	-2.90987e-10	-1.40859
172315021	chr1:172315021:C:T	2.06062e-32	-2.90987e-10	-1.40624
172315089	chr1:172315089:C:T	2.04457e-32	-2.90987e-10	-1.41407
172315166	chr1:172315166:C:A	7.4913e-32	-2.90987e-10	-0.115509
172315191	chr1:172315191:A:G	2.13826e-32	-2.90987e-10	-1.36926
172315223	chr1:172315223:C:A	5.8092e-32	-2.90987e-10	-0.369808
172315522	chr1:172315522:C:T	1.65639e-31	-2.90987e-10	0.677975
172315733	chr1:172315733:C:A	1.10102e-32	-2.03302	-4.11118e-10
172315776	chr1:172315776:A:G	2.17339e-32	-2.90987e-10	-1.35296
172315946	chr1:172315946:C:A	1.23674e-32	-0.537718	-1.37905
172316033	chr1:172316033:G:A	7.29959e-33	-1.3424	-1.10161
172316131	chr1:172316131:C:T	3.76287e-32	0.584143	-1.38821
172316219	chr1:172316219:G:A	1.26457e-32	-0.516001	-1.37852
172316333	chr1:172316333:C:A	9.92455e-31	1.93587	0.532477
172316458	chr1:172316458:A:G	1.62997e-32	-0.512338	-1.12835
172316587	chr1:172316587:T:C	7.57918e-32	0.493374	-0.597219
172317613	chr1:172317613:C:G	4.76297e-32	-2.90987e-10	-0.568379
172317637	chr1:172317637:A:C	4.28928e-32	-2.90987e-10	-0.673132
172317659	chr1:172317659:G:A	3.62165e-33	-1.76563	-1.37927
172317827	chr1:172317827:G:C	2.02174e-32	-2.90987e-10	-1.42529
172317832	chr1:172317832:C:T	1.07166e-32	-0.668059	-1.39198
172318183	chr1:172318183:A:G	5.90518e-32	1.0519	-1.40532
172318388	chr1:172318388:G:A	2.02458e-32	-2.90987e-10	-1.42389
172318414	chr1:172318414:G:T	1.21114e-32	-1.93769	-4.11118e-10
172318532	chr1:172318532:A:T	1.10169e-32	-2.03241	-4.11118e-10
172318591	chr1:172318591:T:C	6.89318e-33	-1.07214	-1.42917
172318617	chr1:172318617:T:C	6.51453e-31	-2.90987e-10	2.04737
172318627	chr1:172318627:A:C	4.24954e-33	-1.95036	-1.03467
172318775	chr1:172318775:G:A	1.05022e-32	-0.69932	-1.38093
172318791	chr1:172318791:T:C	2.02427e-32	-2.90987e-10	-1.42404
172318921	chr1:172318921:C:T	2.05507e-32	-2.90987e-10	-1.40894
172318969	chr1:172318969:G:A	9.5003e-33	-0.751347	-1.42917
172319342	chr1:172319342:T:A	2.02678e-32	-2.90987e-10	-1.4228
172319477	chr1:172319477:T:A	2.02897e-32	-2.90987e-10	-1.42172
172319518	chr1:172319518:C:T	2.19723e-32	-2.90987e-10	-1.34205
172319618	chr1:172319618:G:A	2.35182e-32	-1.27406	-4.11118e-10
172319949	chr1:172319949:A:G	5.44245e-32	-2.90987e-10	-0.435021
172319980	chr1:172319980:G:C	7.55837e-33	-1.25158	-1.1576
172320107	chr1:172320107:C:T	1.12022e-32	-2.01572	-4.11118e-10
172320302	chr1:172320302:C:T	1.73583e-32	-1.57777	-4.11118e-10
172320605	chr1:172320605:T:A	2.03603e-32	-2.90987e-10	-1.41825
172320745	chr1:172320745:C:T	2.04669e-32	-2.90987e-10	-1.41303
172320781	chr1:172320781:G:C	1.11717e-32	-0.649442	-1.36901
172321036	chr1:172321036:A:G	7.29445e-32	-2.90987e-10	-0.142138
172321096	chr1:172321096:C:A	2.01393e-32	-2.90987e-10	-1.42916
172321250	chr1:172321250:A:G	2.24539e-32	-2.90987e-10	-1.32037
172321293	chr1:172321293:C:T	1.05827e-32	-0.701251	-1.37137
172321324	chr1:172321324:T:C	3.62853e-32	-2.90987e-10	-0.840424
172321336	chr1:172321336:C:T	5.98677e-32	-2.90987e-10	-0.3397
172321406	chr1:172321406:G:C	1.59621e-31	-2.90987e-10	0.640964
172321792	chr1:172321792:A:G	6.45221e-33	-1.13897	-1.42844
172321809	chr1:172321809:T:C	2.0457e-32	-2.90987e-10	-1.41351
172321835	chr1:172321835:C:T	4.12281e-32	-2.90987e-10	-0.712716
172321950	chr1:172321950:G:A	2.35706e-32	-1.1819	-0.0899318
172322241	chr1:172322241:A:G	2.01486e-32	-2.90987e-10	-1.4287
172322268	chr1:172322268:T:G	1.09785e-32	-0.658563	-1.37733
172322393	chr1:172322393:G:A	8.98511e-33	-0.935425	-1.30084
172322544	chr1:172322544:C:T	1.60983e-32	-1.65312	-4.11118e-10
172322994	chr1:172322994:T:C	2.01574e-32	-2.90987e-10	-1.42827
172323065	chr1:172323065:T:C	4.3411e-33	-1.53462	-1.42909
172323184	chr1:172323184:T:C	2.47098e-32	-2.90987e-10	-1.22464
172323377	chr1:172323377:C:G	2.66943e-32	-2.90987e-10	-1.14739
172323649	chr1:172323649:C:T	5.74869e-32	-0.362605	-0.0176743
172323695	chr1:172323695:G:A	2.42273e-32	-2.90987e-10	-1.24435
172323792	chr1:172323792:G:A	1.77521e-31	-2.90987e-10	0.747254
172323930	chr1:172323930:G:C	2.15409e-32	-2.90987e-10	-1.36188
172324002	chr1:172324002:G:A	1.84449e-32	-0.0878571	-1.42919
172324233	chr1:172324233:G:A	3.01853e-33	-2.00204	-1.32503
172324657	chr1:172324657:C:T	3.36626e-33	-1.9023	-1.31573
172324899	chr1:172324899:TG:T	7.01257e-32	-2.90987e-10	-0.181546
172325141	chr1:172325141:A:G	1.57698e-32	-1.67374	-4.11118e-10
172325319	chr1:172325319:C:T	2.13854e-32	-2.90987e-10	-1.36913
172326672	chr1:172326672:A:G	2.95627e-33	-1.95098	-1.39693
172327461	chr1:172327461:G:A	3.06228e-33	-1.92835	-1.38433
172327911	chr1:172327911:A:G	2.1337e-32	-2.90987e-10	-1.37139
172328261	chr1:172328261:C:T	3.1294e-32	-2.90987e-10	-0.988409
172328492	chr1:172328492:G:A	2.13739e-32	-2.90987e-10	-1.36967
172328754	chr1:172328754:T:C	8.3026e-33	-0.894131	-1.42114
172328873	chr1:172328873:T:A	1.96289e-32	-1.45483	-4.11118e-10
172329082	chr1:172329082:G:A	3.07959e-32	-2.90987e-10	-1.00445
172329353	chr1:172329353:A:C	7.18358e-32	-2.90987e-10	-0.157453
172329438	chr1:172329438:C:A	3.15086e-33	-1.9219	-1.36226
172329815	chr1:172329815:G:A	5.43309e-32	-2.90987e-10	-0.436743
172329847	chr1:172329847:T:C	3.3688e-33	-1.84404	-1.37324
172330575	chr1:172330575:A:G	2.01392e-32	-2.90987e-10	-1.42917
172330899	chr1:172330899:C:T	3.2011e-33	-1.89098	-1.37736
172331205	chr1:172331205:A:C	6.68995e-33	-1.88971	-0.641522
172331548	chr1:172331548:A:C	2.02108e-32	-0.0290789	-1.39654
172331567	chr1:172331567:C:T	2.30515e-32	0.134624	-1.42873
172332237	chr1:172332237:A:G	1.51671e-32	-0.287156	-1.42555
172333118	chr1:172333118:C:T	5.47588e-33	-1.72664	-1.00484
172333246	chr1:172333246:A:G	4.03316e-33	-1.80872	-1.22857
172333524	chr1:172333524:T:C	8.70149e-32	-2.90987e-10	0.0342433
172333540	chr1:172333540:T:G	2.83813e-32	-2.90987e-10	-1.08611
172333737	chr1:172333737:T:C	4.70669e-33	-1.46106	-1.42179
172334369	chr1:172334369:A:C	4.69282e-33	-1.46582	-1.41998
172334741	chr1:172334741:AGT:A	8.33383e-32	-2.90987e-10	-0.00892818
172334888	chr1:172334888:G:T	8.44323e-32	-2.90987e-10	0.00411335
172335850	chr1:172335850:T:C	9.93205e-32	-2.90987e-10	0.166515
172336330	chr1:172336330:A:T	6.21801e-33	-1.27974	-1.32464
172336599	chr1:172336599:A:G	5.94907e-33	-1.40402	-1.24458
172336735	chr1:172336735:T:C	6.77965e-32	-2.90987e-10	-0.215326
172337190	chr1:172337190:A:G	9.54198e-32	-2.90987e-10	0.12645
172337251	chr1:172337251:T:C	9.34269e-32	-2.90987e-10	0.105343
172337593	chr1:172337593:A:G	1.18906e-31	-2.90987e-10	0.346493
172337626	chr1:172337626:T:A	7.42477e-32	-0.124429	-4.11118e-10
172337749	chr1:172337749:A:G	1.02839e-31	-2.90987e-10	0.201332
172337897	chr1:172337897:TTTTATTTTATTTTATTTTATTTTA:T	8.90443e-32	0.0572975	-4.11118e-10
172337902	chr1:172337902:TTTTATTTTATTTTATTTTA:T	3.03865e-33	-1.93265	-1.38778
172338216	chr1:172338216:G:A	2.3636e-32	-2.90987e-10	-1.26907
172338453	chr1:172338453:C:T	2.63648e-33	-2.03408	-1.42831
172338587	chr1:172338587:GA:G	3.45691e-33	-2.02857	-1.1629
172338967	chr1:172338967:A:G	1.60889e-31	-2.90987e-10	0.648878
172339098	chr1:172339098:C:T	2.9545e-33	-1.95792	-1.39059
172339193	chr1:172339193:A:G	8.22599e-33	-0.941188	-1.38335
172339406	chr1:172339406:T:C	1.87951e-32	-1.26277	-0.235471
172339445	chr1:172339445:C:T	3.59164e-32	-2.90987e-10	-0.850641
172339538	chr1:172339538:T:C	9.54198e-32	-2.90987e-10	0.12645
172339699	chr1:172339699:C:T	1.55068e-31	-2.90987e-10	0.612028
172340239	chr1:172340239:C:T	2.20531e-31	-2.90987e-10	0.9642
172340530	chr1:172340530:G:A	9.20621e-32	-2.90987e-10	0.0906269
172340550	chr1:172340550:T:C	9.95631e-32	-2.90987e-10	0.168956
172340556	chr1:172340556:CT:C	9.03325e-32	-2.90987e-10	0.0716614
172340597	chr1:172340597:T:G	4.69311e-32	-2.90987e-10	-0.583156
172340635	chr1:172340635:G:A	3.65098e-32	-2.90987e-10	-0.834256
172340703	chr1:172340703:T:G	9.22516e-32	-2.90987e-10	0.0926829
172340774	chr1:172340774:C:T	4.47112e-32	-2.90987e-10	-0.631612
172340916	chr1:172340916:C:T	2.34108e-32	-2.90987e-10	-1.27864
172341066	chr1:172341066:C:CA	1.08629e-31	-2.90987e-10	0.256103
172342059	chr1:172342059:A:G	6.11843e-33	-1.5342	-1.08633
172342200	chr1:172342200:C:T	2.06781e-32	-2.90987e-10	-1.40276
172342539	chr1:172342539:T:C	5.25423e-33	-1.37322	-1.39958
172343003	chr1:172343003:G:A	3.91041e-32	-2.90987e-10	-0.765609
172343342	chr1:172343342:AAG:A	4.78454e-32	-2.90987e-10	-0.56386
172343629	chr1:172343629:G:A	2.94298e-33	-1.96439	-1.38802
172343779	chr1:172343779:G:A	4.3685e-33	-1.54128	-1.41614
172344277	chr1:172344277:G:T	2.24551e-32	-2.90987e-10	-1.32032
172345042	chr1:172345042:A:G	4.00716e-32	-2.90987e-10	-0.741167
172345252	chr1:172345252:T:C	9.84377e-32	-2.90987e-10	0.157588
172346535	chr1:172346535:A:T	4.7389e-32	-2.90987e-10	-0.573445
172346544	chr1:172346544:T:G	2.24726e-32	-2.90987e-10	-1.31954
172346621	chr1:172346621:C:CA	9.84377e-32	-2.90987e-10	0.157588
172347250	chr1:172347250:G:C	4.67416e-32	-2.90987e-10	-0.587202
172347293	chr1:172347293:T:C	9.85264e-32	-2.90987e-10	0.158488
172347391	chr1:172347391:T:C	2.29388e-32	-2.90987e-10	-1.29901
172347437	chr1:172347437:T:C	1.12223e-32	-2.01394	-4.11118e-10
172347453	chr1:172347453:G:A	3.5151e-33	-1.92759	-1.24718
172347654	chr1:172347654:G:A	1.24345e-31	-2.90987e-10	0.391226
172347702	chr1:172347702:G:A	1.69463e-32	-1.19715	-0.404636
172348264	chr1:172348264:T:C	1.90516e-32	-0.986177	-0.498508
172348891	chr1:172348891:T:C	2.96143e-33	-1.98784	-1.35832
172348974	chr1:172348974:C:T	2.21709e-32	-2.90987e-10	-1.33305
172349153	chr1:172349153:A:C	1.91809e-32	-0.943308	-0.534614
172349181	chr1:172349181:G:A	1.56037e-31	-2.90987e-10	0.618259
172349418	chr1:172349418:T:C	4.00778e-32	-1.11331	0.372299
172349628	chr1:172349628:A:G	2.26303e-32	-2.90987e-10	-1.31255
172350109	chr1:172350109:T:A	3.25857e-32	-1.42086	0.472898
172350346	chr1:172350346:T:G	2.10087e-32	-0.949673	-0.437228
172351018	chr1:172351018:A:G	1.76005e-32	-1.56391	-4.11118e-10
172351178	chr1:172351178:T:C	2.65075e-33	-2.03352	-1.42348
172351367	chr1:172351367:T:C	8.62289e-33	-0.90792	-1.3695
172351537	chr1:172351537:T:C	8.47541e-32	-2.90987e-10	0.00791814
172351635	chr1:172351635:G:C	7.05517e-32	-2.90987e-10	-0.17549
172351829	chr1:172351829:A:G	1.93003e-32	-1.00755	-0.464163
172352501	chr1:172352501:A:T	8.11577e-33	-1.53931	-0.798713
172352604	chr1:172352604:G:A	3.52036e-32	-2.90987e-10	-0.870687
172352838	chr1:172352838:G:A	2.83138e-32	-2.90987e-10	-1.08849
172353104	chr1:172353104:A:G	1.86172e-32	-0.998911	-0.508839
172353480	chr1:172353480:A:G	7.98122e-33	-1.47663	-0.878119
172353640	chr1:172353640:C:T	2.13096e-32	-2.90987e-10	-1.37268
172353994	chr1:172353994:G:A	4.84699e-33	-2.02108	-0.832398
172354437	chr1:172354437:C:CTGCA	2.15978e-32	-1.07059	-0.288655
172354760	chr1:172354760:G:A	2.20634e-32	-2.90987e-10	-1.33792
172354874	chr1:172354874:C:T	9.70581e-32	-2.90987e-10	0.143474
172354999	chr1:172354999:G:A	8.58791e-32	-2.90987e-10	0.0211043
172355395	chr1:172355395:A:G	8.99649e-33	-0.868629	-1.36637
172355641	chr1:172355641:A:G	1.8628e-32	-1.02132	-0.485847
172355790	chr1:172355790:A:G	2.06423e-32	-0.937368	-0.467127
172355889	chr1:172355889:C:A	4.51068e-32	-1.08018	0.457376
172356275	chr1:172356275:AAAC:A	2.83062e-32	-2.90987e-10	-1.08875
172356412	chr1:172356412:TATAAA:T	4.2024e-32	-2.90987e-10	-0.693596
172356678	chr1:172356678:G:T	9.44864e-31	-2.90987e-10	2.4192
172356783	chr1:172356783:A:AAGAT	1.25367e-31	-2.90987e-10	0.399413
172356806	chr1:172356806:C:A	8.47238e-32	-2.90987e-10	0.00755979
172357003	chr1:172357003:A:T	6.42949e-33	-1.63413	-0.936812
172357351	chr1:172357351:A:G	8.17532e-33	-0.974879	-1.35584
172357481	chr1:172357481:C:T	2.3349e-32	-2.90987e-10	-1.28128
172358205	chr1:172358205:A:T	1.81994e-31	-2.90987e-10	0.772136
172358207	chr1:172358207:G:A	1.81994e-31	-2.90987e-10	0.772136
172358259	chr1:172358259:T:C	4.52196e-33	-2.01623	-0.906662
172359747	chr1:172359747:T:C	7.14163e-32	-2.90987e-10	-0.16331
172360240	chr1:172360240:A:T	1.30216e-32	-1.86523	-4.11118e-10
172360813	chr1:172360813:G:A	2.07805e-32	-2.90987e-10	-1.39782
172360983	chr1:172360983:G:A	8.61029e-32	-2.90987e-10	0.023707
172361599	chr1:172361599:A:G	5.69223e-33	-1.50618	-1.18656
172361919	chr1:172361919:A:G	3.94186e-33	-1.99569	-1.06449
172362491	chr1:172362491:T:TC	5.31496e-33	-1.82694	-0.934372
172362645	chr1:172362645:T:A	9.49902e-32	-2.90987e-10	0.121938
172362869	chr1:172362869:A:G	3.8701e-33	-1.76189	-1.31667
172363091	chr1:172363091:C:T	3.39189e-33	-1.85223	-1.35822
172363701	chr1:172363701:A:C	2.02458e-32	-2.90987e-10	-1.42389
172364060	chr1:172364060:C:T	2.05095e-31	-2.90987e-10	0.891636
172364308	chr1:172364308:A:G	3.12424e-33	-1.90434	-1.38831
172364455	chr1:172364455:G:A	2.96102e-33	-1.97292	-1.37338
172364566	chr1:172364566:T:C	2.26875e-32	-2.90987e-10	-1.31002
172364605	chr1:172364605:C:G	1.23413e-32	-1.91888	-4.11118e-10
172365135	chr1:172365135:A:G	2.07054e-31	-2.90987e-10	0.901143
172365510	chr1:172365510:A:G	2.02014e-32	-2.90987e-10	-1.42608
172365678	chr1:172365678:T:C	2.99828e-33	-1.96955	-1.36425
172366059	chr1:172366059:G:T	2.86468e-32	-1.42306	0.346267
172366216	chr1:172366216:G:C	2.50541e-31	-2.90987e-10	1.09179
172366344	chr1:172366344:T:C	2.02035e-32	-2.90987e-10	-1.42598
172366606	chr1:172366606:A:G	6.90487e-32	-0.197024	-4.11118e-10
172366789	chr1:172366789:T:G	2.60157e-32	-2.90987e-10	-1.17314
172367103	chr1:172367103:G:C	2.3338e-31	-2.90987e-10	1.02083
172367187	chr1:172367187:T:A	2.0164e-32	-2.90987e-10	-1.42794
172367331	chr1:172367331:A:G	7.38974e-32	-2.90987e-10	-0.129158
172367428	chr1:172367428:T:C	1.10083e-32	-2.03319	-4.11118e-10
172367825	chr1:172367825:A:G	1.75181e-32	-1.5686	-4.11118e-10
172367952	chr1:172367952:C:T	3.08724e-33	-1.96288	-1.34168
172368808	chr1:172368808:C:A	7.09456e-32	-0.0878588	-0.0820644
172369161	chr1:172369161:A:G	6.33008e-33	-1.55137	-1.03515
172369584	chr1:172369584:C:T	1.71263e-32	-0.550937	-1.04028
172370078	chr1:172370078:C:T	1.30504e-31	-0.668422	1.10799
172370631	chr1:172370631:T:A	2.92795e-32	-2.90987e-10	-1.05495
172371521	chr1:172371521:T:A	7.15827e-33	-1.5393	-0.924272
172371872	chr1:172371872:T:A	8.02025e-32	-2.90987e-10	-0.0472818
172372326	chr1:172372326:T:C	3.22656e-32	-2.90987e-10	-0.957834
172372603	chr1:172372603:TTAGA:T	7.61043e-33	-1.45688	-0.945436
172372832	chr1:172372832:C:T	2.18071e-32	-2.90987e-10	-1.3496
172372835	chr1:172372835:C:A	3.05736e-33	-1.95218	-1.3621
172373059	chr1:172373059:G:A	3.17116e-33	-1.96332	-1.31442
172373222	chr1:172373222:T:C	2.01974e-32	-2.90987e-10	-1.42628
172373972	chr1:172373972:G:C	7.82534e-32	-2.90987e-10	-0.0718844
172374316	chr1:172374316:T:C	1.51654e-32	-0.325329	-1.38749
172374401	chr1:172374401:C:T	5.32217e-32	-2.90987e-10	-0.45737
172374464	chr1:172374464:A:G	8.79565e-33	-1.53104	-0.726536
172374566	chr1:172374566:T:C	2.10911e-32	-1.38299	-4.11118e-10
172374861	chr1:172374861:T:C	2.64124e-32	-2.90987e-10	-1.158
172374906	chr1:172374906:G:A	1.18799e-32	-1.95699	-4.11118e-10
172376214	chr1:172376214:GT:G	7.8289e-32	-2.90987e-10	-0.0714292
172376384	chr1:172376384:A:G	2.32983e-32	-2.90987e-10	-1.28346
172376800	chr1:172376800:C:A	7.86663e-32	-2.90987e-10	-0.0666214
172377162	chr1:172377162:AG:A	3.32728e-32	-0.927097	-4.11118e-10
172377256	chr1:172377256:T:A	3.18865e-33	-2.03252	-1.23972
172377408	chr1:172377408:G:A	3.16314e-33	-1.90507	-1.3752
172378205	chr1:172378205:T:C	9.3915e-32	-2.90987e-10	0.110554
172378872	chr1:172378872:G:A	7.84191e-32	-2.90987e-10	-0.0697685
172379182	chr1:172379182:C:T	2.74594e-32	-2.90987e-10	-1.11913
172379612	chr1:172379612:GATT:G	6.33129e-32	-2.90987e-10	-0.283747
172379683	chr1:172379683:C:T	6.28229e-33	-1.89769	-0.696412
172379794	chr1:172379794:TA:T	1.76862e-32	-1.55905	-4.11118e-10
172379811	chr1:172379811:G:A	2.73708e-32	-2.90987e-10	-1.12236
172379862	chr1:172379862:A:G	1.87958e-32	-1.4982	-4.11118e-10
172380106	chr1:172380106:A:C	5.34744e-33	-1.50408	-1.25114
172380604	chr1:172380604:C:A	8.16147e-32	-2.90987e-10	-0.029827
172380781	chr1:172380781:G:A	7.70648e-33	-2.03162	-0.358155
172381912	chr1:172381912:T:C	3.13149e-33	-2.03399	-1.25634
172382558	chr1:172382558:A:G	1.1002e-32	-2.03376	-4.11118e-10
172383541	chr1:172383541:C:T	5.39034e-32	-2.90987e-10	-0.444643
172383658	chr1:172383658:G:A	1.20502e-31	-2.90987e-10	0.359834
172383850	chr1:172383850:G:A	3.10865e-33	-1.9315	-1.36614
172384171	chr1:172384171:C:T	3.07525e-33	-1.92506	-1.38339
172385852	chr1:172385852:C:T	3.047e-33	-1.94064	-1.37704
172386136	chr1:172386136:G:A	3.03469e-33	-1.93595	-1.38578
172386288	chr1:172386288:ATAG:A	5.91134e-32	-2.90987e-10	-0.352379
172387297	chr1:172387297:A:G	1.10144e-32	-2.03263	-4.11118e-10
172387442	chr1:172387442:G:A	2.87397e-33	-1.98014	-1.39601
172387552	chr1:172387552:G:A	2.12855e-32	-2.90987e-10	-1.37381
172387721	chr1:172387721:AT:A	2.84113e-33	-1.97958	-1.40806
172388183	chr1:172388183:G:A	2.80632e-32	-0.431367	-0.66601
172388203	chr1:172388203:C:T	7.12972e-32	-2.90987e-10	-0.164979
172388293	chr1:172388293:T:C	2.94808e-33	-1.95664	-1.39404
172388301	chr1:172388301:G:T	5.43621e-33	-2.03239	-0.706364
172389027	chr1:172389027:G:A	2.86572e-33	-1.97781	-1.40121
172389448	chr1:172389448:G:T	3.2196e-32	-0.192975	-0.767019
172389524	chr1:172389524:A:C	2.95318e-33	-1.94914	-1.39981
172389557	chr1:172389557:G:T	2.94718e-33	-1.94834	-1.40265
172389673	chr1:172389673:C:A	2.48459e-32	-2.90987e-10	-1.21914
172389676	chr1:172389676:A:G	2.94129e-33	-1.95189	-1.4011
172389960	chr1:172389960:C:T	2.97275e-33	-1.94711	-1.39524
172390297	chr1:172390297:G:A	6.95549e-32	-2.90987e-10	-0.18972
172390436	chr1:172390436:T:A	2.91076e-33	-1.9697	-1.39372
172390640	chr1:172390640:A:G	2.8886e-33	-1.96383	-1.40723
172390675	chr1:172390675:C:A	3.03958e-33	-2.03269	-1.28743
172390739	chr1:172390739:A:G	2.97702e-32	-2.90987e-10	-1.03833
172390896	chr1:172390896:T:C	2.67871e-32	-0.422427	-0.721488
172391024	chr1:172391024:A:G	2.92117e-33	-1.98554	-1.37431
172391075	chr1:172391075:G:A	1.22953e-32	-0.796119	-1.1265
172391555	chr1:172391555:G:A	1.14277e-32	-1.64036	-0.355435
172391697	chr1:172391697:C:T	3.65696e-32	-0.832618	-4.11118e-10
172391829	chr1:172391829:G:A	2.588e-32	-2.90987e-10	-1.17837
172391871	chr1:172391871:G:C	1.49407e-32	-0.988184	-0.739566
172391892	chr1:172391892:G:T	2.77428e-33	-2.00002	-1.41143
172391974	chr1:172391974:T:C	7.46171e-32	-2.90987e-10	-0.119466
172392039	chr1:172392039:G:C	2.64802e-33	-2.03296	-1.42507
172392376	chr1:172392376:C:T	2.63928e-33	-2.0339	-1.42743
172392426	chr1:172392426:GTATT:G	9.97726e-33	-2.03226	-0.0992726
172392848	chr1:172392848:A:G	2.15944e-32	-2.90987e-10	-1.3594
172392992	chr1:172392992:G:A	3.89612e-32	-2.90987e-10	-0.769269
172394029	chr1:172394029:C:T	2.33771e-32	-2.90987e-10	-1.28008
172394348	chr1:172394348:A:G	5.46022e-33	-1.79296	-0.941385
172394386	chr1:172394386:A:G	4.04306e-33	-1.63612	-1.39872
172394595	chr1:172394595:C:G	1.55742e-32	-1.46206	-0.224156
172394675	chr1:172394675:A:C	5.09962e-33	-1.67476	-1.12791
172394872	chr1:172394872:G:A	4.73733e-33	-1.73603	-1.14033
172395369	chr1:172395369:C:T	1.215e-32	-1.9345	-4.11118e-10
172395515	chr1:172395515:A:G	5.22937e-32	-2.90987e-10	-0.474961
172395572	chr1:172395572:A:G	2.94642e-32	0.326219	-1.37488
172395825	chr1:172395825:G:A	1.2033e-31	-2.90987e-10	0.3584
172396386	chr1:172396386:A:C	1.32373e-31	-2.90987e-10	0.453789
172396577	chr1:172396577:C:T	3.81847e-32	-0.564884	-0.224517
172397432	chr1:172397432:A:G	9.16318e-32	-2.90987e-10	0.0859425
172397539	chr1:172397539:A:G	8.73871e-32	-2.90987e-10	0.0385113
172397666	chr1:172397666:A:G	2.74943e-33	-2.03331	-1.38713
172397922	chr1:172397922:A:G	6.18434e-32	0.738208	-1.04544
172397997	chr1:172397997:T:C	5.69756e-32	0.656794	-1.04601
172398270	chr1:172398270:C:T	1.5847e-31	-2.90987e-10	0.633727
172398537	chr1:172398537:A:G	2.87006e-32	-0.595139	-0.479779
172398762	chr1:172398762:A:G	2.01496e-32	-2.90987e-10	-1.42865
172399170	chr1:172399170:A:G	2.8006e-33	-2.03273	-1.36928
172399723	chr1:172399723:G:T	1.33436e-32	-0.901772	-0.939027
172399827	chr1:172399827:T:C	1.67657e-31	-0.155987	0.846073
172400207	chr1:172400207:C:T	2.24277e-32	-0.197485	-1.12405
172400474	chr1:172400474:A:G	6.24897e-32	-2.90987e-10	-0.296834
172400475	chr1:172400475:A:G	5.70093e-32	-2.90987e-10	-0.388622
172400785	chr1:172400785:A:G	6.44891e-32	-2.90987e-10	-0.265341
172400889	chr1:172400889:C:T	5.34288e-32	-2.90987e-10	-0.453486
172400909	chr1:172400909:C:T	4.77289e-33	-1.46483	-1.40405
172401712	chr1:172401712:T:C	6.24742e-32	-2.90987e-10	-0.297082
172401733	chr1:172401733:C:T	5.08021e-33	-1.92032	-0.886159
172401834	chr1:172401834:T:C	3.36337e-32	-2.90987e-10	-0.916306
172402011	chr1:172402011:C:A	3.23495e-33	-1.829	-1.42883
172402196	chr1:172402196:A:G	1.95488e-31	-2.90987e-10	0.843661
172402222	chr1:172402222:TA:T	6.87202e-33	-1.11654	-1.38784
172402243	chr1:172402243:A:G	5.73776e-32	-2.90987e-10	-0.382183
172402352	chr1:172402352:A:T	3.67626e-32	-2.90987e-10	-0.827355
172402782	chr1:172402782:A:G	6.91143e-33	-1.6785	-0.820157
172402952	chr1:172402952:C:A	2.60167e-32	-2.90987e-10	-1.1731
172403539	chr1:172403539:G:T	4.73512e-32	-2.90987e-10	-0.574243
172404597	chr1:172404597:A:G	4.10664e-32	-2.90987e-10	-0.716647
172405109	chr1:172405109:G:A	5.84064e-32	-2.90987e-10	-0.364411
172405415	chr1:172405415:A:G	3.41121e-33	-2.02669	-1.17808
172405505	chr1:172405505:C:A	1.52421e-31	-0.565834	1.16064
172405604	chr1:172405604:C:A	6.3645e-33	-1.20956	-1.37155
172405995	chr1:172405995:A:C	1.48144e-31	-2.90987e-10	0.566346
172406037	chr1:172406037:AC:A	1.4391e-32	-1.76523	-4.11118e-10
172406141	chr1:172406141:G:A	3.98875e-32	-2.90987e-10	-0.745772
172406247	chr1:172406247:G:A	2.30771e-31	-0.362816	1.37241
172406972	chr1:172406972:C:CTTAT	4.00875e-32	-2.90987e-10	-0.740771
172406985	chr1:172406985:T:C	8.1095e-32	-2.90987e-10	-0.0362143
172407219	chr1:172407219:CA:C	6.16484e-33	-1.77809	-0.83488
172407349	chr1:172407349:A:C	1.31027e-31	-0.341156	0.784725
172407396	chr1:172407396:T:C	9.52915e-32	-2.90987e-10	0.125105
172407492	chr1:172407492:C:T	6.74691e-33	-1.8094	-0.713356
172407669	chr1:172407669:T:C	3.02878e-33	-1.99283	-1.33085
172407884	chr1:172407884:G:A	1.62049e-32	-1.64652	-4.11118e-10
172407906	chr1:172407906:G:A	3.4773e-32	0.544939	-1.42794
172408049	chr1:172408049:G:A	1.40334e-31	-2.90987e-10	0.512188
172408122	chr1:172408122:G:A	7.30643e-33	-1.19398	-1.2491
172408461	chr1:172408461:T:C	1.75581e-31	-2.90987e-10	0.736265
172410664	chr1:172410664:G:A	1.33267e-31	-2.90987e-10	0.460519
172410950	chr1:172410950:G:A	4.50934e-32	-2.90987e-10	-0.623101
172411076	chr1:172411076:C:T	3.11942e-32	-2.90987e-10	-0.991603
172411341	chr1:172411341:C:T	3.40545e-32	-0.903875	-4.11118e-10
172411600	chr1:172411600:G:A	3.74918e-32	-2.90987e-10	-0.807715
172411786	chr1:172411786:G:A	1.00206e-32	-1.93087	-0.196331
172412144	chr1:172412144:T:C	1.1598e-32	-0.773182	-1.20782
172412243	chr1:172412243:T:C	3.84418e-33	-1.69881	-1.38646
172412544	chr1:172412544:TC:T	5.92047e-32	-2.90987e-10	-0.350836
172412870	chr1:172412870:G:A	1.30591e-32	-1.86235	-4.11118e-10
172412872	chr1:172412872:G:A	1.30594e-32	-1.86233	-4.11118e-10
172413008	chr1:172413008:G:A	1.20824e-31	-2.90987e-10	0.362499
172413479	chr1:172413479:G:A	2.03299e-32	-2.90987e-10	-1.41974
172413506	chr1:172413506:T:C	2.68031e-33	-2.01675	-1.42915
172413825	chr1:172413825:A:G	4.67599e-33	-1.55069	-1.33871
172414458	chr1:172414458:A:G	3.25517e-32	-2.90987e-10	-0.949007
172414546	chr1:172414546:T:A	1.09881e-32	-0.918683	-1.11634
172415165	chr1:172415165:G:T	4.49093e-32	-2.90987e-10	-0.627191
172415257	chr1:172415257:G:A	3.47737e-33	-1.78876	-1.3968
172415772	chr1:172415772:C:T	2.97269e-33	-1.92357	-1.4188
172415805	chr1:172415805:C:T	2.07166e-32	-2.90987e-10	-1.4009
172415828	chr1:172415828:C:T	3.55926e-32	0.518694	-1.37839
172415926	chr1:172415926:G:A	3.38886e-32	-0.908758	-4.11118e-10
172416629	chr1:172416629:C:T	1.92972e-31	-0.423663	1.25437
172417550	chr1:172417550:C:T	6.0285e-33	-1.6214	-1.01394
172417749	chr1:172417749:TG:T	5.83928e-32	-2.90987e-10	-0.364643
172418107	chr1:172418107:C:T	1.08298e-32	-1.39344	-0.656089
172418293	chr1:172418293:T:G	1.70842e-32	-1.59368	-4.11118e-10
172418324	chr1:172418324:T:A	2.78208e-32	-2.90987e-10	-1.10605
172418395	chr1:172418395:G:A	2.49175e-32	-1.21627	-4.11118e-10
172418416	chr1:172418416:T:C	8.98726e-32	-2.90987e-10	0.0665564
172419251	chr1:172419251:C:T	7.67965e-32	-2.90987e-10	-0.0906773
172419638	chr1:172419638:G:T	1.45072e-32	-0.484031	-1.27316
172420058	chr1:172420058:A:G	8.97664e-33	-1.33463	-0.902576
172420530	chr1:172420530:T:C	8.12431e-32	-2.90987e-10	-0.0343901
172420532	chr1:172420532:T:G	8.10302e-32	-2.90987e-10	-0.0370145
172421188	chr1:172421188:AT:A	3.03946e-33	-1.95462	-1.36553
172421511	chr1:172421511:G:T	6.55659e-33	-1.9245	-0.626866
172421624	chr1:172421624:C:T	1.11208e-32	-2.02302	-4.11118e-10
172421756	chr1:172421756:A:G	2.6608e-33	-2.02726	-1.42595
172421785	chr1:172421785:C:G	2.55011e-32	-1.19311	-4.11118e-10
172421916	chr1:172421916:C:T	1.72801e-32	-0.665689	-0.916594
172422125	chr1:172422125:G:A	4.30651e-31	-2.90987e-10	1.63346
172422254	chr1:172422254:G:T	2.25205e-32	-2.90987e-10	-1.31741
172422719	chr1:172422719:A:C	2.01569e-32	-2.90987e-10	-1.42829
172422763	chr1:172422763:AG:A	4.20997e-33	-1.78462	-1.20976
172422921	chr1:172422921:G:A	1.76106e-32	-1.56333	-4.11118e-10
172423026	chr1:172423026:T:C	3.71895e-32	-2.90987e-10	-0.81581
172423708	chr1:172423708:T:A	3.20721e-32	-2.90987e-10	-0.96385
172424375	chr1:172424375:G:T	2.12234e-32	-2.90987e-10	-1.37673
172424403	chr1:172424403:T:C	2.95908e-33	-1.94513	-1.40182
172424686	chr1:172424686:C:T	1.12222e-32	-2.01395	-4.11118e-10
172425034	chr1:172425034:G:T	2.4506e-32	-1.23292	-4.11118e-10
172425061	chr1:172425061:G:A	2.69811e-33	-2.0101	-1.42918
172425148	chr1:172425148:C:A	7.23136e-33	-1.92248	-0.530929
172425218	chr1:172425218:C:T	3.00501e-33	-1.93789	-1.39366
172425577	chr1:172425577:G:GC	1.39792e-31	-2.90987e-10	0.508323
172425817	chr1:172425817:G:T	2.77699e-32	-2.90987e-10	-1.10788
172426372	chr1:172426372:C:T	8.50682e-33	-1.69774	-0.593227
172426880	chr1:172426880:A:G	1.85581e-32	-0.172762	-1.33817
172427277	chr1:172427277:A:G	3.24994e-32	-2.90987e-10	-0.950616
172427381	chr1:172427381:A:G	2.8206e-32	-2.90987e-10	-1.0923
172427756	chr1:172427756:C:A	7.6596e-33	-1.91315	-0.482728
172427811	chr1:172427811:T:C	2.76445e-33	-2.03096	-1.38403
172429777	chr1:172429777:C:CT	2.36338e-32	-0.932709	-0.33645
172430068	chr1:172430068:G:A	2.78233e-32	-2.90987e-10	-1.10596
172430349	chr1:172430349:T:G	2.93251e-32	-1.05339	-4.11118e-10
172430456	chr1:172430456:T:G	1.11698e-32	-2.01863	-4.11118e-10
172430869	chr1:172430869:AT:A	4.53107e-33	-1.61588	-1.30499
172431720	chr1:172431720:C:T	4.42325e-33	-1.6452	-1.29976
172431867	chr1:172431867:A:G	2.13019e-32	-2.90987e-10	-1.37304
172432382	chr1:172432382:G:A	4.31555e-32	-2.90987e-10	-0.667027
172432721	chr1:172432721:C:T	2.14051e-32	-0.715874	-0.652334
172432952	chr1:172432952:C:T	8.90562e-32	-2.90987e-10	0.057431
172432987	chr1:172432987:C:G	2.04172e-32	-0.126716	-1.28874
172433452	chr1:172433452:C:T	1.11339e-32	-2.02184	-4.11118e-10
172433670	chr1:172433670:C:T	3.47002e-32	-2.90987e-10	-0.88509
172434192	chr1:172434192:T:C	3.99216e-33	-1.97266	-1.07484
172434268	chr1:172434268:A:G	2.12985e-32	-2.90987e-10	-1.3732
172434520	chr1:172434520:A:G	2.02792e-32	-1.42224	-4.11118e-10
172435106	chr1:172435106:T:C	2.34468e-32	-1.2771	-4.11118e-10
172435169	chr1:172435169:A:C	5.72488e-33	-2.031	-0.656019
172435530	chr1:172435530:T:C	3.25273e-32	-2.90987e-10	-0.949756
172435775	chr1:172435775:G:A	4.34847e-33	-1.65503	-1.30698
172436124	chr1:172436124:A:G	3.04296e-33	-1.95917	-1.35984
172436145	chr1:172436145:C:A	1.92931e-32	-0.771116	-0.700973
172437124	chr1:172437124:T:C	5.78457e-32	-2.90987e-10	-0.374058
172438541	chr1:172438541:A:T	2.12988e-32	-2.90987e-10	-1.37319
172438839	chr1:172438839:C:T	1.77322e-31	-2.90987e-10	0.74613
172439131	chr1:172439131:A:G	5.52208e-33	-1.58383	-1.13925
172439406	chr1:172439406:A:G	3.12983e-32	0.424451	-1.41272
172439786	chr1:172439786:T:C	4.69188e-31	-0.550266	2.26943
172439813	chr1:172439813:C:T	2.10423e-32	-2.90987e-10	-1.3853
172439854	chr1:172439854:A:C	1.61505e-32	-1.64989	-4.11118e-10
172439860	chr1:172439860:GAGGCA:G	1.63514e-32	-1.63752	-4.11118e-10
172440032	chr1:172440032:A:G	6.66694e-32	-2.90987e-10	-0.232089
172440193	chr1:172440193:C:G	2.31369e-31	-0.0803217	1.0925
172440380	chr1:172440380:G:C	1.17007e-32	-1.97219	-4.11118e-10
172441464	chr1:172441464:G:A	1.36478e-31	-2.90987e-10	0.484324
172441682	chr1:172441682:G:A	3.0524e-32	-2.90987e-10	-1.01332
172442125	chr1:172442125:A:G	2.30339e-32	-2.90987e-10	-1.29487
172442356	chr1:172442356:A:G	2.95092e-33	-2.02797	-1.32174
172442628	chr1:172442628:T:C	3.03651e-33	-1.89525	-1.42587
172443025	chr1:172443025:G:A	2.70405e-32	-2.90987e-10	-1.1345
172443855	chr1:172443855:T:C	5.073e-33	-1.82778	-0.980121
172443979	chr1:172443979:C:T	7.07729e-32	-2.90987e-10	-0.172361
172444339	chr1:172444339:G:A	1.74178e-31	-2.90987e-10	0.728243
172444386	chr1:172444386:T:G	4.44909e-33	-1.86996	-1.06918
172444843	chr1:172444843:G:C	8.02566e-32	1.16692	-1.21353
172445014	chr1:172445014:T:C	3.96388e-32	-2.90987e-10	-0.752027
172445723	chr1:172445723:A:G	4.1278e-31	0.397821	1.19326
172446211	chr1:172446211:GA:G	1.70842e-32	-0.370107	-1.22358
172446311	chr1:172446311:C:T	6.74114e-33	-1.79995	-0.723659
172446406	chr1:172446406:C:T	2.88882e-33	-2.01918	-1.35181
172446768	chr1:172446768:CT:C	1.27642e-31	-2.90987e-10	0.417396
172446897	chr1:172446897:C:T	1.13414e-32	-2.00338	-4.11118e-10
172447343	chr1:172447343:A:G	3.30384e-32	-2.90987e-10	-0.934165
172447443	chr1:172447443:G:T	4.07247e-30	2.1106	1.76957
172447720	chr1:172447720:C:T	1.81446e-32	-1.23229	-0.301169
172447737	chr1:172447737:G:A	8.65693e-32	-2.90987e-10	0.0291094
172447829	chr1:172447829:A:G	1.49191e-32	-1.7292	-4.11118e-10
172448328	chr1:172448328:G:C	2.98902e-29	1.70087	4.17258
172448641	chr1:172448641:A:G	3.33853e-33	-2.03162	-1.19469
172449111	chr1:172449111:G:A	1.3553e-32	-1.82523	-4.11118e-10
172449128	chr1:172449128:C:T	3.87e-33	-1.91011	-1.16847
172449148	chr1:172449148:G:A	2.29316e-32	-2.90987e-10	-1.29932
172449610	chr1:172449610:G:A	6.9217e-32	0.886308	-1.0809
172449649	chr1:172449649:G:A	1.06794e-31	-2.90987e-10	0.239067
172449665	chr1:172449665:T:C	1.24125e-32	-0.497173	-1.41596
172449902	chr1:172449902:C:G	2.32409e-32	-2.90987e-10	-1.28592
172449955	chr1:172449955:G:A	6.51701e-33	-1.13316	-1.42426
172450173	chr1:172450173:G:A	1.9306e-32	-1.47142	-4.11118e-10
172450226	chr1:172450226:C:T	4.49944e-32	0.669721	-1.29502
172450297	chr1:172450297:C:A	4.50579e-32	0.67113	-1.29502
172450389	chr1:172450389:G:A	6.69548e-33	-2.03205	-0.49835
172450426	chr1:172450426:G:A	2.13788e-32	-2.90987e-10	-1.36944
172450472	chr1:172450472:A:C	3.30813e-32	-2.90987e-10	-0.932868
172450511	chr1:172450511:T:G	7.06575e-33	-2.00149	-0.475087
172450656	chr1:172450656:G:A	1.46613e-32	-1.74663	-4.11118e-10
172450737	chr1:172450737:C:T	1.43637e-32	-1.76713	-4.11118e-10
172450761	chr1:172450761:G:A	3.15808e-33	-1.89978	-1.38209
172450771	chr1:172450771:T:C	1.12076e-32	-2.01525	-4.11118e-10
172450820	chr1:172450820:A:G	6.9164e-33	-1.08059	-1.41735
172451518	chr1:172451518:C:T	6.52019e-33	-2.02985	-0.527078
172451844	chr1:172451844:A:G	4.47481e-32	-2.90987e-10	-0.630787
172451859	chr1:172451859:T:C	2.06766e-32	-2.90987e-10	-1.40283
172452507	chr1:172452507:TAA:T	1.29404e-31	-2.90987e-10	0.431105
172452604	chr1:172452604:G:A	1.538e-32	-0.429874	-1.2689
172452651	chr1:172452651:G:A	1.10383e-32	-2.03047	-4.11118e-10
172452695	chr1:172452695:A:C	9.80707e-32	-2.90987e-10	0.153852
172453069	chr1:172453069:C:T	3.97504e-33	-2.01054	-1.04126
172453265	chr1:172453265:G:A	4.01987e-32	0.618309	-1.35631
172453509	chr1:172453509:A:G	3.99814e-33	-2.00449	-1.04152
172454001	chr1:172454001:T:C	1.93814e-32	-1.46752	-4.11118e-10
172454010	chr1:172454010:G:A	1.06327e-31	-2.90987e-10	0.234682
172454117	chr1:172454117:G:A	1.26784e-32	-0.503746	-1.38819
172454157	chr1:172454157:T:A	2.2317e-32	-1.13343	-0.193061
172454499	chr1:172454499:G:A	3.98777e-33	-2.01037	-1.03823
172454522	chr1:172454522:C:G	1.22245e-28	1.79346	5.48848
172454740	chr1:172454740:GC:G	2.07164e-32	-2.90987e-10	-1.40091
172454989	chr1:172454989:G:A	7.78048e-33	-2.01943	-0.360788
172455227	chr1:172455227:C:T	1.32831e-31	-2.90987e-10	0.45724
172455265	chr1:172455265:G:A	1.19894e-32	-0.557241	-1.39057
172455341	chr1:172455341:C:T	9.85458e-32	-2.90987e-10	0.158686
172456079	chr1:172456079:C:T	4.11158e-32	-2.90987e-10	-0.715443
172456637	chr1:172456637:G:A	4.26209e-32	-0.352604	-0.326888
172456838	chr1:172456838:C:T	3.7099e-32	-2.90987e-10	-0.818245
172457430	chr1:172457430:T:C	2.52404e-31	-2.90987e-10	1.0992
172457609	chr1:172457609:G:A	2.27918e-32	-1.30543	-4.11118e-10
172457718	chr1:172457718:A:G	7.61153e-33	-1.24486	-1.15731
172457963	chr1:172457963:G:C	2.06151e-32	-2.90987e-10	-1.40581
172458211	chr1:172458211:A:G	4.83989e-33	-1.98767	-0.867276
172458524	chr1:172458524:T:A	5.14107e-32	-2.90987e-10	-0.491991
172459157	chr1:172459157:C:G	1.67423e-32	-1.6139	-4.11118e-10
172459290	chr1:172459290:T:C	5.92547e-32	-2.90987e-10	-0.349992
172459430	chr1:172459430:A:G	6.51617e-32	-2.90987e-10	-0.254964
172459492	chr1:172459492:C:T	7.67166e-33	-1.99822	-0.396086
172459908	chr1:172459908:C:A	6.85519e-32	-2.90987e-10	-0.204245
172459939	chr1:172459939:C:G	1.23189e-32	-1.9207	-4.11118e-10
172460002	chr1:172460002:T:TCA	2.94267e-32	-2.00387	0.953934
172460036	chr1:172460036:T:C	2.97776e-32	-2.90987e-10	-1.03808
172460105	chr1:172460105:T:C	6.71774e-30	0.900041	3.48063
172460127	chr1:172460127:T:C	2.89766e-31	1.69492	-0.457682
172460206	chr1:172460206:A:G	3.92889e-31	-2.90987e-10	1.54169
172460298	chr1:172460298:A:T	3.26032e-31	-2.90987e-10	1.35516
172460407	chr1:172460407:CTG:C	4.83734e-33	-1.98327	-0.872196
172460595	chr1:172460595:TAA:T	2.86383e-32	-2.90987e-10	-1.07709
172460613	chr1:172460613:TATTG:T	2.51836e-31	1.56778	-0.470834
172460720	chr1:172460720:A:G	1.3749e-31	-2.90987e-10	0.491717
172460921	chr1:172460921:G:T	2.87125e-33	-1.97577	-1.40132
172461324	chr1:172461324:AT:A	1.01977e-32	-0.734727	-1.37494
172461457	chr1:172461457:C:T	2.86427e-33	-1.97759	-1.40193
172461468	chr1:172461468:G:A	7.80262e-31	-2.90987e-10	2.22779
172461725	chr1:172461725:G:A	7.22266e-31	-2.90987e-10	2.15056
172461745	chr1:172461745:T:C	3.19321e-31	-2.90987e-10	1.33436
172462070	chr1:172462070:G:A	6.18355e-33	-1.29067	-1.31928
172462193	chr1:172462193:A:G	2.70396e-31	1.57831	-0.410254
172462246	chr1:172462246:G:A	2.61187e-31	1.53728	-0.403881
172462295	chr1:172462295:A:G	8.77484e-31	-0.539628	2.88485
172462401	chr1:172462401:A:T	7.35857e-31	-2.90987e-10	2.1692
172462640	chr1:172462640:A:G	2.03875e-32	-2.90987e-10	-1.41692
172462752	chr1:172462752:T:C	1.23571e-32	-1.30725	-0.610356
172462797	chr1:172462797:G:T	8.64384e-32	-2.90987e-10	0.0275953
172462803	chr1:172462803:C:G	8.7318e-32	-2.90987e-10	0.037721
172462846	chr1:172462846:C:T	3.06293e-31	1.28475	0.00795925
172463024	chr1:172463024:G:A	2.79251e-33	-1.98532	-1.41958
172463068	chr1:172463068:T:A	6.07673e-33	-1.33384	-1.29353
172463074	chr1:172463074:A:G	6.01277e-33	-1.30902	-1.32893
172463468	chr1:172463468:T:C	7.33626e-31	-2.90987e-10	2.16616
172464804	chr1:172464804:C:T	2.64803e-33	-2.02884	-1.42918
172464857	chr1:172464857:G:A	2.96144e-31	1.84364	-0.584634
172465107	chr1:172465107:C:T	1.01382e-32	-1.42593	-0.689598
172465169	chr1:172465169:G:A	1.15658e-32	-1.29976	-0.68403
172465235	chr1:172465235:G:A	6.25206e-33	-1.28178	-1.31715
172465238	chr1:172465238:C:A	2.42082e-31	1.69074	-0.633302
172465965	chr1:172465965:T:G	2.31139e-31	1.93553	-0.924344
172466311	chr1:172466311:A:C	5.89839e-33	-1.31013	-1.34703
172466711	chr1:172466711:T:C	4.43189e-33	-1.93383	-1.00918
172466729	chr1:172466729:A:G	9.40615e-31	-2.90987e-10	2.4147
172466852	chr1:172466852:G:A	5.98124e-33	-1.30539	-1.33782
172467448	chr1:172467448:T:C	9.39807e-31	-2.90987e-10	2.41384
172467542	chr1:172467542:G:A	2.65438e-33	-2.0277	-1.42793
172467646	chr1:172467646:A:C	9.58362e-31	-2.90987e-10	2.43339
172467894	chr1:172467894:A:C	9.40615e-31	-2.90987e-10	2.4147
172468364	chr1:172468364:T:C	4.8991e-32	-2.90987e-10	-0.540199
172468452	chr1:172468452:G:A	1.11314e-32	-1.33749	-0.684582
172468767	chr1:172468767:C:T	9.40615e-31	-2.90987e-10	2.4147
172468768	chr1:172468768:G:A	1.88639e-31	1.7658	-0.957801
172468896	chr1:172468896:T:C	2.85203e-33	-1.97755	-1.40625
172469107	chr1:172469107:T:C	2.21833e-31	1.91875	-0.948664
172469197	chr1:172469197:T:C	2.73389e-32	-2.90987e-10	-1.12352
172469288	chr1:172469288:T:G	2.33774e-31	1.91774	-0.895221
172469446	chr1:172469446:C:T	2.18727e-31	1.85727	-0.901282
172469530	chr1:172469530:G:A	2.05899e-31	1.82199	-0.926439
172469587	chr1:172469587:C:CT	3.60238e-31	-0.713665	2.16859
172469647	chr1:172469647:G:A	5.162e-32	-2.90987e-10	-0.487926
172469686	chr1:172469686:G:A	2.69273e-32	-2.90987e-10	-1.1387
172469806	chr1:172469806:G:A	4.71327e-32	-2.90987e-10	-0.57887
172469895	chr1:172469895:A:G	1.4828e-31	-2.90987e-10	0.567264
172470140	chr1:172470140:G:T	2.70564e-33	-2.00776	-1.42874
172470259	chr1:172470259:G:A	3.79107e-32	-0.796604	-4.11118e-10
172470303	chr1:172470303:C:T	4.56061e-33	-1.48835	-1.42603
172470482	chr1:172470482:G:T	2.567e-32	-2.90987e-10	-1.18651
172471019	chr1:172471019:A:G	1.23132e-32	-1.92116	-4.11118e-10
172471059	chr1:172471059:T:C	2.80403e-33	-1.99414	-1.40664
172471202	chr1:172471202:T:C	1.29145e-31	-2.90987e-10	0.429102
172471439	chr1:172471439:C:T	2.66273e-33	-2.0267	-1.42579
172472097	chr1:172472097:G:A	5.93379e-32	-2.90987e-10	-0.348588
172472301	chr1:172472301:T:G	2.75463e-32	-2.90987e-10	-1.11597
172472493	chr1:172472493:G:A	9.43355e-33	-1.46341	-0.724157
172472515	chr1:172472515:A:C	2.51669e-31	-2.90987e-10	1.09628
172472845	chr1:172472845:T:G	2.15079e-31	-2.90987e-10	0.939167
172472898	chr1:172472898:C:T	7.27379e-31	-0.749991	2.9076
172473295	chr1:172473295:T:G	4.34693e-33	-1.5397	-1.42266
172473317	chr1:172473317:C:T	5.30194e-30	2.52578	1.61821
172473427	chr1:172473427:A:G	1.55345e-31	-2.90987e-10	0.613815
172473511	chr1:172473511:A:G	2.48083e-32	-2.90987e-10	-1.22066
172473705	chr1:172473705:A:G	1.22485e-32	-1.92643	-4.11118e-10
172474380	chr1:172474380:A:C	1.76533e-31	1.64003	-0.898354
172474450	chr1:172474450:C:T	5.87638e-32	-2.90987e-10	-0.35831
172474731	chr1:172474731:T:G	2.51983e-31	-2.90987e-10	1.09752
172474987	chr1:172474987:G:A	2.25762e-32	-2.90987e-10	-1.31494
172475818	chr1:172475818:C:T	3.36241e-32	-2.90987e-10	-0.916593
172475998	chr1:172475998:A:G	3.34403e-32	-2.90987e-10	-0.922075
172476563	chr1:172476563:A:G	2.69068e-33	-2.0207	-1.42134
172477884	chr1:172477884:T:C	4.06632e-32	-2.90987e-10	-0.726512
172478022	chr1:172478022:C:T	2.43527e-31	2.40196	-1.33856
172478033	chr1:172478033:C:T	3.21923e-31	-2.02499	3.36747
172478113	chr1:172478113:A:G	5.55269e-32	0.986388	-1.40136
172478358	chr1:172478358:C:T	1.27657e-31	-2.03378	2.45129
172478384	chr1:172478384:T:A	3.32853e-32	-2.90987e-10	-0.92672
172478443	chr1:172478443:A:G	3.5031e-33	-1.81983	-1.35836
172478817	chr1:172478817:G:A	1.21091e-32	-1.93788	-4.11118e-10
172479013	chr1:172479013:C:T	6.89405e-31	-0.419058	2.52305
172479049	chr1:172479049:T:C	2.12146e-31	1.94227	-1.01683
172479062	chr1:172479062:G:A	5.34518e-32	0.95493	-1.40799
172479111	chr1:172479111:G:T	5.43901e-32	0.971884	-1.40754
172479402	chr1:172479402:C:T	5.55542e-32	0.98955	-1.40403
172479541	chr1:172479541:G:A	2.79053e-33	-1.99691	-1.4087
172479614	chr1:172479614:T:C	2.07254e-31	1.9188	-1.0167
172479652	chr1:172479652:A:T	2.16528e-32	-2.90987e-10	-1.3567
172479746	chr1:172479746:C:T	4.37074e-31	2.3857	-0.737432
172480054	chr1:172480054:T:C	8.05634e-32	1.05787	-1.10067
172480069	chr1:172480069:G:T	1.14566e-32	-1.99327	-4.11118e-10
172480091	chr1:172480091:A:G	1.76063e-32	-1.56358	-4.11118e-10
172480386	chr1:172480386:C:T	5.08358e-31	3.22342	-1.42407
172480459	chr1:172480459:T:C	5.17488e-32	0.943112	-1.42855
172480488	chr1:172480488:AT:A	1.13198e-32	-2.00528	-4.11118e-10
172480841	chr1:172480841:T:C	3.18176e-32	-2.90987e-10	-0.971816
172481250	chr1:172481250:A:C	3.04959e-33	-2.0307	-1.28613
172481484	chr1:172481484:T:C	2.80579e-33	-1.97594	-1.42421
172481549	chr1:172481549:T:G	4.33919e-32	0.133291	-0.794856
172481620	chr1:172481620:C:T	4.44556e-32	0.169436	-0.80678
172481634	chr1:172481634:G:A	3.2491e-32	0.167743	-1.11862
172481668	chr1:172481668:G:A	2.82381e-33	-1.9694	-1.42435
172482238	chr1:172482238:G:C	4.59641e-32	0.195909	-0.799886
172482268	chr1:172482268:G:A	4.61573e-32	0.188239	-0.78802
172482451	chr1:172482451:T:C	3.82533e-32	0.0367762	-0.824382
172482575	chr1:172482575:C:T	3.00873e-32	-2.90987e-10	-1.02773
172482613	chr1:172482613:T:G	6.45841e-33	-1.19844	-1.36801
172482746	chr1:172482746:C:T	4.78892e-32	0.214953	-0.777899
172482869	chr1:172482869:A:G	2.87674e-33	-1.95166	-1.42352
172482914	chr1:172482914:ACT:A	6.50784e-32	-2.90987e-10	-0.256243
172483282	chr1:172483282:C:T	4.54289e-32	0.189722	-0.80541
172484057	chr1:172484057:T:G	7.4166e-31	3.32194	-1.14489
172484204	chr1:172484204:A:G	6.50593e-32	-2.90987e-10	-0.256537
172484554	chr1:172484554:G:A	6.63417e-32	-2.90987e-10	-0.237018
172484590	chr1:172484590:G:A	1.65768e-32	-1.62383	-4.11118e-10
172484661	chr1:172484661:T:C	8.69518e-32	0.560624	-0.527106
172484700	chr1:172484700:T:C	5.91604e-33	-1.23179	-1.42238
172485337	chr1:172485337:G:A	4.47893e-32	-2.90987e-10	-0.629866
172485351	chr1:172485351:T:A	8.42572e-33	-0.903008	-1.39754
172485435	chr1:172485435:C:T	3.86607e-32	-2.90987e-10	-0.777012
172485440	chr1:172485440:G:A	2.43063e-32	-0.0588379	-1.18226
172485686	chr1:172485686:C:T	2.98697e-33	-2.01979	-1.31779
172485982	chr1:172485982:C:G	3.00354e-32	0.249559	-1.27902
172486086	chr1:172486086:G:A	2.19248e-32	-2.90987e-10	-1.34422
172486564	chr1:172486564:T:C	2.17054e-32	-2.90987e-10	-1.35428
172486877	chr1:172486877:A:G	2.90852e-32	-2.90987e-10	-1.06161
172487004	chr1:172487004:T:TC	6.08312e-32	-2.90987e-10	-0.323733
172487232	chr1:172487232:C:T	1.67961e-32	-1.38051	-0.230182
172487507	chr1:172487507:C:G	1.2233e-32	-1.9277	-4.11118e-10
172488041	chr1:172488041:C:A	5.13612e-32	-2.90987e-10	-0.492953
172488042	chr1:172488042:A:T	5.15783e-32	-2.90987e-10	-0.488735
172488210	chr1:172488210:A:G	6.75155e-33	-1.21252	-1.30954
172488438	chr1:172488438:C:T	1.2776e-31	-2.90987e-10	0.418317
172488511	chr1:172488511:G:A	4.71843e-33	-2.02784	-0.85252
172488651	chr1:172488651:T:C	2.16942e-32	-2.90987e-10	-1.35479
172488735	chr1:172488735:A:G	1.44074e-32	-0.562708	-1.20138
172488756	chr1:172488756:A:G	2.13703e-32	-2.90987e-10	-1.36983
172488819	chr1:172488819:C:T	6.33036e-32	-2.90987e-10	-0.283894
172488929	chr1:172488929:T:C	3.31197e-32	-2.90987e-10	-0.931707
172489603	chr1:172489603:T:C	1.15799e-32	-1.54282	-0.439749
172489737	chr1:172489737:C:A	1.29328e-31	-2.90987e-10	0.430514
172490238	chr1:172490238:G:T	1.89962e-32	-1.47313	-0.0144638
172490243	chr1:172490243:T:C	1.10479e-32	-2.0296	-4.11118e-10
172490370	chr1:172490370:A:G	2.8644e-32	-2.90987e-10	-1.07689
172490460	chr1:172490460:A:C	8.09102e-31	-2.90987e-10	2.26409
172490500	chr1:172490500:T:C	1.28598e-31	-2.90987e-10	0.424859
172490636	chr1:172490636:G:A	2.0316e-32	-2.90987e-10	-1.42043
172490727	chr1:172490727:G:C	1.30597e-31	-2.90987e-10	0.44028
172490832	chr1:172490832:C:T	6.99326e-32	-2.90987e-10	-0.184305
172490906	chr1:172490906:C:T	2.11365e-32	-2.90987e-10	-1.38084
172490918	chr1:172490918:T:C	2.93379e-32	-2.90987e-10	-1.05295
172490991	chr1:172490991:TTTC:T	2.11206e-32	-2.90987e-10	-1.38159
172491845	chr1:172491845:C:T	6.34655e-33	-1.18082	-1.4031
172492076	chr1:172492076:T:A	2.82705e-32	-2.90987e-10	-1.09002
172492243	chr1:172492243:C:T	3.09226e-32	-2.90987e-10	-1.00035
172492273	chr1:172492273:C:T	1.87706e-32	-1.34461	-0.15493
172492298	chr1:172492298:A:G	2.3323e-32	-2.90987e-10	-1.2824
172492390	chr1:172492390:TCCTAAAAGCTTTGCCCAGAGGTCTAAATTCATTTTCTCTCAGATATTTGTCTTGTGTCATGTTGCAAGCTGCCTGTTGCCATAAGGGCTGCCTAGAACTAG:T	2.07594e-32	-2.90987e-10	-1.39884
172492620	chr1:172492620:T:C	2.11213e-32	-2.90987e-10	-1.38155
172492796	chr1:172492796:TG:T	4.99099e-33	-1.39749	-1.42671
172492990	chr1:172492990:T:C	2.10026e-32	-2.90987e-10	-1.38719
172493094	chr1:172493094:G:A	2.05978e-32	-2.90987e-10	-1.40665
172493155	chr1:172493155:C:A	2.11154e-32	-2.90987e-10	-1.38184
172493536	chr1:172493536:C:T	2.10894e-32	-2.90987e-10	-1.38306
172493564	chr1:172493564:G:C	1.16885e-31	-2.90987e-10	0.329357
172493680	chr1:172493680:A:G	3.31756e-32	-2.90987e-10	-0.930023
172493822	chr1:172493822:G:A	1.11779e-32	-1.50314	-0.514757
172494112	chr1:172494112:G:T	2.06388e-32	-2.90987e-10	-1.40466
172494793	chr1:172494793:C:T	4.99381e-33	-1.45458	-1.36905
172494855	chr1:172494855:A:T	5.82063e-33	-1.36948	-1.30094
172495011	chr1:172495011:G:A	4.86287e-33	-1.97059	-0.879621
172495199	chr1:172495199:C:A	2.3618e-32	-2.90987e-10	-1.26983
172495357	chr1:172495357:C:T	8.45521e-33	-0.970172	-1.32688
172495379	chr1:172495379:T:G	3.33691e-33	-1.81346	-1.41333
172495953	chr1:172495953:G:A	4.41784e-33	-1.53332	-1.41287
172496074	chr1:172496074:T:G	4.41305e-33	-2.03373	-0.913546
172496135	chr1:172496135:G:A	2.3949e-32	-2.90987e-10	-1.25591
172496358	chr1:172496358:G:A	3.61131e-32	-2.90987e-10	-0.845179
172496457	chr1:172496457:A:G	6.88879e-33	-1.90625	-0.595692
172496516	chr1:172496516:G:A	3.58651e-32	-0.852073	-4.11118e-10
172496585	chr1:172496585:C:T	3.8477e-33	-1.87123	-1.21313
172497098	chr1:172497098:AC:A	2.08372e-32	-2.90987e-10	-1.3951
172497369	chr1:172497369:G:T	7.01404e-33	-1.76045	-0.723473
172497591	chr1:172497591:T:C	3.29038e-33	-1.97537	-1.26546
172497715	chr1:172497715:G:T	9.50729e-33	-0.941357	-1.23842
172497741	chr1:172497741:G:A	2.98366e-33	-2.02166	-1.31703
172497797	chr1:172497797:A:T	2.99267e-33	-2.00838	-1.32729
172497904	chr1:172497904:T:C	9.31822e-33	-1.02171	-1.17816
172498076	chr1:172498076:T:C	3.62869e-33	-1.97536	-1.16761
172498094	chr1:172498094:C:T	2.20187e-32	-2.90987e-10	-1.33995
172498108	chr1:172498108:G:A	3.76223e-33	-1.98164	-1.12518
172498148	chr1:172498148:A:G	2.4858e-32	-2.90987e-10	-1.21866
172498164	chr1:172498164:T:A	5.11059e-32	-2.90987e-10	-0.497937
172498332	chr1:172498332:G:A	3.00291e-33	-1.98933	-1.34293
172498418	chr1:172498418:C:G	3.93563e-33	-1.78829	-1.27347
172498516	chr1:172498516:C:T	3.70525e-33	-1.94475	-1.17734
172498734	chr1:172498734:A:G	6.65118e-33	-1.10786	-1.42919
172499147	chr1:172499147:T:C	3.6007e-33	-2.00363	-1.14707
172499279	chr1:172499279:G:A	2.54921e-32	-2.90987e-10	-1.19347
172499370	chr1:172499370:A:G	3.83775e-33	-1.92861	-1.15834
172499558	chr1:172499558:T:C	3.58888e-33	-1.93683	-1.21717
172499829	chr1:172499829:G:A	2.02864e-32	-2.90987e-10	-1.42189
172499875	chr1:172499875:A:G	1.35478e-31	-2.90987e-10	0.476971
172499926	chr1:172499926:T:C	3.87416e-33	-1.89621	-1.1813
172500136	chr1:172500136:C:T	2.47709e-32	-2.90987e-10	-1.22217
172500331	chr1:172500331:C:T	1.51088e-32	-1.01858	-0.697978
172500567	chr1:172500567:G:A	3.86015e-33	-1.89595	-1.18518
172501015	chr1:172501015:C:T	3.40976e-32	-2.90987e-10	-0.902611
172501042	chr1:172501042:T:C	4.18952e-32	-2.90987e-10	-0.696664
172501047	chr1:172501047:G:C	4.21311e-32	-2.90987e-10	-0.69105
172501255	chr1:172501255:A:T	2.42831e-32	-2.90987e-10	-1.24206
172501493	chr1:172501493:T:G	7.94558e-32	-0.0566356	-4.11118e-10
172501690	chr1:172501690:A:G	3.01879e-33	-2.02299	-1.30399
172501848	chr1:172501848:T:C	2.72861e-32	-2.90987e-10	-1.12546
172501931	chr1:172501931:TC:T	1.97676e-31	0.336674	0.518116
172502026	chr1:172502026:C:G	2.04561e-32	-2.90987e-10	-1.41355
172502567	chr1:172502567:C:A	6.77463e-33	-1.15489	-1.36376
172502774	chr1:172502774:T:C	3.61793e-32	-2.90987e-10	-0.843349
172502848	chr1:172502848:A:G	3.73641e-33	-1.98118	-1.13253
172503045	chr1:172503045:T:A	4.48574e-33	-1.96864	-0.962293
172503046	chr1:172503046:T:G	3.34465e-33	-1.84823	-1.37625
172503400	chr1:172503400:A:G	2.21528e-32	-2.90987e-10	-1.33387
172503480	chr1:172503480:C:T	2.80992e-33	-2.00305	-1.39563
172503680	chr1:172503680:T:C	4.48175e-33	-1.50264	-1.42918
172504695	chr1:172504695:T:A	2.28023e-32	-2.90987e-10	-1.30498
172504710	chr1:172504710:C:T	2.01488e-32	-2.90987e-10	-1.42869
172504782	chr1:172504782:A:T	2.78199e-32	-2.90987e-10	-1.10608
172504877	chr1:172504877:C:T	4.09267e-33	-1.98855	-1.03409
172505678	chr1:172505678:C:T	7.21212e-33	-1.08855	-1.36753
172505692	chr1:172505692:A:G	6.08784e-32	-0.322958	-4.11118e-10
172505784	chr1:172505784:T:C	2.0153e-32	-2.90987e-10	-1.42848
172506362	chr1:172506362:C:T	4.18524e-32	-2.90987e-10	-0.697686
172506455	chr1:172506455:C:T	3.33965e-32	-2.90987e-10	-0.923386
172506538	chr1:172506538:C:CTCTGGCCATAGGAATGGCT	3.59326e-32	-2.90987e-10	-0.85019
172506738	chr1:172506738:A:G	2.39497e-32	-2.90987e-10	-1.25588
172506910	chr1:172506910:C:T	3.41764e-32	-2.90987e-10	-0.9003
172506952	chr1:172506952:C:T	6.87815e-33	-1.10846	-1.39502
172507313	chr1:172507313:T:A	4.67524e-32	-2.90987e-10	-0.586972
172507476	chr1:172507476:C:T	2.23499e-32	-2.90987e-10	-1.32502
172507838	chr1:172507838:G:A	2.572e-32	-2.90987e-10	-1.18457
172508309	chr1:172508309:A:C	3.47595e-32	-2.90987e-10	-0.883382
172509175	chr1:172509175:AAAAG:A	2.40996e-32	-2.90987e-10	-1.24964
172509248	chr1:172509248:A:G	2.33592e-32	-2.90987e-10	-1.28084
172509697	chr1:172509697:C:T	2.68649e-32	-2.90987e-10	-1.14102
172509871	chr1:172509871:A:G	2.30359e-32	-2.90987e-10	-1.29478
172510327	chr1:172510327:C:T	5.29645e-32	-2.90987e-10	-0.462215
172510620	chr1:172510620:A:G	9.41873e-32	-2.90987e-10	0.113449
172510826	chr1:172510826:A:G	2.75926e-33	-1.99881	-1.41806
172511325	chr1:172511325:C:T	2.26432e-32	-2.90987e-10	-1.31198
172511903	chr1:172511903:C:T	1.393e-32	-1.79779	-4.11118e-10
172512066	chr1:172512066:T:A	3.6903e-32	-2.90987e-10	-0.823544
172512669	chr1:172512669:A:T	3.0855e-32	-2.90987e-10	-1.00254
172513419	chr1:172513419:G:A	2.0772e-32	-2.90987e-10	-1.39823
172513642	chr1:172513642:G:T	2.06809e-32	-2.90987e-10	-1.40263
172513910	chr1:172513910:AT:A	4.72044e-32	-2.90987e-10	-0.577349
172513931	chr1:172513931:AG:A	2.03891e-32	-2.90987e-10	-1.41683
172514323	chr1:172514323:G:T	4.67549e-32	-2.90987e-10	-0.586918
172514344	chr1:172514344:C:T	2.03673e-32	-2.90987e-10	-1.4179
172514551	chr1:172514551:T:C	1.16718e-31	-0.481976	0.809902
172515265	chr1:172515265:G:A	4.17916e-32	-2.90987e-10	-0.69914
172515867	chr1:172515867:C:T	3.71416e-33	-1.87873	-1.24096
172516130	chr1:172516130:C:T	4.99539e-31	-2.90987e-10	1.78185
172516580	chr1:172516580:G:A	3.46612e-32	-2.90987e-10	-0.886214
172516613	chr1:172516613:G:T	3.92723e-33	-2.0186	-1.0453
172516829	chr1:172516829:A:G	2.05008e-32	-2.90987e-10	-1.41137
172516958	chr1:172516958:C:T	3.49226e-32	-2.90987e-10	-0.878701
172517347	chr1:172517347:G:A	1.1548e-32	-1.98532	-4.11118e-10
172517582	chr1:172517582:A:G	3.49248e-32	-2.90987e-10	-0.87864
172517977	chr1:172517977:GAATA:G	2.47624e-32	-2.90987e-10	-1.22251
172518118	chr1:172518118:C:T	3.49715e-32	-2.90987e-10	-0.877304
172518603	chr1:172518603:C:T	2.07452e-32	-2.90987e-10	-1.39952
172518727	chr1:172518727:CAT:C	7.35198e-33	-1.23101	-1.20586
172518880	chr1:172518880:T:C	2.02296e-32	-2.90987e-10	-1.42469
172519397	chr1:172519397:C:G	2.067e-32	-2.90987e-10	-1.40315
172519549	chr1:172519549:A:C	5.11543e-32	-2.90987e-10	-0.496989
172519667	chr1:172519667:T:A	2.53905e-32	-2.90987e-10	-1.19746
172520286	chr1:172520286:T:C	3.32219e-32	-2.90987e-10	-0.928627
172520543	chr1:172520543:T:C	3.74457e-32	-2.90987e-10	-0.808943
172520570	chr1:172520570:C:T	3.73505e-32	-2.90987e-10	-0.81149
172520922	chr1:172520922:G:A	2.22871e-32	-2.90987e-10	-1.32783
172521866	chr1:172521866:T:C	3.66986e-32	-2.90987e-10	-0.829097
172522028	chr1:172522028:T:G	2.03905e-32	-2.90987e-10	-1.41677
172522649	chr1:172522649:C:T	2.29322e-32	-2.90987e-10	-1.29929
172523358	chr1:172523358:T:C	3.77254e-33	-1.9002	-1.20389
172523518	chr1:172523518:G:A	2.09923e-32	-2.90987e-10	-1.38768
172523684	chr1:172523684:A:G	2.04399e-32	-2.90987e-10	-1.41435
172523884	chr1:172523884:T:C	1.37842e-31	-2.90987e-10	0.494274
172524959	chr1:172524959:G:A	4.29161e-33	-1.85599	-1.11918
172525707	chr1:172525707:G:A	2.03685e-32	-2.90987e-10	-1.41785
172525956	chr1:172525956:A:G	3.73158e-32	-2.90987e-10	-0.81242
172526170	chr1:172526170:A:G	5.44349e-33	-1.80186	-0.935554
172526487	chr1:172526487:G:C	7.53428e-33	-1.22792	-1.18445
172526518	chr1:172526518:T:A	6.72435e-33	-1.14734	-1.37876
172527091	chr1:172527091:CTCTTT:C	2.61822e-32	-2.90987e-10	-1.16676
172527193	chr1:172527193:A:G	2.074e-32	-2.90987e-10	-1.39977
172527219	chr1:172527219:G:C	4.13884e-32	-2.90987e-10	-0.708836
172527262	chr1:172527262:A:C	4.45012e-32	-2.90987e-10	-0.636321
172527648	chr1:172527648:A:G	4.63575e-33	-1.84958	-1.04846
172528084	chr1:172528084:G:A	2.304e-32	-2.90987e-10	-1.2946
172528361	chr1:172528361:C:A	4.07732e-32	-2.90987e-10	-0.723811
172528734	chr1:172528734:A:G	4.03695e-33	-1.97165	-1.0647
172529084	chr1:172529084:T:TA	2.01472e-32	-2.90987e-10	-1.42877
172529112	chr1:172529112:C:T	3.30453e-32	-2.90987e-10	-0.933956
172529494	chr1:172529494:T:C	1.31762e-32	-1.85342	-4.11118e-10
172529738	chr1:172529738:T:C	2.04711e-32	-2.90987e-10	-1.41282
172529823	chr1:172529823:T:C	2.27675e-32	-2.90987e-10	-1.3065
172529889	chr1:172529889:G:C	3.3951e-33	-1.81197	-1.39753
172530383	chr1:172530383:T:C	2.43617e-32	-2.90987e-10	-1.23882
172530572	chr1:172530572:C:T	2.95675e-33	-2.0341	-1.31364
172530641	chr1:172530641:G:A	6.43813e-33	-1.14108	-1.42852
172530810	chr1:172530810:TACTC:T	3.61965e-32	-2.90987e-10	-0.842873
172531383	chr1:172531383:A:G	2.10423e-32	-2.90987e-10	-1.3853
172531526	chr1:172531526:A:T	2.28456e-32	-2.90987e-10	-1.30308
172531543	chr1:172531543:T:G	1.32792e-32	-1.84564	-4.11118e-10
172531545	chr1:172531545:C:A	2.13913e-32	-2.90987e-10	-1.36885
172531582	chr1:172531582:C:T	3.03757e-32	-1.01819	-4.11118e-10
172531867	chr1:172531867:A:G	3.71061e-32	-2.90987e-10	-0.818055
172532412	chr1:172532412:A:G	2.07109e-32	-2.90987e-10	-1.40117
172532503	chr1:172532503:T:C	4.19109e-33	-1.85021	-1.14867
172532716	chr1:172532716:T:C	2.15367e-32	-2.90987e-10	-1.36208
172533115	chr1:172533115:C:T	2.73863e-32	-2.90987e-10	-1.12179
172533200	chr1:172533200:T:C	4.23886e-33	-1.9129	-1.07464
172533339	chr1:172533339:T:C	2.88147e-33	-2.0311	-1.34244
172533518	chr1:172533518:G:C	2.14232e-32	-2.90987e-10	-1.36736
172533557	chr1:172533557:C:A	2.01793e-32	-2.90987e-10	-1.42718
172533587	chr1:172533587:TA:T	3.89868e-33	-1.80037	-1.27082
172533633	chr1:172533633:C:G	2.01506e-32	-2.90987e-10	-1.4286
172533649	chr1:172533649:CT:C	2.13586e-32	-2.90987e-10	-1.37038
172534060	chr1:172534060:T:C	2.01557e-32	-2.90987e-10	-1.42835
172534612	chr1:172534612:A:G	2.35825e-32	-2.90987e-10	-1.27133
172534919	chr1:172534919:A:G	2.14089e-32	-2.90987e-10	-1.36803
172534966	chr1:172534966:T:A	8.0079e-33	-0.966659	-1.38475
172535449	chr1:172535449:G:A	3.25332e-33	-1.90423	-1.34793
172536480	chr1:172536480:CATT:C	2.29709e-32	-2.90987e-10	-1.29761
172536636	chr1:172536636:G:A	2.60103e-32	-2.90987e-10	-1.17334
172536965	chr1:172536965:A:C	5.27815e-33	-1.33951	-1.42875
172537037	chr1:172537037:T:A	2.34854e-32	-2.90987e-10	-1.27546
172537388	chr1:172537388:A:G	6.61941e-33	-1.20737	-1.33446
172538166	chr1:172538166:T:TGGAGGGTAAAGTGGAATGTAGGGGCCGTA	1.11728e-32	-2.01835	-4.11118e-10
172538466	chr1:172538466:G:T	2.12989e-32	-2.90987e-10	-1.37318
172538530	chr1:172538530:G:A	1.61132e-31	-2.90987e-10	0.650389
172538572	chr1:172538572:C:A	3.12376e-33	-1.90528	-1.38752
172538733	chr1:172538733:T:A	6.73547e-33	-1.18885	-1.3356
172538932	chr1:172538932:A:G	2.05576e-32	-2.90987e-10	-1.40861
172539008	chr1:172539008:G:A	3.93613e-32	-2.90987e-10	-0.759052
172539092	chr1:172539092:A:G	2.52989e-32	-2.90987e-10	-1.20108
172539647	chr1:172539647:T:C	2.06678e-32	-2.90987e-10	-1.40326
172540150	chr1:172540150:G:C	2.50333e-32	-2.90987e-10	-1.21163
172541007	chr1:172541007:TG:T	2.06776e-32	-2.90987e-10	-1.40278
172541008	chr1:172541008:G:T	3.2298e-33	-1.84343	-1.41598
172541136	chr1:172541136:A:G	3.38671e-32	-2.90987e-10	-0.909393
172541313	chr1:172541313:C:G	2.02329e-32	-2.90987e-10	-1.42453
172541464	chr1:172541464:G:A	2.04209e-32	-2.90987e-10	-1.41528
172541533	chr1:172541533:G:T	3.07551e-32	-2.90987e-10	-1.00578
172541837	chr1:172541837:C:T	2.06776e-32	-2.90987e-10	-1.40278
172542031	chr1:172542031:C:T	2.7613e-33	-2.00231	-1.41382
172542081	chr1:172542081:T:A	2.21468e-32	-2.90987e-10	-1.33414
172542238	chr1:172542238:C:T	2.08267e-32	-2.90987e-10	-1.3956
172542313	chr1:172542313:C:T	7.03102e-33	-1.16244	-1.31907
172542344	chr1:172542344:T:C	2.07506e-32	-2.90987e-10	-1.39926
172542829	chr1:172542829:G:A	3.2469e-33	-1.91652	-1.33761
172543242	chr1:172543242:T:C	2.72049e-33	-2.01091	-1.42011
172543311	chr1:172543311:A:G	2.05176e-32	-2.90987e-10	-1.41055
172543593	chr1:172543593:A:T	2.59945e-32	-2.90987e-10	-1.17395
172543851	chr1:172543851:C:A	2.01388e-32	-2.90987e-10	-1.42919
172543919	chr1:172543919:T:G	3.66347e-32	-2.90987e-10	-0.83084
172544304	chr1:172544304:T:A	8.01138e-33	-0.924553	-1.42642
172545352	chr1:172545352:A:G	5.06109e-33	-2.0032	-0.807053
172546848	chr1:172546848:C:T	2.59991e-32	-2.90987e-10	-1.17378
172547615	chr1:172547615:A:G	4.31092e-32	-2.90987e-10	-0.6681
172547819	chr1:172547819:C:G	2.14567e-32	-2.90987e-10	-1.3658
172548215	chr1:172548215:A:G	3.08222e-32	-2.90987e-10	-1.0036
172548340	chr1:172548340:A:G	6.66465e-33	-1.21454	-1.32048
172548427	chr1:172548427:A:G	2.83877e-33	-2.0336	-1.35486
172548582	chr1:172548582:C:G	2.07262e-32	-2.90987e-10	-1.40044
172548872	chr1:172548872:G:A	2.0637e-32	-2.90987e-10	-1.40475
172549756	chr1:172549756:C:T	8.37122e-33	-0.90321	-1.40383
172549843	chr1:172549843:C:T	2.13564e-32	-2.90987e-10	-1.37048
172549850	chr1:172549850:A:G	2.0697e-32	-2.90987e-10	-1.40185
172550759	chr1:172550759:TTTCA:T	3.06855e-32	-2.90987e-10	-1.00805
172550897	chr1:172550897:G:C	2.1316e-32	-2.90987e-10	-1.37238
172550917	chr1:172550917:ACT:A	2.3196e-32	-2.90987e-10	-1.28786
172551142	chr1:172551142:T:G	2.06892e-32	-2.90987e-10	-1.40222
172551552	chr1:172551552:G:A	2.25005e-32	-2.90987e-10	-1.3183
172551807	chr1:172551807:T:G	2.28338e-32	-2.90987e-10	-1.30359
172552046	chr1:172552046:A:G	6.98932e-33	-1.16828	-1.31917
172552695	chr1:172552695:G:T	9.21986e-32	0.0921089	-4.11118e-10
172552746	chr1:172552746:A:G	6.88167e-33	-1.18481	-1.31816
172553073	chr1:172553073:ATGT:A	2.90646e-32	-2.90987e-10	-1.06231
172553109	chr1:172553109:A:G	8.33592e-33	-0.912041	-1.39922
172553435	chr1:172553435:C:CTTTG	2.33989e-32	-2.90987e-10	-1.27915
172553462	chr1:172553462:G:A	2.72587e-33	-2.01399	-1.41506
172553751	chr1:172553751:A:G	3.21857e-33	-1.91359	-1.34931
172554523	chr1:172554523:G:A	3.55118e-32	-2.90987e-10	-0.861972
172555236	chr1:172555236:A:C	7.30564e-33	-1.1232	-1.31999
172555620	chr1:172555620:T:C	1.05284e-31	0.224828	-4.11118e-10
172555648	chr1:172555648:T:A	2.73377e-33	-1.99847	-1.42768
172556819	chr1:172556819:C:T	2.86466e-33	-1.98585	-1.39354
172557569	chr1:172557569:C:A	2.2782e-32	-2.90987e-10	-1.30587
172558372	chr1:172558372:A:G	3.13722e-33	-1.91746	-1.37104
172558639	chr1:172558639:T:C	2.80727e-32	-2.90987e-10	-1.09704
172559247	chr1:172559247:T:C	3.16979e-32	-2.90987e-10	-0.975586
172559803	chr1:172559803:T:C	7.55523e-33	-0.987631	-1.42197
172559981	chr1:172559981:TAAG:T	3.49743e-33	-1.98499	-1.19481
172560189	chr1:172560189:G:A	2.29824e-32	-2.90987e-10	-1.29711
172560481	chr1:172560481:T:G	2.07417e-32	-2.90987e-10	-1.39969
172560774	chr1:172560774:C:T	3.16526e-33	-1.90482	-1.37478
172561008	chr1:172561008:C:T	2.67503e-32	-2.90987e-10	-1.14529
172561011	chr1:172561011:C:T	4.76027e-32	-2.90987e-10	-0.568947
172561129	chr1:172561129:C:T	5.22127e-32	-0.47651	-4.11118e-10
172561287	chr1:172561287:T:C	2.31723e-32	-2.90987e-10	-1.28888
172561547	chr1:172561547:T:C	3.6244e-33	-2.01404	-1.1301
172561763	chr1:172561763:C:T	7.29465e-33	-1.01653	-1.42817
172561885	chr1:172561885:C:T	2.05667e-32	-2.90987e-10	-1.40816
172561980	chr1:172561980:A:T	6.75855e-33	-1.20362	-1.31741
172562427	chr1:172562427:G:A	2.52408e-32	-2.90987e-10	-1.20337
172562532	chr1:172562532:A:G	2.01995e-32	-2.90987e-10	-1.42618
172563085	chr1:172563085:CTG:C	2.57161e-32	-2.90987e-10	-1.18472
172563486	chr1:172563486:G:T	2.1407e-32	-2.90987e-10	-1.36812
172564007	chr1:172564007:C:T	1.03871e-31	0.211312	-4.11118e-10
172564360	chr1:172564360:T:C	2.17503e-32	-2.90987e-10	-1.35221
172564501	chr1:172564501:A:G	2.37534e-32	-2.90987e-10	-1.26411
172564517	chr1:172564517:C:G	2.67241e-32	-2.90987e-10	-1.14627
172564634	chr1:172564634:T:A	2.09473e-32	-2.90987e-10	-1.38983
172564730	chr1:172564730:G:A	1.76151e-32	-1.56308	-4.11118e-10
172564880	chr1:172564880:T:G	2.07458e-32	-2.90987e-10	-1.39949
172565455	chr1:172565455:T:C	2.31287e-32	-2.90987e-10	-1.29076
172565590	chr1:172565590:C:T	2.14577e-32	-2.90987e-10	-1.36575
172565957	chr1:172565957:A:G	8.05781e-33	-0.916056	-1.42914
172566110	chr1:172566110:A:G	1.34626e-32	-1.83192	-4.11118e-10
172566195	chr1:172566195:G:A	2.03756e-32	-2.90987e-10	-1.4175
172566725	chr1:172566725:C:G	2.06213e-32	-2.90987e-10	-1.40551
172566894	chr1:172566894:A:G	2.76401e-33	-2.00343	-1.41172
172567235	chr1:172567235:C:T	2.04118e-32	-2.90987e-10	-1.41572
172567541	chr1:172567541:A:G	2.31347e-32	-2.90987e-10	-1.2905
172568278	chr1:172568278:A:G	2.08346e-32	-2.90987e-10	-1.39522
172568413	chr1:172568413:T:G	2.31133e-32	-2.90987e-10	-1.29143
172568507	chr1:172568507:T:G	2.61235e-32	-2.90987e-10	-1.169
172568687	chr1:172568687:C:T	6.78357e-33	-1.1955	-1.32183
172569271	chr1:172569271:C:G	2.04767e-32	-2.90987e-10	-1.41255
172569609	chr1:172569609:G:A	2.12533e-32	-2.90987e-10	-1.37532
172569899	chr1:172569899:T:C	2.06706e-32	-2.90987e-10	-1.40312
172570302	chr1:172570302:A:G	3.01909e-33	-1.90949	-1.41739
172570377	chr1:172570377:T:TA	7.18516e-33	-1.03064	-1.42918
172571188	chr1:172571188:G:A	2.67796e-31	-2.90987e-10	1.15839
172571350	chr1:172571350:T:C	2.0363e-32	-2.90987e-10	-1.41811
172571561	chr1:172571561:T:A	2.01393e-32	-2.90987e-10	-1.42917
172572760	chr1:172572760:T:A	2.04934e-32	-2.90987e-10	-1.41174
172573031	chr1:172573031:A:T	2.01887e-32	-2.90987e-10	-1.42671
172573304	chr1:172573304:T:C	2.05115e-32	-2.90987e-10	-1.41085
172573313	chr1:172573313:C:T	2.14339e-32	-2.90987e-10	-1.36686
172573647	chr1:172573647:A:T	2.66227e-33	-2.02987	-1.42279
172574443	chr1:172574443:A:G	2.60786e-32	-2.90987e-10	-1.17072
172574481	chr1:172574481:T:TA	4.15407e-32	-0.705163	-4.11118e-10
172574663	chr1:172574663:C:T	2.29435e-32	-2.90987e-10	-1.2988
172574734	chr1:172574734:T:C	2.0311e-32	-2.90987e-10	-1.42068
172575737	chr1:172575737:A:C	6.87015e-33	-1.1736	-1.33105
172575827	chr1:172575827:GT:G	3.05141e-33	-1.89715	-1.41908
172576520	chr1:172576520:TC:T	2.02026e-32	-2.90987e-10	-1.42602
172576722	chr1:172576722:C:G	2.04955e-32	-2.90987e-10	-1.41163
172576880	chr1:172576880:G:A	3.0483e-33	-1.89132	-1.42593
172577071	chr1:172577071:A:G	1.11753e-32	-2.01813	-4.11118e-10
172577854	chr1:172577854:A:T	2.01492e-32	-2.90987e-10	-1.42867
172577871	chr1:172577871:A:G	2.06263e-32	-2.90987e-10	-1.40527
172578325	chr1:172578325:A:G	3.5694e-33	-2.01207	-1.14737
172578651	chr1:172578651:T:G	4.08232e-32	-2.90987e-10	-0.722586
172579579	chr1:172579579:C:T	2.80406e-32	-2.90987e-10	-1.09818
172579673	chr1:172579673:A:T	2.50705e-32	-2.90987e-10	-1.21014
172579752	chr1:172579752:A:G	1.38538e-32	-1.80328	-4.11118e-10
172580027	chr1:172580027:C:T	2.01395e-32	-2.90987e-10	-1.42915
172580154	chr1:172580154:C:G	8.35692e-33	-0.93747	-1.37128
172580752	chr1:172580752:T:C	2.06596e-32	-2.90987e-10	-1.40365
172581169	chr1:172581169:A:T	2.07963e-32	-2.90987e-10	-1.39706
172581910	chr1:172581910:C:T	2.51421e-32	-2.90987e-10	-1.20729
172582584	chr1:172582584:A:G	2.01697e-32	-2.90987e-10	-1.42765
172582745	chr1:172582745:G:A	2.10472e-32	-2.90987e-10	-1.38507
172583033	chr1:172583033:A:G	2.06452e-32	-2.90987e-10	-1.40435
172583219	chr1:172583219:TTTG:T	3.88215e-33	-1.97416	-1.10129
172583313	chr1:172583313:A:C	4.89421e-32	-0.828075	0.286876
172583435	chr1:172583435:A:G	2.1847e-32	-2.90987e-10	-1.34777
172583484	chr1:172583484:C:G	6.8561e-33	-1.22053	-1.28616
172583538	chr1:172583538:C:G	2.15804e-32	-2.90987e-10	-1.36005
172583724	chr1:172583724:T:G	2.01414e-32	-2.90987e-10	-1.42906
172584128	chr1:172584128:C:T	2.49906e-32	-2.90987e-10	-1.21334
172584314	chr1:172584314:CTG:C	2.62321e-32	-2.90987e-10	-1.16485
172584499	chr1:172584499:G:A	2.05185e-32	-2.90987e-10	-1.41051
172584966	chr1:172584966:A:G	2.06073e-32	-2.90987e-10	-1.40619
172585140	chr1:172585140:T:C	2.68707e-31	-2.90987e-10	1.16178
172585186	chr1:172585186:A:C	2.7374e-32	-2.90987e-10	-1.12224
172585461	chr1:172585461:A:G	3.7622e-33	-1.81536	-1.29147
172585607	chr1:172585607:C:T	2.59407e-32	-2.90987e-10	-1.17602
172585669	chr1:172585669:C:T	3.90142e-32	-2.90987e-10	-0.76791
172586232	chr1:172586232:G:T	2.83655e-32	-2.90987e-10	-1.08666
172586531	chr1:172586531:A:T	2.72404e-33	-2.00201	-1.42771
172586633	chr1:172586633:A:G	2.04396e-32	-1.41436	-4.11118e-10
172586990	chr1:172586990:C:G	7.516e-33	-0.985634	-1.42917
172587027	chr1:172587027:G:A	2.01877e-32	-2.90987e-10	-1.42676
172587047	chr1:172587047:A:C	2.05202e-32	-2.90987e-10	-1.41043
172587049	chr1:172587049:TA:T	2.05148e-32	-2.90987e-10	-1.41069
172587150	chr1:172587150:C:T	2.3427e-32	-2.90987e-10	-1.27795
172587177	chr1:172587177:G:C	7.23191e-33	-1.02442	-1.42892
172587372	chr1:172587372:G:A	6.28153e-32	-2.90987e-10	-0.291637
172587989	chr1:172587989:A:T	2.50186e-32	-2.90987e-10	-1.21222
172588294	chr1:172588294:T:C	2.45942e-32	-1.22933	-4.11118e-10
172588551	chr1:172588551:C:G	2.44793e-32	-2.90987e-10	-1.23401
172588574	chr1:172588574:T:C	7.68682e-32	-2.90987e-10	-0.0897442
172589073	chr1:172589073:T:A	2.06855e-32	-2.90987e-10	-1.4024
172589384	chr1:172589384:A:G	6.80548e-33	-1.20917	-1.30494
172589454	chr1:172589454:A:G	2.32311e-32	-2.90987e-10	-1.28635
172589951	chr1:172589951:A:G	2.2616e-32	-2.90987e-10	-1.31318
172590183	chr1:172590183:A:G	2.76879e-33	-2.01232	-1.40111
172590712	chr1:172590712:G:A	2.5985e-32	-2.90987e-10	-1.17432
172590779	chr1:172590779:C:T	2.1533e-32	-2.90987e-10	-1.36225
172591147	chr1:172591147:A:C	1.04782e-31	0.220042	-4.11118e-10
172591286	chr1:172591286:A:G	7.1811e-33	-1.04373	-1.41665
172591553	chr1:172591553:G:A	2.14211e-32	-2.90987e-10	-1.36746
172591891	chr1:172591891:A:C	1.89371e-32	-1.49071	-4.11118e-10
172592288	chr1:172592288:T:C	2.11911e-32	-2.90987e-10	-1.37826
172592386	chr1:172592386:C:T	3.16213e-32	-2.90987e-10	-0.978005
172592548	chr1:172592548:T:G	1.20275e-32	-1.94464	-4.11118e-10
172592852	chr1:172592852:A:G	2.88028e-33	-2.01269	-1.36126
172592860	chr1:172592860:T:C	2.2343e-32	-2.90987e-10	-1.32532
172593070	chr1:172593070:CTGTT:C	7.5408e-33	-1.03956	-1.37195
172593253	chr1:172593253:G:A	2.01608e-32	-2.90987e-10	-1.42809
172594470	chr1:172594470:G:A	2.02555e-32	-2.90987e-10	-1.42341
172594592	chr1:172594592:G:A	2.04118e-32	-2.90987e-10	-1.41572
172594615	chr1:172594615:T:C	2.01539e-32	-2.90987e-10	-1.42844
172594707	chr1:172594707:G:A	1.10352e-32	-2.03075	-4.11118e-10
172594729	chr1:172594729:G:A	2.07771e-32	-2.90987e-10	-1.39799
172594759	chr1:172594759:T:G	2.06799e-32	-1.40268	-4.11118e-10
172594761	chr1:172594761:A:G	1.93769e-32	-1.46776	-4.11118e-10
172594897	chr1:172594897:G:A	8.0923e-33	-0.972645	-1.36828
172595001	chr1:172595001:CTCT:C	2.25064e-32	-2.90987e-10	-1.31803
172595600	chr1:172595600:T:C	2.35126e-32	-2.90987e-10	-1.2743
172595682	chr1:172595682:C:T	2.03022e-32	-2.90987e-10	-1.42111
172595719	chr1:172595719:T:G	7.41694e-32	-0.125485	-4.11118e-10
172595941	chr1:172595941:C:G	6.39106e-32	-2.90987e-10	-0.274351
172596177	chr1:172596177:G:A	2.0667e-32	-2.90987e-10	-1.4033
172596530	chr1:172596530:C:T	2.88806e-33	-2.01685	-1.3544
172596887	chr1:172596887:C:T	3.03082e-33	-1.92455	-1.39845
172597260	chr1:172597260:T:A	2.46311e-32	-2.90987e-10	-1.22783
172597285	chr1:172597285:C:T	4.74014e-32	-2.90987e-10	-0.573183
172597671	chr1:172597671:C:A	2.41194e-32	-2.90987e-10	-1.24882
172597701	chr1:172597701:C:T	3.00368e-33	-1.93852	-1.39347
172597702	chr1:172597702:T:C	3.00029e-33	-1.94182	-1.39131
172597706	chr1:172597706:A:G	2.11609e-31	-2.90987e-10	0.922903
172597875	chr1:172597875:A:G	2.83645e-32	-2.90987e-10	-1.0867
172598753	chr1:172598753:A:G	1.11903e-32	-2.01679	-4.11118e-10
172598788	chr1:172598788:A:G	4.12439e-32	-2.90987e-10	-0.712334
172599261	chr1:172599261:G:A	1.22803e-32	-1.92384	-4.11118e-10
172599690	chr1:172599690:C:T	2.91122e-32	-2.90987e-10	-1.06068
172600306	chr1:172600306:A:G	8.23316e-32	-0.0210809	-4.11118e-10
172600878	chr1:172600878:G:C	3.63745e-32	-2.90987e-10	-0.83797
172600962	chr1:172600962:A:G	2.91122e-32	-2.90987e-10	-1.06068
172601285	chr1:172601285:G:T	2.26189e-32	-2.90987e-10	-1.31305
172601410	chr1:172601410:A:C	3.55129e-33	-2.01189	-1.15263
172601665	chr1:172601665:C:T	3.16904e-32	-2.90987e-10	-0.975822
172601764	chr1:172601764:GACAA:G	2.24632e-32	-2.90987e-10	-1.31996
172601922	chr1:172601922:C:G	2.05185e-32	-2.90987e-10	-1.41051
172602327	chr1:172602327:T:C	6.18585e-33	-1.25493	-1.35464
172602428	chr1:172602428:A:G	2.79106e-33	-1.9834	-1.42202
172603146	chr1:172603146:T:C	4.44481e-32	-2.90987e-10	-0.637513
172603479	chr1:172603479:A:T	1.11827e-31	0.285114	-4.11118e-10
172603577	chr1:172603577:T:C	2.9564e-32	-2.90987e-10	-1.04528
172603758	chr1:172603758:T:C	2.50299e-32	-2.90987e-10	-1.21176
172603862	chr1:172603862:A:G	2.77658e-33	-2.01051	-1.40011
172604042	chr1:172604042:A:G	2.13287e-32	-2.90987e-10	-1.37178
172604156	chr1:172604156:G:A	2.0416e-32	-2.90987e-10	-1.41552
172604264	chr1:172604264:C:T	2.49304e-32	-2.90987e-10	-1.21575
172604344	chr1:172604344:G:A	2.0487e-32	-2.90987e-10	-1.41205
172604978	chr1:172604978:A:G	2.05117e-32	-2.90987e-10	-1.41084
172605123	chr1:172605123:T:G	2.43201e-32	-2.90987e-10	-1.24053
172606158	chr1:172606158:G:A	6.49261e-33	-1.20674	-1.35443
172606658	chr1:172606658:G:A	2.05239e-32	-2.90987e-10	-1.41024
172606785	chr1:172606785:C:T	2.12265e-32	-2.90987e-10	-1.37658
172606819	chr1:172606819:T:G	7.23648e-33	-1.02354	-1.42916
172607875	chr1:172607875:A:G	1.10308e-32	-2.03115	-4.11118e-10
172607941	chr1:172607941:A:G	3.14803e-32	-2.90987e-10	-0.982476
172608301	chr1:172608301:C:T	1.43464e-32	-1.76834	-4.11118e-10
172608405	chr1:172608405:A:G	2.95433e-32	-2.90987e-10	-1.04598
172609430	chr1:172609430:A:G	2.46383e-32	-2.90987e-10	-1.22754
172610679	chr1:172610679:T:C	2.5867e-32	-2.90987e-10	-1.17887
172610714	chr1:172610714:G:A	2.73385e-32	-2.90987e-10	-1.12354
172611214	chr1:172611214:C:CTTATTA	3.22367e-32	-2.90987e-10	-0.958732
172611296	chr1:172611296:C:T	2.08638e-32	-2.90987e-10	-1.39382
172611392	chr1:172611392:C:A	2.06621e-32	-2.90987e-10	-1.40353
172611397	chr1:172611397:A:G	6.18123e-33	-1.26258	-1.34774
172612167	chr1:172612167:A:G	3.04788e-32	-2.90987e-10	-1.01481
172612189	chr1:172612189:A:G	7.67577e-32	-2.90987e-10	-0.0911828
172612440	chr1:172612440:A:T	2.01773e-32	-2.90987e-10	-1.42728
172612809	chr1:172612809:T:C	1.25298e-32	-1.90373	-4.11118e-10
172612832	chr1:172612832:T:A	2.06522e-32	-2.90987e-10	-1.40401
172612882	chr1:172612882:C:T	2.04107e-32	-2.90987e-10	-1.41578
172612930	chr1:172612930:A:G	2.73798e-33	-2.01546	-1.40916
172613175	chr1:172613175:C:T	2.1452e-32	-2.90987e-10	-1.36602
172613205	chr1:172613205:G:C	3.57694e-33	-2.02109	-1.13624
172613295	chr1:172613295:T:C	2.06138e-32	-2.90987e-10	-1.40587
172613352	chr1:172613352:C:A	2.0428e-32	-2.90987e-10	-1.41493
172613646	chr1:172613646:G:A	2.05814e-32	-2.90987e-10	-1.40745
172614348	chr1:172614348:G:A	4.09749e-32	-2.90987e-10	-0.718877
172614440	chr1:172614440:T:G	8.6171e-32	-2.90987e-10	0.0244971
172614451	chr1:172614451:G:A	2.03821e-32	-2.90987e-10	-1.41718
172614659	chr1:172614659:G:T	2.91122e-32	-2.90987e-10	-1.06068
172614949	chr1:172614949:A:G	2.03985e-32	-2.90987e-10	-1.41637
172614977	chr1:172614977:C:T	2.84179e-32	-2.90987e-10	-1.08482
172615109	chr1:172615109:C:CACTAAACATA	1.1166e-32	-2.01896	-4.11118e-10
172615144	chr1:172615144:G:C	2.08797e-32	-2.90987e-10	-1.39306
172615296	chr1:172615296:G:A	2.04174e-32	-2.90987e-10	-1.41545
172615436	chr1:172615436:G:A	2.08511e-32	-2.90987e-10	-1.39443
172615459	chr1:172615459:T:C	7.07898e-32	-0.172121	-4.11118e-10
172615680	chr1:172615680:T:C	2.01451e-32	-2.90987e-10	-1.42888
172615699	chr1:172615699:A:G	2.04868e-32	-2.90987e-10	-1.41206
172615717	chr1:172615717:T:A	2.04949e-32	-2.90987e-10	-1.41166
172616224	chr1:172616224:C:T	2.14855e-32	-2.90987e-10	-1.36446
172616516	chr1:172616516:A:G	3.97886e-33	-1.76951	-1.28133
172616924	chr1:172616924:C:T	2.01434e-32	-2.90987e-10	-1.42896
172618373	chr1:172618373:A:C	2.20594e-32	-2.90987e-10	-1.3381
172618412	chr1:172618412:G:A	2.8921e-32	-2.90987e-10	-1.06727
172619058	chr1:172619058:A:T	2.7523e-32	-2.90987e-10	-1.11681
172619172	chr1:172619172:T:C	2.01583e-32	-2.90987e-10	-1.42822
172619255	chr1:172619255:G:GATTCCTTACAGAATAGAGTTCCATCAAAGCC	2.59991e-32	-2.90987e-10	-1.17378
172619263	chr1:172619263:A:G	2.06778e-32	-2.90987e-10	-1.40278
172619417	chr1:172619417:C:T	2.71738e-32	-2.90987e-10	-1.12958
172619449	chr1:172619449:T:C	6.58046e-33	-1.22056	-1.32717
172619836	chr1:172619836:G:A	2.02576e-32	-2.90987e-10	-1.42331
172619929	chr1:172619929:C:T	2.6456e-32	-2.90987e-10	-1.15635
172620554	chr1:172620554:A:G	4.58637e-32	-2.90987e-10	-0.606162
172620851	chr1:172620851:C:T	2.88618e-32	-2.90987e-10	-1.06932
172620893	chr1:172620893:T:C	2.53747e-32	-2.90987e-10	-1.19808
172620937	chr1:172620937:C:A	2.01415e-32	-2.90987e-10	-1.42905
172621416	chr1:172621416:G:A	2.06978e-32	-2.90987e-10	-1.40181
172621601	chr1:172621601:C:T	2.08312e-32	-2.90987e-10	-1.39539
172621885	chr1:172621885:C:T	2.02625e-32	-2.90987e-10	-1.42306
172622012	chr1:172622012:G:A	2.03971e-32	-2.90987e-10	-1.41644
172622088	chr1:172622088:A:G	3.43123e-33	-1.85118	-1.34774
172622263	chr1:172622263:G:A	3.225e-32	-2.90987e-10	-0.958318
172622365	chr1:172622365:C:T	4.73136e-32	-2.90987e-10	-0.575038
172622810	chr1:172622810:A:C	2.0688e-32	-2.90987e-10	-1.40228
172622905	chr1:172622905:T:C	2.25564e-32	-2.90987e-10	-1.31582
172622949	chr1:172622949:G:A	7.96923e-33	-0.93577	-1.42048
172623786	chr1:172623786:C:T	2.02077e-32	-2.90987e-10	-1.42577
172624009	chr1:172624009:A:G	2.06305e-32	-2.90987e-10	-1.40506
172624327	chr1:172624327:T:TATAA	3.45516e-33	-1.80553	-1.38644
172624566	chr1:172624566:CTATA:C	1.26114e-32	-1.89724	-4.11118e-10
172624983	chr1:172624983:A:G	2.25012e-32	-2.90987e-10	-1.31827
172625118	chr1:172625118:G:A	2.01911e-32	-2.90987e-10	-1.42659
172625196	chr1:172625196:C:G	2.04604e-32	-2.90987e-10	-1.41334
172625241	chr1:172625241:T:C	4.6305e-32	-2.90987e-10	-0.596586
172625478	chr1:172625478:C:T	2.71956e-33	-2.0077	-1.42366
172625553	chr1:172625553:G:A	2.44214e-32	-2.90987e-10	-1.23638
172626138	chr1:172626138:G:A	1.10131e-32	-2.03275	-4.11118e-10
172626377	chr1:172626377:G:A	2.61859e-32	-2.90987e-10	-1.16661
172626484	chr1:172626484:C:T	3.39912e-33	-1.77915	-1.42917
172626983	chr1:172626983:G:A	1.06358e-32	-0.722748	-1.34486
172627072	chr1:172627072:C:T	2.11406e-32	-2.90987e-10	-1.38064
172627174	chr1:172627174:C:T	2.01945e-32	-2.90987e-10	-1.42643
172627209	chr1:172627209:G:C	3.59223e-33	-1.72409	-1.42897
172627366	chr1:172627366:G:A	2.29695e-32	-2.90987e-10	-1.29767
172627485	chr1:172627485:A:T	9.41535e-33	-0.760486	-1.42901
172627580	chr1:172627580:G:A	1.12799e-32	-2.00882	-4.11118e-10
172627658	chr1:172627658:T:A	2.08896e-32	-2.90987e-10	-1.39259
172627675	chr1:172627675:C:T	2.01941e-32	-2.90987e-10	-1.42645
172627752	chr1:172627752:G:A	3.44283e-32	-2.90987e-10	-0.892957
172627909	chr1:172627909:A:G	2.54965e-32	-2.90987e-10	-1.19329
172628000	chr1:172628000:T:G	2.12713e-32	-2.90987e-10	-1.37448
172628413	chr1:172628413:T:C	2.76119e-33	-1.99807	-1.4181
172628729	chr1:172628729:C:T	1.81249e-32	-1.53455	-4.11118e-10
172629099	chr1:172629099:A:G	2.14144e-32	-2.90987e-10	-1.36777
172630192	chr1:172630192:T:C	6.42635e-33	-1.21837	-1.35306
172630449	chr1:172630449:GA:G	4.39107e-33	-1.54042	-1.41184
172630738	chr1:172630738:G:C	3.10909e-33	-2.00583	-1.29168
172630903	chr1:172630903:T:C	2.07264e-32	-2.90987e-10	-1.40043
172631036	chr1:172631036:T:A	6.79971e-33	-1.18375	-1.33121
172631050	chr1:172631050:A:G	2.0611e-32	-2.90987e-10	-1.40601
172631354	chr1:172631354:TTCA:T	9.31987e-33	-1.12753	-1.07216
172631476	chr1:172631476:T:C	2.18656e-32	-2.90987e-10	-1.34692
172631693	chr1:172631693:C:T	7.47209e-33	-1.10706	-1.3136
172631850	chr1:172631850:C:T	2.29149e-32	-2.90987e-10	-1.30005
172631893	chr1:172631893:C:T	2.28526e-32	-2.90987e-10	-1.30277
172631993	chr1:172631993:C:T	3.11778e-33	-2.00639	-1.28832
172632264	chr1:172632264:C:G	3.03519e-33	-2.01814	-1.30342
172632735	chr1:172632735:TGG:T	7.52904e-32	-2.90987e-10	-0.110484
172632792	chr1:172632792:T:C	1.85188e-32	-1.51305	-4.11118e-10
172632898	chr1:172632898:G:A	2.16452e-32	-2.90987e-10	-1.35705
172632946	chr1:172632946:T:C	2.19319e-32	-2.90987e-10	-1.34389
172633199	chr1:172633199:C:A	2.40209e-32	-2.90987e-10	-1.25291
172633598	chr1:172633598:T:C	3.99371e-33	-1.84541	-1.2017
172633836	chr1:172633836:G:A	2.29536e-32	-2.90987e-10	-1.29836
172633864	chr1:172633864:C:G	8.27002e-33	-0.91505	-1.40415
172633999	chr1:172633999:C:G	6.79696e-33	-1.17745	-1.33791
172634189	chr1:172634189:G:T	3.86899e-33	-1.83234	-1.2465
172634271	chr1:172634271:C:A	3.88518e-33	-1.82052	-1.25414
172634602	chr1:172634602:C:T	2.33411e-32	-2.90987e-10	-1.28162
172634604	chr1:172634604:G:T	2.33497e-32	-2.90987e-10	-1.28125
172634629	chr1:172634629:A:G	3.94471e-33	-1.87506	-1.1844
172634800	chr1:172634800:C:T	3.05929e-33	-1.90171	-1.41194
172635054	chr1:172635054:C:A	2.93078e-32	-2.90987e-10	-1.05398
172635070	chr1:172635070:G:A	3.12322e-33	-1.88838	-1.40459
172635168	chr1:172635168:G:A	3.81501e-33	-1.84043	-1.25246
172635231	chr1:172635231:G:A	5.11421e-32	-0.612957	0.115728
172635311	chr1:172635311:A:T	2.29427e-32	-2.90987e-10	-1.29883
172635571	chr1:172635571:G:A	3.81318e-33	-1.85512	-1.23825
172635573	chr1:172635573:T:G	3.82541e-33	-1.85078	-1.23939
172635594	chr1:172635594:C:T	2.13802e-32	-2.90987e-10	-1.36937
172635744	chr1:172635744:G:T	3.74317e-33	-1.85187	-1.26003
172635882	chr1:172635882:ATTGT:A	2.29315e-32	-2.90987e-10	-1.29932
172636332	chr1:172636332:C:T	3.93149e-33	-1.84046	-1.22235
172636471	chr1:172636471:T:G	2.29306e-32	-2.90987e-10	-1.29936
172636512	chr1:172636512:C:T	3.96117e-33	-1.81526	-1.24003
172636736	chr1:172636736:G:A	2.38215e-32	-2.90987e-10	-1.26125
172636928	chr1:172636928:T:C	6.88528e-33	-1.22122	-1.28123
172637061	chr1:172637061:G:A	2.06169e-32	-2.90987e-10	-1.40572
172637132	chr1:172637132:G:A	1.36638e-32	-1.81709	-4.11118e-10
172637183	chr1:172637183:G:A	2.01451e-32	-2.90987e-10	-1.42887
172637240	chr1:172637240:GA:G	3.9566e-33	-1.80473	-1.25173
172637383	chr1:172637383:C:T	2.01509e-32	-2.90987e-10	-1.42859
172637474	chr1:172637474:T:C	3.60361e-33	-1.87373	-1.27618
172637660	chr1:172637660:G:A	2.03724e-32	-2.90987e-10	-1.41765
172637817	chr1:172637817:G:C	5.68287e-33	-1.28295	-1.41143
172638742	chr1:172638742:A:G	2.1684e-32	-2.90987e-10	-1.35526
172639342	chr1:172639342:G:A	2.24027e-32	-2.90987e-10	-1.32265
172639355	chr1:172639355:T:C	1.58067e-31	-2.90987e-10	0.63118
172640057	chr1:172640057:C:T	5.63888e-33	-1.36905	-1.3331
172640089	chr1:172640089:A:G	6.36813e-33	-1.62598	-0.954546
172640166	chr1:172640166:T:G	2.19192e-32	-2.90987e-10	-1.34447
172640281	chr1:172640281:A:G	1.33049e-32	-1.84371	-4.11118e-10
172640439	chr1:172640439:G:A	2.08347e-32	-2.90987e-10	-1.39522
172640471	chr1:172640471:C:T	2.49725e-32	-2.90987e-10	-1.21406
172640549	chr1:172640549:C:T	2.07121e-32	-2.90987e-10	-1.40112
172640620	chr1:172640620:T:G	4.9035e-33	-1.47368	-1.3682
172640813	chr1:172640813:A:C	1.64382e-32	-1.63223	-4.11118e-10
172640900	chr1:172640900:CATCATACATG:C	2.04241e-32	-2.90987e-10	-1.41512
172641480	chr1:172641480:C:T	4.26399e-32	-2.90987e-10	-0.679045
172641570	chr1:172641570:C:G	1.60515e-32	-0.559442	-1.09659
172641632	chr1:172641632:G:GACTC	4.02409e-32	-2.90987e-10	-0.736951
172641707	chr1:172641707:T:C	1.12138e-32	-0.746104	-1.26859
172641807	chr1:172641807:G:A	2.41988e-32	-2.90987e-10	-1.24553
172641861	chr1:172641861:C:T	1.08439e-32	-0.760498	-1.28774
172641879	chr1:172641879:T:C	4.48961e-32	-2.90987e-10	-0.627485
172642137	chr1:172642137:T:C	3.78382e-32	-2.90987e-10	-0.798517
172642427	chr1:172642427:G:T	2.93813e-32	-2.90987e-10	-1.05148
172642456	chr1:172642456:A:G	6.9504e-33	-1.45713	-1.03591
172642928	chr1:172642928:A:G	1.1575e-32	-0.703029	-1.27996
172643247	chr1:172643247:A:G	1.7856e-32	-1.5495	-4.11118e-10
172643256	chr1:172643256:C:T	1.30771e-32	-1.86097	-4.11118e-10
172643456	chr1:172643456:G:A	1.19109e-32	-0.70534	-1.24904
172643701	chr1:172643701:A:G	1.30314e-32	-0.693841	-1.17064
172643702	chr1:172643702:C:T	2.81065e-32	-2.90987e-10	-1.09583
172643742	chr1:172643742:GC:G	1.23199e-32	-1.92062	-4.11118e-10
172643956	chr1:172643956:T:A	3.18321e-32	-2.90987e-10	-0.97136
172644101	chr1:172644101:A:G	9.4548e-33	-0.800798	-1.38452
172644600	chr1:172644600:A:G	2.38433e-32	-2.90987e-10	-1.26033
172644944	chr1:172644944:A:C	2.19183e-32	-2.90987e-10	-1.34451
172645021	chr1:172645021:G:A	2.65218e-32	-2.90987e-10	-1.15387
172645061	chr1:172645061:T:A	7.85191e-33	-1.14832	-1.22276
172645066	chr1:172645066:A:G	1.14419e-32	-1.00629	-0.988259
172645109	chr1:172645109:C:T	2.85774e-32	-2.90987e-10	-1.07922
172645423	chr1:172645423:A:G	2.09442e-32	-2.90987e-10	-1.38998
172645877	chr1:172645877:C:T	3.39056e-32	-0.341926	-0.566331
172645977	chr1:172645977:G:A	6.85464e-32	-0.577187	0.372862
172646255	chr1:172646255:C:T	1.94629e-32	-0.252519	-1.21081
172646333	chr1:172646333:A:G	2.31994e-32	-2.90987e-10	-1.28771
172646357	chr1:172646357:C:T	3.37372e-32	-2.90987e-10	-0.913235
172646423	chr1:172646423:A:G	2.09918e-32	-2.90987e-10	-1.3877
172646781	chr1:172646781:A:G	2.52384e-31	-2.90987e-10	1.09912
172647224	chr1:172647224:G:A	2.86451e-32	-2.90987e-10	-1.07685
172647499	chr1:172647499:C:T	2.4814e-32	-0.507062	-0.713364
172647638	chr1:172647638:C:T	4.00867e-32	-2.90987e-10	-0.740791
172647800	chr1:172647800:G:A	2.79289e-32	-0.465912	-0.636263
172647851	chr1:172647851:T:C	2.858e-32	-0.440159	-0.63897
172648033	chr1:172648033:T:C	5.27006e-32	-2.90987e-10	-0.46721
172648145	chr1:172648145:A:G	3.31501e-32	-2.90987e-10	-0.930791
172648335	chr1:172648335:G:T	2.22233e-32	-2.90987e-10	-1.33069
172648913	chr1:172648913:T:C	2.62973e-32	-2.90987e-10	-1.16237
172648942	chr1:172648942:G:A	1.2253e-31	-2.90987e-10	0.376521
172648964	chr1:172648964:T:C	2.06365e-32	-2.90987e-10	-1.40477
172649436	chr1:172649436:A:T	6.87096e-33	-1.9451	-0.559436
172649741	chr1:172649741:C:T	2.66026e-32	-0.484159	-0.666669
172649991	chr1:172649991:C:T	8.08297e-32	-0.433453	0.393962
172650296	chr1:172650296:C:T	2.04489e-32	-2.90987e-10	-1.41391
172650672	chr1:172650672:T:C	2.21342e-32	-2.90987e-10	-1.33471
172650711	chr1:172650711:C:G	3.62918e-32	-0.298295	-0.541949
172650998	chr1:172650998:A:ACT	3.30541e-32	-0.389345	-0.544346
172651414	chr1:172651414:A:C	3.55366e-32	-2.90987e-10	-0.861273
172651466	chr1:172651466:T:C	2.9212e-32	-2.90987e-10	-1.05726
172651691	chr1:172651691:T:G	2.11788e-32	-2.90987e-10	-1.37884
172651969	chr1:172651969:G:A	2.1178e-32	-2.90987e-10	-1.37887
172652740	chr1:172652740:G:A	3.29185e-32	-2.90987e-10	-0.937802
172652926	chr1:172652926:A:T	2.71054e-32	-2.90987e-10	-1.1321
172653091	chr1:172653091:C:T	3.51066e-32	-2.90987e-10	-0.873448
172653138	chr1:172653138:G:A	2.44163e-32	-2.90987e-10	-1.23659
172653211	chr1:172653211:C:T	2.13395e-32	-2.90987e-10	-1.37128
172653302	chr1:172653302:G:A	2.70236e-32	-0.509768	-0.625359
172653359	chr1:172653359:T:C	8.27372e-32	-0.377298	0.361131
172653680	chr1:172653680:G:A	3.04228e-32	-0.409348	-0.607295
172653752	chr1:172653752:A:G	8.43012e-32	-0.454381	0.456941
172653833	chr1:172653833:A:G	1.61963e-32	-1.64705	-4.11118e-10
172654153	chr1:172654153:G:C	7.34946e-32	-2.90987e-10	-0.134624
172654893	chr1:172654893:A:T	3.54516e-32	-2.90987e-10	-0.863669
172655086	chr1:172655086:G:A	5.41175e-33	-1.31448	-1.42879
172655093	chr1:172655093:C:T	7.18395e-33	-1.13463	-1.32536
172655366	chr1:172655366:G:GT	2.17751e-32	-0.69088	-0.66019
172655475	chr1:172655475:A:G	2.11346e-32	-2.90987e-10	-1.38093
172655556	chr1:172655556:G:C	3.2233e-32	-2.90987e-10	-0.958845
172655724	chr1:172655724:C:T	3.24832e-32	-0.552451	-0.398663
172655747	chr1:172655747:G:A	2.11151e-32	-2.90987e-10	-1.38185
172656014	chr1:172656014:A:G	4.49373e-32	0.239371	-0.86594
172656089	chr1:172656089:T:C	5.32971e-32	0.336715	-0.792669
172656393	chr1:172656393:G:A	3.03376e-32	0.0532947	-1.07274
172656469	chr1:172656469:C:T	2.07174e-32	-2.90987e-10	-1.40086
172656793	chr1:172656793:C:T	2.17593e-31	-2.90987e-10	0.950792
172656797	chr1:172656797:C:T	2.9999e-33	-1.91579	-1.41747
172657003	chr1:172657003:TCTGACCCCAGG:T	5.82625e-32	-2.90987e-10	-0.366877
172657240	chr1:172657240:A:G	6.11079e-33	-1.2018	-1.41998
172657250	chr1:172657250:C:T	2.3327e-32	-2.90987e-10	-1.28223
172657325	chr1:172657325:T:C	8.43454e-32	-2.90987e-10	0.00308381
172657466	chr1:172657466:A:G	3.45326e-33	-1.88248	-1.31004
172657533	chr1:172657533:A:C	1.11814e-32	-2.01758	-4.11118e-10
172657997	chr1:172657997:T:C	8.23458e-33	-0.922277	-1.40122
172658079	chr1:172658079:T:C	3.16499e-33	-1.89816	-1.38153
172658116	chr1:172658116:C:A	3.13276e-33	-1.91654	-1.37339
172658167	chr1:172658167:G:GT	4.01786e-32	-2.90987e-10	-0.738503
172658358	chr1:172658358:C:T	1.09458e-32	-1.30391	-0.73497
172658724	chr1:172658724:A:T	2.0762e-31	0.0313758	0.872498
172659348	chr1:172659348:G:A	5.71242e-32	-2.90987e-10	-0.386608
172659757	chr1:172659757:A:G	1.32435e-32	-0.484919	-1.36341
172659928	chr1:172659928:A:C	2.24166e-32	-2.90987e-10	-1.32203
172660576	chr1:172660576:A:G	1.28323e-32	-0.450685	-1.42919
172660663	chr1:172660663:G:T	2.37449e-32	-2.90987e-10	-1.26447
172661314	chr1:172661314:T:C	1.36188e-32	-0.933938	-0.886444
172662300	chr1:172662300:AC:A	2.89267e-33	-1.95073	-1.41893
172662917	chr1:172662917:A:G	5.62396e-33	-1.50996	-1.19484
172663817	chr1:172663817:A:T	2.31128e-32	-1.25479	-0.0366588
172664210	chr1:172664210:A:G	3.95808e-31	0.401708	1.14738
172664601	chr1:172664601:G:A	2.01838e-32	-2.90987e-10	-1.42696
172664788	chr1:172664788:A:T	4.28386e-32	-2.90987e-10	-0.674398
172665316	chr1:172665316:A:T	3.43849e-32	-2.90987e-10	-0.894217
172665511	chr1:172665511:A:G	2.03985e-32	-2.90987e-10	-1.41637
172665514	chr1:172665514:C:A	2.03988e-32	-2.90987e-10	-1.41636
172665594	chr1:172665594:T:C	1.85264e-32	-1.51264	-4.11118e-10
172666624	chr1:172666624:T:A	2.07628e-32	-2.90987e-10	-1.39867
172666628	chr1:172666628:T:A	3.88072e-32	-2.90987e-10	-0.773231
172668049	chr1:172668049:C:T	1.69693e-32	-1.1116	-0.488829
172668183	chr1:172668183:C:T	3.57509e-32	-2.90987e-10	-0.85526
172668315	chr1:172668315:T:G	9.22931e-33	-0.904539	-1.30491
172668968	chr1:172668968:G:A	5.12785e-33	-1.48996	-1.30719
172669098	chr1:172669098:A:C	2.0187e-32	-2.90987e-10	-1.4268
172669332	chr1:172669332:A:G	1.25761e-32	-1.90004	-4.11118e-10
172669360	chr1:172669360:A:G	3.71467e-33	-1.81603	-1.30351
172669520	chr1:172669520:A:G	3.05378e-32	-2.90987e-10	-1.01287
172669626	chr1:172669626:C:T	1.32482e-31	-2.90987e-10	0.45461
172670148	chr1:172670148:C:T	2.18941e-32	-2.90987e-10	-1.34562
172670312	chr1:172670312:A:C	3.44382e-32	-2.90987e-10	-0.892669
172670330	chr1:172670330:G:A	3.47572e-32	-2.90987e-10	-0.883449
172670411	chr1:172670411:G:A	3.90832e-32	-2.90987e-10	-0.766143
172670442	chr1:172670442:A:G	3.1523e-33	-1.85883	-1.42487
172670620	chr1:172670620:G:T	2.62953e-32	-2.90987e-10	-1.16245
172670891	chr1:172670891:C:T	2.3682e-32	-2.90987e-10	-1.26712
172671666	chr1:172671666:G:C	2.99965e-32	-2.90987e-10	-1.03075
172671934	chr1:172671934:G:A	3.44105e-32	-2.90987e-10	-0.893475
172672306	chr1:172672306:T:C	7.63849e-32	-2.90987e-10	-0.0960513
172672497	chr1:172672497:A:G	3.4373e-32	-2.90987e-10	-0.894564
172672732	chr1:172672732:T:A	2.04164e-32	-1.4155	-4.11118e-10
172672900	chr1:172672900:G:A	3.44105e-32	-2.90987e-10	-0.893475
172672978	chr1:172672978:C:T	3.52644e-33	-1.87732	-1.29423
172673469	chr1:172673469:G:A	3.2883e-32	-2.90987e-10	-0.938881
172673473	chr1:172673473:C:T	2.03988e-32	-2.90987e-10	-1.41636
172673894	chr1:172673894:A:G	3.03035e-32	-2.90987e-10	-1.02057
172674080	chr1:172674080:A:G	3.47986e-33	-1.79881	-1.38603
172674634	chr1:172674634:C:T	1.84059e-32	-1.12644	-0.392727
172675493	chr1:172675493:C:T	2.04318e-32	-2.90987e-10	-1.41474
172675940	chr1:172675940:T:C	6.20625e-33	-1.82186	-0.784415
172676211	chr1:172676211:G:A	6.25829e-32	-2.90987e-10	-0.295345
172676374	chr1:172676374:A:T	3.44376e-32	-2.90987e-10	-0.892686
172676758	chr1:172676758:C:T	1.71785e-32	-1.1418	-0.446381
172677298	chr1:172677298:A:G	2.01838e-32	-2.90987e-10	-1.42696
172677963	chr1:172677963:T:C	2.58808e-32	-2.90987e-10	-1.17834
172678383	chr1:172678383:G:T	3.91974e-33	-1.79589	-1.26992
172679091	chr1:172679091:AG:A	2.02834e-32	-2.90987e-10	-1.42203
172679190	chr1:172679190:T:C	2.04173e-32	-2.90987e-10	-1.41546
172679816	chr1:172679816:T:C	2.46938e-32	-1.16745	-0.0578301
172680622	chr1:172680622:T:C	9.83673e-32	-2.90987e-10	0.156873
172681248	chr1:172681248:T:C	1.61548e-32	-1.11431	-0.535312
172681316	chr1:172681316:A:G	2.89227e-32	-2.90987e-10	-1.06721
172681461	chr1:172681461:A:C	2.45502e-32	-2.90987e-10	-1.23111
172681545	chr1:172681545:C:T	1.46423e-32	-1.7257	-0.0222162
172682328	chr1:172682328:C:T	2.97273e-32	-2.90987e-10	-1.03977
172682628	chr1:172682628:T:A	1.54881e-32	-1.88904	0.197274
172682894	chr1:172682894:A:G	1.53061e-32	-1.90561	0.202021
172682895	chr1:172682895:A:C	1.52545e-32	-1.90226	0.195298
172683603	chr1:172683603:C:T	8.91351e-32	-2.90987e-10	0.0583172
172683905	chr1:172683905:C:T	4.3042e-32	-2.90987e-10	-0.66966
172684573	chr1:172684573:C:A	3.04832e-32	-2.90987e-10	-1.01466
172684823	chr1:172684823:AAAG:A	2.30675e-32	-2.90987e-10	-1.29341
172684900	chr1:172684900:T:C	3.22423e-32	-2.90987e-10	-0.958557
172685228	chr1:172685228:C:T	2.02309e-32	-2.90987e-10	-1.42462
172685237	chr1:172685237:G:A	3.39388e-33	-1.99499	-1.21488
172685599	chr1:172685599:C:G	1.19592e-31	-2.90987e-10	0.352253
172685622	chr1:172685622:T:C	1.16261e-31	-2.90987e-10	0.323999
172685684	chr1:172685684:T:C	6.83381e-33	-2.01557	-0.494385
172688464	chr1:172688464:T:C	2.13095e-32	-2.90987e-10	-1.37268
172689502	chr1:172689502:T:C	3.304e-33	-1.98848	-1.24822
172689783	chr1:172689783:A:C	4.79797e-33	-2.02737	-0.836275
172690093	chr1:172690093:G:A	4.13116e-32	-2.90987e-10	-0.710692
172690352	chr1:172690352:C:T	2.52148e-32	-2.90987e-10	-1.2044
172690649	chr1:172690649:G:C	3.26593e-33	-1.99752	-1.25077
172690695	chr1:172690695:C:T	4.62893e-33	-1.94673	-0.952783
172690697	chr1:172690697:C:T	3.02426e-32	-1.02258	-4.11118e-10
172690723	chr1:172690723:A:G	2.01496e-32	-2.90987e-10	-1.42865
172690808	chr1:172690808:A:G	4.53907e-33	-2.01105	-0.908061
172691179	chr1:172691179:ACACACC:A	2.03834e-32	-2.90987e-10	-1.41712
172691234	chr1:172691234:T:C	2.6388e-33	-2.03258	-1.42894
172691386	chr1:172691386:C:T	4.18372e-32	-2.90987e-10	-0.69805
172691391	chr1:172691391:G:T	4.16897e-32	-2.90987e-10	-0.701581
172691542	chr1:172691542:G:A	2.01557e-32	-2.90987e-10	-1.42835
172691576	chr1:172691576:G:A	2.90728e-33	-1.98143	-1.38319
172691812	chr1:172691812:T:C	4.80755e-33	-2.03158	-0.830072
172691917	chr1:172691917:C:T	1.08135e-32	-1.94951	-0.101532
172691919	chr1:172691919:GT:G	2.47648e-32	-1.22241	-4.11118e-10
172692198	chr1:172692198:C:T	2.7325e-33	-1.99755	-1.42907
172692590	chr1:172692590:T:G	4.08653e-33	-1.99197	-1.03217
172692684	chr1:172692684:C:T	2.03879e-32	-2.90987e-10	-1.4169
172692740	chr1:172692740:A:G	2.11209e-32	-2.90987e-10	-1.38157
172692775	chr1:172692775:G:T	7.77216e-32	-2.90987e-10	-0.0787031
172692864	chr1:172692864:A:G	4.1873e-33	-1.90283	-1.09695
172693087	chr1:172693087:A:C	4.13118e-32	-2.90987e-10	-0.710687
172693529	chr1:172693529:A:G	5.52968e-32	-2.90987e-10	-0.419122
172693563	chr1:172693563:A:G	2.50011e-32	-2.90987e-10	-1.21292
172693575	chr1:172693575:G:T	4.24048e-33	-2.00557	-0.98159
172693599	chr1:172693599:A:C	2.43989e-32	-2.90987e-10	-1.2373
172693906	chr1:172693906:C:A	7.73818e-32	-2.90987e-10	-0.0830851
172695302	chr1:172695302:A:G	8.37551e-33	-1.85137	-0.455155
172695875	chr1:172695875:G:T	2.28433e-32	-2.90987e-10	-1.30318
172696124	chr1:172696124:G:A	4.2817e-32	-2.90987e-10	-0.674901
172696316	chr1:172696316:A:G	2.51625e-32	-2.90987e-10	-1.20648
172696604	chr1:172696604:A:G	4.37349e-33	-1.99553	-0.960744
172697489	chr1:172697489:C:T	4.98335e-33	-1.46679	-1.35895
172697565	chr1:172697565:G:C	5.82361e-33	-1.66354	-1.00638
172697587	chr1:172697587:C:T	4.15222e-32	-2.90987e-10	-0.705608
172697607	chr1:172697607:C:T	5.92527e-33	-1.66112	-0.991487
172697661	chr1:172697661:A:C	1.63431e-31	-2.90987e-10	0.664556
172697681	chr1:172697681:G:T	4.148e-33	-1.72241	-1.2868
172697931	chr1:172697931:A:C	2.75278e-33	-1.99302	-1.4262
172698827	chr1:172698827:T:C	2.42654e-32	-0.314211	-0.928573
172699200	chr1:172699200:T:C	4.76877e-33	-2.02861	-0.841135
172699305	chr1:172699305:G:A	2.52335e-32	-2.90987e-10	-1.20367
172700077	chr1:172700077:A:G	1.1223e-32	-2.01387	-4.11118e-10
172700275	chr1:172700275:C:G	4.81115e-33	-1.57852	-1.28238
172700408	chr1:172700408:T:C	1.12546e-32	-2.01106	-4.11118e-10
172700796	chr1:172700796:G:A	2.22527e-32	-2.90987e-10	-1.32937
172701580	chr1:172701580:T:C	4.67075e-33	-2.01255	-0.877962
172702026	chr1:172702026:A:G	2.33534e-32	-2.90987e-10	-1.2811
172702267	chr1:172702267:G:A	7.88798e-32	-2.90987e-10	-0.0639111
172703111	chr1:172703111:G:A	1.34706e-32	-1.83132	-4.11118e-10
172703145	chr1:172703145:C:CAA	2.84454e-33	-2.03403	-1.3524
172703333	chr1:172703333:T:A	4.18586e-33	-1.69038	-1.30975
172703459	chr1:172703459:A:G	2.34436e-32	-2.90987e-10	-1.27724
172703585	chr1:172703585:C:T	1.56966e-32	-1.67839	-4.11118e-10
172704182	chr1:172704182:C:A	4.21775e-33	-1.62268	-1.36985
172704443	chr1:172704443:C:T	8.12747e-33	-1.03103	-1.30556
172704503	chr1:172704503:A:C	1.10374e-30	-2.90987e-10	2.57462
172704716	chr1:172704716:T:G	3.54974e-32	-2.90987e-10	-0.862376
172704958	chr1:172704958:C:T	2.3106e-32	-2.90987e-10	-1.29174
172705198	chr1:172705198:T:C	4.28586e-32	-2.90987e-10	-0.673929
172705401	chr1:172705401:C:T	4.56135e-33	-1.48569	-1.42853
172705414	chr1:172705414:A:T	2.87253e-33	-2.01294	-1.3637
172705628	chr1:172705628:T:C	1.10328e-30	-2.90987e-10	2.57421
172705636	chr1:172705636:G:A	4.58282e-33	-1.48036	-1.42916
172705957	chr1:172705957:T:C	1.00737e-32	-1.08009	-1.04181
172706205	chr1:172706205:T:A	1.39523e-32	-1.79619	-4.11118e-10
172706385	chr1:172706385:T:C	7.0537e-33	-1.05194	-1.42635
172707046	chr1:172707046:T:C	3.02405e-32	-2.90987e-10	-1.02265
172707075	chr1:172707075:G:A	5.3189e-32	-2.90987e-10	-0.457984
172707282	chr1:172707282:C:T	2.17391e-32	-2.90987e-10	-1.35272
172707405	chr1:172707405:C:T	4.42601e-32	-2.90987e-10	-0.641753
172707847	chr1:172707847:G:T	5.11695e-32	-2.90987e-10	-0.496693
172707848	chr1:172707848:A:T	5.10947e-32	-2.90987e-10	-0.498156
172708034	chr1:172708034:T:C	6.96702e-33	-1.07814	-1.41251
172708165	chr1:172708165:G:C	3.26256e-32	-2.90987e-10	-0.946739
172708368	chr1:172708368:T:C	1.10525e-30	-2.90987e-10	2.57599
172709069	chr1:172709069:C:G	4.55717e-32	-2.90987e-10	-0.61255
172709088	chr1:172709088:G:A	2.20789e-32	-2.90987e-10	-1.33722
172709989	chr1:172709989:A:G	6.706e-33	-1.11424	-1.41459
172710104	chr1:172710104:A:T	2.35657e-32	-2.90987e-10	-1.27205
172710153	chr1:172710153:G:A	2.56085e-32	-2.90987e-10	-1.18891
172710256	chr1:172710256:A:G	3.07654e-32	-2.90987e-10	-1.00545
172710446	chr1:172710446:A:T	2.16985e-32	-2.90987e-10	-1.35459
172710564	chr1:172710564:G:T	5.62838e-33	-1.43688	-1.26713
172710795	chr1:172710795:C:G	7.11679e-33	-1.07327	-1.39611
172711325	chr1:172711325:T:C	4.43912e-33	-1.83747	-1.10391
172711326	chr1:172711326:A:G	2.19897e-32	-2.90987e-10	-1.34126
172711599	chr1:172711599:T:G	4.12321e-32	-2.90987e-10	-0.712619
172711891	chr1:172711891:T:C	4.51995e-33	-1.49437	-1.42897
172711976	chr1:172711976:G:A	8.39334e-32	-2.90987e-10	-0.00181284
172712147	chr1:172712147:AAGTATAATACAGGACAGGTAAAACAGTATAACAGAAACT:A	3.13838e-32	-2.90987e-10	-0.985543
172712212	chr1:172712212:ACAGC:A	5.36428e-32	-2.90987e-10	-0.449488
172712218	chr1:172712218:AAACTGAGATGATGTT:A	4.4337e-32	-2.90987e-10	-0.640016
172712412	chr1:172712412:C:A	2.92738e-33	-2.0073	-1.35043
172712429	chr1:172712429:G:A	6.67978e-33	-1.1311	-1.40165
172712696	chr1:172712696:G:T	4.17446e-32	-2.90987e-10	-0.700267
172712971	chr1:172712971:C:G	4.05366e-32	-2.90987e-10	-0.72963
172713509	chr1:172713509:T:C	2.16013e-32	-2.90987e-10	-1.35908
172713761	chr1:172713761:T:A	7.9095e-33	-1.91769	-0.446085
172714306	chr1:172714306:G:A	4.51933e-32	-2.90987e-10	-0.620886
172714430	chr1:172714430:G:A	3.04688e-33	-1.89585	-1.42187
172714809	chr1:172714809:A:T	4.42599e-32	-2.90987e-10	-0.641757
172715473	chr1:172715473:A:G	8.59337e-33	-1.52595	-0.754892
172715512	chr1:172715512:G:T	2.16458e-32	-2.90987e-10	-1.35703
172715944	chr1:172715944:T:C	2.04108e-32	-2.90987e-10	-1.41577
172716350	chr1:172716350:A:T	3.35197e-33	-1.88921	-1.33307
172716685	chr1:172716685:A:G	2.01389e-32	-2.90987e-10	-1.42918
172717342	chr1:172717342:A:G	2.26513e-32	-2.90987e-10	-1.31162
172717438	chr1:172717438:A:C	2.02373e-32	-2.90987e-10	-1.42431
172717473	chr1:172717473:G:A	2.23882e-32	-2.90987e-10	-1.3233
172717539	chr1:172717539:A:T	2.33503e-32	-2.90987e-10	-1.28122
172717729	chr1:172717729:G:A	5.01993e-32	-2.90987e-10	-0.515834
172717813	chr1:172717813:T:C	2.04979e-32	-2.90987e-10	-1.41151
172718118	chr1:172718118:A:G	2.7812e-33	-2.02485	-1.38411
172718418	chr1:172718418:T:C	4.2964e-32	-2.90987e-10	-0.671474
172718666	chr1:172718666:A:G	2.0261e-32	-2.90987e-10	-1.42314
172718775	chr1:172718775:A:G	1.10087e-32	-2.03315	-4.11118e-10
172718952	chr1:172718952:A:G	2.14178e-32	-2.90987e-10	-1.36762
172719145	chr1:172719145:C:T	1.10814e-32	-2.02657	-4.11118e-10
172719146	chr1:172719146:G:A	3.36693e-32	-2.90987e-10	-0.91525
172719450	chr1:172719450:T:C	1.64322e-31	-2.90987e-10	0.669993
172719471	chr1:172719471:A:G	4.15731e-32	-2.90987e-10	-0.704384
172719828	chr1:172719828:T:A	1.13074e-32	-2.00638	-4.11118e-10
172720361	chr1:172720361:G:A	3.62173e-33	-1.83745	-1.30744
172720902	chr1:172720902:A:AG	4.09695e-32	-2.90987e-10	-0.719008
172721055	chr1:172721055:A:G	2.12531e-32	-2.90987e-10	-1.37534
172721648	chr1:172721648:A:G	4.2811e-32	-2.90987e-10	-0.675042
172721835	chr1:172721835:T:C	3.72177e-32	-0.815051	-4.11118e-10
172722341	chr1:172722341:G:A	2.2271e-32	-2.90987e-10	-1.32855
172722709	chr1:172722709:T:C	4.31446e-32	-2.90987e-10	-0.66728
172722980	chr1:172722980:C:T	5.03119e-32	-2.90987e-10	-0.513594
172723656	chr1:172723656:C:T	1.20231e-32	-1.945	-4.11118e-10
172723682	chr1:172723682:T:C	2.27529e-32	0.115738	-1.42288
172723976	chr1:172723976:T:G	3.6324e-32	-1.26541	0.426049
172724091	chr1:172724091:T:C	2.50459e-32	-2.90987e-10	-1.21113
172724422	chr1:172724422:T:C	2.4953e-32	-2.90987e-10	-1.21484
172724495	chr1:172724495:C:G	3.16616e-32	-2.90987e-10	-0.976732
172724498	chr1:172724498:T:C	2.40596e-32	-2.90987e-10	-1.2513
172725090	chr1:172725090:G:A	4.35133e-32	-2.90987e-10	-0.658769
172725200	chr1:172725200:A:G	6.52911e-33	-1.19758	-1.35798
172725238	chr1:172725238:G:A	4.38135e-32	-2.90987e-10	-0.651894
172726151	chr1:172726151:G:A	5.89533e-33	-1.26172	-1.39596
172726589	chr1:172726589:G:A	2.13732e-32	-1.3697	-4.11118e-10
172726964	chr1:172726964:C:T	2.17313e-32	-2.90987e-10	-1.35308
172727103	chr1:172727103:A:G	2.80978e-32	-2.90987e-10	-1.09614
172727250	chr1:172727250:T:C	4.10473e-32	-2.90987e-10	-0.71711
172727273	chr1:172727273:C:T	5.85006e-32	-2.90987e-10	-0.3628
172727397	chr1:172727397:T:C	1.54515e-32	-1.94062	0.246494
172727513	chr1:172727513:C:T	5.01673e-32	-1.80385	1.28738
172727570	chr1:172727570:G:A	1.10026e-32	-2.0337	-4.11118e-10
172727593	chr1:172727593:G:T	4.35313e-32	-1.82724	1.16888
172727735	chr1:172727735:C:T	5.89643e-33	-1.26634	-1.39115
172727930	chr1:172727930:G:A	1.6259e-32	-1.64319	-4.11118e-10
172730439	chr1:172730439:G:A	2.57988e-32	-1.88938	0.707877
172730686	chr1:172730686:C:T	5.65264e-32	-2.90987e-10	-0.397129
172731481	chr1:172731481:G:C	2.45175e-32	-2.90987e-10	-1.23245
172731658	chr1:172731658:G:A	6.72556e-33	-1.22989	-1.29603
172731682	chr1:172731682:T:C	2.80349e-32	-2.90987e-10	-1.09839
172731728	chr1:172731728:G:A	2.17563e-32	-2.90987e-10	-1.35193
172732141	chr1:172732141:C:T	4.22205e-32	-2.90987e-10	-0.688931
172732191	chr1:172732191:A:G	2.55063e-32	-1.9009	0.707991
172732481	chr1:172732481:G:A	2.25426e-32	-2.90987e-10	-1.31643
172732495	chr1:172732495:T:C	1.10029e-32	-2.03368	-4.11118e-10
172732630	chr1:172732630:C:T	8.92115e-32	-2.90987e-10	0.0591738
172733270	chr1:172733270:A:G	2.29841e-32	-2.90987e-10	-1.29703
172733367	chr1:172733367:A:C	1.13382e-32	-2.00366	-4.11118e-10
172733503	chr1:172733503:C:T	3.53013e-33	-1.91109	-1.25941
172733725	chr1:172733725:C:T	9.86215e-32	0.159453	-4.11118e-10
172734061	chr1:172734061:G:C	5.49807e-32	-2.90987e-10	-0.424853
172734173	chr1:172734173:A:T	4.09741e-32	-2.90987e-10	-0.718897
172734227	chr1:172734227:G:T	1.07093e-31	-2.90987e-10	0.241857
172734265	chr1:172734265:A:G	2.4842e-32	-2.90987e-10	-1.2193
172734345	chr1:172734345:C:T	2.05768e-32	-2.90987e-10	-1.40767
172734562	chr1:172734562:A:G	1.02881e-31	-2.90987e-10	0.201741
172734653	chr1:172734653:G:A	4.86115e-32	-2.90987e-10	-0.547975
172734666	chr1:172734666:G:A	8.93127e-32	-2.90987e-10	0.060307
172735039	chr1:172735039:G:C	1.01333e-31	-2.90987e-10	0.186575
172735071	chr1:172735071:TC:T	8.91155e-32	-2.90987e-10	0.0580976
172735073	chr1:172735073:T:A	8.8902e-32	-2.90987e-10	0.0556984
172735079	chr1:172735079:T:C	8.89963e-32	-2.90987e-10	0.0567584
172735331	chr1:172735331:T:A	7.05718e-33	-1.1963	-1.28149
172735334	chr1:172735334:C:T	9.92734e-32	-2.90987e-10	0.166042
172735343	chr1:172735343:T:G	8.93324e-32	-1.68804	1.74856
172735369	chr1:172735369:C:T	9.81241e-32	-2.90987e-10	0.154397
172735479	chr1:172735479:T:C	2.04834e-32	-2.90987e-10	-1.41222
172735526	chr1:172735526:A:T	8.18117e-32	-2.90987e-10	-0.027416
172735628	chr1:172735628:A:G	2.40629e-32	-2.90987e-10	-1.25117
172735839	chr1:172735839:T:C	1.15531e-31	-2.90987e-10	0.3177
172736002	chr1:172736002:GT:G	1.01132e-31	-2.90987e-10	0.184588
172736135	chr1:172736135:C:T	1.01032e-31	-2.90987e-10	0.1836
172736548	chr1:172736548:C:T	9.32109e-32	-2.90987e-10	0.103028
172736631	chr1:172736631:G:A	2.36546e-32	-2.90987e-10	-1.26828
172736732	chr1:172736732:T:C	1.46059e-31	-2.90987e-10	0.552173
172737158	chr1:172737158:A:G	1.01429e-31	-2.90987e-10	0.187521
172737264	chr1:172737264:T:C	1.93851e-32	-1.88074	0.413407
172737300	chr1:172737300:A:G	1.01198e-31	-2.90987e-10	0.185243
172737519	chr1:172737519:C:T	1.85938e-31	-2.90987e-10	0.793577
172737582	chr1:172737582:T:C	1.01438e-31	-2.90987e-10	0.187611
172737643	chr1:172737643:G:C	9.77922e-32	-2.90987e-10	0.151009
172737768	chr1:172737768:C:T	1.00795e-31	-2.90987e-10	0.18125
172737874	chr1:172737874:A:T	1.01587e-31	-2.90987e-10	0.189078
172738307	chr1:172738307:TGTTA:T	1.01278e-31	-2.90987e-10	0.186031
172738312	chr1:172738312:G:C	6.29162e-32	-2.90987e-10	-0.290033
172738391	chr1:172738391:ACTT:A	1.01198e-31	-2.90987e-10	0.185243
172738410	chr1:172738410:A:G	1.01584e-31	-2.90987e-10	0.189051
172738613	chr1:172738613:G:A	2.34965e-32	-2.90987e-10	-1.27499
172738771	chr1:172738771:T:C	2.22446e-32	-2.90987e-10	-1.32974
172739148	chr1:172739148:T:G	1.4429e-32	-1.9212	0.158601
172739483	chr1:172739483:T:G	2.04067e-32	-2.90987e-10	-1.41597
172739708	chr1:172739708:C:T	1.01473e-31	-2.90987e-10	0.187956
172740019	chr1:172740019:T:C	3.95836e-32	-2.90987e-10	-0.75342
172740154	chr1:172740154:C:T	1.08441e-32	-1.28177	-0.766444
172740653	chr1:172740653:G:A	2.37408e-32	-2.90987e-10	-1.26464
172741026	chr1:172741026:T:C	8.02634e-32	-1.78491	1.73839
172741027	chr1:172741027:A:G	1.01216e-31	-2.90987e-10	0.185422
172741143	chr1:172741143:A:G	2.02381e-32	-2.90987e-10	-1.42427
172741321	chr1:172741321:A:G	1.00922e-31	-2.90987e-10	0.182512
172741474	chr1:172741474:G:T	4.7503e-33	-1.53448	-1.33915
172741502	chr1:172741502:T:A	9.79561e-32	-2.90987e-10	0.152683
172741515	chr1:172741515:C:T	6.61076e-33	-1.21019	-1.33295
172741542	chr1:172741542:A:T	1.01073e-31	-2.90987e-10	0.184005
172741767	chr1:172741767:T:C	1.25843e-31	-2.90987e-10	0.403203
172741860	chr1:172741860:T:C	3.82039e-32	-1.95488	1.16598
172742018	chr1:172742018:G:T	1.01489e-31	-2.90987e-10	0.188113
172742028	chr1:172742028:A:G	2.34447e-32	-2.90987e-10	-1.27719
172742720	chr1:172742720:G:A	1.54115e-31	-2.90987e-10	0.60586
172742833	chr1:172742833:A:T	3.94064e-32	-2.90987e-10	-0.757909
172743085	chr1:172743085:G:A	5.75095e-32	-1.77979	1.39991
172743126	chr1:172743126:G:T	7.5478e-32	-2.90987e-10	-0.107995
172743140	chr1:172743140:C:T	9.54757e-32	-2.90987e-10	0.127036
172743284	chr1:172743284:G:A	1.18186e-32	-1.88649	-0.0756664
172743329	chr1:172743329:A:G	4.34715e-32	-2.90987e-10	-0.659731
172743421	chr1:172743421:G:A	2.137e-32	-2.90987e-10	-1.36985
172743567	chr1:172743567:C:T	1.04783e-32	-1.3304	-0.752128
172743647	chr1:172743647:C:G	1.20279e-31	-2.90987e-10	0.357979
172743648	chr1:172743648:T:A	4.38683e-32	-2.90987e-10	-0.650644
172743685	chr1:172743685:C:T	3.94981e-32	-0.755584	-4.11118e-10
172743843	chr1:172743843:A:T	2.29049e-32	-2.90987e-10	-1.30049
172744111	chr1:172744111:C:A	1.46659e-31	-2.90987e-10	0.556271
172744410	chr1:172744410:A:G	6.96915e-32	-2.90987e-10	-0.187757
172744553	chr1:172744553:C:T	2.86925e-32	-2.90987e-10	-1.0752
172745266	chr1:172745266:C:T	1.69455e-32	-1.60183	-4.11118e-10
172745300	chr1:172745300:A:G	2.9653e-32	-2.90987e-10	-1.04227
172745491	chr1:172745491:C:T	1.22912e-31	-2.90987e-10	0.379634
172745983	chr1:172745983:G:A	9.61413e-32	-2.90987e-10	0.133983
172746023	chr1:172746023:T:C	4.96192e-32	-2.90987e-10	-0.527459
172746176	chr1:172746176:A:G	2.36431e-32	-2.90987e-10	-1.26876
172746448	chr1:172746448:T:A	9.47672e-32	-2.90987e-10	0.119587
172746450	chr1:172746450:A:G	9.45612e-32	-2.90987e-10	0.117411
172746562	chr1:172746562:A:G	2.22669e-32	0.00196519	-1.3307
172746909	chr1:172746909:T:C	3.17439e-32	-0.974136	-4.11118e-10
172746925	chr1:172746925:T:C	1.5863e-32	-1.81159	0.143743
172747018	chr1:172747018:T:C	2.1928e-32	-2.90987e-10	-1.34407
172747321	chr1:172747321:A:G	1.59816e-32	-0.940178	-0.720218
172747357	chr1:172747357:C:T	8.4192e-32	-1.74375	1.74502
172747408	chr1:172747408:G:C	1.66885e-31	-2.90987e-10	0.685469
172747636	chr1:172747636:T:TC	2.08923e-32	-2.90987e-10	-1.39246
172747640	chr1:172747640:T:TC	2.23494e-32	-2.90987e-10	-1.32504
172747690	chr1:172747690:G:A	4.17412e-31	-1.80941	3.41165
172747757	chr1:172747757:G:A	1.88299e-32	-1.97093	0.474538
172747842	chr1:172747842:C:T	1.73237e-31	-2.90987e-10	0.722824
172748232	chr1:172748232:G:C	1.72318e-32	-1.92062	0.335542
172748273	chr1:172748273:G:A	1.11648e-32	-2.01907	-4.11118e-10
172748285	chr1:172748285:C:T	1.97182e-32	-1.92471	0.474415
172748345	chr1:172748345:C:T	1.69203e-32	-1.80672	0.203394
172748520	chr1:172748520:C:T	1.31911e-32	-1.8523	-4.11118e-10
172748627	chr1:172748627:T:C	2.0999e-32	-2.90987e-10	-1.38736
172748966	chr1:172748966:A:G	3.68776e-33	-1.83949	-1.28733
172749110	chr1:172749110:C:T	1.64624e-32	-1.63076	-4.11118e-10
172749414	chr1:172749414:TC:T	3.58965e-33	-1.8293	-1.32449
172749808	chr1:172749808:G:A	1.46341e-32	-1.662	-0.0864843
172749948	chr1:172749948:C:T	7.35021e-32	-2.90987e-10	-0.134523
172750311	chr1:172750311:A:G	2.95266e-33	-1.92997	-1.41916
172750439	chr1:172750439:G:A	3.51767e-33	-1.87608	-1.29796
172750519	chr1:172750519:C:T	4.63728e-33	-1.80839	-1.08932
172750528	chr1:172750528:G:A	2.5931e-32	-2.90987e-10	-1.1764
172750688	chr1:172750688:A:C	2.92822e-32	-2.90987e-10	-1.05486
172750733	chr1:172750733:A:G	5.34017e-33	-1.73036	-1.02622
172750896	chr1:172750896:A:C	4.50843e-33	-1.83281	-1.09307
172751205	chr1:172751205:C:G	2.16398e-32	-2.0221	0.664801
172751461	chr1:172751461:A:G	7.10877e-32	-2.90987e-10	-0.167922
172751789	chr1:172751789:GTTA:G	1.10753e-32	-2.02712	-4.11118e-10
172752482	chr1:172752482:A:G	6.70655e-32	-2.90987e-10	-0.226166
172752556	chr1:172752556:G:C	3.00484e-32	-2.90987e-10	-1.02903
172752952	chr1:172752952:A:C	5.88742e-33	-1.88977	-0.769252
172752984	chr1:172752984:T:TC	1.09376e-31	-2.90987e-10	0.262959
172753065	chr1:172753065:G:A	2.53858e-32	-2.90987e-10	-1.19765
172753164	chr1:172753164:G:A	3.77694e-33	-1.82423	-1.27869
172753610	chr1:172753610:A:C	6.77737e-32	-2.90987e-10	-0.215663
172753824	chr1:172753824:G:A	3.13922e-32	-2.90987e-10	-0.985275
172754009	chr1:172754009:A:T	2.12521e-32	-2.90987e-10	-1.37538
172754134	chr1:172754134:A:C	2.92495e-32	-2.90987e-10	-1.05597
172754384	chr1:172754384:A:G	4.56635e-32	-2.90987e-10	-0.610538
172754560	chr1:172754560:G:A	5.25948e-33	-1.77046	-1.00134
172754721	chr1:172754721:TG:T	3.41097e-33	-1.82592	-1.37892
172754815	chr1:172754815:A:G	4.35503e-32	-2.90987e-10	-0.657919
172755254	chr1:172755254:G:A	5.3654e-33	-1.79877	-0.953096
172755535	chr1:172755535:G:C	3.98748e-32	-2.90987e-10	-0.746091
172755640	chr1:172755640:C:G	2.19679e-32	-2.90987e-10	-1.34225
172755912	chr1:172755912:GGCACACT:G	2.16719e-32	-2.90987e-10	-1.35582
172756868	chr1:172756868:G:A	1.26244e-32	-1.8962	-4.11118e-10
172757005	chr1:172757005:C:T	4.569e-32	-2.90987e-10	-0.609958
172757425	chr1:172757425:G:A	5.01293e-32	-2.90987e-10	-0.517231
172757616	chr1:172757616:A:T	2.06785e-32	-2.90987e-10	-1.40274
172758948	chr1:172758948:C:A	3.39799e-33	-1.85291	-1.35574
172758995	chr1:172758995:A:G	4.50743e-32	-2.90987e-10	-0.623523
172759397	chr1:172759397:A:AGAT	3.35944e-33	-1.90236	-1.31771
172759408	chr1:172759408:CAG:C	3.32855e-33	-1.87091	-1.35839
172759536	chr1:172759536:A:T	3.71049e-33	-1.83917	-1.2815
172759791	chr1:172759791:G:C	5.06777e-32	-1.98545	1.4791
172760304	chr1:172760304:G:A	5.14379e-32	-2.90987e-10	-0.491462
172761065	chr1:172761065:A:G	6.04012e-33	-1.27241	-1.361
172761074	chr1:172761074:C:A	2.64941e-33	-2.03299	-1.42451
172761215	chr1:172761215:T:C	2.06257e-32	-2.90987e-10	-1.4053
172761274	chr1:172761274:C:G	2.10045e-32	-2.90987e-10	-1.3871
172761450	chr1:172761450:TTA:T	2.02244e-32	-2.90987e-10	-1.42495
172761689	chr1:172761689:T:C	7.74977e-33	-1.36436	-1.01981
172762246	chr1:172762246:A:G	2.85011e-33	-1.95542	-1.42906
172762505	chr1:172762505:T:C	3.94186e-32	-0.757598	-4.11118e-10
172762937	chr1:172762937:C:T	3.8399e-32	-2.90987e-10	-0.783804
172763235	chr1:172763235:G:A	3.57041e-32	-2.90987e-10	-0.856572
172763760	chr1:172763760:T:C	2.51486e-32	-2.90987e-10	-1.20703
172763979	chr1:172763979:G:A	3.02805e-32	-2.90987e-10	-1.02133
172764946	chr1:172764946:G:A	2.54959e-32	-2.90987e-10	-1.19332
172765365	chr1:172765365:G:A	2.20792e-32	-2.90987e-10	-1.3372
172766354	chr1:172766354:C:T	3.33089e-33	-2.03422	-1.19438
172769424	chr1:172769424:T:C	3.19892e-32	-2.90987e-10	-0.966438
172769741	chr1:172769741:C:T	3.15665e-32	-2.90987e-10	-0.97974
172769784	chr1:172769784:A:G	1.15985e-32	-1.98096	-4.11118e-10
172769866	chr1:172769866:C:T	7.24104e-32	-1.40964	1.26016
172770065	chr1:172770065:C:T	2.07333e-32	-2.90987e-10	-1.40009
172771665	chr1:172771665:G:C	1.03637e-32	-1.26695	-0.826575
172771814	chr1:172771814:A:C	6.38052e-32	-1.27889	1.00289
172772399	chr1:172772399:G:A	7.89923e-33	-1.04974	-1.31533
172772768	chr1:172772768:C:T	1.11434e-32	-2.02099	-4.11118e-10
172773042	chr1:172773042:C:G	1.14404e-32	-1.99469	-4.11118e-10
172774587	chr1:172774587:A:G	7.74233e-32	-1.37882	1.29627
172775403	chr1:172775403:G:A	1.13132e-32	-1.22974	-0.77613
172775627	chr1:172775627:C:T	2.085e-32	-2.90987e-10	-1.39448
172775794	chr1:172775794:C:T	5.05627e-33	-2.03254	-0.778669
172775950	chr1:172775950:T:C	1.5617e-32	-1.68347	-4.11118e-10
172776144	chr1:172776144:T:C	1.19142e-32	-1.35584	-0.598258
172776176	chr1:172776176:T:C	1.02276e-32	-1.35138	-0.755372
172776866	chr1:172776866:C:T	2.05132e-32	-2.90987e-10	-1.41077
172776872	chr1:172776872:T:C	2.17247e-32	-2.90987e-10	-1.35339
172777056	chr1:172777056:GTTTT:G	1.74155e-32	-2.01583	0.441351
172777631	chr1:172777631:A:G	1.06105e-32	-1.24799	-0.82201
172777881	chr1:172777881:C:T	3.3167e-33	-1.81358	-1.41929
172779672	chr1:172779672:T:C	1.36715e-32	-1.37963	-0.436888
172780342	chr1:172780342:G:C	3.2029e-32	-2.90987e-10	-0.965193
172780635	chr1:172780635:C:A	1.06294e-31	-2.90987e-10	0.234368
172780774	chr1:172780774:A:G	1.56021e-32	-1.68443	-4.11118e-10
172781277	chr1:172781277:G:A	2.09063e-32	-1.97167	0.57989
172781386	chr1:172781386:A:G	2.19189e-32	-1.34448	-4.11118e-10
172781748	chr1:172781748:A:G	2.21799e-32	-2.90987e-10	-1.33265
172781861	chr1:172781861:A:G	2.21951e-32	-2.90987e-10	-1.33197
172783408	chr1:172783408:T:C	1.20653e-32	-1.9415	-4.11118e-10
172783550	chr1:172783550:T:A	6.35687e-33	-2.01712	-0.565182
172784514	chr1:172784514:G:A	2.70612e-32	-2.90987e-10	-1.13374
172784993	chr1:172784993:C:T	6.3129e-32	-1.4378	1.15114
172785108	chr1:172785108:C:T	2.59564e-32	-1.17542	-4.11118e-10
172785278	chr1:172785278:G:T	2.70982e-33	-2.0342	-1.40075
172785962	chr1:172785962:T:G	1.10584e-32	-2.02865	-4.11118e-10
172786095	chr1:172786095:A:G	2.22719e-32	-2.90987e-10	-1.32851
172787238	chr1:172787238:C:A	2.338e-32	-2.90987e-10	-1.27996
172787403	chr1:172787403:C:T	3.35196e-33	-1.99818	-1.22411
172787713	chr1:172787713:C:A	2.3422e-32	-2.90987e-10	-1.27816
172787861	chr1:172787861:G:A	2.48784e-32	-2.90987e-10	-1.21784
172788483	chr1:172788483:G:A	2.7358e-32	-2.90987e-10	-1.12283
172788525	chr1:172788525:C:T	2.7358e-32	-2.90987e-10	-1.12283
172788644	chr1:172788644:C:T	3.26102e-32	-2.90987e-10	-0.947212
172788956	chr1:172788956:C:T	1.16382e-32	-1.50779	-0.469755
172790078	chr1:172790078:C:G	2.25355e-32	-2.90987e-10	-1.31674
172790807	chr1:172790807:G:A	2.01406e-32	-2.90987e-10	-1.4291
172790908	chr1:172790908:G:A	1.29094e-32	-1.87388	-4.11118e-10
172790982	chr1:172790982:A:T	7.09135e-33	-1.62457	-0.848386
172791387	chr1:172791387:G:T	9.16831e-33	-1.96113	-0.254954
172791459	chr1:172791459:T:C	7.20465e-33	-1.5892	-0.867913
172791787	chr1:172791787:T:G	2.06558e-32	-2.90987e-10	-1.40384
172792032	chr1:172792032:G:A	1.66441e-32	-1.61978	-4.11118e-10
172792300	chr1:172792300:T:C	2.49663e-32	-2.90987e-10	-1.21431
172792329	chr1:172792329:TATGAG:T	2.02178e-32	-2.90987e-10	-1.42527
172792703	chr1:172792703:G:C	2.05256e-32	-2.90987e-10	-1.41016
172792956	chr1:172792956:G:GA	2.04935e-32	-2.90987e-10	-1.41173
172793334	chr1:172793334:G:A	9.08565e-33	-1.67062	-0.554515
172793465	chr1:172793465:T:A	1.09999e-32	-2.03395	-4.11118e-10
172793624	chr1:172793624:T:A	2.48338e-32	-2.90987e-10	-1.21963
172793701	chr1:172793701:C:G	1.20765e-32	-1.94058	-4.11118e-10
172794006	chr1:172794006:T:A	2.6725e-32	-2.90987e-10	-1.14624
172794355	chr1:172794355:T:A	2.9884e-32	-1.7853	0.750787
172794415	chr1:172794415:C:T	7.43858e-33	-1.68886	-0.736292
172794908	chr1:172794908:T:C	1.93149e-32	-1.90036	0.429403
172795308	chr1:172795308:T:G	2.06417e-32	-2.90987e-10	-1.40452
172795310	chr1:172795310:C:T	2.06412e-32	-2.90987e-10	-1.40455
172795342	chr1:172795342:G:A	1.11294e-32	-2.02224	-4.11118e-10
172795588	chr1:172795588:A:G	2.62586e-32	-2.90987e-10	-1.16384
172796137	chr1:172796137:C:G	2.20273e-32	-2.90987e-10	-1.33955
172797390	chr1:172797390:G:A	2.04289e-32	-2.90987e-10	-1.41489
172798169	chr1:172798169:C:A	2.01556e-32	-2.90987e-10	-1.42835
172798496	chr1:172798496:G:A	1.36027e-32	-1.66608	-0.155496
172799103	chr1:172799103:C:T	4.00128e-32	-2.90987e-10	-0.742636
172799194	chr1:172799194:T:C	2.62906e-32	-2.90987e-10	-1.16263
172799249	chr1:172799249:A:G	1.47135e-32	-1.61313	-0.12994
172799302	chr1:172799302:T:G	1.32533e-32	-1.61668	-0.230909
172799898	chr1:172799898:A:G	1.41788e-32	-1.92169	0.141598
172799919	chr1:172799919:G:A	2.06287e-32	-2.90987e-10	-1.40515
172800027	chr1:172800027:T:G	2.61423e-32	-2.90987e-10	-1.16828
172800092	chr1:172800092:G:A	1.28989e-32	-1.64748	-0.227216
172800289	chr1:172800289:T:C	1.08261e-32	-1.60535	-0.444525
172800434	chr1:172800434:A:G	2.73068e-32	-2.90987e-10	-1.1247
172800451	chr1:172800451:G:C	9.23443e-33	-1.63912	-0.569774
172800534	chr1:172800534:A:G	1.00165e-32	-1.6163	-0.5113
172800815	chr1:172800815:T:C	2.74581e-32	-2.90987e-10	-1.11918
172801018	chr1:172801018:G:A	9.2359e-33	-1.6311	-0.577633
172801053	chr1:172801053:A:G	5.47898e-32	-1.58391	1.15558
172801134	chr1:172801134:T:C	1.07114e-32	-1.60394	-0.45658
172801209	chr1:172801209:C:T	1.40904e-32	-1.78634	-4.11118e-10
172801332	chr1:172801332:C:T	1.37569e-32	-1.59171	-0.218589
172801522	chr1:172801522:G:A	1.47076e-32	-1.60283	-0.140636
172801523	chr1:172801523:C:T	1.67036e-32	-1.54521	-0.0710041
172801569	chr1:172801569:C:T	1.34257e-32	-1.83467	-4.11118e-10
172802225	chr1:172802225:C:A	2.1113e-32	-2.90987e-10	-1.38195
172802945	chr1:172802945:C:A	2.71508e-33	-2.03274	-1.40027
172803912	chr1:172803912:C:T	2.0382e-32	-2.90987e-10	-1.41719
172804397	chr1:172804397:T:C	1.61454e-32	-1.59706	-0.053134
172804557	chr1:172804557:A:G	2.44293e-32	-2.90987e-10	-1.23605
172804927	chr1:172804927:A:T	2.75634e-32	-2.90987e-10	-1.11535
172805097	chr1:172805097:C:G	1.90291e-32	-1.48587	-4.11118e-10
172805232	chr1:172805232:G:A	3.25945e-32	-2.90987e-10	-0.947694
172805832	chr1:172805832:C:T	2.77634e-32	-2.90987e-10	-1.10812
172806466	chr1:172806466:T:G	2.11135e-32	-2.90987e-10	-1.38192
172806585	chr1:172806585:G:A	1.07631e-31	-2.90987e-10	0.246876
172806826	chr1:172806826:G:A	1.09971e-32	-2.0342	-4.11118e-10
172807312	chr1:172807312:T:C	3.90682e-32	-2.90987e-10	-0.766529
172807529	chr1:172807529:A:G	5.28351e-33	-1.43519	-1.33206
172807756	chr1:172807756:C:T	4.54231e-32	-2.90987e-10	-0.615816
172808048	chr1:172808048:A:C	4.77659e-32	-2.90987e-10	-0.565525
172808217	chr1:172808217:T:C	4.79073e-33	-1.65028	-1.21487
172808322	chr1:172808322:G:A	1.66009e-32	-1.57634	-0.0460342
172808476	chr1:172808476:G:A	5.61782e-33	-1.27886	-1.42703
172808745	chr1:172808745:G:A	2.02765e-32	-2.90987e-10	-1.42237
172809383	chr1:172809383:T:C	2.76106e-33	-2.0255	-1.39072
172809867	chr1:172809867:C:A	1.44055e-31	0.538361	-4.11118e-10
172810106	chr1:172810106:C:G	4.52597e-32	-2.90987e-10	-0.619419
172810444	chr1:172810444:A:G	9.78256e-33	-1.40151	-0.749728
172810666	chr1:172810666:G:A	2.25646e-32	-2.90987e-10	-1.31546
172810693	chr1:172810693:T:C	1.02327e-32	-0.704997	-1.40125
172811336	chr1:172811336:T:A	2.02948e-32	-2.90987e-10	-1.42147
172811866	chr1:172811866:C:T	2.02691e-32	-2.90987e-10	-1.42274
172811885	chr1:172811885:G:A	1.51664e-32	-1.71275	-4.11118e-10
172812577	chr1:172812577:G:A	2.55467e-32	-2.90987e-10	-1.19133
172812946	chr1:172812946:T:A	4.59998e-33	-1.52853	-1.37726
172813420	chr1:172813420:G:C	9.64014e-32	-2.90987e-10	0.136685
172813748	chr1:172813748:C:T	1.23617e-32	-1.70791	-0.209323
172813961	chr1:172813961:A:C	4.48038e-32	-2.90987e-10	-0.629544
172813990	chr1:172813990:C:G	2.62586e-32	-2.90987e-10	-1.16384
172814218	chr1:172814218:G:A	1.8465e-32	-1.59418	0.0782241
172814426	chr1:172814426:A:G	2.39174e-32	-2.90987e-10	-1.25723
172814464	chr1:172814464:C:T	3.22292e-32	-2.90987e-10	-0.958964
172815258	chr1:172815258:T:C	4.46334e-32	-1.6203	0.986951
172815654	chr1:172815654:A:T	3.21516e-32	-2.90987e-10	-0.961373
172815995	chr1:172815995:T:C	3.66705e-32	-2.90987e-10	-0.829864
172816326	chr1:172816326:TAATATGAGA:T	2.24375e-32	-2.90987e-10	-1.3211
172816341	chr1:172816341:T:A	2.23129e-32	-2.90987e-10	-1.32667
172816356	chr1:172816356:T:A	2.24813e-32	-2.90987e-10	-1.31915
172816363	chr1:172816363:C:T	2.04242e-32	-2.90987e-10	-1.41511
172816366	chr1:172816366:C:G	2.23322e-32	-2.90987e-10	-1.32581
172816367	chr1:172816367:A:AAT	2.23384e-32	-2.90987e-10	-1.32553
172816372	chr1:172816372:T:A	2.23075e-32	-2.90987e-10	-1.32691
172816373	chr1:172816373:TGCCAGA:T	2.2503e-32	-2.90987e-10	-1.31819
172816503	chr1:172816503:G:C	2.41396e-32	-2.90987e-10	-1.24798
172817207	chr1:172817207:T:TAA	4.74722e-32	-1.56202	0.990323
172817268	chr1:172817268:CACTT:C	2.11029e-32	-2.90987e-10	-1.38243
172817489	chr1:172817489:T:G	2.01769e-32	-2.90987e-10	-1.4273
172818448	chr1:172818448:C:T	3.23701e-33	-2.0298	-1.22738
172818743	chr1:172818743:T:C	3.17808e-32	-2.90987e-10	-0.972974
172819441	chr1:172819441:C:T	2.88757e-31	-2.90987e-10	1.23375
172819605	chr1:172819605:G:A	1.29559e-32	-1.94364	0.0733509
172819896	chr1:172819896:G:A	1.09993e-32	-2.034	-4.11118e-10
172820431	chr1:172820431:T:C	4.19912e-33	-1.97709	-1.01987
172820542	chr1:172820542:T:A	3.02917e-32	-1.02096	-4.11118e-10
172820625	chr1:172820625:A:G	9.31755e-33	-1.96291	-0.237028
172820830	chr1:172820830:A:G	2.95804e-32	-2.90987e-10	-1.04472
172821813	chr1:172821813:T:G	4.24235e-33	-2.00205	-0.984672
172822311	chr1:172822311:C:T	2.02293e-32	-2.90987e-10	-1.4247
172822356	chr1:172822356:G:A	8.23569e-32	-2.90987e-10	-0.0207742
172822372	chr1:172822372:G:A	7.76853e-33	-2.02707	-0.354689
172822405	chr1:172822405:C:T	4.87001e-32	-2.90987e-10	-0.546156
172822441	chr1:172822441:T:C	5.34338e-32	-2.90987e-10	-0.453393
172822826	chr1:172822826:G:A	4.24032e-33	-1.81051	-1.17669
172823468	chr1:172823468:C:T	2.58828e-31	-2.90987e-10	1.12433
172823806	chr1:172823806:G:A	6.21302e-32	-0.302604	-4.11118e-10
172823889	chr1:172823889:G:A	8.73541e-33	-1.9366	-0.327848
172823979	chr1:172823979:G:A	3.50859e-33	-2.03387	-1.14275
172824278	chr1:172824278:A:G	7.56581e-33	-1.9396	-0.468595
172824353	chr1:172824353:T:C	2.3115e-32	-2.90987e-10	-1.29136
172824528	chr1:172824528:C:T	6.69427e-33	-2.03167	-0.498913
172824859	chr1:172824859:A:C	6.24298e-31	-2.90987e-10	2.00479
172825179	chr1:172825179:G:A	4.3634e-32	-2.90987e-10	-0.655999
172825360	chr1:172825360:T:G	1.25916e-32	-1.97759	0.0787828
172825946	chr1:172825946:A:G	1.07964e-32	-1.97427	-0.078357
172826204	chr1:172826204:G:T	2.03831e-32	-2.90987e-10	-1.41713
172826448	chr1:172826448:T:C	4.70416e-32	-2.90987e-10	-0.580803
172826786	chr1:172826786:G:C	1.13553e-32	-2.00216	-4.11118e-10
172826855	chr1:172826855:A:C	1.29363e-32	-1.97976	0.107963
172827121	chr1:172827121:G:A	1.02332e-32	-1.97816	-0.128032
172827256	chr1:172827256:C:T	2.02177e-32	-2.90987e-10	-1.42528
172827365	chr1:172827365:C:G	1.10279e-32	-1.98103	-0.0503765
172827646	chr1:172827646:A:G	1.01516e-32	-1.98854	-0.125665
172827828	chr1:172827828:A:T	3.66421e-32	-2.90987e-10	-0.830638
172827945	chr1:172827945:T:C	9.45281e-32	-2.90987e-10	0.117061
172829166	chr1:172829166:T:C	2.12515e-32	-2.90987e-10	-1.37541
172829357	chr1:172829357:C:T	4.37657e-32	-2.90987e-10	-0.652985
172829458	chr1:172829458:C:T	9.32212e-33	-2.01886	-0.180588
172830203	chr1:172830203:G:C	1.00695e-32	-1.9774	-0.144929
172830238	chr1:172830238:A:C	9.85499e-33	-1.98272	-0.161143
172830660	chr1:172830660:C:T	2.05163e-32	-2.90987e-10	-1.41062
172830748	chr1:172830748:C:A	2.85475e-33	-2.03264	-1.35021
172830808	chr1:172830808:G:T	4.71699e-32	-2.90987e-10	-0.578079
172831415	chr1:172831415:GTAAA:G	5.2748e-33	-2.0341	-0.734795
172831665	chr1:172831665:T:C	5.29446e-33	-2.03413	-0.731041
172831781	chr1:172831781:A:G	7.17573e-32	-0.158546	-4.11118e-10
172832291	chr1:172832291:A:G	2.98156e-33	-2.0327	-1.30669
172832851	chr1:172832851:G:A	3.02908e-32	-2.90987e-10	-1.02099
172833042	chr1:172833042:G:A	2.10965e-32	-2.90987e-10	-1.38273
172833119	chr1:172833119:G:A	5.32283e-33	-2.02912	-0.730711
172833435	chr1:172833435:C:A	4.16263e-33	-1.63211	-1.37358
172833905	chr1:172833905:G:A	2.02947e-32	-2.90987e-10	-1.42148
172834818	chr1:172834818:C:CAG	2.29002e-32	-2.90987e-10	-1.30069
172835553	chr1:172835553:C:CA	2.22445e-32	-2.90987e-10	-1.32974
172835576	chr1:172835576:T:C	2.01394e-32	-2.90987e-10	-1.42916
172835674	chr1:172835674:T:A	2.78628e-32	-2.90987e-10	-1.10455
172835697	chr1:172835697:A:G	2.78358e-32	-2.90987e-10	-1.10551
172835982	chr1:172835982:A:G	2.01431e-32	-2.90987e-10	-1.42898
172836125	chr1:172836125:T:G	2.23821e-32	-2.90987e-10	-1.32357
172836167	chr1:172836167:A:G	2.23821e-32	-2.90987e-10	-1.32357
172836528	chr1:172836528:G:A	2.5492e-32	-2.90987e-10	-1.19347
172836908	chr1:172836908:A:G	2.16757e-32	-2.90987e-10	-1.35564
172837329	chr1:172837329:C:T	1.77547e-32	-1.55518	-4.11118e-10
172839640	chr1:172839640:A:G	2.80628e-32	-2.90987e-10	-1.09739
172839681	chr1:172839681:T:C	2.34314e-32	-2.90987e-10	-1.27776
172839711	chr1:172839711:T:G	2.6506e-32	-2.90987e-10	-1.15446
172839942	chr1:172839942:C:T	1.17376e-32	-1.96904	-4.11118e-10
172840475	chr1:172840475:G:A	2.13299e-32	-2.90987e-10	-1.37173
172840493	chr1:172840493:G:A	5.07097e-33	-1.6484	-1.1599
172840594	chr1:172840594:C:T	1.07287e-31	-2.90987e-10	0.243668
172840630	chr1:172840630:T:C	2.05339e-32	-2.90987e-10	-1.40976
172841589	chr1:172841589:C:T	1.54462e-32	-1.69447	-4.11118e-10
172841666	chr1:172841666:T:C	1.16605e-32	-2.01442	0.038797
172841671	chr1:172841671:G:T	1.10105e-32	-2.03298	-4.11118e-10
172842401	chr1:172842401:G:A	5.66093e-32	-2.90987e-10	-0.395662
172842773	chr1:172842773:T:C	2.13292e-32	-2.90987e-10	-1.37176
172843243	chr1:172843243:A:T	2.29275e-32	-2.90987e-10	-1.2995
172844346	chr1:172844346:CTG:C	4.08467e-32	-2.90987e-10	-0.722009
172845326	chr1:172845326:A:G	4.11209e-32	-1.99543	1.28011
172845330	chr1:172845330:C:T	2.15649e-32	-2.90987e-10	-1.36077
172845411	chr1:172845411:C:T	2.26021e-32	-2.90987e-10	-1.31379
172845715	chr1:172845715:T:C	2.89916e-32	-2.90987e-10	-1.06483
172846037	chr1:172846037:A:G	2.13123e-32	-2.90987e-10	-1.37255
172846089	chr1:172846089:A:C	2.26026e-32	-2.90987e-10	-1.31377
172846709	chr1:172846709:C:T	5.77065e-32	-2.90987e-10	-0.376467
172847024	chr1:172847024:T:C	2.03097e-32	-2.90987e-10	-1.42074
172847424	chr1:172847424:C:T	2.04195e-32	-2.90987e-10	-1.41534
172847846	chr1:172847846:G:T	2.01387e-32	-2.90987e-10	-1.42919
172847863	chr1:172847863:T:C	2.15202e-32	-2.90987e-10	-1.36285
172848130	chr1:172848130:G:T	2.87381e-32	-2.90987e-10	-1.07361
172848637	chr1:172848637:A:G	1.10228e-32	-2.03187	-4.11118e-10
172849753	chr1:172849753:T:C	2.68614e-32	-2.90987e-10	-1.14115
172850171	chr1:172850171:A:G	2.71906e-32	-2.90987e-10	-1.12897
172851311	chr1:172851311:A:G	1.86457e-32	-1.92351	0.417291
172851821	chr1:172851821:T:C	4.25295e-32	-2.90987e-10	-0.681637
172851871	chr1:172851871:G:A	2.75033e-32	-2.90987e-10	-1.11753
172852228	chr1:172852228:G:GT	2.69832e-32	-2.90987e-10	-1.13662
172852634	chr1:172852634:T:G	3.0149e-32	-1.94956	0.923872
172852998	chr1:172852998:CCCA:C	2.093e-32	-2.90987e-10	-1.39065
172853646	chr1:172853646:T:C	2.82152e-31	-2.90987e-10	1.21061
172854066	chr1:172854066:T:G	5.66638e-32	-2.90987e-10	-0.3947
172854300	chr1:172854300:G:A	2.25042e-32	-2.90987e-10	-1.31814
172854399	chr1:172854399:A:T	6.33104e-32	-2.90987e-10	-0.283786
172854662	chr1:172854662:A:G	2.6946e-32	-2.90987e-10	-1.138
172854684	chr1:172854684:G:T	5.40838e-32	-2.90987e-10	-0.441302
172855356	chr1:172855356:G:A	1.51852e-32	-1.71152	-4.11118e-10
172855435	chr1:172855435:T:G	3.98993e-33	-1.7491	-1.29897
172855666	chr1:172855666:G:A	2.74428e-32	-2.90987e-10	-1.11973
172855913	chr1:172855913:G:C	2.69969e-32	-2.90987e-10	-1.13611
172856681	chr1:172856681:A:G	1.22267e-32	-1.92821	-4.11118e-10
172856756	chr1:172856756:A:G	3.52101e-32	-2.01402	1.14351
172856990	chr1:172856990:G:A	3.2043e-32	-0.964759	-4.11118e-10
172857658	chr1:172857658:A:G	6.1095e-33	-1.97811	-0.643881
172857891	chr1:172857891:T:C	3.35347e-32	-2.90987e-10	-0.919255
172858071	chr1:172858071:A:G	2.18194e-32	-2.90987e-10	-1.34904
172859114	chr1:172859114:T:A	5.64889e-33	-1.48012	-1.22025
172859273	chr1:172859273:C:T	3.64107e-32	-2.90987e-10	-0.836974
172859924	chr1:172859924:T:C	2.02134e-32	-2.90987e-10	-1.42549
172860489	chr1:172860489:T:C	6.01472e-33	-1.47698	-1.16065
172861246	chr1:172861246:G:C	2.70999e-32	-1.96741	0.835104
172861443	chr1:172861443:G:GAGT	2.67289e-32	-2.90987e-10	-1.14609
172861569	chr1:172861569:C:T	6.17616e-33	-2.00326	-0.607883
172861625	chr1:172861625:A:C	1.76366e-32	-1.95619	0.394332
172861944	chr1:172861944:T:C	6.26121e-33	-1.98356	-0.6139
172862383	chr1:172862383:T:C	2.18442e-32	-2.90987e-10	-1.3479
172863016	chr1:172863016:T:A	7.20523e-32	-0.154444	-4.11118e-10
172863068	chr1:172863068:A:G	2.67414e-32	-2.90987e-10	-1.14562
172863177	chr1:172863177:A:G	3.44816e-32	-2.90987e-10	-0.891412
172863450	chr1:172863450:C:T	6.83872e-32	-0.20665	-4.11118e-10
172863532	chr1:172863532:A:G	1.11373e-32	-2.02154	-4.11118e-10
172863681	chr1:172863681:A:G	2.75412e-32	-2.90987e-10	-1.11615
172863799	chr1:172863799:TTAAAA:T	3.2087e-32	-2.90987e-10	-0.963385
172864233	chr1:172864233:A:T	3.16453e-32	-2.90987e-10	-0.977247
172864391	chr1:172864391:C:G	2.03663e-32	-2.90987e-10	-1.41795
172864757	chr1:172864757:G:A	2.67804e-32	-2.90987e-10	-1.14416
172864827	chr1:172864827:G:GTTA	3.00298e-33	-2.0262	-1.30603
172865655	chr1:172865655:A:G	4.35274e-32	-2.90987e-10	-0.658445
172866024	chr1:172866024:C:T	3.21389e-32	-2.90987e-10	-0.961769
172866228	chr1:172866228:A:T	3.68947e-33	-1.96522	-1.16113
172866699	chr1:172866699:T:C	3.10232e-32	-2.90987e-10	-0.997101
172867063	chr1:172867063:T:C	3.13414e-32	-2.90987e-10	-0.986896
172867078	chr1:172867078:T:G	2.01387e-32	-2.90987e-10	-1.42919
172867222	chr1:172867222:C:T	2.17498e-32	-2.90987e-10	-1.35223
172867810	chr1:172867810:T:C	3.15399e-32	-2.90987e-10	-0.980583
172868022	chr1:172868022:T:C	2.06247e-32	-2.90987e-10	-1.40534
172868257	chr1:172868257:G:A	3.03011e-32	-2.90987e-10	-1.02065
172869708	chr1:172869708:C:T	3.75552e-32	-2.90987e-10	-0.806024
172869749	chr1:172869749:T:C	1.34044e-32	-1.83625	-4.11118e-10
172870308	chr1:172870308:C:A	2.12362e-32	-2.90987e-10	-1.37613
172870861	chr1:172870861:G:A	3.12792e-32	-2.90987e-10	-0.988882
172870869	chr1:172870869:A:G	2.67608e-32	-2.90987e-10	-1.1449
172871552	chr1:172871552:G:A	2.10782e-32	-2.90987e-10	-1.3836
172871804	chr1:172871804:T:C	4.54133e-33	-1.70821	-1.21041
172872522	chr1:172872522:T:C	2.05952e-32	-2.90987e-10	-1.40678
172873499	chr1:172873499:A:G	2.5418e-32	-2.90987e-10	-1.19638
172873837	chr1:172873837:G:A	2.13318e-32	-1.37164	-4.11118e-10
172873949	chr1:172873949:C:T	3.97171e-32	-2.90987e-10	-0.750054
172874687	chr1:172874687:CTCTA:C	2.31212e-32	-2.90987e-10	-1.29109
172875110	chr1:172875110:T:C	2.89809e-32	-2.90987e-10	-1.0652
172875139	chr1:172875139:A:G	2.69173e-32	-2.90987e-10	-1.13907
172875212	chr1:172875212:T:G	2.01459e-32	-2.90987e-10	-1.42883
172875269	chr1:172875269:T:A	4.23781e-32	-2.90987e-10	-0.685205
172875613	chr1:172875613:C:G	2.67552e-32	-2.90987e-10	-1.14511
172875905	chr1:172875905:T:C	2.39309e-32	-2.90987e-10	-1.25667
172876505	chr1:172876505:G:A	1.33031e-32	-1.84384	-4.11118e-10
172876557	chr1:172876557:G:A	1.38146e-32	-2.0293	0.22319
172876605	chr1:172876605:T:A	3.06398e-32	-2.90987e-10	-1.00953
172876885	chr1:172876885:A:G	4.09491e-33	-1.66179	-1.36031
172877424	chr1:172877424:C:T	3.609e-33	-2.01495	-1.13346
172877840	chr1:172877840:T:G	3.00143e-33	-2.02344	-1.30931
172878093	chr1:172878093:A:T	3.81768e-32	-2.90987e-10	-0.789609
172878400	chr1:172878400:T:G	2.23717e-32	-2.90987e-10	-1.32404
172879116	chr1:172879116:G:A	2.33967e-32	-2.90987e-10	-1.27924
172879163	chr1:172879163:G:A	3.55393e-33	-1.8583	-1.30548
172879320	chr1:172879320:T:C	2.6349e-32	-2.90987e-10	-1.16041
172879356	chr1:172879356:C:T	7.60689e-33	-1.1408	-1.26198
172879557	chr1:172879557:A:G	2.62898e-32	-2.90987e-10	-1.16265
172879838	chr1:172879838:G:A	2.04161e-32	-2.90987e-10	-1.41551
172879887	chr1:172879887:A:T	6.60868e-33	-1.67571	-0.86774
172880670	chr1:172880670:G:A	4.27023e-32	-2.90987e-10	-0.677583
172880796	chr1:172880796:G:C	4.20012e-33	-1.72453	-1.27219
172880919	chr1:172880919:T:G	7.0143e-33	-1.20246	-1.28142
172881225	chr1:172881225:C:T	4.46137e-33	-1.6666	-1.26978
172881493	chr1:172881493:ATCT:A	1.14346e-32	-1.99519	-4.11118e-10
172881593	chr1:172881593:T:C	3.05959e-32	-2.90987e-10	-1.01097
172881769	chr1:172881769:G:A	2.69344e-32	-2.90987e-10	-1.13843
172882326	chr1:172882326:C:T	2.02407e-32	-2.90987e-10	-1.42414
172882529	chr1:172882529:T:A	2.03723e-32	-2.90987e-10	-1.41766
172882820	chr1:172882820:G:A	1.48061e-32	-1.73679	-4.11118e-10
172882975	chr1:172882975:C:T	2.01656e-32	-2.90987e-10	-1.42786
172882978	chr1:172882978:A:G	7.02414e-33	-1.64377	-0.83871
172882982	chr1:172882982:TG:T	2.39988e-32	-2.90987e-10	-1.25383
172883225	chr1:172883225:C:T	3.37263e-32	-0.91356	-4.11118e-10
172883263	chr1:172883263:A:G	2.65436e-32	-2.90987e-10	-1.15305
172883773	chr1:172883773:A:G	4.84321e-33	-1.59727	-1.25699
172884320	chr1:172884320:C:T	2.05917e-32	-2.90987e-10	-1.40695
172885126	chr1:172885126:T:C	4.84696e-33	-1.66293	-1.19055
172885194	chr1:172885194:G:A	2.03439e-32	-2.90987e-10	-1.41905
172885888	chr1:172885888:C:G	2.14012e-32	-2.90987e-10	-1.36839
172886436	chr1:172886436:A:G	2.573e-32	-2.90987e-10	-1.18418
172887270	chr1:172887270:A:AT	2.63434e-32	-2.90987e-10	-1.16062
172887861	chr1:172887861:C:T	2.55538e-32	-2.90987e-10	-1.19105
172887910	chr1:172887910:C:T	2.72186e-32	-2.90987e-10	-1.12793
172888483	chr1:172888483:T:G	4.39222e-33	-1.55382	-1.39818
172888527	chr1:172888527:G:A	2.04069e-32	-1.3831	-0.0328575
172888639	chr1:172888639:T:C	4.12584e-33	-1.59418	-1.42038
172888671	chr1:172888671:A:G	2.38714e-32	-2.90987e-10	-1.25916
172888877	chr1:172888877:G:A	4.43275e-32	-0.640231	-4.11118e-10
172889326	chr1:172889326:G:A	2.87225e-31	-2.90987e-10	1.22843
172889440	chr1:172889440:T:C	3.75963e-33	-1.70178	-1.40573
172890895	chr1:172890895:A:C	2.62158e-32	-2.90987e-10	-1.16547
172891023	chr1:172891023:C:T	2.43995e-31	1.06531	-4.11118e-10
172891076	chr1:172891076:C:T	3.03274e-32	-2.90987e-10	-1.01978
172891324	chr1:172891324:A:G	2.41e-32	-2.90987e-10	-1.24962
172892042	chr1:172892042:G:C	2.72866e-32	-2.90987e-10	-1.12544
172892433	chr1:172892433:A:G	3.71511e-32	-2.90987e-10	-0.816843
172892434	chr1:172892434:C:T	2.74882e-32	-2.90987e-10	-1.11808
172892533	chr1:172892533:G:T	2.30727e-32	-2.90987e-10	-1.29318
172893094	chr1:172893094:A:G	2.73674e-32	-2.90987e-10	-1.12249
172893240	chr1:172893240:C:G	2.59376e-32	-2.90987e-10	-1.17614
172893799	chr1:172893799:C:T	2.75241e-32	-2.90987e-10	-1.11678
172893844	chr1:172893844:C:T	6.96555e-33	-1.52861	-0.962245
172894137	chr1:172894137:A:G	1.1083e-32	-2.02642	-4.11118e-10
172894162	chr1:172894162:A:G	2.69863e-32	-2.90987e-10	-1.13651
172894507	chr1:172894507:T:C	2.47427e-32	-1.29338	0.0700727
172894808	chr1:172894808:G:A	2.63727e-32	-2.90987e-10	-1.15951
172895030	chr1:172895030:C:T	2.16901e-32	-2.90987e-10	-1.35498
172895084	chr1:172895084:A:G	4.47691e-33	-1.52171	-1.41119
172895512	chr1:172895512:T:A	6.71344e-33	-1.41018	-1.11754
172896142	chr1:172896142:A:G	2.12601e-32	-2.90987e-10	-1.37501
172896294	chr1:172896294:G:GGGATCA	7.54099e-33	-1.49187	-0.91961
172896332	chr1:172896332:C:T	1.41002e-32	-1.78564	-4.11118e-10
172896352	chr1:172896352:A:G	2.89331e-32	-2.90987e-10	-1.06685
172896932	chr1:172896932:T:C	3.30447e-32	-2.90987e-10	-0.933975
172896935	chr1:172896935:T:A	6.97927e-32	-2.90987e-10	-0.186307
172897070	chr1:172897070:G:A	2.08486e-32	-2.90987e-10	-1.39455
172897364	chr1:172897364:A:G	1.97184e-31	-1.84941	2.70171
172897756	chr1:172897756:A:G	8.71319e-33	-1.32207	-0.944933
172897809	chr1:172897809:C:T	2.0227e-32	-2.90987e-10	-1.42482
172897866	chr1:172897866:A:C	2.02535e-32	-2.90987e-10	-1.42351
172898152	chr1:172898152:C:T	2.43659e-32	-2.90987e-10	-1.23865
172898576	chr1:172898576:C:T	5.39918e-32	-2.90987e-10	-0.443004
172899424	chr1:172899424:C:T	1.61894e-32	-1.64748	-4.11118e-10
172899611	chr1:172899611:C:T	2.0162e-32	-2.90987e-10	-1.42804
172900305	chr1:172900305:A:T	2.64005e-32	-2.90987e-10	-1.15845
172900534	chr1:172900534:G:T	2.09327e-32	-2.90987e-10	-1.39052
172900864	chr1:172900864:C:T	2.06438e-32	-2.90987e-10	-1.40442
172901111	chr1:172901111:C:T	2.11971e-32	-2.90987e-10	-1.37797
172901851	chr1:172901851:G:A	2.08448e-32	-2.90987e-10	-1.39473
172902049	chr1:172902049:T:C	1.0734e-31	-2.90987e-10	0.244166
172902244	chr1:172902244:C:T	4.78579e-33	-1.6292	-1.23699
172902358	chr1:172902358:T:C	5.26296e-33	-1.70924	-1.06191
172902537	chr1:172902537:GATCACTA:G	1.11376e-32	-2.02151	-4.11118e-10
172902550	chr1:172902550:A:T	6.11155e-33	-1.96709	-0.654568
172903252	chr1:172903252:T:G	3.90131e-32	-2.90987e-10	-0.767938
172903312	chr1:172903312:A:T	6.24471e-33	-1.96539	-0.634712
172903559	chr1:172903559:C:T	2.21698e-32	-2.90987e-10	-1.3331
172903816	chr1:172903816:A:G	2.73777e-32	-2.90987e-10	-1.12211
172903848	chr1:172903848:G:A	1.70837e-31	-2.90987e-10	0.708872
172903973	chr1:172903973:T:G	2.2081e-32	-2.90987e-10	-1.33712
172903975	chr1:172903975:G:C	3.5457e-32	-2.90987e-10	-0.863515
172904173	chr1:172904173:C:T	2.22346e-32	-2.90987e-10	-1.33019
172905090	chr1:172905090:C:A	1.32827e-31	-2.90987e-10	0.457209
172905979	chr1:172905979:A:C	3.51557e-33	-1.76996	-1.40467
172906478	chr1:172906478:T:A	4.20624e-33	-1.68823	-1.30704
172906726	chr1:172906726:TG:T	2.10425e-32	-2.90987e-10	-1.38529
172907223	chr1:172907223:G:A	2.89033e-33	-1.97093	-1.39954
172908452	chr1:172908452:A:G	5.89588e-33	-1.7583	-0.899282
172908481	chr1:172908481:G:A	5.86183e-33	-1.47342	-1.18995
172908764	chr1:172908764:A:C	5.77346e-33	-1.76412	-0.914446
172909247	chr1:172909247:T:C	5.76013e-33	-1.79455	-0.886325
172909282	chr1:172909282:T:C	5.57901e-33	-1.80785	-0.904977
172909412	chr1:172909412:A:G	5.48286e-33	-1.80403	-0.926179
172909503	chr1:172909503:T:C	3.89959e-32	-2.90987e-10	-0.768381
172909535	chr1:172909535:T:C	1.49325e-32	-1.5957	-0.132598
172909772	chr1:172909772:C:G	2.0897e-32	-2.90987e-10	-1.39223
172910148	chr1:172910148:G:A	5.0657e-32	-2.90987e-10	-0.506759
172910156	chr1:172910156:G:C	1.97878e-31	-2.90987e-10	0.855815
172910166	chr1:172910166:C:T	4.06998e-32	-2.90987e-10	-0.725613
172910645	chr1:172910645:T:C	4.21873e-32	-0.689718	-4.11118e-10
172911219	chr1:172911219:A:T	7.77709e-33	-1.5796	-0.801054
172911235	chr1:172911235:A:T	5.07459e-32	-2.90987e-10	-0.505005
172911485	chr1:172911485:TCA:T	2.82713e-32	-2.90987e-10	-1.08999
172912213	chr1:172912213:C:T	5.98048e-33	-1.78656	-0.85677
172912418	chr1:172912418:TAGAG:T	3.99372e-32	-2.90987e-10	-0.744528
172912687	chr1:172912687:G:A	5.9448e-33	-1.23128	-1.41804
172912949	chr1:172912949:G:A	2.28401e-32	-2.90987e-10	-1.30332
172913140	chr1:172913140:G:A	5.02169e-33	-1.56051	-1.25756
172913309	chr1:172913309:A:G	6.67692e-33	-1.13008	-1.4031
172914008	chr1:172914008:T:C	2.80873e-32	-2.90987e-10	-1.09652
172914093	chr1:172914093:T:C	6.0144e-32	-2.90987e-10	-0.335094
172914781	chr1:172914781:C:G	2.09362e-32	-2.90987e-10	-1.39035
172915324	chr1:172915324:G:T	2.84274e-32	-2.90987e-10	-1.08448
172915361	chr1:172915361:A:T	6.80635e-32	-2.90987e-10	-0.211395
172915732	chr1:172915732:T:G	4.51251e-33	-1.63226	-1.29273
172915752	chr1:172915752:AAAACC:A	2.05643e-32	-2.90987e-10	-1.40828
172916092	chr1:172916092:A:G	2.06349e-32	-2.90987e-10	-1.40485
172916805	chr1:172916805:C:T	3.47186e-32	-1.86091	0.976352
172916852	chr1:172916852:T:C	2.01462e-32	-2.90987e-10	-1.42882
172917360	chr1:172917360:C:A	4.22579e-33	-1.57111	-1.41952
172917441	chr1:172917441:T:C	2.727e-31	-2.90987e-10	1.17653
172917645	chr1:172917645:G:A	2.56697e-32	-2.90987e-10	-1.18653
172917658	chr1:172917658:C:T	5.15302e-32	-2.90987e-10	-0.489669
172918426	chr1:172918426:A:G	2.27752e-32	-2.90987e-10	-1.30617
172918884	chr1:172918884:G:A	3.92374e-32	-2.90987e-10	-0.762207
172918912	chr1:172918912:A:G	2.37724e-32	-2.90987e-10	-1.26331
172918918	chr1:172918918:C:T	8.2137e-32	-2.90987e-10	-0.023447
172919350	chr1:172919350:C:T	3.99823e-32	-2.90987e-10	-0.743398
172919433	chr1:172919433:T:C	3.11251e-32	-2.90987e-10	-0.993822
172919666	chr1:172919666:G:A	5.43732e-32	-0.435964	-4.11118e-10
172919711	chr1:172919711:C:T	2.91632e-32	-2.90987e-10	-1.05893
172920003	chr1:172920003:A:C	5.70102e-33	-1.81149	-0.8797
172920252	chr1:172920252:A:G	2.07255e-32	-2.90987e-10	-1.40047
172921169	chr1:172921169:G:A	6.46299e-32	-0.263159	-4.11118e-10
172921474	chr1:172921474:A:G	5.6982e-33	-1.79922	-0.892466
172921587	chr1:172921587:G:A	2.84119e-32	-2.90987e-10	-1.08503
172921966	chr1:172921966:T:A	1.1699e-32	-1.97233	-4.11118e-10
172922034	chr1:172922034:C:T	5.42876e-33	-1.31093	-1.42919
172922221	chr1:172922221:C:T	7.78577e-32	-2.90987e-10	-0.076954
172922228	chr1:172922228:A:G	7.5071e-32	-2.90987e-10	-0.113402
172922237	chr1:172922237:A:G	7.89662e-32	-2.90987e-10	-0.0628163
172922306	chr1:172922306:G:A	2.01408e-32	-2.90987e-10	-1.42909
172922368	chr1:172922368:T:C	1.18078e-31	-1.99441	2.33392
172922671	chr1:172922671:G:A	2.01898e-32	-2.90987e-10	-1.42666
172922678	chr1:172922678:T:C	2.01783e-32	-2.90987e-10	-1.42723
172922917	chr1:172922917:T:A	1.00548e-31	-2.90987e-10	0.178803
172923221	chr1:172923221:C:G	6.61018e-33	-1.11551	-1.42771
172923255	chr1:172923255:T:C	6.08151e-33	-1.77242	-0.85416
172923712	chr1:172923712:AGACTTGACCCTAG:A	1.97639e-31	-2.90987e-10	0.854608
172924002	chr1:172924002:G:GTA	6.09701e-33	-1.7624	-0.861639
172924696	chr1:172924696:G:A	3.29091e-32	-0.938087	-4.11118e-10
172924830	chr1:172924830:C:T	2.72661e-32	-1.12619	-4.11118e-10
172925626	chr1:172925626:A:G	1.15173e-32	-1.98799	-4.11118e-10
172925777	chr1:172925777:C:T	7.04963e-32	-2.90987e-10	-0.176275
172926001	chr1:172926001:G:T	2.28677e-32	-2.90987e-10	-1.30211
172926017	chr1:172926017:C:T	6.72361e-32	-2.90987e-10	-0.223626
172926686	chr1:172926686:C:T	1.40773e-32	-1.78727	-4.11118e-10
172926707	chr1:172926707:G:A	1.52051e-32	-1.35856	-0.351646
172926941	chr1:172926941:A:T	2.01388e-32	-2.90987e-10	-1.42919
172928705	chr1:172928705:G:A	1.1274e-31	-2.90987e-10	0.293246
172928889	chr1:172928889:G:C	7.29103e-32	-2.90987e-10	-0.142606
172929196	chr1:172929196:A:G	4.08627e-32	-2.90987e-10	-0.721618
172929262	chr1:172929262:G:A	6.38521e-33	-1.19771	-1.38015
172929288	chr1:172929288:A:C	2.92057e-32	-2.90987e-10	-1.05747
172929303	chr1:172929303:T:A	1.13609e-32	-2.00166	-4.11118e-10
172929444	chr1:172929444:G:T	4.12187e-32	-2.90987e-10	-0.712944
172929668	chr1:172929668:G:A	2.09835e-32	-2.90987e-10	-1.3881
172929690	chr1:172929690:G:A	3.11335e-33	-1.87537	-1.42077
172929948	chr1:172929948:G:A	1.01989e-31	-2.90987e-10	0.193027
172929949	chr1:172929949:C:A	2.089e-32	-2.90987e-10	-1.39257
172930685	chr1:172930685:C:G	1.2524e-32	-1.90419	-4.11118e-10
172930792	chr1:172930792:CA:C	3.15895e-32	-2.90987e-10	-0.979012
172931446	chr1:172931446:C:T	6.63089e-33	-1.14732	-1.39278
172931476	chr1:172931476:G:A	8.43848e-32	-2.90987e-10	0.00355052
172931915	chr1:172931915:A:AGG	6.05139e-32	-2.90987e-10	-0.328964
172932033	chr1:172932033:CTGTATAGCAAG:C	6.18052e-31	-2.90987e-10	1.99474
172932583	chr1:172932583:T:A	4.8514e-32	-0.549984	-4.11118e-10
172932584	chr1:172932584:T:C	1.52449e-32	-1.42597	-0.281625
172932746	chr1:172932746:A:G	1.49358e-32	-1.4033	-0.324772
172932874	chr1:172932874:CAGTG:C	3.32805e-32	-2.90987e-10	-0.926865
172933069	chr1:172933069:G:A	2.30655e-31	-2.90987e-10	1.00909
172933226	chr1:172933226:G:A	4.38311e-32	-2.90987e-10	-0.651492
172933868	chr1:172933868:G:A	1.76717e-32	-1.05675	-0.503121
172933926	chr1:172933926:C:G	2.39928e-32	-2.90987e-10	-1.25408
172934176	chr1:172934176:G:A	2.3749e-32	-2.90987e-10	-1.2643
172934306	chr1:172934306:T:A	4.89337e-32	-2.90987e-10	-0.54137
172934402	chr1:172934402:A:G	5.40948e-33	-1.36182	-1.38186
172934441	chr1:172934441:A:G	2.04104e-32	-2.90987e-10	-1.41579
172934661	chr1:172934661:C:T	1.15303e-31	-2.90987e-10	0.315725
172934705	chr1:172934705:T:A	5.30425e-33	-1.67529	-1.08804
172935260	chr1:172935260:A:G	2.0599e-32	-2.90987e-10	-1.40659
172935334	chr1:172935334:C:A	1.00083e-31	-2.90987e-10	0.174164
172935610	chr1:172935610:A:T	2.03435e-32	-2.90987e-10	-1.41908
172935850	chr1:172935850:T:C	5.44776e-33	-1.33028	-1.40635
172935851	chr1:172935851:A:G	2.0383e-32	-2.90987e-10	-1.41714
172936174	chr1:172936174:A:G	6.06807e-33	-1.50301	-1.12579
172936188	chr1:172936188:A:G	2.94843e-32	-2.90987e-10	-1.04798
172936230	chr1:172936230:A:G	2.04462e-32	-2.90987e-10	-1.41404
172936611	chr1:172936611:A:G	9.99857e-33	-1.47652	-0.652873
172936888	chr1:172936888:C:T	4.84542e-32	-2.90987e-10	-0.551218
172936932	chr1:172936932:T:A	7.70712e-33	-1.71469	-0.675007
172937410	chr1:172937410:G:T	1.6462e-31	-2.90987e-10	0.671801
172937770	chr1:172937770:GATAT:G	5.3863e-33	-1.36517	-1.3828
172938736	chr1:172938736:T:A	2.58152e-32	-2.90987e-10	-1.18087
172938883	chr1:172938883:G:T	1.49049e-32	-1.73015	-4.11118e-10
172939124	chr1:172939124:C:CAA	2.02788e-32	-2.90987e-10	-1.42226
172939149	chr1:172939149:G:C	1.9103e-32	-1.6834	0.20141
172939589	chr1:172939589:G:A	2.87971e-32	-2.90987e-10	-1.07156
172939627	chr1:172939627:C:G	2.03651e-32	-2.90987e-10	-1.41801
172939649	chr1:172939649:G:A	2.27871e-32	-2.90987e-10	-1.30564
172940144	chr1:172940144:T:C	4.23307e-32	-2.90987e-10	-0.686323
172940252	chr1:172940252:T:C	5.97248e-32	-2.90987e-10	-0.342089
172940345	chr1:172940345:A:G	2.38972e-32	-2.90987e-10	-1.25807
172940510	chr1:172940510:C:A	7.64081e-32	-0.0957475	-4.11118e-10
172940842	chr1:172940842:A:T	2.0332e-32	-2.90987e-10	-1.41964
172941121	chr1:172941121:G:A	6.13265e-33	-1.50991	-1.1083
172941149	chr1:172941149:C:T	2.10028e-32	-1.69188	0.304701
172941223	chr1:172941223:G:C	1.2063e-32	-1.9417	-4.11118e-10
172942020	chr1:172942020:C:T	5.48245e-33	-1.58916	-1.14113
172943256	chr1:172943256:C:G	3.86947e-32	-2.90987e-10	-0.776134
172943298	chr1:172943298:AGGTGATTACATCAT:A	1.11502e-32	-2.02038	-4.11118e-10
172943967	chr1:172943967:G:T	9.5811e-32	-2.90987e-10	0.130541
172944317	chr1:172944317:G:T	3.01052e-32	-2.90987e-10	-1.02714
172944424	chr1:172944424:C:T	9.13612e-32	-1.79536	1.87835
172945059	chr1:172945059:CTA:C	2.0488e-32	-2.90987e-10	-1.412
172945224	chr1:172945224:T:A	3.34889e-32	-2.90987e-10	-0.920623
172945405	chr1:172945405:G:A	5.28142e-32	-2.90987e-10	-0.465056
172945643	chr1:172945643:G:A	2.05083e-32	-2.90987e-10	-1.41101
172945859	chr1:172945859:A:C	4.47869e-32	-2.90987e-10	-0.62992
172946252	chr1:172946252:G:A	1.07364e-32	-1.14578	-0.912413
172946563	chr1:172946563:A:G	1.91449e-31	-2.90987e-10	0.822784
172946900	chr1:172946900:A:G	6.06306e-32	-2.90987e-10	-0.327036
172947236	chr1:172947236:A:C	4.95356e-32	-1.74104	1.21189
172947340	chr1:172947340:G:A	2.0821e-32	-2.90987e-10	-1.39587
172947398	chr1:172947398:T:C	2.0362e-32	-2.90987e-10	-1.41816
172947735	chr1:172947735:G:T	4.51488e-33	-1.50809	-1.41637
172947976	chr1:172947976:G:A	1.24602e-32	-1.31409	-0.595211
172948459	chr1:172948459:T:C	3.02576e-32	-2.90987e-10	-1.02209
172948682	chr1:172948682:G:T	1.1228e-32	-2.01342	-4.11118e-10
172948748	chr1:172948748:G:A	2.25792e-32	-2.90987e-10	-1.31481
172949036	chr1:172949036:C:T	1.09968e-32	-2.03423	-4.11118e-10
172949528	chr1:172949528:C:T	2.0414e-32	-2.90987e-10	-1.41562
172949913	chr1:172949913:A:G	2.26673e-32	-2.90987e-10	-1.31091
172950328	chr1:172950328:C:T	1.09969e-32	-2.03422	-4.11118e-10
172950832	chr1:172950832:G:A	1.14559e-32	-1.99333	-4.11118e-10
172951314	chr1:172951314:C:T	2.02609e-32	-2.90987e-10	-1.42314
172951938	chr1:172951938:G:A	3.52044e-32	-2.90987e-10	-0.870664
172952043	chr1:172952043:G:A	2.16352e-32	-2.90987e-10	-1.35752
172952136	chr1:172952136:C:T	3.77728e-33	-1.67368	-1.42915
172952481	chr1:172952481:A:C	2.01422e-32	-2.90987e-10	-1.42902
172953064	chr1:172953064:G:T	1.2032e-32	-1.94427	-4.11118e-10
172953598	chr1:172953598:T:C	5.24778e-33	-1.36169	-1.41234
172953753	chr1:172953753:G:A	4.77896e-33	-1.46662	-1.40099
172953790	chr1:172953790:C:A	4.70051e-32	-2.90987e-10	-0.581579
172953807	chr1:172953807:T:C	5.105e-33	-1.57819	-1.22342
172954229	chr1:172954229:A:G	2.09167e-32	-2.90987e-10	-1.39129
172954675	chr1:172954675:C:T	1.45117e-32	-1.75688	-4.11118e-10
172954929	chr1:172954929:C:T	5.31424e-32	-2.90987e-10	-0.458862
172955733	chr1:172955733:G:T	1.65127e-31	-2.90987e-10	0.674878
172955836	chr1:172955836:A:C	5.78336e-32	-2.90987e-10	-0.374266
172956123	chr1:172956123:G:A	2.04678e-32	-1.41298	-4.11118e-10
172957159	chr1:172957159:C:T	4.53654e-33	-1.49218	-1.42749
172957190	chr1:172957190:A:G	7.37026e-32	-2.90987e-10	-0.131798
172958906	chr1:172958906:G:C	4.65593e-33	-1.62289	-1.27081
172958975	chr1:172958975:C:T	4.78467e-32	-2.90987e-10	-0.563834
172959035	chr1:172959035:T:C	4.81868e-33	-1.51669	-1.34264
172959071	chr1:172959071:C:T	2.05278e-32	-2.90987e-10	-1.41006
172959072	chr1:172959072:A:G	2.05411e-32	-2.90987e-10	-1.40941
172959073	chr1:172959073:G:A	2.05304e-32	-2.90987e-10	-1.40993
172959088	chr1:172959088:A:G	2.04852e-32	-2.90987e-10	-1.41213
172959132	chr1:172959132:C:T	4.07446e-32	-2.90987e-10	-0.724514
172959801	chr1:172959801:G:A	2.06027e-32	-2.90987e-10	-1.40642
172959824	chr1:172959824:T:A	3.1238e-33	-1.86668	-1.42611
172959987	chr1:172959987:G:A	2.71828e-32	-1.12925	-4.11118e-10
172960098	chr1:172960098:G:A	2.85957e-32	-2.90987e-10	-1.07858
172960302	chr1:172960302:A:G	2.02066e-32	-2.90987e-10	-1.42583
172960405	chr1:172960405:T:C	5.47894e-32	-2.90987e-10	-0.428339
172960682	chr1:172960682:A:G	4.71476e-32	-2.90987e-10	-0.578554
172960924	chr1:172960924:T:C	1.04058e-32	-1.15339	-0.936087
172961694	chr1:172961694:C:T	1.1912e-31	-2.90987e-10	0.348299
172961907	chr1:172961907:T:C	3.33877e-32	-2.90987e-10	-0.923649
172962125	chr1:172962125:T:C	6.01177e-32	-2.90987e-10	-0.335532
172962685	chr1:172962685:T:C	2.3463e-32	-1.27641	-4.11118e-10
172962806	chr1:172962806:G:A	2.22658e-32	-2.90987e-10	-1.32878
172963241	chr1:172963241:A:T	4.48245e-32	-2.90987e-10	-0.629082
172963837	chr1:172963837:G:A	1.10009e-32	-2.03386	-4.11118e-10
172964297	chr1:172964297:C:T	2.07371e-32	-2.90987e-10	-1.39991
172964407	chr1:172964407:T:C	2.0678e-32	-2.90987e-10	-1.40277
172964552	chr1:172964552:AT:A	6.86661e-32	-2.90987e-10	-0.202581
172965101	chr1:172965101:C:T	2.04482e-32	-2.90987e-10	-1.41394
172965199	chr1:172965199:A:G	1.23929e-32	-1.91471	-4.11118e-10
172965677	chr1:172965677:A:G	2.22633e-32	-2.90987e-10	-1.3289
172966303	chr1:172966303:G:A	2.77456e-33	-2.0171	-1.39425
172966653	chr1:172966653:A:G	2.96815e-31	-2.90987e-10	1.26127
172967181	chr1:172967181:A:G	2.11412e-32	-2.90987e-10	-1.38061
172967496	chr1:172967496:T:C	5.25064e-33	-1.4738	-1.29968
172967503	chr1:172967503:G:A	3.53801e-32	-2.90987e-10	-0.865685
172967562	chr1:172967562:A:C	3.27393e-32	-0.857775	-0.0854836
172968835	chr1:172968835:GTGCTATT:G	4.53206e-33	-1.92861	-0.992045
172969254	chr1:172969254:T:C	1.11683e-32	-2.01876	-4.11118e-10
172969754	chr1:172969754:G:A	3.69658e-32	-2.90987e-10	-0.821842
172969880	chr1:172969880:C:T	2.18624e-32	-2.90987e-10	-1.34707
172970756	chr1:172970756:T:A	2.82521e-33	-2.02356	-1.3697
172970828	chr1:172970828:T:A	2.1288e-32	-2.90987e-10	-1.37369
172970913	chr1:172970913:A:AT	1.39959e-32	-1.79307	-4.11118e-10
172971310	chr1:172971310:G:A	4.19364e-32	-1.85226	1.15658
172971467	chr1:172971467:C:T	2.6982e-33	-2.01006	-1.42919
172971637	chr1:172971637:C:CA	2.36113e-32	-2.90987e-10	-1.27011
172971743	chr1:172971743:T:G	2.0889e-32	-1.90743	0.514817
172971963	chr1:172971963:C:T	2.12431e-32	-2.90987e-10	-1.37581
172972303	chr1:172972303:T:C	8.26564e-33	-1.20342	-1.11631
172972573	chr1:172972573:G:A	9.9455e-33	-0.881631	-1.25309
172972673	chr1:172972673:A:G	2.55492e-32	-2.90987e-10	-1.19123
172972874	chr1:172972874:G:A	2.02784e-32	-2.90987e-10	-1.42228
172973018	chr1:172973018:A:G	2.2421e-32	-2.90987e-10	-1.32184
172973680	chr1:172973680:C:T	1.57131e-32	-1.67734	-4.11118e-10
172973858	chr1:172973858:T:A	2.42979e-32	-2.90987e-10	-1.24145
172975611	chr1:172975611:T:G	2.82923e-33	-2.03418	-1.35766
172975630	chr1:172975630:CTTTTCTTTTTT:C	2.81396e-33	-2.01469	-1.38256
172975669	chr1:172975669:G:A	2.7912e-33	-2.0065	-1.39886
172975844	chr1:172975844:G:A	2.07865e-32	-2.90987e-10	-1.39753
172976102	chr1:172976102:C:G	6.39922e-32	-2.90987e-10	-0.273075
172976188	chr1:172976188:A:G	1.5535e-32	-1.68874	-4.11118e-10
172977109	chr1:172977109:C:T	2.09286e-32	-2.90987e-10	-1.39072
172977391	chr1:172977391:T:C	2.06794e-32	-2.90987e-10	-1.4027
172977620	chr1:172977620:C:T	1.33911e-32	-1.90511	0.0678679
172977776	chr1:172977776:G:A	1.27673e-32	-1.88495	-4.11118e-10
172978209	chr1:172978209:G:C	1.11357e-32	-2.02168	-4.11118e-10
172978649	chr1:172978649:T:G	7.0947e-33	-1.90257	-0.569921
172979000	chr1:172979000:C:T	1.31712e-32	-1.8538	-4.11118e-10
```
