## Supplementary material for "Characterization of shared and ancestry-specific signals driving complex traits using multi-ancestry fine-mapping": susiex_nc3.cs80.snp

```
BP	SNP	PIP(CS1)	LogBF(CS1,Pop1)	LogBF(CS1,Pop2)
170906013	chr1:170906013:T:A	1.01508e-31	-2.90987e-10	-1.34406
170906386	chr1:170906386:G:C	2.26092e-31	0.0231465	-0.566394
170906459	chr1:170906459:A:G	5.68915e-32	-1.92304	-4.11118e-10
170906763	chr1:170906763:A:C	2.40923e-31	-2.90987e-10	-0.479713
170907715	chr1:170907715:C:T	9.64733e-32	-2.90987e-10	-1.39492
170907785	chr1:170907785:C:T	3.24129e-30	-2.90987e-10	2.11953
170907842	chr1:170907842:G:A	5.24739e-31	-2.90987e-10	0.29871
170907847	chr1:170907847:G:T	3.44067e-31	-2.90987e-10	-0.123356
170907943	chr1:170907943:T:A	1.96895e-31	0.0718542	-0.753375
170908245	chr1:170908245:C:A	7.45572e-31	-2.90987e-10	0.649961
170908265	chr1:170908265:A:C	2.06675e-31	0.0920099	-0.725051
170909351	chr1:170909351:A:G	1.01182e-31	-2.90987e-10	-1.34727
170909593	chr1:170909593:C:T	1.84195e-31	0.00426036	-0.752457
170909649	chr1:170909649:TAAAC:T	5.8436e-32	-1.89626	-4.11118e-10
170909733	chr1:170909733:A:G	9.55674e-32	-2.90987e-10	-1.40436
170909798	chr1:170909798:A:T	5.79642e-32	-1.90437	-4.11118e-10
170909963	chr1:170909963:C:T	7.18806e-32	-0.260131	-1.42905
170910233	chr1:170910233:G:A	1.0056e-31	-2.90987e-10	-1.35344
170910387	chr1:170910387:T:G	2.25601e-31	0.194543	-0.739966
170910655	chr1:170910655:C:A	4.86279e-31	-2.90987e-10	0.222592
170910665	chr1:170910665:C:T	4.84572e-31	-2.90987e-10	0.219075
170911413	chr1:170911413:A:G	9.68172e-32	-2.90987e-10	-1.39137
170911781	chr1:170911781:T:C	6.80094e-32	-0.323189	-1.42136
170911991	chr1:170911991:T:C	1.52269e-31	-2.90987e-10	-0.938543
170912193	chr1:170912193:T:G	1.05264e-31	-2.90987e-10	-1.30772
170912259	chr1:170912259:A:G	2.61342e-31	-2.90987e-10	-0.398361
170912279	chr1:170912279:G:A	5.12693e-32	-2.0271	-4.11118e-10
170912383	chr1:170912383:C:T	5.8601e-32	-1.89344	-4.11118e-10
170912478	chr1:170912478:G:A	6.97616e-32	-1.71911	-4.11118e-10
170912919	chr1:170912919:C:T	4.28424e-31	-2.90987e-10	0.0959216
170912937	chr1:170912937:G:T	1.63889e-31	-2.90987e-10	-0.865
170913020	chr1:170913020:T:C	2.08341e-31	-2.90987e-10	-0.625017
170913185	chr1:170913185:G:A	1.00004e-31	-2.90987e-10	-1.35898
170913264	chr1:170913264:AG:A	1.49314e-31	-2.90987e-10	-0.958142
170913642	chr1:170913642:A:G	1.01859e-31	-2.90987e-10	-1.3406
170914095	chr1:170914095:G:A	2.65067e-31	-2.90987e-10	-0.384207
170914294	chr1:170914294:T:G	9.34785e-32	-2.90987e-10	-1.42646
170914397	chr1:170914397:G:A	1.77716e-31	-2.90987e-10	-0.784005
170914435	chr1:170914435:A:G	1.72191e-31	-2.90987e-10	-0.815589
170914646	chr1:170914646:C:T	7.24504e-32	-0.264759	-1.41653
170914762	chr1:170914762:T:C	6.34359e-32	-0.402243	-1.41192
170914771	chr1:170914771:A:G	1.4434e-31	-2.90987e-10	-0.992021
170914870	chr1:170914870:G:C	1.02089e-31	-2.90987e-10	-1.33835
170915114	chr1:170915114:A:G	5.76279e-32	-1.91018	-4.11118e-10
170915350	chr1:170915350:A:G	9.62389e-32	-2.90987e-10	-1.39736
170915476	chr1:170915476:C:T	1.0776e-31	-2.90987e-10	-1.28429
170915676	chr1:170915676:C:T	1.35856e-31	-2.90987e-10	-1.0526
170915939	chr1:170915939:G:T	1.62947e-31	-2.90987e-10	-0.870767
170915956	chr1:170915956:A:C	5.83929e-32	-1.897	-4.11118e-10
170916078	chr1:170916078:T:A	1.0384e-31	-2.90987e-10	-1.32134
170916394	chr1:170916394:G:C	1.3699e-32	-1.93543	-1.41143
170916422	chr1:170916422:A:G	6.64571e-32	-0.350903	-1.41673
170916603	chr1:170916603:G:C	1.39482e-32	-1.94381	-1.38503
170916882	chr1:170916882:T:C	5.7851e-32	-1.90632	-4.11118e-10
170916907	chr1:170916907:T:G	1.33645e-31	-2.90987e-10	-1.069
170917059	chr1:170917059:A:G	1.40197e-32	-1.92226	-1.40147
170917134	chr1:170917134:A:G	1.4234e-32	-1.91376	-1.3948
170917417	chr1:170917417:A:G	2.37602e-32	-1.54708	-1.24911
170917831	chr1:170917831:C:T	9.50678e-32	-2.90987e-10	-1.4096
170917991	chr1:170917991:A:G	2.0881e-31	-2.90987e-10	-0.622766
170918067	chr1:170918067:A:G	3.56011e-32	-1.60347	-0.788345
170918174	chr1:170918174:G:A	1.34059e-32	-1.97318	-1.39532
170918526	chr1:170918526:A:G	1.02365e-31	-2.90987e-10	-1.33565
170918597	chr1:170918597:A:T	1.97997e-31	-2.90987e-10	-0.675939
170918825	chr1:170918825:C:T	9.55202e-32	-2.90987e-10	-1.40485
170919032	chr1:170919032:G:T	5.7783e-32	-1.9075	-4.11118e-10
170919115	chr1:170919115:A:T	1.1966e-31	-2.90987e-10	-1.17953
170919289	chr1:170919289:T:C	1.01604e-31	-1.34311	-4.11118e-10
170919335	chr1:170919335:C:T	1.23222e-31	-2.90987e-10	-1.15021
170920262	chr1:170920262:A:G	1.45959e-32	-2.0118	-1.27165
170920297	chr1:170920297:T:TG	1.48875e-32	-2.00991	-1.25376
170920309	chr1:170920309:C:T	1.05851e-31	-2.90987e-10	-1.30216
170920486	chr1:170920486:C:A	9.84717e-32	-2.90987e-10	-1.37442
170920527	chr1:170920527:G:C	3.5393e-32	-1.64171	-0.755971
170920633	chr1:170920633:GCAGATCCCAACAGGGAC:G	1.47616e-32	-1.99756	-1.27461
170920676	chr1:170920676:G:A	7.30194e-32	-0.308587	-1.36488
170920901	chr1:170920901:G:T	4.21545e-31	-2.90987e-10	0.0797362
170921371	chr1:170921371:A:T	1.47136e-32	-1.97004	-1.30537
170921776	chr1:170921776:T:A	1.39751e-31	-2.90987e-10	-1.02433
170922062	chr1:170922062:T:C	1.40481e-32	-2.0064	-1.31531
170922064	chr1:170922064:C:T	1.70683e-32	-1.71302	-1.41395
170922149	chr1:170922149:T:C	9.52422e-32	-2.90987e-10	-1.40777
170922190	chr1:170922190:C:T	1.39256e-32	-2.00719	-1.32327
170922736	chr1:170922736:G:C	1.33681e-32	-2.01365	-1.35767
170922931	chr1:170922931:A:G	1.40919e-31	-2.90987e-10	-1.01601
170923117	chr1:170923117:T:C	1.69014e-32	-1.98353	-1.15327
170923140	chr1:170923140:A:G	1.42979e-32	-2.00101	-1.30307
170923159	chr1:170923159:C:T	2.66985e-32	-1.29304	-1.38654
170923204	chr1:170923204:C:T	1.41813e-32	-1.98561	-1.32666
170923544	chr1:170923544:C:T	5.87994e-32	-1.89006	-4.11118e-10
170923838	chr1:170923838:G:A	1.40817e-32	-1.9874	-1.33191
170923867	chr1:170923867:A:G	1.43199e-32	-1.97652	-1.32602
170924430	chr1:170924430:A:G	1.40213e-32	-1.9412	-1.38242
170924514	chr1:170924514:G:T	9.80466e-32	-0.00145983	-1.37729
170924944	chr1:170924944:T:C	1.22362e-32	-2.03059	-1.42921
170925150	chr1:170925150:A:G	1.26819e-32	-2.01498	-1.40903
170925781	chr1:170925781:T:C	1.32852e-32	-2.01297	-1.36458
170925918	chr1:170925918:T:G	5.33447e-31	-2.90987e-10	0.315168
170925980	chr1:170925980:C:T	2.30188e-32	-1.42184	-1.40604
170926127	chr1:170926127:A:C	1.96698e-31	-2.90987e-10	-0.68252
170926229	chr1:170926229:G:A	9.29178e-32	-0.0550376	-1.37744
170926636	chr1:170926636:G:A	1.15417e-31	-2.90987e-10	-1.21564
170927082	chr1:170927082:A:G	4.87595e-31	-2.90987e-10	0.225293
170927152	chr1:170927152:T:C	1.06607e-31	-2.90987e-10	-1.29504
170927358	chr1:170927358:C:G	4.51761e-31	-2.90987e-10	0.148961
170927438	chr1:170927438:G:A	1.49254e-32	-2.02231	-1.23881
170927467	chr1:170927467:C:T	1.67182e-32	-1.9358	-1.21189
170927812	chr1:170927812:T:C	1.2434e-31	-2.90987e-10	-1.14117
170927995	chr1:170927995:C:A	1.4924e-32	-1.83186	-1.42936
170928132	chr1:170928132:G:A	1.83187e-32	-1.80683	-1.24944
170928285	chr1:170928285:T:A	1.03655e-31	-2.90987e-10	-1.32313
170929115	chr1:170929115:C:T	1.7276e-32	-1.77174	-1.34314
170929243	chr1:170929243:T:G	1.53258e-32	-1.88292	-1.35174
170929299	chr1:170929299:C:A	1.60956e-32	-1.81568	-1.36996
170929346	chr1:170929346:A:G	1.01469e-31	-2.90987e-10	-1.34444
170929437	chr1:170929437:A:G	6.52234e-31	-2.90987e-10	0.516213
170929500	chr1:170929500:G:A	1.75959e-32	-1.75758	-1.33895
170929590	chr1:170929590:G:A	5.74229e-31	-2.90987e-10	0.388837
170930244	chr1:170930244:CTG:C	1.12761e-31	-2.90987e-10	-1.23892
170930273	chr1:170930273:G:C	1.0327e-31	-2.90987e-10	-1.32685
170930515	chr1:170930515:G:T	2.6696e-31	0.918867	-1.29596
170930663	chr1:170930663:G:A	1.83274e-31	0.0737786	-0.82699
170931080	chr1:170931080:T:A	2.46349e-31	-0.0699239	-0.387518
170931276	chr1:170931276:A:G	1.455e-31	-2.90987e-10	-0.984018
170931461	chr1:170931461:A:G	9.88693e-32	-2.90987e-10	-1.37039
170931598	chr1:170931598:C:T	5.58555e-32	-1.94142	-4.11118e-10
170931648	chr1:170931648:G:A	5.36973e-32	-1.98083	-4.11118e-10
170931684	chr1:170931684:G:A	5.75844e-32	-1.91094	-4.11118e-10
170932055	chr1:170932055:T:C	1.87828e-31	0.60037	-1.32903
170932155	chr1:170932155:G:A	9.64186e-32	0.0324629	-1.42796
170932236	chr1:170932236:G:A	1.98498e-31	0.206345	-0.879759
170932243	chr1:170932243:A:G	1.1118e-31	-2.90987e-10	-1.25305
170932304	chr1:170932304:G:A	3.35581e-31	0.0805344	-0.228861
170932343	chr1:170932343:G:A	1.77387e-32	-1.9062	-1.18224
170932452	chr1:170932452:C:T	5.24807e-31	-0.6754	0.97424
170932482	chr1:170932482:C:T	9.70778e-32	-2.90987e-10	-1.38868
170932759	chr1:170932759:C:G	3.12987e-31	0.623806	-0.841836
170932910	chr1:170932910:A:G	1.34273e-31	-2.90987e-10	-1.06432
170932976	chr1:170932976:T:G	1.61835e-32	-1.94873	-1.23147
170932977	chr1:170932977:T:A	8.17784e-32	-1.56018	-4.11118e-10
170933134	chr1:170933134:A:G	6.04033e-32	-1.86315	-4.11118e-10
170933216	chr1:170933216:G:T	5.88397e-32	-1.88937	-4.11118e-10
170933249	chr1:170933249:C:T	9.32217e-32	-2.90987e-10	-1.42921
170933381	chr1:170933381:A:G	1.09176e-30	-0.810693	1.84205
170933566	chr1:170933566:G:T	1.08793e-31	-2.90987e-10	-1.27474
170933657	chr1:170933657:C:T	1.42377e-31	-2.90987e-10	-1.00571
170934147	chr1:170934147:T:C	1.15053e-31	-2.90987e-10	-1.2188
170934156	chr1:170934156:TGTG:T	6.17802e-32	-0.812866	-1.02774
170934204	chr1:170934204:G:A	1.20234e-31	-2.90987e-10	-1.17475
170934630	chr1:170934630:C:T	1.35776e-31	-2.01922	0.966033
170934631	chr1:170934631:A:G	1.0631e-31	-2.90987e-10	-1.29783
170934797	chr1:170934797:G:T	5.86228e-32	-1.89307	-4.11118e-10
170935173	chr1:170935173:A:G	5.81332e-32	-1.90145	-4.11118e-10
170935495	chr1:170935495:A:AC	9.37494e-32	-2.90987e-10	-1.42357
170935768	chr1:170935768:C:T	3.22515e-31	-2.90987e-10	-0.188042
170935795	chr1:170935795:C:T	1.48505e-31	-2.90987e-10	-0.963572
170935855	chr1:170935855:G:C	1.55815e-32	-1.79109	-1.42702
170936242	chr1:170936242:C:T	1.76131e-32	-1.84011	-1.25544
170936459	chr1:170936459:C:T	1.89035e-31	-2.90987e-10	-0.722258
170936482	chr1:170936482:T:C	1.84219e-32	-1.69463	-1.35602
170936776	chr1:170936776:T:A	3.53813e-31	-2.90987e-10	-0.0954231
170936780	chr1:170936780:T:C	1.54686e-31	-2.90987e-10	-0.922791
170936812	chr1:170936812:T:G	1.88677e-31	-2.90987e-10	-0.724156
170936945	chr1:170936945:C:T	5.9998e-32	-1.86988	-4.11118e-10
170937156	chr1:170937156:C:T	9.50435e-32	-2.90987e-10	-1.40986
170937292	chr1:170937292:T:C	1.74028e-31	-2.90987e-10	-0.804974
170937602	chr1:170937602:A:G	3.95539e-31	0.0160591	-4.11118e-10
170937617	chr1:170937617:G:A	1.96813e-31	-0.681938	-4.11118e-10
170937725	chr1:170937725:G:A	5.09127e-31	0.268506	-4.11118e-10
170937733	chr1:170937733:C:T	2.2632e-30	-2.90987e-10	1.76034
170937734	chr1:170937734:G:A	9.70864e-32	-2.90987e-10	-1.38859
170937911	chr1:170937911:T:C	1.51396e-31	-2.90987e-10	-0.94429
170938047	chr1:170938047:A:G	9.50643e-32	-2.90987e-10	-1.40964
170938142	chr1:170938142:A:C	9.4858e-32	-2.90987e-10	-1.41181
170938210	chr1:170938210:G:A	1.059e-31	-2.90987e-10	-1.30169
170938211	chr1:170938211:A:T	1.05952e-31	-2.90987e-10	-1.3012
170938221	chr1:170938221:G:A	1.36129e-32	-2.00205	-1.35112
170938285	chr1:170938285:C:T	1.0516e-31	-2.90987e-10	-1.30871
170938353	chr1:170938353:T:G	1.31814e-31	0.346275	-1.42907
170938759	chr1:170938759:A:G	2.35896e-32	-1.69968	-1.10371
170938792	chr1:170938792:A:G	2.30682e-32	-1.99259	-0.833144
170938944	chr1:170938944:C:T	1.12345e-31	-1.24262	-4.11118e-10
170939033	chr1:170939033:C:T	1.32951e-32	-1.97517	-1.40163
170939204	chr1:170939204:C:T	1.1559e-31	-2.90987e-10	-1.21414
170939534	chr1:170939534:A:G	1.29712e-32	-1.9907	-1.41076
170939936	chr1:170939936:C:G	1.32161e-32	-1.98127	-1.40149
170939954	chr1:170939954:C:T	1.30427e-32	-1.98859	-1.40737
170939962	chr1:170939962:G:A	1.1978e-31	-2.90987e-10	-1.17853
170940001	chr1:170940001:A:G	1.30242e-32	-1.98607	-1.41132
170940078	chr1:170940078:G:A	1.28389e-32	-1.99081	-1.4209
170940128	chr1:170940128:G:A	1.28453e-32	-1.98806	-1.42315
170940328	chr1:170940328:A:T	5.25915e-32	-2.00164	-4.11118e-10
170940371	chr1:170940371:G:A	6.21189e-32	-2.02837	0.193227
170940493	chr1:170940493:T:C	8.66354e-32	-0.681532	-0.820951
170940608	chr1:170940608:A:G	1.13238e-31	-2.90987e-10	-1.2347
170940797	chr1:170940797:C:T	1.32336e-32	-1.9769	-1.40453
170940863	chr1:170940863:C:T	1.15437e-31	-2.90987e-10	-1.21546
170940887	chr1:170940887:T:G	1.30523e-32	-1.97294	-1.42229
170940916	chr1:170940916:C:T	6.01493e-31	-2.90987e-10	0.435224
170941061	chr1:170941061:A:T	1.07409e-31	-2.02826	0.740716
170941208	chr1:170941208:T:TC	4.78435e-31	-2.90987e-10	0.20633
170941381	chr1:170941381:C:T	1.28707e-32	-1.99151	-1.41773
170941472	chr1:170941472:A:T	1.31969e-32	-1.97215	-1.41205
170941689	chr1:170941689:G:A	5.28637e-32	-0.591318	-1.40516
170941711	chr1:170941711:G:T	1.08002e-31	-2.90987e-10	-1.28204
170941720	chr1:170941720:T:C	2.07866e-32	-1.9687	-0.961185
170942121	chr1:170942121:C:T	9.65228e-32	-2.90987e-10	-1.39441
170942533	chr1:170942533:T:C	1.01356e-31	-2.90987e-10	-1.34555
170942544	chr1:170942544:A:G	1.20475e-31	-2.90987e-10	-1.17275
170942869	chr1:170942869:A:G	1.70006e-32	-1.71586	-1.41509
170943105	chr1:170943105:T:A	1.60666e-32	-2.02704	-1.16041
170943131	chr1:170943131:A:T	1.3545e-32	-1.94375	-1.41442
170943201	chr1:170943201:G:T	1.23299e-31	-2.90987e-10	-1.14958
170943220	chr1:170943220:G:C	9.40077e-32	-2.90987e-10	-1.42081
170943360	chr1:170943360:A:T	1.52291e-32	-2.0269	-1.21409
170943648	chr1:170943648:A:G	5.11092e-32	-2.03023	-4.11118e-10
170943674	chr1:170943674:T:C	6.90282e-32	-1.72968	-4.11118e-10
170943757	chr1:170943757:T:C	3.54429e-32	-0.995096	-1.40117
170943889	chr1:170943889:G:T	1.62586e-31	-0.872985	-4.11118e-10
170944554	chr1:170944554:A:G	5.59485e-32	-0.9916	-0.948161
170944564	chr1:170944564:A:C	7.23371e-32	-1.68285	-4.11118e-10
170944576	chr1:170944576:G:A	9.4033e-32	-2.90987e-10	-1.42055
170944591	chr1:170944591:CA:C	1.75338e-32	-1.80671	-1.29335
170944663	chr1:170944663:A:G	9.65203e-32	-2.90987e-10	-1.39444
170944783	chr1:170944783:C:T	3.27966e-31	-2.90987e-10	-0.171281
170944855	chr1:170944855:A:G	1.49817e-31	-2.90987e-10	-0.954778
170944930	chr1:170944930:A:G	3.88408e-32	-0.875558	-1.42916
170945120	chr1:170945120:C:T	2.79725e-32	-1.29518	-1.33779
170945919	chr1:170945919:G:A	9.70739e-32	-2.90987e-10	-1.38872
170945992	chr1:170945992:C:T	2.57411e-32	-1.36781	-1.34829
170946208	chr1:170946208:T:G	9.32075e-32	-2.90987e-10	-1.42936
170946303	chr1:170946303:C:A	2.92459e-32	-2.00239	-0.586059
170946326	chr1:170946326:A:C	9.32415e-32	-2.90987e-10	-1.429
170946357	chr1:170946357:A:G	3.51544e-32	-1.031	-1.37344
170946525	chr1:170946525:T:C	9.32073e-32	-2.90987e-10	-1.42936
170946927	chr1:170946927:T:C	1.67163e-32	-2.03371	-1.1141
170947017	chr1:170947017:T:TA	1.79597e-31	-2.90987e-10	-0.773477
170947026	chr1:170947026:T:C	9.58354e-32	-2.90987e-10	-1.40156
170947060	chr1:170947060:A:G	3.9123e-32	-0.932115	-1.36537
170947154	chr1:170947154:C:T	1.33221e-31	-2.90987e-10	-1.07218
170947315	chr1:170947315:G:A	5.55378e-32	-1.94713	-4.11118e-10
170947416	chr1:170947416:T:C	1.43186e-31	-2.90987e-10	-1.00004
170947602	chr1:170947602:G:A	2.62085e-31	-2.90987e-10	-0.395523
170947773	chr1:170947773:T:C	9.32342e-32	-2.90987e-10	-1.42908
170948196	chr1:170948196:A:G	4.0761e-32	-1.14298	-1.11348
170948247	chr1:170948247:C:T	5.44949e-32	-1.96608	-4.11118e-10
170948318	chr1:170948318:T:C	2.02226e-32	-1.62441	-1.33298
170948373	chr1:170948373:T:A	1.96494e-32	-1.64875	-1.33739
170948497	chr1:170948497:G:A	2.24284e-32	-1.7306	-1.12326
170948551	chr1:170948551:A:G	1.41351e-31	-1.01295	-4.11118e-10
170948659	chr1:170948659:T:A	1.17705e-31	-2.90987e-10	-1.19601
170948660	chr1:170948660:A:T	5.75221e-32	-1.40674	-0.505279
170948700	chr1:170948700:A:T	5.21288e-32	-2.01047	-4.11118e-10
170949138	chr1:170949138:C:T	1.53043e-31	-2.90987e-10	-0.933474
170949360	chr1:170949360:T:A	2.5316e-31	-2.90987e-10	-0.43017
170949392	chr1:170949392:G:T	2.61308e-32	-1.48609	-1.21499
170949401	chr1:170949401:G:A	3.57917e-32	-1.37558	-1.01089
170949494	chr1:170949494:C:T	2.18084e-32	-1.53733	-1.34456
170949643	chr1:170949643:A:T	1.23344e-31	-2.90987e-10	-1.14922
170949950	chr1:170949950:A:G	2.63747e-32	-1.47416	-1.21763
170949996	chr1:170949996:T:C	1.04698e-31	-2.90987e-10	-1.31311
170950506	chr1:170950506:AG:A	2.76806e-32	-1.69385	-0.949608
170951128	chr1:170951128:T:G	3.47594e-32	-1.30966	-1.10608
170951336	chr1:170951336:A:C	1.44491e-32	-2.01576	-1.2778
170951375	chr1:170951375:C:A	1.7157e-31	-2.90987e-10	-0.819199
170951794	chr1:170951794:A:C	1.68681e-32	-1.75768	-1.38109
170952077	chr1:170952077:A:G	3.25333e-32	-1.74594	-0.735983
170952088	chr1:170952088:A:AG	4.22376e-32	-1.42029	-0.800589
170952179	chr1:170952179:G:A	2.8252e-32	-1.4588	-1.16423
170952252	chr1:170952252:G:A	1.42343e-32	-1.89446	-1.41408
170952484	chr1:170952484:G:C	1.57236e-31	-2.90987e-10	-0.906442
170952499	chr1:170952499:G:T	1.65316e-31	-2.90987e-10	-0.856335
170952513	chr1:170952513:C:G	1.68494e-31	-2.90987e-10	-0.837291
170952756	chr1:170952756:T:A	1.51441e-31	-2.90987e-10	-0.943996
170952891	chr1:170952891:G:A	2.77966e-32	-1.4768	-1.16248
170953012	chr1:170953012:T:C	3.84348e-32	-1.29528	-1.01995
170953437	chr1:170953437:T:C	9.70408e-32	-2.90987e-10	-1.38906
170953499	chr1:170953499:G:C	3.06478e-31	-2.90987e-10	-0.239047
170953791	chr1:170953791:G:T	9.48641e-32	-2.90987e-10	-1.41175
170953909	chr1:170953909:G:C	1.14938e-31	-2.90987e-10	-1.2198
170953921	chr1:170953921:G:A	1.32935e-31	-2.90987e-10	-1.07433
170954125	chr1:170954125:G:T	8.79683e-32	-0.386535	-1.10068
170954184	chr1:170954184:T:G	1.34073e-31	-2.90987e-10	-1.06581
170954675	chr1:170954675:T:C	2.72119e-32	-1.49441	-1.16613
170955220	chr1:170955220:G:C	2.57992e-32	-1.48186	-1.23199
170955320	chr1:170955320:G:C	3.3912e-32	-1.7286	-0.711825
170955424	chr1:170955424:A:T	3.32024e-31	-2.90987e-10	-0.158985
170955628	chr1:170955628:T:C	9.52144e-32	-2.90987e-10	-1.40806
170955635	chr1:170955635:C:T	1.48494e-32	-2.00978	-1.25645
170955811	chr1:170955811:T:C	9.84175e-32	-2.90987e-10	-1.37497
170955852	chr1:170955852:G:A	1.10571e-31	-2.90987e-10	-1.25853
170955883	chr1:170955883:T:C	1.72468e-32	-1.83457	-1.282
170956069	chr1:170956069:G:A	2.85068e-32	-1.48621	-1.12784
170956126	chr1:170956126:A:G	1.80834e-32	-1.76803	-1.30116
170956561	chr1:170956561:G:T	1.64984e-32	-1.85803	-1.3029
170956853	chr1:170956853:C:T	2.78783e-32	-1.47509	-1.16125
170957266	chr1:170957266:C:G	2.71288e-32	-1.49858	-1.16502
170957407	chr1:170957407:A:G	1.75865e-32	-1.79738	-1.29968
170957479	chr1:170957479:A:G	2.7646e-32	-1.48329	-1.16142
170957630	chr1:170957630:G:C	2.68883e-32	-1.50916	-1.16334
170957678	chr1:170957678:C:A	2.76272e-32	-1.49604	-1.14935
170957794	chr1:170957794:TG:T	5.31319e-32	-1.99141	-4.11118e-10
170957837	chr1:170957837:C:T	2.07744e-32	-1.72339	-1.20708
170957955	chr1:170957955:C:T	1.44531e-32	-2.00331	-1.28997
170957999	chr1:170957999:C:T	4.13732e-32	-1.22289	-1.01867
170958083	chr1:170958083:A:G	9.57605e-32	-2.90987e-10	-1.40234
170958091	chr1:170958091:G:A	2.71385e-32	-1.48394	-1.1793
170958231	chr1:170958231:G:A	2.73649e-32	-1.49563	-1.1593
170958261	chr1:170958261:C:G	2.70857e-32	-1.5024	-1.16279
170958474	chr1:170958474:A:G	2.79513e-32	-1.47236	-1.16137
170958662	chr1:170958662:T:C	2.82661e-32	-1.47072	-1.15181
170958684	chr1:170958684:C:T	3.80685e-31	-2.90987e-10	-0.0222197
170959211	chr1:170959211:T:C	3.56319e-31	-2.90987e-10	-0.0883644
170959232	chr1:170959232:A:G	2.92676e-32	-1.42202	-1.16569
170959233	chr1:170959233:G:A	2.91128e-32	-1.43143	-1.16158
170959235	chr1:170959235:C:T	1.39238e-31	-2.90987e-10	-1.02801
170959300	chr1:170959300:G:A	1.49017e-32	-1.99921	-1.26351
170959530	chr1:170959530:T:C	6.38563e-32	-1.77101	-0.0365432
170959690	chr1:170959690:T:TC	1.05415e-31	-2.90987e-10	-1.30629
170959832	chr1:170959832:T:C	6.04838e-32	-1.8002	-0.0616113
170959848	chr1:170959848:A:G	5.58938e-32	-1.94074	-4.11118e-10
170959941	chr1:170959941:C:T	2.88571e-32	-1.48255	-1.11929
170959989	chr1:170959989:C:G	2.77008e-32	-1.48991	-1.15282
170960393	chr1:170960393:A:C	2.74826e-32	-1.49197	-1.15866
170960568	chr1:170960568:AC:A	5.15219e-32	-2.02218	-4.11118e-10
170960648	chr1:170960648:G:A	1.84282e-31	-2.90987e-10	-0.747723
170960991	chr1:170960991:T:A	1.10191e-31	-2.90987e-10	-1.26198
170960994	chr1:170960994:C:T	8.22358e-32	-1.5546	-4.11118e-10
170961006	chr1:170961006:G:C	1.15968e-31	-2.90987e-10	-1.21088
170961637	chr1:170961637:T:C	2.77624e-31	-2.90987e-10	-0.337922
170961645	chr1:170961645:A:T	2.65273e-32	-1.46548	-1.22053
170961985	chr1:170961985:G:GA	9.74551e-32	-2.90987e-10	-1.3848
170962056	chr1:170962056:A:G	2.78198e-32	-1.47686	-1.16158
170962108	chr1:170962108:G:A	2.846e-32	-1.45178	-1.16391
170962185	chr1:170962185:C:T	2.83456e-32	-1.45611	-1.16361
170962224	chr1:170962224:T:A	1.6798e-32	-1.81847	-1.32446
170962293	chr1:170962293:C:T	9.44325e-32	-2.90987e-10	-1.41631
170962544	chr1:170962544:G:A	2.89492e-32	-1.43891	-1.15973
170962546	chr1:170962546:C:T	4.27672e-32	-1.27689	-0.931534
170962634	chr1:170962634:A:C	9.44524e-32	-2.90987e-10	-1.4161
170962686	chr1:170962686:T:G	1.92145e-32	-1.78672	-1.2218
170962716	chr1:170962716:G:A	2.78928e-32	-1.47505	-1.16077
170963289	chr1:170963289:C:A	2.80314e-32	-1.45318	-1.17768
170963820	chr1:170963820:T:C	9.67602e-32	-2.90987e-10	-1.39196
170963919	chr1:170963919:C:A	1.62643e-32	-1.87936	-1.29586
170963949	chr1:170963949:A:G	2.83705e-32	-1.43132	-1.18752
170964147	chr1:170964147:A:G	2.80943e-32	-1.46386	-1.16476
170964253	chr1:170964253:A:G	2.79344e-32	-1.48224	-1.15209
170964598	chr1:170964598:G:A	4.42749e-32	-1.7739	-0.399875
170964624	chr1:170964624:A:T	1.87626e-32	-1.89906	-1.13327
170964625	chr1:170964625:A:C	1.87826e-32	-1.89989	-1.13137
170964760	chr1:170964760:A:G	2.92048e-32	-1.42668	-1.16318
170965253	chr1:170965253:T:C	3.91182e-32	-1.23804	-1.05956
170965489	chr1:170965489:G:A	9.48711e-32	-2.90987e-10	-1.41167
170965600	chr1:170965600:T:C	1.4775e-32	-1.94627	-1.32498
170965625	chr1:170965625:A:G	3.1729e-31	-2.90987e-10	-0.204376
170965792	chr1:170965792:C:T	8.54717e-32	-1.51601	-4.11118e-10
170966129	chr1:170966129:A:G	2.33964e-32	-1.53925	-1.27236
170966247	chr1:170966247:G:A	1.41598e-32	-1.98532	-1.32846
170966371	chr1:170966371:A:G	9.77055e-32	-2.90987e-10	-1.38223
170966662	chr1:170966662:A:C	2.80325e-32	-1.90013	-0.730699
170967062	chr1:170967062:G:A	1.00171e-31	-2.90987e-10	-1.35731
170967361	chr1:170967361:T:A	4.88336e-32	-1.59051	-0.485259
170967834	chr1:170967834:A:AT	2.69101e-32	-1.46349	-1.2082
170968147	chr1:170968147:G:T	1.5017e-32	-1.91776	-1.33725
170968292	chr1:170968292:T:A	5.66356e-32	-1.92755	-4.11118e-10
170968579	chr1:170968579:T:A	2.54581e-32	-1.49556	-1.2316
170968718	chr1:170968718:A:G	2.62759e-32	-1.53396	-1.16158
170968757	chr1:170968757:TA:T	9.49472e-32	-2.90987e-10	-1.41087
170968803	chr1:170968803:G:C	3.83103e-32	-1.28183	-1.03665
170968984	chr1:170968984:G:T	1.2808e-32	-2.02602	-1.3881
170969084	chr1:170969084:T:C	2.32772e-31	-2.90987e-10	-0.51413
170969291	chr1:170969291:A:G	1.3604e-32	-1.98032	-1.37351
170969402	chr1:170969402:T:C	3.31366e-32	-1.19502	-1.26854
170969754	chr1:170969754:G:C	4.00576e-31	0.0287115	-4.11118e-10
170969850	chr1:170969850:A:G	5.54264e-32	-1.94913	-4.11118e-10
170970099	chr1:170970099:A:T	9.63822e-32	-2.90987e-10	-1.39587
170970188	chr1:170970188:G:A	1.44895e-31	-2.90987e-10	-0.988184
170970353	chr1:170970353:A:G	9.34261e-32	-2.90987e-10	-1.42702
170970523	chr1:170970523:G:A	1.63021e-31	-2.90987e-10	-0.87031
170970557	chr1:170970557:G:A	1.48287e-31	-2.90987e-10	-0.965043
170970607	chr1:170970607:A:G	4.19594e-32	-0.824488	-1.403
170970772	chr1:170970772:G:C	9.49826e-32	-2.90987e-10	-1.4105
170971097	chr1:170971097:C:T	9.32915e-32	-2.90987e-10	-1.42846
170971099	chr1:170971099:C:T	1.77623e-32	-1.65949	-1.42763
170971255	chr1:170971255:A:T	3.71275e-32	-0.99467	-1.35516
170972223	chr1:170972223:T:C	1.00214e-31	-2.90987e-10	-1.35688
170972272	chr1:170972272:A:C	1.12189e-31	-2.90987e-10	-1.24401
170972275	chr1:170972275:A:C	1.23363e-32	-2.02583	-1.42582
170972299	chr1:170972299:G:A	1.4776e-31	-2.90987e-10	-0.968604
170972391	chr1:170972391:A:G	1.45801e-31	-2.90987e-10	-0.981949
170972548	chr1:170972548:C:T	9.48139e-32	-2.90987e-10	-1.41228
170972727	chr1:170972727:G:T	4.13914e-32	-0.871576	-1.36954
170972774	chr1:170972774:T:C	1.61489e-32	-2.03377	-1.14857
170973168	chr1:170973168:A:C	6.07505e-32	-1.85742	-4.11118e-10
170973261	chr1:170973261:A:G	1.48495e-32	-1.85594	-1.41028
170973364	chr1:170973364:C:G	2.33187e-32	-1.75686	-1.05808
170973679	chr1:170973679:T:C	3.87185e-32	-1.909	-0.39887
170973839	chr1:170973839:T:C	1.80505e-32	-1.7217	-1.34932
170973887	chr1:170973887:G:C	1.71185e-32	-2.01709	-1.10695
170975367	chr1:170975367:A:C	1.01008e-31	-2.90987e-10	-1.34899
170975469	chr1:170975469:T:C	9.32236e-32	-2.90987e-10	-1.42919
170975692	chr1:170975692:CAAT:C	1.41027e-31	-2.90987e-10	-1.01524
170975715	chr1:170975715:G:T	6.33581e-32	-1.31569	-0.499698
170975826	chr1:170975826:G:A	5.12102e-32	-2.02825	-4.11118e-10
170976013	chr1:170976013:C:A	2.01291e-31	-2.90987e-10	-0.659439
170976053	chr1:170976053:T:G	1.5307e-32	-1.81736	-1.41852
170976149	chr1:170976149:C:T	3.39675e-32	-1.14152	-1.29727
170976277	chr1:170976277:C:T	3.44772e-32	-1.13024	-1.29366
170976360	chr1:170976360:C:CAG	1.55322e-32	-1.81058	-1.4107
170976446	chr1:170976446:T:G	5.63175e-32	-1.34288	-0.590311
170976850	chr1:170976850:C:G	1.58476e-32	-1.79054	-1.41063
170977053	chr1:170977053:T:G	1.4439e-32	-1.87158	-1.42268
170977257	chr1:170977257:G:A	2.68411e-31	-0.371672	-4.11118e-10
170977359	chr1:170977359:C:T	2.20982e-32	-1.96644	-0.902253
170977557	chr1:170977557:G:T	9.43562e-32	-2.90987e-10	-1.41711
170977647	chr1:170977647:G:A	1.65669e-32	-2.02641	-1.13038
170977847	chr1:170977847:A:G	1.45961e-31	-2.90987e-10	-0.980852
170977925	chr1:170977925:A:G	1.88204e-32	-1.74241	-1.28684
170978212	chr1:170978212:G:T	3.33158e-32	-1.48926	-0.968901
170978222	chr1:170978222:C:T	9.32123e-32	-2.90987e-10	-1.42931
170978502	chr1:170978502:C:T	9.91428e-32	-2.90987e-10	-1.36763
170978633	chr1:170978633:G:A	5.34723e-32	-1.98503	-4.11118e-10
170979464	chr1:170979464:T:G	3.1796e-32	-1.29327	-1.21158
170979761	chr1:170979761:A:C	1.71475e-32	-2.02771	-1.09463
170980510	chr1:170980510:A:G	1.29636e-32	-2.0275	-1.37455
170980753	chr1:170980753:G:T	9.36026e-32	-2.90987e-10	-1.42513
170980812	chr1:170980812:T:C	9.52374e-32	-2.90987e-10	-1.40782
170980966	chr1:170980966:AACAG:A	1.01084e-31	-2.90987e-10	-1.34824
170981326	chr1:170981326:C:T	9.99775e-32	-2.90987e-10	-1.35925
170981389	chr1:170981389:A:C	9.92086e-32	-2.90987e-10	-1.36697
170981527	chr1:170981527:G:A	1.68973e-31	-2.90987e-10	-0.834455
170981723	chr1:170981723:C:T	5.63911e-32	-1.53733	-0.394548
170981855	chr1:170981855:A:G	1.51515e-32	-1.82815	-1.41794
170982034	chr1:170982034:A:G	9.36337e-32	-2.90987e-10	-1.4248
170982174	chr1:170982174:C:G	9.45663e-32	-2.90987e-10	-1.41489
170982260	chr1:170982260:C:CA	1.68641e-32	-1.7228	-1.41621
170982357	chr1:170982357:T:C	1.72298e-32	-1.92018	-1.19737
170982509	chr1:170982509:G:A	5.11557e-32	-1.34543	-0.683889
170982825	chr1:170982825:G:C	1.50719e-31	-2.90987e-10	-0.948774
170982875	chr1:170982875:T:A	1.52754e-32	-1.84096	-1.39699
170983544	chr1:170983544:C:T	9.47139e-32	-2.90987e-10	-1.41333
170984135	chr1:170984135:T:C	1.4503e-32	-1.88582	-1.40402
170984168	chr1:170984168:A:G	1.4105e-32	-1.90161	-1.41605
170984363	chr1:170984363:G:A	1.72199e-32	-2.03372	-1.08441
170984411	chr1:170984411:C:T	1.76528e-32	-2.03336	-1.05994
170984536	chr1:170984536:T:A	1.53791e-32	-1.81924	-1.41194
170984537	chr1:170984537:C:A	1.54068e-32	-1.8158	-1.41358
170984853	chr1:170984853:A:G	1.89824e-31	-2.90987e-10	-0.718093
170984911	chr1:170984911:T:C	9.33236e-32	-2.90987e-10	-1.42812
170984944	chr1:170984944:G:A	1.58091e-32	-1.80715	-1.39646
170985041	chr1:170985041:A:G	1.74079e-32	-1.77536	-1.33191
170985351	chr1:170985351:G:A	1.86672e-32	-2.03269	-1.00474
170985903	chr1:170985903:A:C	9.47513e-32	-2.90987e-10	-1.41294
170986106	chr1:170986106:C:T	2.31832e-31	-2.90987e-10	-0.51818
170986517	chr1:170986517:G:A	9.71427e-32	-2.90987e-10	-1.38801
170986529	chr1:170986529:C:T	1.04039e-31	-2.90987e-10	-1.31942
170986773	chr1:170986773:G:C	9.4713e-32	-2.90987e-10	-1.41334
170986813	chr1:170986813:T:C	9.37616e-32	-2.90987e-10	-1.42344
170986818	chr1:170986818:C:A	9.6917e-32	-2.90987e-10	-1.39034
170986898	chr1:170986898:T:C	6.77562e-32	-1.74828	-4.11118e-10
170987052	chr1:170987052:TA:T	1.32391e-32	-2.01542	-1.36559
170987107	chr1:170987107:T:C	5.2233e-32	-2.00848	-4.11118e-10
170987303	chr1:170987303:T:C	9.45698e-32	-2.90987e-10	-1.41485
170987329	chr1:170987329:G:C	1.00605e-31	-2.90987e-10	-1.35299
170987479	chr1:170987479:G:A	1.82413e-32	-2.03267	-1.02783
170987700	chr1:170987700:A:G	7.04602e-32	-1.70914	-4.11118e-10
170987707	chr1:170987707:T:A	1.79742e-32	-2.03362	-1.04163
170987847	chr1:170987847:A:C	1.05944e-31	-2.90987e-10	-1.30128
170987887	chr1:170987887:C:A	1.48653e-32	-1.84771	-1.41746
170988235	chr1:170988235:C:T	1.26816e-32	-2.01916	-1.40488
170988314	chr1:170988314:A:G	9.77879e-32	-2.90987e-10	-1.38139
170988417	chr1:170988417:T:C	1.27899e-31	-0.0790948	-1.03386
170988458	chr1:170988458:T:C	1.05486e-31	-2.90987e-10	-1.30561
170988469	chr1:170988469:T:C	1.27245e-32	-2.02491	-1.39575
170988513	chr1:170988513:C:T	9.33157e-32	-2.90987e-10	-1.4282
170988886	chr1:170988886:A:G	9.50686e-32	-2.90987e-10	-1.40959
170988995	chr1:170988995:C:T	1.66517e-32	-1.84418	-1.3075
170989054	chr1:170989054:T:C	9.34487e-32	-2.90987e-10	-1.42678
170989247	chr1:170989247:A:C	9.36909e-32	-2.90987e-10	-1.42419
170989323	chr1:170989323:A:G	1.31521e-32	-1.9985	-1.3891
170989745	chr1:170989745:T:C	1.91131e-32	-1.752	-1.26181
170989947	chr1:170989947:C:T	1.62344e-32	-1.8511	-1.32596
170990167	chr1:170990167:G:A	2.01458e-32	-1.53322	-1.42797
170990676	chr1:170990676:A:G	9.40519e-32	-2.90987e-10	-1.42034
170990870	chr1:170990870:T:C	1.04541e-31	-2.90987e-10	-1.31461
170990962	chr1:170990962:T:G	1.22936e-32	-2.02977	-1.42534
170991033	chr1:170991033:T:C	1.06318e-31	-2.90987e-10	-1.29776
170991635	chr1:170991635:T:C	1.18668e-31	-1.18786	-4.11118e-10
170991842	chr1:170991842:A:G	1.99517e-32	-1.64148	-1.3294
170992034	chr1:170992034:T:C	1.21378e-31	-2.90987e-10	-1.16528
170992292	chr1:170992292:G:A	9.57559e-32	-2.90987e-10	-1.40239
170992609	chr1:170992609:T:C	9.32711e-32	-2.90987e-10	-1.42868
170992681	chr1:170992681:G:A	1.24752e-32	-2.02576	-1.41468
170992778	chr1:170992778:C:T	1.01005e-31	-2.90987e-10	-1.34902
170993157	chr1:170993157:A:G	1.03001e-31	-2.90987e-10	-1.32946
170993256	chr1:170993256:C:A	5.02577e-32	-0.759167	-1.28786
170993763	chr1:170993763:A:G	1.10723e-31	-2.90987e-10	-1.25716
170993999	chr1:170993999:C:T	9.49736e-32	-2.90987e-10	-1.41059
170994022	chr1:170994022:A:C	9.69271e-32	-2.90987e-10	-1.39023
170994224	chr1:170994224:G:A	1.25478e-31	-2.90987e-10	-1.13206
170994544	chr1:170994544:A:G	2.1923e-32	-1.73927	-1.13739
170994626	chr1:170994626:CTTTA:C	8.31208e-32	-0.986693	-0.557203
170994765	chr1:170994765:G:A	9.88775e-32	-2.90987e-10	-1.37031
170995371	chr1:170995371:T:C	9.32337e-32	-2.90987e-10	-1.42908
170995515	chr1:170995515:C:G	9.73685e-32	-2.90987e-10	-1.38569
170995573	chr1:170995573:C:T	1.00577e-31	-2.90987e-10	-1.35327
170995595	chr1:170995595:C:A	1.02416e-31	-2.90987e-10	-1.33515
170995750	chr1:170995750:A:G	9.4051e-32	-2.90987e-10	-1.42035
170995758	chr1:170995758:G:A	9.70819e-32	-2.90987e-10	-1.38864
170995866	chr1:170995866:T:C	1.22541e-31	-2.90987e-10	-1.15575
170996540	chr1:170996540:T:C	1.24936e-32	-2.01838	-1.42059
170996610	chr1:170996610:C:G	9.70511e-32	-2.90987e-10	-1.38895
170996661	chr1:170996661:C:T	1.04219e-31	-2.90987e-10	-1.3177
170996871	chr1:170996871:A:G	1.23459e-32	-2.02732	-1.42355
170997199	chr1:170997199:C:G	1.68812e-31	-2.90987e-10	-0.835407
170997355	chr1:170997355:T:C	9.57807e-32	-2.90987e-10	-1.40213
170997367	chr1:170997367:G:A	3.46867e-32	-1.03153	-1.38631
170997436	chr1:170997436:C:T	1.62365e-31	-2.90987e-10	-0.874344
170997446	chr1:170997446:A:T	2.66335e-31	-2.90987e-10	-0.379437
170997488	chr1:170997488:A:G	1.01348e-31	-2.90987e-10	-1.34563
170997610	chr1:170997610:A:G	5.09133e-32	-2.03407	-4.11118e-10
170997872	chr1:170997872:G:A	1.01209e-31	-2.90987e-10	-1.34701
170998485	chr1:170998485:G:T	9.51326e-32	-2.90987e-10	-1.40892
170998683	chr1:170998683:A:C	1.24181e-32	-2.0241	-1.42094
170999389	chr1:170999389:T:C	1.7643e-32	-1.68167	-1.41218
170999628	chr1:170999628:C:T	2.66358e-31	-2.90987e-10	-0.379349
170999684	chr1:170999684:T:A	3.99532e-32	-0.877269	-1.39921
171000399	chr1:171000399:T:C	2.22127e-31	-2.90987e-10	-0.560943
171000433	chr1:171000433:G:A	7.71697e-32	-0.962232	-0.655952
171000716	chr1:171000716:T:C	1.91773e-32	-1.81047	-1.19999
171000870	chr1:171000870:G:A	1.03456e-31	-2.90987e-10	-1.32505
171001040	chr1:171001040:G:A	9.42665e-32	-2.90987e-10	-1.41807
171001156	chr1:171001156:G:A	1.15248e-31	-2.90987e-10	-1.21711
171001184	chr1:171001184:G:T	7.79014e-32	-0.613331	-0.995416
171001408	chr1:171001408:G:A	1.19085e-31	-2.90987e-10	-1.18436
171001441	chr1:171001441:G:T	5.87501e-32	-2.02885	0.137951
171001512	chr1:171001512:C:T	3.86991e-32	-0.892908	-1.41547
171001646	chr1:171001646:C:T	9.35528e-32	-2.90987e-10	-1.42567
171001690	chr1:171001690:G:A	1.26536e-31	-2.90987e-10	-1.12367
171001841	chr1:171001841:G:A	9.34292e-32	-2.90987e-10	-1.42699
171001999	chr1:171001999:C:A	7.61505e-32	-0.552952	-1.07853
171002081	chr1:171002081:AT:A	9.56163e-32	-0.945094	-0.458754
171002285	chr1:171002285:CTTT:C	1.5219e-32	-1.81845	-1.4232
171002790	chr1:171002790:T:A	9.32962e-32	-2.90987e-10	-1.42841
171002837	chr1:171002837:C:A	1.05529e-31	-2.90987e-10	-1.3052
171002855	chr1:171002855:C:T	9.77337e-32	-2.90987e-10	-1.38195
171003008	chr1:171003008:T:C	9.69147e-32	-2.90987e-10	-1.39036
171003023	chr1:171003023:T:TA	1.23958e-32	-2.0257	-1.42114
171003194	chr1:171003194:T:A	2.09887e-32	-1.8218	-1.09841
171003309	chr1:171003309:A:G	1.6878e-32	-1.71582	-1.42236
171003447	chr1:171003447:G:A	1.23217e-32	-2.02941	-1.42342
171003689	chr1:171003689:T:G	1.68751e-32	-1.71061	-1.42774
171003882	chr1:171003882:A:T	1.73358e-32	-1.68364	-1.42778
171003953	chr1:171003953:C:T	2.09321e-32	-1.82494	-1.09797
171004073	chr1:171004073:C:T	4.2062e-32	-0.898665	-1.32638
171004226	chr1:171004226:C:A	1.00765e-31	-2.90987e-10	-1.3514
171004418	chr1:171004418:GC:G	2.09839e-32	-1.85389	-1.06655
171004543	chr1:171004543:G:A	4.56684e-32	-0.8539	-1.28889
171004577	chr1:171004577:G:A	2.71882e-31	-2.90987e-10	-0.358824
171004946	chr1:171004946:C:A	1.24785e-32	-2.02544	-1.41475
171004955	chr1:171004955:G:T	9.97809e-32	-2.90987e-10	-1.36121
171005017	chr1:171005017:G:A	8.52274e-32	-0.189412	-1.32946
171005056	chr1:171005056:C:T	1.83819e-32	-1.62348	-1.42934
171005159	chr1:171005159:T:C	1.00864e-31	-2.90987e-10	-1.35042
171005227	chr1:171005227:G:C	1.2484e-32	-2.02508	-1.41466
171005493	chr1:171005493:G:A	1.46869e-31	-0.974651	-4.11118e-10
171005770	chr1:171005770:A:C	1.71881e-32	-1.82455	-1.29542
171005783	chr1:171005783:C:T	1.23665e-31	-1.14662	-4.11118e-10
171005788	chr1:171005788:C:T	1.87208e-31	-2.90987e-10	-0.731969
171006083	chr1:171006083:C:T	1.02597e-31	-2.90987e-10	-1.33338
171006185	chr1:171006185:C:T	7.67658e-32	-1.62343	-4.11118e-10
171006244	chr1:171006244:A:G	9.38063e-32	-2.90987e-10	-1.42296
171006361	chr1:171006361:T:A	7.7344e-32	-0.949656	-0.666273
171006491	chr1:171006491:C:A	1.23069e-32	-2.034	-1.42004
171006849	chr1:171006849:TG:T	1.97625e-32	-1.55206	-1.42835
171007203	chr1:171007203:T:C	1.90998e-32	-1.58896	-1.42556
171007424	chr1:171007424:G:A	1.22557e-32	-2.03394	-1.42426
171007802	chr1:171007802:C:G	2.27853e-31	-2.90987e-10	-0.535491
171007819	chr1:171007819:G:A	1.16561e-31	-2.90987e-10	-1.20578
171007820	chr1:171007820:T:G	9.36382e-32	-2.90987e-10	-1.42475
171007828	chr1:171007828:C:T	1.22964e-32	-2.03374	-1.42114
171008839	chr1:171008839:A:C	1.01861e-31	-2.90987e-10	-1.34058
171009034	chr1:171009034:A:G	4.47015e-32	-0.943716	-1.22047
171009100	chr1:171009100:G:T	9.32175e-32	-2.90987e-10	-1.42926
171009287	chr1:171009287:G:C	9.96716e-32	-2.90987e-10	-1.36231
171009441	chr1:171009441:T:G	9.99356e-32	-2.90987e-10	-1.35967
171009609	chr1:171009609:G:A	2.62768e-32	-1.64957	-1.04594
171009624	chr1:171009624:C:T	1.11274e-31	-2.90987e-10	-1.2522
171009752	chr1:171009752:T:G	1.02443e-31	-2.90987e-10	-1.33488
171009836	chr1:171009836:G:T	1.06403e-31	-2.90987e-10	-1.29696
171009851	chr1:171009851:G:A	7.527e-32	-0.803897	-0.839213
171010099	chr1:171010099:G:A	1.81767e-32	-1.9409	-1.12315
171010459	chr1:171010459:G:A	1.03334e-31	-2.90987e-10	-1.32623
171010644	chr1:171010644:T:G	1.23243e-32	-2.03408	-1.41854
171011255	chr1:171011255:T:C	9.32141e-32	-2.90987e-10	-1.42929
171011591	chr1:171011591:A:T	9.32254e-32	-2.90987e-10	-1.42917
171011659	chr1:171011659:C:T	1.91632e-31	-2.90987e-10	-0.708617
171011948	chr1:171011948:A:G	1.34707e-31	-2.90987e-10	-1.06109
171012057	chr1:171012057:C:T	7.45556e-32	-1.04502	-0.607628
171012130	chr1:171012130:T:C	9.32258e-32	-2.90987e-10	-1.42917
171012313	chr1:171012313:C:T	1.51614e-32	-1.83734	-1.4081
171012530	chr1:171012530:T:C	9.35591e-32	-2.90987e-10	-1.4256
171012715	chr1:171012715:G:T	9.90697e-32	-2.90987e-10	-1.36837
171012783	chr1:171012783:A:G	9.8746e-32	-2.90987e-10	-1.37164
171012860	chr1:171012860:A:G	2.23508e-32	-1.90756	-0.949765
171013065	chr1:171013065:C:T	1.08463e-31	-2.90987e-10	-1.27778
171013745	chr1:171013745:T:A	2.842e-32	-1.42868	-1.18842
171013829	chr1:171013829:A:T	1.14947e-31	-2.90987e-10	-1.21972
171013981	chr1:171013981:G:C	9.4882e-32	-2.90987e-10	-1.41156
171014668	chr1:171014668:A:G	1.3036e-32	-2.02671	-1.36977
171014835	chr1:171014835:C:T	1.79627e-32	-1.95234	-1.12356
171015656	chr1:171015656:TG:T	1.22459e-31	-2.90987e-10	-1.15641
171015854	chr1:171015854:G:A	1.29052e-31	-2.90987e-10	-1.10398
171016037	chr1:171016037:A:G	1.07114e-31	-2.90987e-10	-1.29029
171016289	chr1:171016289:T:G	1.05587e-31	-2.90987e-10	-1.30465
171016377	chr1:171016377:T:C	9.33372e-32	-2.90987e-10	-1.42797
171016428	chr1:171016428:C:T	1.36879e-32	-2.00824	-1.33944
171016473	chr1:171016473:T:A	1.26243e-31	-1.12598	-4.11118e-10
171016561	chr1:171016561:T:C	1.145e-31	-2.90987e-10	-1.22362
171016854	chr1:171016854:A:C	2.07545e-32	-1.81403	-1.1174
171016944	chr1:171016944:C:T	9.41737e-32	-2.90987e-10	-1.41905
171016958	chr1:171016958:A:T	3.55926e-32	-1.97604	-0.416012
171017035	chr1:171017035:G:A	1.00481e-31	-1.35422	-4.11118e-10
171017068	chr1:171017068:G:A	9.3482e-32	-2.90987e-10	-1.42642
171017202	chr1:171017202:C:T	2.19172e-32	-1.85544	-1.02147
171017274	chr1:171017274:G:T	2.23755e-32	-1.86288	-0.993348
171017342	chr1:171017342:G:A	1.169e-31	-2.90987e-10	-1.20287
171017431	chr1:171017431:C:A	2.7788e-32	-1.37109	-1.2685
171017609	chr1:171017609:G:T	9.96607e-32	-2.90987e-10	-1.36242
171018137	chr1:171018137:T:C	1.41986e-32	-2.03391	-1.27714
171018203	chr1:171018203:C:T	9.49874e-32	-2.90987e-10	-1.41045
171018377	chr1:171018377:C:T	2.20771e-31	-2.90987e-10	-0.567064
171018533	chr1:171018533:A:G	1.44636e-32	-1.95174	-1.34082
171019010	chr1:171019010:G:A	1.35328e-32	-2.02225	-1.33683
171019277	chr1:171019277:G:A	1.55707e-32	-1.92926	-1.28954
171019407	chr1:171019407:A:G	2.70489e-32	-1.38296	-1.28359
171020018	chr1:171020018:G:T	5.63021e-32	-1.116	-0.817456
171020791	chr1:171020791:T:G	1.35972e-32	-2.01408	-1.34025
171020801	chr1:171020801:G:A	1.81554e-32	-1.90682	-1.15841
171020916	chr1:171020916:G:A	1.03094e-31	-2.90987e-10	-1.32855
171021386	chr1:171021386:A:G	2.1272e-32	-1.89068	-1.01613
171021632	chr1:171021632:C:CCCCAAACCA	2.54675e-32	-1.4619	-1.26489
171021854	chr1:171021854:C:T	1.96343e-32	-1.93212	-1.05479
171022501	chr1:171022501:G:C	9.59022e-32	-2.90987e-10	-1.40086
171022615	chr1:171022615:G:A	2.94241e-32	-1.31875	-1.26363
171022933	chr1:171022933:C:A	9.11042e-32	-1.45219	-4.11118e-10
171022959	chr1:171022959:G:A	1.37248e-32	-1.91615	-1.42883
171023175	chr1:171023175:C:G	9.45465e-32	-2.90987e-10	-1.4151
171023324	chr1:171023324:G:A	9.49874e-32	-2.90987e-10	-1.41045
171023461	chr1:171023461:A:C	1.85936e-32	-1.94339	-1.09799
171023475	chr1:171023475:A:G	1.11758e-31	-2.90987e-10	-1.24785
171023668	chr1:171023668:C:T	1.34525e-32	-2.02302	-1.34201
171023746	chr1:171023746:G:T	1.21087e-31	-2.90987e-10	-1.16768
171023901	chr1:171023901:C:G	5.32589e-32	-1.98903	-4.11118e-10
171024172	chr1:171024172:G:A	1.75439e-32	-1.94343	-1.15606
171024183	chr1:171024183:T:C	9.91675e-32	-2.90987e-10	-1.36738
171024378	chr1:171024378:G:C	9.39259e-32	-2.90987e-10	-1.42168
171025605	chr1:171025605:T:G	1.58137e-31	-2.90987e-10	-0.90073
171025617	chr1:171025617:GTTGA:G	1.58301e-31	-2.90987e-10	-0.89969
171025874	chr1:171025874:T:TC	1.78478e-32	-1.93	-1.15231
171025876	chr1:171025876:A:G	1.47061e-31	-2.90987e-10	-0.973347
171025914	chr1:171025914:C:A	1.53524e-32	-2.01964	-1.21328
171025939	chr1:171025939:C:A	1.06656e-31	-2.90987e-10	-1.29458
171026094	chr1:171026094:T:C	1.46495e-31	-2.90987e-10	-0.977198
171026215	chr1:171026215:A:G	1.66811e-32	-2.01284	-1.13708
171026243	chr1:171026243:A:T	9.32377e-32	-2.90987e-10	-1.42904
171026263	chr1:171026263:T:C	5.46969e-32	-1.96238	-4.11118e-10
171026334	chr1:171026334:G:T	1.51629e-31	-2.90987e-10	-0.942758
171026498	chr1:171026498:T:TC	1.48962e-32	-2.00165	-1.26143
171027088	chr1:171027088:C:T	1.23393e-32	-2.02304	-1.42837
171027132	chr1:171027132:T:C	2.53359e-31	-2.90987e-10	-0.429384
171027169	chr1:171027169:G:A	9.33339e-32	-2.90987e-10	-1.42801
171027181	chr1:171027181:T:C	1.04232e-31	-2.90987e-10	-1.31757
171027234	chr1:171027234:A:G	1.43473e-31	-2.90987e-10	-0.998044
171027237	chr1:171027237:T:A	1.44043e-31	-2.90987e-10	-0.994077
171027652	chr1:171027652:A:C	1.34545e-32	-2.03396	-1.33092
171028383	chr1:171028383:T:A	1.60968e-30	-2.90987e-10	1.4196
171028634	chr1:171028634:C:T	1.27468e-32	-2.03341	-1.3855
171028834	chr1:171028834:A:T	9.3209e-32	-2.90987e-10	-1.42935
171028977	chr1:171028977:C:T	1.45289e-31	-2.90987e-10	-0.985463
171029524	chr1:171029524:C:T	5.31358e-31	-2.90987e-10	0.311244
171029641	chr1:171029641:C:T	1.66384e-31	-2.90987e-10	-0.849894
171029724	chr1:171029724:G:A	9.36716e-32	-2.90987e-10	-1.4244
171030795	chr1:171030795:A:G	1.87321e-32	-1.96122	-1.07274
171031132	chr1:171031132:G:T	9.32177e-32	-2.90987e-10	-1.42925
171031467	chr1:171031467:T:C	1.24368e-31	-2.90987e-10	-1.14094
171031727	chr1:171031727:A:G	9.37793e-32	-2.90987e-10	-1.42325
171032566	chr1:171032566:G:T	1.37365e-32	-2.03289	-1.31125
171032787	chr1:171032787:C:T	1.61956e-31	-2.90987e-10	-0.876866
171032960	chr1:171032960:G:A	9.34805e-32	-2.90987e-10	-1.42644
171033093	chr1:171033093:A:G	1.44504e-32	-1.86412	-1.42935
171033241	chr1:171033241:C:T	1.46784e-31	-2.90987e-10	-0.975232
171033374	chr1:171033374:C:T	2.17067e-31	-0.583983	-4.11118e-10
171034571	chr1:171034571:A:G	4.93155e-31	-2.90987e-10	0.236632
171034893	chr1:171034893:C:T	1.65716e-31	-2.90987e-10	-0.853915
171034995	chr1:171034995:A:G	1.08857e-31	-2.90987e-10	-1.27416
171035190	chr1:171035190:C:T	1.65221e-31	-2.90987e-10	-0.856905
171035221	chr1:171035221:T:C	1.5242e-31	-2.90987e-10	-0.937554
171035346	chr1:171035346:C:T	1.7456e-31	-2.90987e-10	-0.801923
171035423	chr1:171035423:C:T	1.60738e-31	-2.90987e-10	-0.884416
171035450	chr1:171035450:A:G	9.56553e-32	-2.90987e-10	-1.40344
171035642	chr1:171035642:C:T	1.24519e-32	-2.01297	-1.42935
171035748	chr1:171035748:A:T	1.134e-31	-1.23327	-4.11118e-10
171035804	chr1:171035804:G:C	1.6788e-31	-2.90987e-10	-0.840942
171036138	chr1:171036138:T:G	9.32123e-32	-2.90987e-10	-1.42931
171036233	chr1:171036233:C:A	1.46504e-31	-2.90987e-10	-0.977139
171036311	chr1:171036311:T:C	1.71972e-31	-2.90987e-10	-0.81686
171036323	chr1:171036323:A:G	2.06303e-32	-1.95846	-0.978968
171036347	chr1:171036347:G:A	1.74583e-31	-2.90987e-10	-0.801789
171036568	chr1:171036568:C:T	1.6917e-31	-2.90987e-10	-0.833287
171036619	chr1:171036619:C:T	1.96971e-32	-1.98028	-1.00344
171036659	chr1:171036659:A:T	1.57721e-31	-2.90987e-10	-0.903366
171036861	chr1:171036861:T:C	4.80031e-32	-0.767899	-1.32503
171036937	chr1:171036937:G:A	9.62805e-32	-2.90987e-10	-1.39693
171037037	chr1:171037037:A:C	1.02286e-31	-2.90987e-10	-1.33642
171037115	chr1:171037115:T:C	9.78138e-32	-2.90987e-10	-1.38113
171037146	chr1:171037146:C:T	9.8749e-32	-2.90987e-10	-1.37161
171037177	chr1:171037177:C:T	9.98019e-32	-2.90987e-10	-1.361
171037410	chr1:171037410:C:T	5.91797e-32	-1.71525	-0.16836
171037487	chr1:171037487:A:G	1.44041e-32	-2.02005	-1.27663
171037764	chr1:171037764:T:C	2.59224e-32	-1.91604	-0.793043
171037853	chr1:171037853:A:G	2.59286e-32	-1.90795	-0.800894
171037912	chr1:171037912:C:T	1.38191e-32	-1.94757	-1.39056
171037928	chr1:171037928:C:T	2.61405e-32	-1.91678	-0.783927
171038101	chr1:171038101:C:A	5.22659e-32	-2.00785	-4.11118e-10
171038572	chr1:171038572:A:T	2.62086e-32	-2.02757	-0.670533
171038991	chr1:171038991:G:A	9.3934e-32	-2.90987e-10	-1.4216
171039262	chr1:171039262:G:T	9.37562e-32	-2.90987e-10	-1.42349
171039321	chr1:171039321:G:A	2.65204e-32	-2.0146	-0.671672
171039589	chr1:171039589:C:T	1.63143e-31	-2.90987e-10	-0.869562
171039601	chr1:171039601:A:C	1.00243e-31	-2.90987e-10	-1.3566
171039663	chr1:171039663:A:G	2.66439e-32	-2.02431	-0.657324
171039669	chr1:171039669:A:G	2.25892e-31	-2.90987e-10	-0.544132
171039814	chr1:171039814:C:T	9.8803e-32	-2.90987e-10	-1.37106
171040953	chr1:171040953:T:C	9.3965e-32	-2.90987e-10	-1.42127
171041897	chr1:171041897:C:A	2.87445e-32	-2.01472	-0.591022
171041998	chr1:171041998:C:A	1.96821e-31	-2.90987e-10	-0.681899
171042213	chr1:171042213:T:C	2.61559e-32	-1.94109	-0.759029
171042300	chr1:171042300:T:G	1.10048e-31	-2.90987e-10	-1.26328
171042444	chr1:171042444:A:G	2.57534e-32	-2.02317	-0.692453
171042523	chr1:171042523:T:C	2.24713e-31	-2.90987e-10	-0.549365
171042969	chr1:171042969:T:A	2.67123e-32	-2.02695	-0.652114
171043259	chr1:171043259:T:G	4.02667e-32	-1.97389	-0.294777
171043321	chr1:171043321:G:C	1.45499e-31	-2.90987e-10	-0.984024
171043638	chr1:171043638:G:A	1.20863e-31	-2.90987e-10	-1.16953
171043735	chr1:171043735:G:A	2.51916e-32	-2.01825	-0.719427
171044408	chr1:171044408:C:T	1.34855e-32	-1.947	-1.41558
171044966	chr1:171044966:T:C	8.1494e-31	-2.90987e-10	0.738923
171045225	chr1:171045225:C:T	4.99291e-31	-2.90987e-10	0.248998
171045326	chr1:171045326:T:G	2.39303e-32	-2.02009	-0.768955
171045482	chr1:171045482:G:T	2.55667e-32	-2.02194	-0.700962
171045715	chr1:171045715:A:G	2.39769e-32	-2.02237	-0.764725
171045824	chr1:171045824:A:C	8.22899e-32	-1.55394	-4.11118e-10
171045946	chr1:171045946:A:C	2.11057e-31	-2.90987e-10	-0.612065
171046638	chr1:171046638:T:A	1.97063e-31	-2.90987e-10	-0.680666
171046906	chr1:171046906:T:C	1.99423e-31	-2.90987e-10	-0.668764
171046976	chr1:171046976:A:G	3.80203e-31	-2.90987e-10	-0.0234853
171047016	chr1:171047016:T:C	1.10788e-31	-2.90987e-10	-1.25657
171047055	chr1:171047055:A:G	1.34874e-32	-1.94947	-1.41297
171047982	chr1:171047982:C:T	5.50282e-32	-1.95635	-4.11118e-10
171048174	chr1:171048174:G:A	1.2437e-31	-2.90987e-10	-1.14093
171048347	chr1:171048347:C:T	1.07874e-31	-2.90987e-10	-1.28323
171048846	chr1:171048846:C:T	3.55368e-31	-2.90987e-10	-0.0910368
171048876	chr1:171048876:A:G	2.28676e-32	-2.00704	-0.827432
171048898	chr1:171048898:G:A	1.00771e-31	-2.90987e-10	-1.35134
171049054	chr1:171049054:C:T	1.06105e-31	-2.90987e-10	-1.29976
171049122	chr1:171049122:A:G	3.28125e-32	-1.98391	-0.489469
171049144	chr1:171049144:A:C	2.31331e-32	-2.00888	-0.814049
171049573	chr1:171049573:G:A	2.43025e-32	-2.00369	-0.769927
171049693	chr1:171049693:T:C	1.21486e-31	-2.90987e-10	-1.1644
171049861	chr1:171049861:T:A	1.47772e-30	-2.90987e-10	1.33406
171049923	chr1:171049923:C:T	2.40595e-32	-2.01092	-0.772738
171049966	chr1:171049966:A:G	2.41161e-32	-2.00762	-0.773695
171050054	chr1:171050054:T:C	1.71519e-31	-2.90987e-10	-0.819494
171050212	chr1:171050212:A:G	1.55263e-31	-2.90987e-10	-0.919074
171050274	chr1:171050274:A:G	1.37714e-32	-1.93037	-1.41122
171050302	chr1:171050302:G:A	2.84382e-31	-2.90987e-10	-0.313875
171050595	chr1:171050595:ACAT:A	2.40798e-32	-2.00796	-0.774863
171050914	chr1:171050914:C:T	1.02716e-31	-2.90987e-10	-1.33222
171051025	chr1:171051025:A:T	9.42013e-32	-2.90987e-10	-1.41876
171051128	chr1:171051128:A:G	2.33333e-32	-2.01678	-0.797525
171051350	chr1:171051350:A:G	2.68423e-32	-2.02023	-0.65398
171051426	chr1:171051426:A:G	3.56332e-32	-1.98073	-0.410186
171051545	chr1:171051545:A:G	2.05697e-31	-2.90987e-10	-0.637788
171051683	chr1:171051683:T:C	2.35424e-32	-2.01779	-0.787595
171051734	chr1:171051734:C:T	2.08263e-31	-2.90987e-10	-0.625391
171051864	chr1:171051864:T:C	1.56101e-31	-2.90987e-10	-0.913688
171052224	chr1:171052224:T:G	9.88928e-32	-2.90987e-10	-1.37015
171052271	chr1:171052271:T:C	9.37729e-32	-2.90987e-10	-1.42332
171052384	chr1:171052384:G:A	1.99121e-31	-0.670277	-4.11118e-10
171052592	chr1:171052592:T:C	1.39274e-32	-1.93014	-1.4002
171052919	chr1:171052919:T:C	2.46343e-32	-2.00999	-0.75006
171053087	chr1:171053087:G:A	2.4464e-32	-2.00371	-0.763274
171053504	chr1:171053504:A:G	1.35602e-32	-1.95507	-1.40199
171053532	chr1:171053532:T:C	1.20886e-31	-2.90987e-10	-1.16934
171053697	chr1:171053697:A:C	2.38503e-32	-2.02732	-0.765076
171053921	chr1:171053921:G:A	1.09162e-31	-2.90987e-10	-1.27136
171054018	chr1:171054018:A:G	2.72458e-32	-2.02187	-0.637424
171054246	chr1:171054246:G:C	1.36975e-32	-1.94895	-1.39803
171054266	chr1:171054266:A:G	2.79079e-32	-2.0161	-0.619183
171054494	chr1:171054494:CCCAAAAGCAAAT:C	1.64867e-31	-2.90987e-10	-0.859054
171054816	chr1:171054816:C:T	2.76494e-32	-2.02185	-0.62274
171055069	chr1:171055069:A:G	9.52861e-32	-2.90987e-10	-1.40731
171055128	chr1:171055128:C:A	1.53746e-31	-2.90987e-10	-0.928888
171055891	chr1:171055891:C:T	1.50566e-31	-2.90987e-10	-0.94979
171056221	chr1:171056221:A:G	9.8675e-32	-2.90987e-10	-1.37236
171056309	chr1:171056309:G:A	2.71199e-31	-0.36134	-4.11118e-10
171057045	chr1:171057045:T:G	1.39931e-32	-1.9216	-1.40402
171057515	chr1:171057515:C:T	1.24902e-31	-2.90987e-10	-1.13666
171057531	chr1:171057531:G:A	1.10028e-31	-1.26346	-4.11118e-10
171057899	chr1:171057899:T:G	3.33794e-31	-2.90987e-10	-0.153668
171058427	chr1:171058427:G:A	2.05092e-31	-2.90987e-10	-0.640733
171058470	chr1:171058470:C:T	2.31324e-32	-2.01883	-0.804125
171059143	chr1:171059143:G:GA	3.28112e-31	-2.90987e-10	-0.170835
171059340	chr1:171059340:T:C	3.49038e-31	-2.90987e-10	-0.109011
171059412	chr1:171059412:G:A	1.09084e-31	-1.27294	0.000858683
171059642	chr1:171059642:A:G	1.07762e-31	-2.90987e-10	-1.28427
171059739	chr1:171059739:C:T	1.20925e-31	-2.90987e-10	-1.16902
171059828	chr1:171059828:A:G	1.48656e-31	-2.90987e-10	-0.962554
171059927	chr1:171059927:C:T	1.11241e-31	-2.90987e-10	-1.25249
171060034	chr1:171060034:G:A	1.70603e-31	-2.90987e-10	-0.824851
171060743	chr1:171060743:A:C	1.1328e-31	-2.90987e-10	-1.23432
171060783	chr1:171060783:G:A	9.38447e-32	-2.90987e-10	-1.42255
171062683	chr1:171062683:A:G	1.68453e-31	-2.90987e-10	-0.837534
171062688	chr1:171062688:T:C	5.26665e-32	-2.00021	-4.11118e-10
171062843	chr1:171062843:A:T	1.08851e-31	-2.90987e-10	-1.27421
171062909	chr1:171062909:G:A	1.67195e-31	-2.90987e-10	-0.845031
171063190	chr1:171063190:T:C	9.75851e-32	-2.90987e-10	-1.38347
171063215	chr1:171063215:T:C	9.75839e-32	-2.90987e-10	-1.38348
171063426	chr1:171063426:G:A	2.82454e-32	-2.01657	-0.606694
171063512	chr1:171063512:G:A	1.66458e-31	-2.90987e-10	-0.84945
171063541	chr1:171063541:C:T	9.37493e-32	-2.90987e-10	-1.42357
171063857	chr1:171063857:T:C	1.21532e-31	-2.90987e-10	-1.16401
171063964	chr1:171063964:A:G	9.75997e-32	-2.90987e-10	-1.38332
171064406	chr1:171064406:C:A	1.74809e-31	-2.90987e-10	-0.8005
171064602	chr1:171064602:A:G	1.20977e-31	-2.90987e-10	-1.16859
171064721	chr1:171064721:T:A	3.01929e-31	-2.90987e-10	-0.253999
171065465	chr1:171065465:A:G	1.3685e-32	-1.93291	-1.41498
171065494	chr1:171065494:T:C	1.08765e-31	-2.90987e-10	-1.275
171065495	chr1:171065495:TG:T	1.36249e-32	-1.93975	-1.41254
171065656	chr1:171065656:A:G	1.37697e-32	-1.93	-1.41172
171065739	chr1:171065739:C:T	2.11833e-31	-2.90987e-10	-0.608394
171066401	chr1:171066401:A:C	1.07333e-31	-2.90987e-10	-1.28825
171066546	chr1:171066546:A:G	9.4379e-32	-2.90987e-10	-1.41687
171066772	chr1:171066772:C:T	1.0925e-31	-2.90987e-10	-1.27055
171066898	chr1:171066898:C:T	2.47889e-32	-2.01572	-0.738075
171066921	chr1:171066921:T:C	1.79702e-32	-2.01983	-1.05565
171066981	chr1:171066981:G:A	1.35843e-32	-1.95151	-1.40377
171067434	chr1:171067434:C:T	2.52018e-32	-2.01129	-0.725983
171067563	chr1:171067563:T:C	2.47301e-32	-2.01977	-0.736395
171067639	chr1:171067639:C:G	2.42854e-32	-2.01161	-0.762709
171067659	chr1:171067659:A:G	2.52515e-32	-2.01379	-0.72152
171067829	chr1:171067829:T:C	2.48441e-32	-2.02343	-0.728141
171068069	chr1:171068069:C:T	1.46062e-31	-2.90987e-10	-0.980157
171068710	chr1:171068710:G:A	1.26826e-31	-1.12138	-4.11118e-10
171068730	chr1:171068730:C:T	2.40378e-31	-2.90987e-10	-0.481978
171069102	chr1:171069102:T:C	9.28421e-32	-1.43329	-4.11118e-10
171069290	chr1:171069290:A:G	1.64543e-31	-2.90987e-10	-0.86102
171069451	chr1:171069451:T:C	2.23969e-32	-2.02654	-0.828728
171069603	chr1:171069603:A:C	3.2965e-32	-1.99389	-0.474854
171069697	chr1:171069697:T:C	2.44096e-31	-2.90987e-10	-0.466629
171070224	chr1:171070224:A:G	1.81661e-31	-2.90987e-10	-0.762048
171070306	chr1:171070306:T:A	1.79457e-31	-2.90987e-10	-0.774254
171070788	chr1:171070788:C:T	5.14513e-32	-2.02356	-4.11118e-10
171070888	chr1:171070888:C:A	3.04354e-32	-2.01093	-0.53765
171070932	chr1:171070932:A:G	1.45575e-32	-2.02607	-1.26002
171070942	chr1:171070942:G:A	2.7391e-32	-1.93572	-0.718254
171071141	chr1:171071141:G:A	2.00485e-31	-2.90987e-10	-0.663454
171071316	chr1:171071316:A:T	1.3014e-32	-1.98213	-1.41604
171071664	chr1:171071664:C:T	2.1974e-32	-1.99515	-0.879186
171071763	chr1:171071763:G:T	2.65801e-32	-2.02108	-0.662948
171071915	chr1:171071915:C:T	1.31672e-32	-1.96559	-1.42087
171072022	chr1:171072022:G:T	1.33763e-32	-1.95572	-1.41499
171072261	chr1:171072261:G:A	1.82831e-31	-2.90987e-10	-0.755629
171073364	chr1:171073364:T:C	3.76933e-32	-2.01234	-0.322373
171073600	chr1:171073600:T:C	1.31076e-31	-2.90987e-10	-1.08841
171073676	chr1:171073676:C:T	2.18412e-31	-2.90987e-10	-0.577806
171073877	chr1:171073877:G:A	2.19e-31	-2.90987e-10	-0.575121
171073893	chr1:171073893:C:T	1.28881e-32	-1.97931	-1.42858
171073964	chr1:171073964:A:G	1.09728e-31	-2.90987e-10	-1.26618
171074012	chr1:171074012:T:C	1.17715e-31	-2.90987e-10	-1.19592
171074413	chr1:171074413:C:CATTT	3.50609e-32	-2.00235	-0.404751
171074447	chr1:171074447:C:T	1.04351e-31	-1.31643	-4.11118e-10
171074492	chr1:171074492:T:C	1.28113e-32	-1.98458	-1.42928
171074570	chr1:171074570:G:C	9.35458e-32	-2.90987e-10	-1.42574
171074791	chr1:171074791:A:C	2.24962e-31	-2.90987e-10	-0.548261
171075134	chr1:171075134:C:T	1.20547e-31	-2.90987e-10	-1.17215
171075338	chr1:171075338:C:T	9.89804e-32	-2.90987e-10	-1.36927
171075555	chr1:171075555:T:G	2.08876e-31	-2.90987e-10	-0.622452
171076071	chr1:171076071:C:A	1.32193e-32	-1.95347	-1.42904
171076127	chr1:171076127:G:A	1.77761e-31	-0.698588	-0.0851628
171076176	chr1:171076176:A:C	1.57096e-32	-1.86866	-1.34126
171076272	chr1:171076272:G:A	9.97142e-32	-2.90987e-10	-1.36188
171076324	chr1:171076324:C:A	1.66898e-32	-1.90078	-1.24862
171076332	chr1:171076332:T:C	1.16136e-31	-2.90987e-10	-1.20943
171076470	chr1:171076470:AC:A	1.44597e-32	-1.9414	-1.35143
171076555	chr1:171076555:T:C	5.35678e-32	-1.98324	-4.11118e-10
171076659	chr1:171076659:T:C	1.7035e-32	-1.91139	-1.21753
171076721	chr1:171076721:A:C	9.58827e-32	-2.90987e-10	-1.40107
171077010	chr1:171077010:G:A	2.88368e-31	-2.90987e-10	-0.299956
171077177	chr1:171077177:T:A	1.21041e-31	-2.90987e-10	-1.16806
171077293	chr1:171077293:A:G	3.30812e-32	-1.59652	-0.86871
171077741	chr1:171077741:C:G	4.58339e-31	0.788865	-0.625448
171077773	chr1:171077773:A:G	5.42414e-31	0.931329	-0.59949
171077788	chr1:171077788:A:ATTC	3.47643e-32	-1.6076	-0.808003
171077950	chr1:171077950:C:T	1.02405e-31	-2.90987e-10	-1.33525
171077980	chr1:171077980:G:T	2.55468e-31	-0.0148055	-0.406289
171078110	chr1:171078110:G:A	1.66384e-32	-1.79922	-1.35326
171078114	chr1:171078114:T:A	1.02403e-31	-2.90987e-10	-1.33528
171078204	chr1:171078204:A:G	2.66432e-31	0.45359	-0.832663
171078266	chr1:171078266:C:G	9.08562e-31	-2.90987e-10	0.847671
171078310	chr1:171078310:A:G	2.18574e-32	-1.66862	-1.21103
171078553	chr1:171078553:A:G	1.7116e-32	-2.03382	-1.09036
171078711	chr1:171078711:AC:A	9.335e-32	-2.90987e-10	-1.42784
171079601	chr1:171079601:A:G	9.95614e-30	-2.90987e-10	3.24175
171079648	chr1:171079648:T:G	1.14476e-31	-2.90987e-10	-1.22383
171079847	chr1:171079847:A:G	9.46796e-32	-2.90987e-10	-1.41369
171079909	chr1:171079909:C:A	9.43029e-32	-2.90987e-10	-1.41768
171080077	chr1:171080077:A:G	1.46937e-30	-2.90987e-10	1.3284
171080166	chr1:171080166:A:G	1.18208e-31	-1.19175	-4.11118e-10
171080174	chr1:171080174:T:A	1.13025e-31	-2.90987e-10	-1.23658
171080312	chr1:171080312:T:C	9.60585e-32	-2.90987e-10	-1.39923
171080320	chr1:171080320:C:A	9.56951e-32	-2.90987e-10	-1.40302
171080536	chr1:171080536:G:A	9.71456e-32	-2.90987e-10	-1.38798
171080708	chr1:171080708:A:G	9.61306e-32	-2.90987e-10	-1.39848
171080934	chr1:171080934:A:G	2.23081e-31	0.124269	-0.680924
171080940	chr1:171080940:G:A	9.32314e-32	-2.90987e-10	-1.42911
171080954	chr1:171080954:T:C	1.29828e-31	-2.90987e-10	-1.09798
171081448	chr1:171081448:C:T	2.19237e-31	0.0715021	-0.645539
171081664	chr1:171081664:C:G	1.66017e-32	-2.02915	-1.12554
171081859	chr1:171081859:T:C	3.60244e-31	-2.90987e-10	-0.0774094
171082315	chr1:171082315:T:C	9.99405e-32	-2.90987e-10	-1.35962
171082635	chr1:171082635:G:A	1.02447e-31	-2.90987e-10	-1.33484
171082636	chr1:171082636:G:A	4.41182e-31	0.344833	-0.219566
171082687	chr1:171082687:C:T	1.89495e-31	-2.90987e-10	-0.719831
171082720	chr1:171082720:C:T	9.9005e-32	-2.90987e-10	-1.36902
171083077	chr1:171083077:A:G	1.32285e-31	0.120665	-1.19989
171083547	chr1:171083547:C:T	4.94671e-31	-0.609453	0.849154
171083799	chr1:171083799:A:G	1.30406e-31	-2.90987e-10	-1.09354
171083806	chr1:171083806:A:G	1.0106e-31	-2.90987e-10	-1.34848
171084012	chr1:171084012:A:C	1.71268e-32	-1.69524	-1.4283
171084121	chr1:171084121:A:G	9.42744e-32	-2.90987e-10	-1.41798
171084748	chr1:171084748:T:C	1.61353e-31	-2.90987e-10	-0.880598
171085053	chr1:171085053:G:A	5.50958e-32	-1.95512	-4.11118e-10
171085070	chr1:171085070:G:T	9.40304e-32	-2.90987e-10	-1.42057
171085185	chr1:171085185:G:C	5.75325e-32	-1.91184	-4.11118e-10
171085409	chr1:171085409:C:T	1.5168e-32	-2.03289	-1.21211
171085441	chr1:171085441:A:C	1.13845e-31	-2.90987e-10	-1.22935
171085489	chr1:171085489:C:A	8.56125e-31	-2.90987e-10	0.788225
171085523	chr1:171085523:C:T	1.00913e-31	-2.90987e-10	-1.34993
171085541	chr1:171085541:G:A	1.33281e-31	-0.233154	-0.838577
171085795	chr1:171085795:C:T	1.0383e-31	-2.90987e-10	-1.32143
171086094	chr1:171086094:G:A	5.83267e-31	-2.90987e-10	0.404454
171086120	chr1:171086120:T:C	1.41079e-30	1.28771	-4.11118e-10
171086204	chr1:171086204:C:T	1.18745e-31	-2.90987e-10	-1.18721
171086298	chr1:171086298:A:C	1.82957e-31	0.235107	-0.990049
171086429	chr1:171086429:C:T	9.49878e-32	-2.90987e-10	-1.41044
171086770	chr1:171086770:T:C	1.1877e-31	-2.90987e-10	-1.187
171086904	chr1:171086904:C:T	1.71237e-32	-1.70298	-1.42075
171087062	chr1:171087062:C:T	1.74349e-31	-2.90987e-10	-0.803131
171087116	chr1:171087116:A:C	1.78842e-32	-1.74103	-1.33924
171087284	chr1:171087284:A:G	1.61795e-31	-0.381719	-0.496142
171087688	chr1:171087688:T:C	1.08421e-31	-2.90987e-10	-1.27817
171087827	chr1:171087827:G:C	1.18769e-31	-2.90987e-10	-1.18701
171088028	chr1:171088028:G:T	5.10804e-31	-0.57736	0.849154
171088059	chr1:171088059:T:C	2.07969e-31	-0.295576	-0.331224
171088141	chr1:171088141:T:G	1.1169e-31	-2.90987e-10	-1.24847
171088171	chr1:171088171:C:T	9.89171e-32	-2.90987e-10	-1.36991
171088269	chr1:171088269:T:G	1.95975e-31	-0.282662	-0.403543
171088375	chr1:171088375:C:G	1.33418e-31	-2.90987e-10	-1.0707
171088410	chr1:171088410:CAT:C	1.20657e-31	-2.90987e-10	-1.17124
171088452	chr1:171088452:G:GA	1.92973e-31	0.644385	-1.34602
171088558	chr1:171088558:G:A	9.33108e-32	-2.90987e-10	-1.42826
171088954	chr1:171088954:A:C	1.31934e-31	-2.90987e-10	-1.08189
171089053	chr1:171089053:G:A	2.13565e-32	-1.87596	-1.02688
171089095	chr1:171089095:T:C	6.86948e-32	-0.481565	-1.25295
171089110	chr1:171089110:C:T	1.99382e-32	-1.54607	-1.42549
171089111	chr1:171089111:A:G	1.45576e-32	-2.03252	-1.25355
171089115	chr1:171089115:C:T	9.83024e-32	-2.90987e-10	-1.37614
171089420	chr1:171089420:G:C	5.67543e-32	-1.92546	-4.11118e-10
171089460	chr1:171089460:A:T	5.70021e-31	-0.621129	1.00261
171089575	chr1:171089575:C:T	9.56248e-32	-2.90987e-10	-1.40376
171089684	chr1:171089684:A:G	9.3241e-32	-2.90987e-10	-1.429
171089697	chr1:171089697:T:C	6.899e-32	-0.396668	-1.33356
171089805	chr1:171089805:T:C	6.74134e-32	-0.41783	-1.33552
171089862	chr1:171089862:T:G	1.03746e-31	-2.90987e-10	-1.32224
171090092	chr1:171090092:G:A	1.01875e-31	-2.90987e-10	-1.34044
171090116	chr1:171090116:T:A	6.63304e-32	-0.437703	-1.33184
171090139	chr1:171090139:G:C	1.58265e-30	-2.90987e-10	1.40266
171090188	chr1:171090188:C:A	4.93868e-31	-0.609134	0.847211
171090482	chr1:171090482:G:C	7.16814e-32	-0.391	-1.30096
171090698	chr1:171090698:T:C	1.80549e-31	-2.90987e-10	-0.768187
171090830	chr1:171090830:T:C	1.34438e-31	-2.90987e-10	-1.06309
171091013	chr1:171091013:G:T	6.22538e-31	-2.90987e-10	0.469614
171091067	chr1:171091067:G:A	4.27546e-31	0.78958	-0.69571
171091219	chr1:171091219:G:A	5.34545e-32	-1.98536	-4.11118e-10
171091514	chr1:171091514:A:G	9.48898e-32	-2.90987e-10	-1.41148
171091615	chr1:171091615:G:A	3.78819e-31	-0.742627	0.715495
171091680	chr1:171091680:C:T	3.65042e-30	3.56924	-1.33084
171091917	chr1:171091917:CTG:C	1.73686e-31	-2.90987e-10	-0.806941
171092246	chr1:171092246:G:A	2.44898e-32	-1.6656	-1.10034
171092848	chr1:171092848:C:T	1.02983e-31	-2.90987e-10	-1.32963
171092849	chr1:171092849:A:G	7.17749e-31	1.03067	-0.41874
171092864	chr1:171092864:G:T	1.18448e-31	-2.90987e-10	-1.18972
171093052	chr1:171093052:T:C	4.15016e-31	-2.90987e-10	0.064125
171093107	chr1:171093107:A:C	3.91771e-31	0.497604	-0.491118
171093480	chr1:171093480:AG:A	2.78323e-31	-2.90987e-10	-0.335409
171093482	chr1:171093482:TATTCCATGGTGTGTGCATATATACATAC:T	2.91462e-31	-2.90987e-10	-0.289282
171093887	chr1:171093887:G:T	4.02488e-31	1.25644	-1.22297
171094026	chr1:171094026:G:A	1.44346e-31	-1.21449	0.222513
171094121	chr1:171094121:G:A	2.93272e-32	-1.21225	-1.37342
171094382	chr1:171094382:T:C	3.43323e-31	-0.730656	0.605135
171094410	chr1:171094410:A:T	3.36533e-31	0.346586	-0.492082
171094652	chr1:171094652:G:A	2.24694e-32	-1.67712	-1.17492
171094710	chr1:171094710:T:C	1.62111e-31	-2.90987e-10	-0.875913
171095084	chr1:171095084:T:C	2.93769e-31	-2.90987e-10	-0.281398
171095245	chr1:171095245:T:G	1.02192e-31	-2.90987e-10	-1.33734
171095784	chr1:171095784:A:C	9.45524e-32	-2.90987e-10	-1.41504
171095815	chr1:171095815:A:G	1.09936e-31	-2.90987e-10	-1.26429
171097909	chr1:171097909:T:G	1.07159e-31	-2.90987e-10	-1.28988
171097979	chr1:171097979:T:G	6.78302e-30	3.94544	-1.08745
171098422	chr1:171098422:G:T	1.26027e-31	-2.90987e-10	-1.1277
171098651	chr1:171098651:A:AT	1.33624e-31	-2.90987e-10	-1.06916
171098700	chr1:171098700:T:C	2.40831e-31	-2.90987e-10	-0.480097
171099045	chr1:171099045:A:G	1.14195e-31	0.170988	-1.39727
171099109	chr1:171099109:G:A	1.66187e-32	-1.8134	-1.34026
171099110	chr1:171099110:T:C	1.09048e-31	-2.90987e-10	-1.2724
171099392	chr1:171099392:A:G	9.50299e-32	-2.90987e-10	-1.41
171099703	chr1:171099703:T:C	7.88422e-31	-2.90987e-10	0.705842
171099741	chr1:171099741:C:T	4.43435e-31	1.43867	-1.30831
171099888	chr1:171099888:G:A	2.46595e-31	0.47019	-0.926632
171099947	chr1:171099947:G:A	2.3687e-32	-1.71279	-1.08647
171100841	chr1:171100841:A:G	7.68945e-32	-1.62176	-4.11118e-10
171100948	chr1:171100948:A:G	7.414e-31	-2.90987e-10	0.644348
171101331	chr1:171101331:G:T	2.35741e-32	-1.73902	-1.06502
171101341	chr1:171101341:C:T	6.38556e-32	-1.80757	-4.11118e-10
171101555	chr1:171101555:A:G	1.30715e-31	-2.90987e-10	-1.09118
171101655	chr1:171101655:C:A	5.89199e-31	-2.90987e-10	0.414573
171102341	chr1:171102341:T:A	2.30212e-32	-1.80756	-1.02022
171102402	chr1:171102402:T:A	3.59927e-30	3.35653	-1.13224
171102723	chr1:171102723:C:G	9.35372e-32	-2.90987e-10	-1.42583
171102742	chr1:171102742:A:C	4.91271e-31	1.5594	-1.3266
171102833	chr1:171102833:T:C	5.03873e-30	3.39815	-0.837432
171103095	chr1:171103095:G:A	2.2699e-32	-1.82374	-1.01813
171103177	chr1:171103177:G:A	1.02261e-31	-2.90987e-10	-1.33666
171103441	chr1:171103441:CCA:C	5.62182e-31	-2.90987e-10	0.367634
171103467	chr1:171103467:A:T	1.26109e-31	0.256822	-1.38387
171103657	chr1:171103657:G:A	1.03609e-31	-2.90987e-10	-1.32357
171103721	chr1:171103721:G:T	2.30306e-32	-1.80268	-1.02469
171104004	chr1:171104004:C:A	1.0385e-31	-2.90987e-10	-1.32124
171104111	chr1:171104111:G:A	2.33189e-32	-1.79608	-1.01885
171104409	chr1:171104409:T:C	1.31148e-31	-2.90987e-10	-1.08786
171104561	chr1:171104561:T:G	1.32757e-31	-2.90987e-10	-1.07567
171104571	chr1:171104571:G:A	5.48796e-32	-1.95905	-4.11118e-10
171104861	chr1:171104861:G:A	2.1689e-32	-1.80981	-1.07757
171105036	chr1:171105036:T:G	4.12985e-31	-0.528015	0.587235
171106054	chr1:171106054:AT:A	1.00092e-30	-2.90987e-10	0.944481
171106210	chr1:171106210:G:A	1.6482e-31	0.558424	-1.41776
171106266	chr1:171106266:A:T	3.98102e-31	-0.670412	0.69293
171106323	chr1:171106323:A:G	2.13175e-32	-1.8034	-1.10126
171106415	chr1:171106415:C:T	5.73848e-31	1.49356	-1.10539
171106419	chr1:171106419:C:T	4.0421e-31	-0.565101	0.602844
171106435	chr1:171106435:T:C	3.48081e-30	3.60981	-1.41898
171106546	chr1:171106546:G:C	2.24566e-31	-2.90987e-10	-0.550023
171106668	chr1:171106668:AAC:A	4.61546e-31	-2.90987e-10	0.17039
171106856	chr1:171106856:T:C	2.19212e-32	-1.79314	-1.0836
171107182	chr1:171107182:T:C	5.61668e-31	-2.90987e-10	0.366719
171107197	chr1:171107197:C:T	9.33177e-32	-2.90987e-10	-1.42818
171107599	chr1:171107599:T:C	1.46471e-31	0.321397	-1.29876
171107747	chr1:171107747:G:C	1.3065e-31	-2.90987e-10	-1.09167
171107794	chr1:171107794:C:T	1.37421e-31	0.275798	-1.31694
171107825	chr1:171107825:G:A	3.5453e-32	-0.992088	-1.40389
171107897	chr1:171107897:GTCT:G	1.44149e-31	0.325429	-1.31877
171108024	chr1:171108024:G:A	2.22095e-32	-1.78513	-1.07854
171108057	chr1:171108057:G:A	4.29099e-31	1.38695	-1.28945
171108133	chr1:171108133:G:T	3.15347e-31	-0.210519	-4.11118e-10
171108361	chr1:171108361:TC:T	2.19624e-32	-1.79736	-1.0775
171108465	chr1:171108465:C:T	9.8279e-31	-2.90987e-10	0.926204
171108623	chr1:171108623:A:G	7.02047e-31	-2.90987e-10	0.589809
171108641	chr1:171108641:A:C	9.84747e-32	0.0464788	-1.42087
171109693	chr1:171109693:C:T	4.37693e-31	-2.90987e-10	0.117327
171109837	chr1:171109837:C:T	3.70417e-31	-0.584718	0.535155
171109864	chr1:171109864:G:T	3.42404e-32	-1.03285	-1.39794
171110446	chr1:171110446:A:G	5.60859e-31	-2.90987e-10	0.365278
171110939	chr1:171110939:G:A	1.59806e-32	-1.82558	-1.36724
171111098	chr1:171111098:A:G	2.49483e-31	-2.90987e-10	-0.4448
171111344	chr1:171111344:C:T	6.81924e-31	0.545192	0.0155339
171111463	chr1:171111463:A:G	7.7511e-31	-2.90987e-10	0.688814
171111474	chr1:171111474:G:C	1.36249e-32	-2.00849	-1.3438
171111488	chr1:171111488:C:A	2.08233e-31	-2.90987e-10	-0.625536
171112074	chr1:171112074:T:C	1.03678e-31	-2.90987e-10	-1.3229
171112808	chr1:171112808:T:C	1.17923e-31	-2.90987e-10	-1.19416
171113508	chr1:171113508:C:T	3.49717e-31	-0.107067	-4.11118e-10
171113597	chr1:171113597:G:A	7.29681e-31	-2.90987e-10	0.628416
171113619	chr1:171113619:G:T	1.175e-31	-2.90987e-10	-1.19775
171113814	chr1:171113814:G:A	1.4857e-31	-2.90987e-10	-0.963136
171114009	chr1:171114009:T:C	1.46287e-31	-2.90987e-10	-0.978618
171114102	chr1:171114102:A:G	2.26644e-32	-1.75844	-1.08495
171114397	chr1:171114397:T:C	2.4436e-32	-1.98453	-0.783604
171114574	chr1:171114574:C:T	1.93194e-31	0.704831	-1.40533
171114707	chr1:171114707:A:G	6.97733e-31	-2.90987e-10	0.583646
171114742	chr1:171114742:T:C	3.58267e-31	-0.0829117	-4.11118e-10
171114748	chr1:171114748:C:T	2.17369e-31	-2.90987e-10	-0.582596
171115021	chr1:171115021:G:A	2.44655e-32	-1.39284	-1.37408
171115102	chr1:171115102:C:A	1.44242e-32	-1.95232	-1.34296
171115391	chr1:171115391:CT:C	6.66381e-31	-2.90987e-10	0.53767
171115429	chr1:171115429:A:C	5.12113e-32	-2.02823	-4.11118e-10
171115432	chr1:171115432:G:A	1.03237e-31	-2.90987e-10	-1.32716
171115572	chr1:171115572:A:T	5.78488e-32	-1.3664	-0.539959
171115573	chr1:171115573:C:A	9.65236e-32	0.0335191	-1.42792
171116174	chr1:171116174:A:AT	5.60188e-32	-1.36187	-0.576629
171116245	chr1:171116245:T:C	1.05026e-31	-2.90987e-10	-1.30998
171116506	chr1:171116506:G:T	1.81069e-32	-1.75233	-1.31557
171116537	chr1:171116537:C:T	1.71369e-32	-1.87354	-1.24942
171116704	chr1:171116704:G:A	1.06691e-31	-2.90987e-10	-1.29425
171116774	chr1:171116774:T:C	1.13792e-30	-2.90987e-10	1.07277
171116940	chr1:171116940:G:T	3.04774e-31	-2.90987e-10	-0.244622
171117044	chr1:171117044:T:C	3.44254e-31	-2.90987e-10	-0.122812
171117619	chr1:171117619:G:A	3.25585e-31	-2.90987e-10	-0.178569
171118051	chr1:171118051:A:G	1.78488e-31	-2.90987e-10	-0.779668
171118146	chr1:171118146:A:G	9.93784e-32	-2.90987e-10	-1.36526
171118364	chr1:171118364:T:C	5.56567e-32	-1.94499	-4.11118e-10
171118566	chr1:171118566:A:T	5.56606e-31	0.357667	-4.11118e-10
171118575	chr1:171118575:G:A	9.62766e-32	-2.90987e-10	-1.39697
171119420	chr1:171119420:T:C	1.25948e-31	-2.90987e-10	-1.12832
171119501	chr1:171119501:A:G	1.26841e-31	-2.90987e-10	-1.12126
171119518	chr1:171119518:C:T	9.78652e-32	-2.90987e-10	-1.3806
171119633	chr1:171119633:A:AC	6.1184e-31	0.971143	-0.518864
171119714	chr1:171119714:A:G	1.20455e-31	0.23656	-1.40947
171119901	chr1:171119901:T:C	9.8522e-32	-2.90987e-10	-1.37391
171119941	chr1:171119941:T:C	9.943e-32	-2.90987e-10	-1.36474
171120187	chr1:171120187:T:C	9.86092e-32	-2.90987e-10	-1.37303
171120219	chr1:171120219:A:G	9.29085e-32	-1.43258	-4.11118e-10
171120622	chr1:171120622:T:C	9.04775e-32	-1.45909	-4.11118e-10
171121020	chr1:171121020:T:C	1.22689e-31	-2.90987e-10	-1.15454
171121025	chr1:171121025:G:C	9.72887e-32	-2.90987e-10	-1.38651
171121080	chr1:171121080:A:T	1.70764e-32	-1.78792	-1.33858
171121250	chr1:171121250:A:G	1.76031e-31	-2.90987e-10	-0.793531
171121422	chr1:171121422:G:C	7.40012e-32	-1.66011	-4.11118e-10
171121426	chr1:171121426:T:TA	9.77488e-32	-2.90987e-10	-1.38179
171121456	chr1:171121456:T:C	1.51398e-31	-2.90987e-10	-0.944281
171121770	chr1:171121770:G:A	4.93566e-31	0.237466	-4.11118e-10
171121820	chr1:171121820:T:A	4.38263e-31	0.118627	-4.11118e-10
171121821	chr1:171121821:C:T	4.40231e-31	0.123108	-4.11118e-10
171121844	chr1:171121844:C:T	1.1182e-31	-2.90987e-10	-1.2473
171121893	chr1:171121893:T:C	5.2491e-32	-2.00355	-4.11118e-10
171122280	chr1:171122280:G:A	9.68662e-32	-2.90987e-10	-1.39086
171122735	chr1:171122735:A:G	1.75164e-30	1.46811	0.0360102
171122853	chr1:171122853:C:T	4.04005e-31	-2.90987e-10	0.037235
171123171	chr1:171123171:T:C	1.92129e-31	-2.90987e-10	-0.706026
171123259	chr1:171123259:A:G	1.72917e-31	-2.90987e-10	-0.811381
171123704	chr1:171123704:A:G	1.11281e-31	-2.90987e-10	-1.25213
171123955	chr1:171123955:A:G	1.02225e-29	4.10811	-0.839959
171123961	chr1:171123961:T:G	1.00299e-31	-2.90987e-10	-1.35603
171125040	chr1:171125040:T:C	2.8855e-31	-2.90987e-10	-0.299324
171125402	chr1:171125402:C:A	1.41694e-31	-2.90987e-10	-1.01052
171125467	chr1:171125467:A:G	1.65245e-31	-2.90987e-10	-0.856759
171125690	chr1:171125690:A:G	9.90471e-32	-2.90987e-10	-1.3686
171125911	chr1:171125911:T:A	1.21054e-31	-2.90987e-10	-1.16795
171127540	chr1:171127540:T:C	1.47519e-31	-2.90987e-10	-0.970237
171127773	chr1:171127773:A:T	1.54646e-31	-2.90987e-10	-0.923051
171127824	chr1:171127824:G:A	1.40116e-31	-2.90987e-10	-1.02172
171128422	chr1:171128422:C:T	4.30055e-31	1.51698	-1.41726
171128454	chr1:171128454:ACAGT:A	4.55628e-31	0.157486	-4.11118e-10
171128484	chr1:171128484:A:AG	1.40846e-32	-1.9243	-1.39481
171128486	chr1:171128486:A:G	1.40788e-32	-1.92457	-1.39495
171128580	chr1:171128580:A:G	2.58743e-31	-2.90987e-10	-0.408356
171129129	chr1:171129129:A:G	1.37575e-32	-1.93577	-1.40684
171129398	chr1:171129398:T:C	1.35936e-31	-2.90987e-10	-1.052
171129754	chr1:171129754:T:C	5.92392e-31	0.518572	-0.0985957
171129756	chr1:171129756:T:C	3.71151e-31	-2.90987e-10	-0.0475828
171129860	chr1:171129860:C:G	1.10372e-31	-2.90987e-10	-1.26034
171129929	chr1:171129929:T:C	9.48778e-32	-2.90987e-10	-1.4116
171129983	chr1:171129983:T:C	9.72884e-32	-2.90987e-10	-1.38651
171131358	chr1:171131358:A:T	4.31065e-32	-1.8409	-0.359619
171131587	chr1:171131587:T:C	9.29657e-32	-0.0305132	-1.40145
171132175	chr1:171132175:A:G	2.78128e-31	-2.90987e-10	-0.336108
171132343	chr1:171132343:C:G	7.77425e-32	-0.212279	-1.39851
171132450	chr1:171132450:T:G	9.23189e-31	0.863642	-4.11118e-10
171133158	chr1:171133158:A:G	2.12007e-32	-1.49246	-1.4177
171133466	chr1:171133466:T:C	2.03287e-31	-2.90987e-10	-0.649573
171133538	chr1:171133538:G:T	9.87172e-31	0.930653	-4.11118e-10
171133603	chr1:171133603:G:T	1.47059e-31	-0.973357	-4.11118e-10
171133705	chr1:171133705:G:A	2.05051e-32	-1.5242	-1.41932
171134031	chr1:171134031:T:A	1.09793e-31	-2.90987e-10	-1.2656
171134102	chr1:171134102:T:C	2.1386e-32	-1.47974	-1.42172
171134312	chr1:171134312:G:A	9.6058e-32	-2.90987e-10	-1.39924
171134468	chr1:171134468:C:T	1.29792e-31	-0.106421	-0.991838
171134505	chr1:171134505:G:T	1.12236e-31	0.150082	-1.39366
171134862	chr1:171134862:G:C	1.41158e-31	-2.90987e-10	-1.01431
171134913	chr1:171134913:G:A	2.15861e-32	-1.49588	-1.39626
171135001	chr1:171135001:G:A	2.12155e-32	-1.51438	-1.39508
171135074	chr1:171135074:T:G	9.6058e-32	-2.90987e-10	-1.39924
171135411	chr1:171135411:G:A	5.21453e-32	-2.01016	-4.11118e-10
171135877	chr1:171135877:A:G	2.75367e-31	-2.90987e-10	-0.346086
171135950	chr1:171135950:A:G	3.95468e-32	-1.82318	-0.463529
171136494	chr1:171136494:GTCC:G	2.31795e-32	-1.81133	-1.00959
171136655	chr1:171136655:G:A	2.10947e-32	-1.50484	-1.41032
171136690	chr1:171136690:T:C	2.78761e-31	-2.90987e-10	-0.333838
171136802	chr1:171136802:T:C	3.90473e-31	-2.90987e-10	0.00316787
171136956	chr1:171136956:T:C	2.42619e-31	-2.90987e-10	-0.472701
171136963	chr1:171136963:T:C	2.31024e-32	-1.80552	-1.01873
171137135	chr1:171137135:G:A	1.25174e-31	-2.90987e-10	-1.13449
171137155	chr1:171137155:A:C	3.31158e-31	-2.90987e-10	-0.161596
171137570	chr1:171137570:T:C	3.28955e-31	1.26016	-1.42843
171137580	chr1:171137580:CA:C	1.26583e-31	-1.1233	-4.11118e-10
171137792	chr1:171137792:A:G	9.639e-32	-2.90987e-10	-1.39579
171137920	chr1:171137920:T:C	1.8247e-31	-2.90987e-10	-0.757604
171138549	chr1:171138549:T:C	4.17329e-31	0.0696833	-4.11118e-10
171138794	chr1:171138794:C:G	2.34729e-31	-2.90987e-10	-0.505762
171138893	chr1:171138893:T:C	5.0575e-31	0.261851	-4.11118e-10
171139140	chr1:171139140:A:G	2.18257e-31	-2.90987e-10	-0.57852
171139343	chr1:171139343:G:A	1.86391e-31	-2.90987e-10	-0.736346
171139697	chr1:171139697:C:T	2.03828e-32	-1.52335	-1.42615
171139796	chr1:171139796:A:C	1.74202e-31	-2.90987e-10	-0.803976
171139843	chr1:171139843:A:G	2.16693e-31	-2.90987e-10	-0.585712
171140816	chr1:171140816:G:C	1.13329e-31	-2.90987e-10	-1.2339
171140916	chr1:171140916:T:C	2.09263e-30	1.17917	0.502813
171141101	chr1:171141101:C:T	1.28102e-31	-2.90987e-10	-1.11136
171141168	chr1:171141168:C:T	2.08698e-32	-1.5756	-1.35029
171141350	chr1:171141350:G:A	4.24796e-31	0.0874172	-4.11118e-10
171141582	chr1:171141582:A:G	9.87834e-32	-2.90987e-10	-1.37126
171141912	chr1:171141912:CCTT:C	7.44301e-31	2.07759	-1.42933
171142171	chr1:171142171:C:T	3.17985e-31	-0.202188	-4.11118e-10
171142208	chr1:171142208:T:C	7.88834e-31	-2.90987e-10	0.706364
171142212	chr1:171142212:G:A	2.87803e-32	-1.72184	-0.882657
171142226	chr1:171142226:G:T	2.91814e-30	1.23558	0.778927
171142298	chr1:171142298:C:A	3.73347e-31	-2.90987e-10	-0.0416835
171142645	chr1:171142645:C:T	1.27113e-31	-2.90987e-10	-1.11912
171143482	chr1:171143482:C:G	1.10477e-31	-0.152472	-1.10691
171143900	chr1:171143900:G:A	2.92717e-31	-2.90987e-10	-0.284986
171143995	chr1:171143995:T:C	1.88098e-32	-1.75417	-1.27564
171144539	chr1:171144539:A:G	3.71574e-31	-2.90987e-10	-0.0464435
171144813	chr1:171144813:C:T	5.00356e-32	-1.67086	-0.380597
171144882	chr1:171144882:G:A	1.59481e-31	-2.90987e-10	-0.892267
171145848	chr1:171145848:ATCCACC:A	2.07807e-31	-2.90987e-10	-0.627583
171146080	chr1:171146080:A:C	1.39558e-32	-1.90849	-1.4198
171146258	chr1:171146258:C:T	2.14456e-31	-2.90987e-10	-0.596088
171146344	chr1:171146344:A:G	4.59269e-32	-1.73398	-0.403164
171146414	chr1:171146414:G:A	1.6726e-31	-2.90987e-10	-0.844639
171146428	chr1:171146428:G:A	4.74875e-32	-1.69982	-0.403902
171147128	chr1:171147128:A:C	4.70367e-32	-1.71228	-0.400982
171147165	chr1:171147165:T:C	4.73387e-32	-1.7005	-0.406359
171147411	chr1:171147411:A:G	4.55562e-32	-1.7257	-0.419547
171147464	chr1:171147464:G:T	4.47279e-32	-1.69901	-0.464586
171147568	chr1:171147568:GA:G	1.43185e-31	-2.90987e-10	-1.00005
171147621	chr1:171147621:C:T	4.67692e-32	-1.73079	-0.388175
171147974	chr1:171147974:C:T	1.79673e-32	-1.76702	-1.30862
171148031	chr1:171148031:T:C	4.72834e-32	-1.70697	-0.401064
171148202	chr1:171148202:A:T	4.71145e-32	-1.70771	-0.403902
171148358	chr1:171148358:C:T	5.54033e-32	-1.68665	-0.262906
171148583	chr1:171148583:A:T	1.09951e-31	0.0146487	-1.27881
171148887	chr1:171148887:G:A	2.50871e-32	-1.35825	-1.38358
171148895	chr1:171148895:C:T	9.42732e-32	-2.90987e-10	-1.41799
171149069	chr1:171149069:T:A	1.23684e-29	4.69452	-1.23581
171149314	chr1:171149314:A:G	8.59612e-32	-2.02694	0.516644
171149400	chr1:171149400:T:C	9.36211e-32	-2.90987e-10	-1.42494
171149701	chr1:171149701:G:A	1.23754e-31	-1.62013	0.474242
171149824	chr1:171149824:C:T	1.19813e-31	-2.90987e-10	-1.17826
171149882	chr1:171149882:T:C	1.49366e-30	1.01201	0.332777
171149909	chr1:171149909:C:T	1.15546e-31	-1.62764	0.413122
171149920	chr1:171149920:G:A	1.17009e-31	-1.63809	0.436147
171149929	chr1:171149929:T:C	2.51439e-31	-2.90987e-10	-0.436991
171149956	chr1:171149956:A:G	1.14128e-31	-1.64128	0.414414
171150061	chr1:171150061:G:C	1.60057e-30	1.03784	0.376078
171150573	chr1:171150573:G:A	9.91724e-32	-1.60141	0.234082
171150731	chr1:171150731:T:A	9.37967e-32	-1.6064	0.183339
171150770	chr1:171150770:G:T	1.31158e-31	-0.0506293	-1.03716
171150810	chr1:171150810:C:T	1.04703e-31	-1.57719	0.264125
171150904	chr1:171150904:C:CA	9.58486e-32	-1.61353	0.212106
171150960	chr1:171150960:G:A	9.6272e-32	-1.60725	0.210238
171151044	chr1:171151044:A:G	2.0999e-31	-2.90987e-10	-0.617133
171151472	chr1:171151472:C:A	1.25452e-31	-2.90987e-10	-1.13227
171151508	chr1:171151508:G:A	1.04061e-31	-1.6093	0.29009
171151612	chr1:171151612:C:T	6.18539e-32	-1.83942	-4.11118e-10
171151817	chr1:171151817:C:G	9.71023e-32	-2.90987e-10	-1.38843
171151822	chr1:171151822:T:C	4.74415e-31	-2.90987e-10	0.197892
171152034	chr1:171152034:A:G	1.00051e-31	-1.62791	0.2694
171152067	chr1:171152067:A:T	3.79982e-31	-0.0240678	-4.11118e-10
171152129	chr1:171152129:G:A	1.00595e-31	-1.61447	0.261384
171153036	chr1:171153036:C:CA	1.11155e-31	-1.61994	0.36667
171153157	chr1:171153157:T:C	1.5614e-31	0.0191697	-0.932608
171153602	chr1:171153602:T:C	1.02806e-31	-2.90987e-10	-1.33135
171154279	chr1:171154279:C:T	9.88348e-32	-2.90987e-10	-1.37074
171154755	chr1:171154755:C:T	2.54557e-31	-0.424666	-4.11118e-10
171154947	chr1:171154947:G:A	4.91045e-31	0.232344	-4.11118e-10
171155204	chr1:171155204:T:C	1.21824e-31	-1.54762	0.386
171155440	chr1:171155440:C:T	9.32799e-32	-2.90987e-10	-1.42859
171155728	chr1:171155728:T:C	9.65931e-32	-2.90987e-10	-1.39368
171155773	chr1:171155773:T:C	1.32114e-31	-2.90987e-10	-1.08053
171155852	chr1:171155852:G:A	9.38812e-32	-2.90987e-10	-1.42216
171156077	chr1:171156077:A:G	1.09415e-31	-0.0762657	-1.19278
171156541	chr1:171156541:G:C	9.85361e-32	-2.90987e-10	-1.37377
171156789	chr1:171156789:T:C	9.91507e-32	-2.90987e-10	-1.36755
171156851	chr1:171156851:T:C	8.76411e-32	-0.191953	-1.29899
171156910	chr1:171156910:T:C	3.67672e-31	-2.90987e-10	-0.0570004
171157378	chr1:171157378:T:C	7.01927e-31	0.589638	-4.11118e-10
171157384	chr1:171157384:G:A	1.58649e-32	-1.77121	-1.42887
171157671	chr1:171157671:A:G	1.24399e-31	-1.92612	0.785424
171157826	chr1:171157826:C:G	4.83055e-31	0.215939	-4.11118e-10
171157865	chr1:171157865:G:C	9.69497e-32	-2.90987e-10	-1.39
171157893	chr1:171157893:G:A	1.40926e-31	-1.31767	0.301721
171157966	chr1:171157966:T:C	1.29732e-31	-2.90987e-10	-1.09872
171158167	chr1:171158167:G:A	3.84663e-31	-0.0118232	-4.11118e-10
171158257	chr1:171158257:A:G	1.17677e-31	-1.91761	0.721367
171158618	chr1:171158618:T:C	1.10139e-31	-1.92187	0.659422
171158704	chr1:171158704:C:A	1.41935e-31	-2.90987e-10	-1.00882
171158899	chr1:171158899:A:C	5.81448e-31	-1.27637	1.6777
171159414	chr1:171159414:T:G	1.41935e-31	-2.90987e-10	-1.00882
171159657	chr1:171159657:A:G	5.32631e-31	-2.90987e-10	0.313638
171159706	chr1:171159706:A:AT	7.7333e-31	-2.90987e-10	0.686515
171160283	chr1:171160283:T:C	3.30177e-31	-1.46452	1.29996
171160905	chr1:171160905:G:GA	1.16079e-31	-2.90987e-10	-1.20992
171161207	chr1:171161207:G:A	2.60019e-32	-1.29728	-1.40874
171161398	chr1:171161398:G:C	1.00586e-31	-2.90987e-10	-1.35318
171161400	chr1:171161400:G:C	2.4293e-32	-1.39224	-1.38176
171161578	chr1:171161578:T:C	5.53322e-32	-1.95084	-4.11118e-10
171161822	chr1:171161822:TACA:T	1.25468e-31	-2.90987e-10	-1.13214
171162123	chr1:171162123:T:TA	1.42688e-31	0.36477	-1.3683
171162127	chr1:171162127:A:AT	1.73766e-32	-1.81852	-1.29055
171162452	chr1:171162452:G:A	1.31972e-32	-1.99669	-1.3875
171162486	chr1:171162486:C:A	3.60005e-32	-0.981498	-1.39916
171162689	chr1:171162689:A:C	1.03189e-31	-1.32763	-4.11118e-10
171162888	chr1:171162888:G:A	1.4893e-31	-2.90987e-10	-0.960718
171162996	chr1:171162996:G:A	5.72562e-32	-0.54908	-1.36758
171162998	chr1:171162998:A:G	6.49376e-32	-1.79076	-4.11118e-10
171163119	chr1:171163119:G:A	1.27186e-32	-2.01814	-1.40298
171163250	chr1:171163250:G:A	3.1259e-31	-2.90987e-10	-0.2193
171163400	chr1:171163400:A:G	1.39027e-31	-2.90987e-10	-1.02953
171163968	chr1:171163968:C:T	8.24289e-32	-0.142655	-1.4096
171164112	chr1:171164112:A:G	8.68589e-32	-0.0831103	-1.4168
171164577	chr1:171164577:C:T	3.88195e-32	-1.22468	-1.08059
171164750	chr1:171164750:C:A	1.8629e-32	-2.00991	-1.02956
171164990	chr1:171164990:T:C	3.28979e-32	-1.16963	-1.30116
171165549	chr1:171165549:G:C	1.76833e-32	-1.66829	-1.42329
171165644	chr1:171165644:G:A	8.27125e-32	-0.128109	-1.42071
171165739	chr1:171165739:T:C	9.34329e-32	-2.90987e-10	-1.42695
171165975	chr1:171165975:G:A	1.28105e-31	-2.90987e-10	-1.11134
171166025	chr1:171166025:T:C	6.34637e-32	-1.81372	-4.11118e-10
171166252	chr1:171166252:T:C	1.56222e-31	0.127435	-1.04035
171166625	chr1:171166625:A:G	7.51416e-32	-0.735872	-0.908945
171166720	chr1:171166720:G:A	1.23023e-31	-2.90987e-10	-1.15182
171166937	chr1:171166937:T:A	1.03966e-31	-1.32012	-4.11118e-10
171166958	chr1:171166958:A:G	9.39321e-32	-2.90987e-10	-1.42162
171166986	chr1:171166986:A:G	8.69002e-32	-0.0783038	-1.42113
171167180	chr1:171167180:G:A	1.93955e-32	-2.00015	-0.998997
171167294	chr1:171167294:T:A	4.98028e-31	-2.90987e-10	0.246466
171167297	chr1:171167297:G:C	7.20179e-32	-0.7952	-0.892077
171167604	chr1:171167604:T:C	1.06388e-31	-1.2971	-4.11118e-10
171167737	chr1:171167737:A:T	1.4243e-31	0.04708	-1.05242
171167909	chr1:171167909:G:T	1.92846e-32	-1.92981	-1.07507
171168259	chr1:171168259:T:G	3.85604e-32	-1.22167	-1.09029
171168328	chr1:171168328:C:T	7.11255e-32	-1.69975	-4.11118e-10
171168411	chr1:171168411:G:A	6.349e-32	-1.81331	-4.11118e-10
171168633	chr1:171168633:C:A	2.25666e-32	-1.45954	-1.38818
171169084	chr1:171169084:T:A	7.10639e-32	-0.274698	-1.42591
171169193	chr1:171169193:C:T	9.34131e-32	-2.90987e-10	-1.42716
171169250	chr1:171169250:T:C	1.77231e-32	-1.80559	-1.28373
171169344	chr1:171169344:G:A	2.41094e-32	-1.39391	-1.38768
171169505	chr1:171169505:G:A	1.83473e-32	-1.93292	-1.12179
171169542	chr1:171169542:T:A	1.31531e-31	0.0204999	-1.10545
171169707	chr1:171169707:A:AT	1.34368e-31	-0.395174	-0.668437
171169758	chr1:171169758:T:C	1.14157e-31	-2.90987e-10	-1.22662
171170107	chr1:171170107:G:A	7.10206e-32	-0.276472	-1.42475
171170402	chr1:171170402:A:G	1.32482e-31	0.00270294	-1.08044
171170684	chr1:171170684:A:G	1.33539e-31	0.0100908	-1.07989
171170932	chr1:171170932:CA:C	3.87407e-32	-1.21387	-1.09343
171170981	chr1:171170981:AT:A	1.8992e-31	-2.90987e-10	-0.717589
171171402	chr1:171171402:C:T	1.40102e-31	0.0642917	-1.08611
171171565	chr1:171171565:G:A	3.86032e-32	-1.2174	-1.09346
171171569	chr1:171171569:C:T	2.42666e-32	-1.83141	-0.943684
171171745	chr1:171171745:A:C	1.08824e-31	-2.90987e-10	-1.27446
171171836	chr1:171171836:A:G	2.89202e-32	-1.41388	-1.18578
171171934	chr1:171171934:C:A	1.84953e-32	-1.93888	-1.10779
171171953	chr1:171171953:CT:C	5.6375e-32	-1.93217	-4.11118e-10
171172098	chr1:171172098:C:T	2.40315e-32	-1.37867	-1.40616
171172129	chr1:171172129:A:G	1.31704e-31	0.00299433	-1.08663
171172136	chr1:171172136:C:T	1.54098e-31	-2.90987e-10	-0.926604
171172147	chr1:171172147:C:T	7.24368e-32	-1.68148	-4.11118e-10
171172270	chr1:171172270:C:A	1.36966e-31	-2.90987e-10	-1.04446
171172453	chr1:171172453:A:G	1.36448e-31	-2.90987e-10	-1.04825
171172484	chr1:171172484:C:G	3.67102e-32	-1.25677	-1.10437
171172752	chr1:171172752:C:T	2.92685e-32	-1.40556	-1.18212
171172970	chr1:171172970:A:G	1.82484e-32	-1.91901	-1.1411
171173004	chr1:171173004:T:C	1.73931e-31	-2.90987e-10	-0.805531
171173239	chr1:171173239:T:C	9.87199e-32	-2.90987e-10	-1.3719
171173436	chr1:171173436:A:G	3.14416e-31	0.448273	-0.661747
171173461	chr1:171173461:A:C	1.87611e-32	-1.92954	-1.10287
171173967	chr1:171173967:T:TTTGTTTGTTTGAGATAGACTC	1.01925e-31	-2.90987e-10	-1.33995
171174538	chr1:171174538:G:C	1.82139e-32	-2.00833	-1.05368
171174814	chr1:171174814:A:G	5.29724e-32	-1.99442	-4.11118e-10
171175079	chr1:171175079:C:T	2.71943e-32	-1.45434	-1.20685
171175147	chr1:171175147:G:C	1.20692e-31	-2.90987e-10	-1.17095
171175259	chr1:171175259:T:C	1.18027e-31	-2.90987e-10	-1.19328
171175460	chr1:171175460:T:C	2.8358e-32	-1.42795	-1.19133
171175938	chr1:171175938:C:T	1.00025e-31	-2.90987e-10	-1.35877
171175986	chr1:171175986:T:C	1.18122e-31	-2.90987e-10	-1.19248
171176082	chr1:171176082:G:T	9.86287e-32	-1.37283	-4.11118e-10
171176132	chr1:171176132:A:G	9.98798e-32	-2.90987e-10	-1.36022
171176180	chr1:171176180:A:C	2.89715e-32	-1.40592	-1.19196
171176391	chr1:171176391:A:G	3.22232e-31	0.447076	-0.635997
171176888	chr1:171176888:T:C	1.34059e-31	-0.849423	-0.216485
171176942	chr1:171176942:T:C	1.57451e-32	-1.78494	-1.42272
171177175	chr1:171177175:A:G	2.90646e-32	-1.40517	-1.1895
171177466	chr1:171177466:A:C	1.15666e-31	0.0950463	-1.30853
171177619	chr1:171177619:C:CTT	1.78296e-31	-2.90987e-10	-0.780748
171178093	chr1:171178093:G:C	7.11643e-31	-2.90987e-10	0.603385
171178462	chr1:171178462:G:A	1.06737e-31	-1.29383	-4.11118e-10
171178574	chr1:171178574:C:T	2.32919e-31	-2.90987e-10	-0.513499
171178589	chr1:171178589:C:T	3.99237e-32	-0.928617	-1.3486
171178705	chr1:171178705:A:G	1.83213e-32	-2.00767	-1.04846
171178877	chr1:171178877:A:G	1.05523e-31	-2.90987e-10	-1.30526
171178920	chr1:171178920:C:T	1.00768e-31	-2.90987e-10	-1.35137
171178957	chr1:171178957:C:T	1.36763e-31	-2.90987e-10	-1.04594
171179021	chr1:171179021:A:G	2.84688e-32	-1.44057	-1.17481
171179282	chr1:171179282:A:G	1.41921e-31	-2.90987e-10	-1.00892
171179382	chr1:171179382:G:A	2.62522e-32	-1.28005	-1.41639
171179582	chr1:171179582:G:A	1.39158e-31	-0.365582	-0.663
171179725	chr1:171179725:T:A	2.28258e-32	-1.45335	-1.38295
171179739	chr1:171179739:T:C	1.28689e-31	-0.401999	-0.704796
171180164	chr1:171180164:G:A	2.91058e-32	-1.40379	-1.18946
171180245	chr1:171180245:A:G	2.86989e-32	-1.43358	-1.17376
171180350	chr1:171180350:C:T	1.54743e-32	-1.80319	-1.42182
171180351	chr1:171180351:G:A	1.28931e-31	-0.888034	-0.216878
171180547	chr1:171180547:T:A	1.23469e-31	-0.940997	-0.207209
171180725	chr1:171180725:C:T	1.36494e-31	-2.90987e-10	-1.04791
171181123	chr1:171181123:T:C	1.1791e-31	-2.90987e-10	-1.19427
171181262	chr1:171181262:G:A	2.86571e-32	-1.4206	-1.18819
171181701	chr1:171181701:T:C	1.5764e-32	-1.78323	-1.42323
171182499	chr1:171182499:C:T	2.71301e-32	-1.47607	-1.18748
171182650	chr1:171182650:G:A	1.37748e-31	-2.90987e-10	-1.03877
171182677	chr1:171182677:G:C	5.10586e-32	-2.03122	-4.11118e-10
171182734	chr1:171182734:T:A	2.42998e-32	-1.35369	-1.42003
171182852	chr1:171182852:T:G	1.26439e-31	-0.393025	-0.731403
171183412	chr1:171183412:T:G	1.87615e-32	-1.92136	-1.11102
171183568	chr1:171183568:A:T	9.32935e-32	-2.90987e-10	-1.42844
171183665	chr1:171183665:GC:G	1.17327e-31	-2.90987e-10	-1.19923
171183937	chr1:171183937:T:C	1.69605e-31	-2.90987e-10	-0.830719
171184192	chr1:171184192:A:G	2.45274e-32	-1.42473	-1.33967
171184225	chr1:171184225:C:T	2.07535e-31	-0.346057	-0.282833
171184309	chr1:171184309:T:G	1.10329e-31	-1.38455	0.12382
171184438	chr1:171184438:A:G	2.45194e-32	-1.35857	-1.40616
171184700	chr1:171184700:A:G	1.85103e-32	-1.91062	-1.13524
171184880	chr1:171184880:T:A	1.3847e-31	-2.90987e-10	-1.03354
171185164	chr1:171185164:A:C	2.76632e-32	-1.27228	-1.3718
171185239	chr1:171185239:A:G	1.77671e-32	-1.94792	-1.13892
171185356	chr1:171185356:AAAGGT:A	1.81909e-31	-2.90987e-10	-0.760686
171185504	chr1:171185504:AG:A	2.30144e-32	-1.43366	-1.39441
171185820	chr1:171185820:A:G	1.59379e-32	-1.77657	-1.41892
171185893	chr1:171185893:G:A	1.0056e-31	-1.35344	-4.11118e-10
171185964	chr1:171185964:C:T	1.32845e-31	-0.41464	-0.660364
171186122	chr1:171186122:C:T	1.22873e-31	-2.90987e-10	-1.15304
171186493	chr1:171186493:A:G	2.9556e-31	-0.111482	-0.163839
171186709	chr1:171186709:A:G	1.34947e-31	-2.90987e-10	-1.05931
171186716	chr1:171186716:C:T	3.28244e-32	-1.31677	-1.15625
171186788	chr1:171186788:A:G	8.59322e-32	-1.1017	-0.408931
171186895	chr1:171186895:T:C	1.74524e-32	-1.68948	-1.41523
171186961	chr1:171186961:A:G	1.74313e-32	-1.68381	-1.42211
171187213	chr1:171187213:A:AT	1.11447e-31	-1.25064	-4.11118e-10
171187292	chr1:171187292:A:G	1.17458e-31	-0.439486	-0.758628
171187344	chr1:171187344:A:G	1.92665e-32	-1.9873	-1.01852
171187405	chr1:171187405:T:C	1.34696e-31	-0.908364	-0.152807
171187643	chr1:171187643:A:T	9.78567e-32	-2.90987e-10	-1.38069
171187688	chr1:171187688:G:A	1.57437e-32	-2.00475	-1.203
171187810	chr1:171187810:A:C	4.50594e-31	-2.90987e-10	0.146375
171187906	chr1:171187906:T:C	1.05472e-31	-1.30574	-4.11118e-10
171189082	chr1:171189082:G:A	1.09777e-31	-1.11909	-0.146647
171189088	chr1:171189088:G:C	3.32207e-31	-0.184032	0.0255989
171189145	chr1:171189145:C:T	9.35646e-32	-1.83274	0.407196
171189217	chr1:171189217:T:C	9.35021e-32	-1.86782	0.441613
171189360	chr1:171189360:T:C	1.96781e-32	-1.98038	-1.0043
171190024	chr1:171190024:T:A	1.12213e-31	-1.24379	-4.11118e-10
171190151	chr1:171190151:A:G	9.40762e-32	-1.87502	0.454934
171190233	chr1:171190233:A:T	9.62413e-32	-1.84244	0.445108
171190872	chr1:171190872:G:A	1.89435e-32	-1.99639	-1.02635
171190976	chr1:171190976:C:A	3.00271e-32	-1.63378	-0.928315
171190982	chr1:171190982:C:T	1.92105e-32	-1.98401	-1.02473
171191001	chr1:171191001:T:C	1.54668e-31	-0.459273	-0.46364
171191344	chr1:171191344:A:T	1.84893e-32	-1.98301	-1.06399
171191559	chr1:171191559:T:C	1.87485e-32	-1.98374	-1.04933
171191689	chr1:171191689:C:T	1.53602e-31	-2.90987e-10	-0.929828
171191786	chr1:171191786:T:G	1.20227e-31	-0.624126	-0.550685
171191816	chr1:171191816:G:C	1.62941e-32	-1.9692	-1.20419
171191825	chr1:171191825:AC:A	9.37395e-32	-2.90987e-10	-1.42367
171191910	chr1:171191910:C:T	8.45235e-31	0.775424	-4.11118e-10
171191976	chr1:171191976:C:T	2.45454e-31	-1.17865	0.717566
171192026	chr1:171192026:C:A	1.82392e-32	-1.97339	-1.08723
171192221	chr1:171192221:C:G	2.03587e-31	-1.24974	0.601643
171192222	chr1:171192222:T:C	1.54556e-31	-2.90987e-10	-0.923633
171192291	chr1:171192291:G:A	2.0993e-31	-1.20315	0.585731
171192355	chr1:171192355:A:G	1.00355e-31	-1.35548	-4.11118e-10
171192359	chr1:171192359:T:C	1.97237e-31	-1.22931	0.549526
171192565	chr1:171192565:T:C	1.7224e-31	-2.90987e-10	-0.815302
171192595	chr1:171192595:T:TA	9.97493e-32	-1.36153	-4.11118e-10
171192618	chr1:171192618:T:G	4.0726e-31	-2.90987e-10	0.0452596
171192827	chr1:171192827:A:G	9.69341e-32	-1.39016	-4.11118e-10
171193066	chr1:171193066:A:G	9.48223e-32	-2.90987e-10	-1.41219
171193136	chr1:171193136:C:T	2.66302e-31	-0.704552	0.324993
171193164	chr1:171193164:G:A	9.92362e-32	-2.90987e-10	-1.36669
171193408	chr1:171193408:T:A	9.32361e-32	-2.90987e-10	-1.42906
171193412	chr1:171193412:T:TGAC	1.88332e-32	-1.9788	-1.04977
171193444	chr1:171193444:T:C	1.89792e-32	-1.97805	-1.0428
171193655	chr1:171193655:C:T	1.32932e-31	-1.07435	-4.11118e-10
171193740	chr1:171193740:G:A	4.43534e-31	-0.223869	0.354452
171193821	chr1:171193821:T:C	5.78043e-31	-1.08568	1.48113
171193899	chr1:171193899:C:T	1.84486e-32	-1.98284	-1.06636
171194197	chr1:171194197:A:G	9.82314e-32	-2.90987e-10	-1.37686
171194443	chr1:171194443:T:G	6.18295e-31	-1.03613	1.49891
171194484	chr1:171194484:A:G	5.88726e-31	-0.951401	1.36517
171194900	chr1:171194900:A:G	9.33798e-32	-2.90987e-10	-1.42752
171194972	chr1:171194972:A:G	2.33568e-32	-1.92767	-0.885633
171194999	chr1:171194999:G:A	2.31989e-32	-1.94748	-0.872602
171195043	chr1:171195043:G:T	4.02119e-31	-2.90987e-10	0.0325578
171195056	chr1:171195056:A:C	6.27361e-31	-1.01313	1.49046
171195076	chr1:171195076:T:C	1.55149e-31	-2.90987e-10	-0.919803
171195167	chr1:171195167:G:A	6.03392e-31	-1.01818	1.45655
171195341	chr1:171195341:A:T	6.39776e-31	-1.00823	1.50515
171195374	chr1:171195374:T:C	1.43101e-31	-2.90987e-10	-1.00064
171195405	chr1:171195405:C:T	4.07981e-31	-0.3041	0.35113
171196023	chr1:171196023:C:A	1.10136e-31	-2.90987e-10	-1.26248
171196025	chr1:171196025:T:A	1.33502e-31	-1.07007	-4.11118e-10
171196415	chr1:171196415:CA:C	5.48473e-32	-1.95964	-4.11118e-10
171196522	chr1:171196522:A:G	2.50472e-32	-1.71867	-1.02476
171196663	chr1:171196663:TG:T	1.84463e-32	-1.97756	-1.07177
171197393	chr1:171197393:A:G	5.73655e-31	-1.11257	1.50041
171197535	chr1:171197535:G:C	5.08186e-31	-1.10163	1.36829
171198018	chr1:171198018:C:T	3.35679e-31	-0.433194	0.285157
171198136	chr1:171198136:G:A	2.28633e-32	-1.80954	-1.02511
171198249	chr1:171198249:T:TACA	1.82243e-32	-1.9774	-1.08404
171198394	chr1:171198394:G:C	9.96788e-32	-1.36224	-4.11118e-10
171198653	chr1:171198653:C:T	1.1669e-31	-2.90987e-10	-1.20467
171198657	chr1:171198657:C:T	2.57678e-32	-1.6776	-1.03746
171198717	chr1:171198717:G:A	1.41923e-31	-2.90987e-10	-1.00891
171198895	chr1:171198895:T:C	1.93534e-32	-1.99137	-1.00996
171198935	chr1:171198935:C:T	1.03739e-31	-2.90987e-10	-1.32231
171198971	chr1:171198971:G:A	1.53831e-31	-2.90987e-10	-0.928337
171199027	chr1:171199027:C:T	1.33006e-32	-2.0066	-1.36979
171199240	chr1:171199240:CA:C	2.53142e-32	-1.69545	-1.03738
171199406	chr1:171199406:T:C	2.55295e-32	-1.69214	-1.03221
171199446	chr1:171199446:A:G	3.60935e-31	-0.372441	0.296947
171199542	chr1:171199542:T:TA	1.14939e-31	-1.21979	-4.11118e-10
171199554	chr1:171199554:C:T	1.81562e-32	-1.97273	-1.09245
171199573	chr1:171199573:T:TC	3.89949e-31	-2.90987e-10	0.00182379
171199665	chr1:171199665:A:C	3.40159e-31	-0.385693	0.250914
171199936	chr1:171199936:C:A	2.46991e-32	-1.71814	-1.03929
171199984	chr1:171199984:T:C	1.82738e-32	-1.99144	-1.06728
171200053	chr1:171200053:G:T	4.91816e-31	-1.1578	1.39172
171200157	chr1:171200157:A:G	5.61382e-32	-1.93638	-4.11118e-10
171200261	chr1:171200261:C:A	1.0076e-31	-1.35145	-4.11118e-10
171200283	chr1:171200283:A:G	1.35198e-31	-2.90987e-10	-1.05745
171200297	chr1:171200297:C:T	2.71521e-32	-1.66551	-0.99723
171200312	chr1:171200312:T:C	3.44889e-31	-0.378365	0.257397
171200363	chr1:171200363:C:T	3.21919e-31	-0.440297	0.250406
171200564	chr1:171200564:T:C	1.4299e-31	-2.90987e-10	-1.00142
171200584	chr1:171200584:C:T	1.17242e-31	-2.90987e-10	-1.19995
171200870	chr1:171200870:A:C	6.84239e-31	-2.90987e-10	0.564116
171201070	chr1:171201070:T:C	4.9929e-31	-1.16593	1.41493
171201105	chr1:171201105:A:T	3.21483e-31	-0.416643	0.225396
171201412	chr1:171201412:A:G	4.8295e-31	-1.17091	1.38663
171201594	chr1:171201594:A:T	2.57283e-32	-1.68983	-1.02677
171201713	chr1:171201713:T:C	2.49147e-32	-1.70312	-1.04561
171201769	chr1:171201769:G:T	8.55476e-32	-1.51512	-4.11118e-10
171201863	chr1:171201863:G:A	1.53193e-32	-1.99416	-1.24092
171202031	chr1:171202031:A:G	1.07973e-31	-1.28231	-4.11118e-10
171202843	chr1:171202843:A:T	1.23832e-31	-2.90987e-10	-1.14527
171202957	chr1:171202957:T:C	1.1272e-31	-1.23928	-4.11118e-10
171203273	chr1:171203273:T:C	1.97225e-32	-1.80596	-1.17648
171203641	chr1:171203641:C:T	2.56091e-31	-2.90987e-10	-0.418658
171203950	chr1:171203950:G:A	1.32158e-31	-2.90987e-10	-1.0802
171203982	chr1:171203982:C:T	1.12797e-31	-2.90987e-10	-1.2386
171204103	chr1:171204103:T:C	2.2841e-31	-2.90987e-10	-0.533049
171204272	chr1:171204272:T:C	2.17005e-32	-1.78385	-1.10301
171204743	chr1:171204743:A:G	1.09811e-31	-1.26543	-4.11118e-10
171205060	chr1:171205060:C:T	1.10133e-31	-1.26251	-4.11118e-10
171205173	chr1:171205173:T:A	5.65609e-32	-1.67263	-0.256247
171205196	chr1:171205196:G:T	1.94907e-31	-2.90987e-10	-0.691671
171205552	chr1:171205552:G:A	2.629e-31	-2.90987e-10	-0.392418
171205623	chr1:171205623:G:C	1.17476e-31	-2.90987e-10	-1.19796
171205682	chr1:171205682:G:A	2.63217e-31	-2.90987e-10	-0.391211
171205724	chr1:171205724:T:C	9.3366e-32	-2.90987e-10	-1.42766
171206447	chr1:171206447:G:A	5.78652e-32	-1.63525	-0.270821
171206511	chr1:171206511:G:T	2.4164e-32	-1.67426	-1.10507
171206917	chr1:171206917:A:G	1.06116e-31	-0.872715	-0.426943
171207096	chr1:171207096:T:C	2.23876e-32	-1.98556	-0.870127
171207251	chr1:171207251:C:T	1.1762e-31	-2.90987e-10	-1.19673
171207740	chr1:171207740:G:A	2.4999e-31	-2.90987e-10	-0.442772
171207929	chr1:171207929:G:A	1.20104e-31	-2.90987e-10	-1.17584
171207980	chr1:171207980:T:C	2.05963e-32	-2.02874	-0.910337
171208066	chr1:171208066:G:T	9.2475e-32	-0.895288	-0.541965
171208134	chr1:171208134:A:G	4.58968e-32	-0.708564	-1.42923
171208172	chr1:171208172:G:A	1.00805e-31	-2.90987e-10	-1.351
171208277	chr1:171208277:G:A	2.08522e-32	-2.00029	-0.926446
171208342	chr1:171208342:C:T	5.56836e-32	-1.65159	-0.292917
171208386	chr1:171208386:G:T	2.27112e-32	-1.97638	-0.86495
171208475	chr1:171208475:C:G	9.51705e-32	-2.90987e-10	-1.40852
171208529	chr1:171208529:C:T	2.41533e-31	-2.90987e-10	-0.477186
171208634	chr1:171208634:G:A	5.10267e-32	-2.03184	-4.11118e-10
171208719	chr1:171208719:G:T	1.17625e-31	-2.90987e-10	-1.19669
171208951	chr1:171208951:C:T	2.5699e-31	-2.90987e-10	-0.415154
171209013	chr1:171209013:A:G	2.37237e-32	-1.67694	-1.12078
171209351	chr1:171209351:C:T	5.37575e-32	-1.64181	-0.337901
171209844	chr1:171209844:T:C	1.34207e-31	-2.90987e-10	-1.0648
171209886	chr1:171209886:T:C	2.43925e-31	-2.90987e-10	-0.467332
171210099	chr1:171210099:A:G	1.46115e-31	-2.90987e-10	-0.979795
171210148	chr1:171210148:C:T	1.88503e-32	-1.61578	-1.41189
171210338	chr1:171210338:C:T	2.12024e-32	-1.76459	-1.14549
171210531	chr1:171210531:C:G	2.20732e-32	-1.99684	-0.872986
171210640	chr1:171210640:A:G	1.46324e-32	-1.85504	-1.42592
171210672	chr1:171210672:CTTA:C	1.88059e-31	-2.90987e-10	-0.727434
171210798	chr1:171210798:AG:A	5.46088e-32	-1.964	-4.11118e-10
171211062	chr1:171211062:T:C	1.43738e-32	-1.87397	-1.42482
171211087	chr1:171211087:T:A	1.24048e-31	-2.90987e-10	-1.14353
171211346	chr1:171211346:C:T	1.10162e-31	-1.26224	-4.11118e-10
171211544	chr1:171211544:A:AT	1.48866e-31	-2.90987e-10	-0.961147
171211545	chr1:171211545:A:ATT	1.48945e-31	-2.90987e-10	-0.960613
171212615	chr1:171212615:G:A	1.51491e-32	-2.03169	-1.21456
171212702	chr1:171212702:A:G	2.75537e-32	-1.38417	-1.26389
171213031	chr1:171213031:A:C	1.02129e-31	-2.90987e-10	-1.33795
171213605	chr1:171213605:G:A	1.18222e-31	-2.90987e-10	-1.19163
171214076	chr1:171214076:A:G	1.18608e-31	-2.90987e-10	-1.18837
171214825	chr1:171214825:C:T	1.38242e-31	-2.90987e-10	-1.03519
171214826	chr1:171214826:T:C	7.41989e-32	-1.59741	-0.0600284
171215135	chr1:171215135:A:C	1.30899e-31	-2.90987e-10	-1.08977
171215234	chr1:171215234:C:G	5.30172e-32	-1.63727	-0.356308
171215326	chr1:171215326:G:GTCC	1.1099e-31	-2.90987e-10	-1.25475
171215397	chr1:171215397:C:T	1.23113e-31	-2.90987e-10	-1.15109
171215399	chr1:171215399:G:A	1.11532e-31	-2.90987e-10	-1.24988
171215449	chr1:171215449:G:T	1.21235e-31	-2.90987e-10	-1.16646
171215688	chr1:171215688:T:C	1.02723e-31	-2.90987e-10	-1.33215
171215811	chr1:171215811:A:G	1.03323e-31	-1.32633	-4.11118e-10
171215879	chr1:171215879:A:G	5.18682e-32	-2.01549	-4.11118e-10
171215964	chr1:171215964:CCTCTT:C	1.19201e-31	-2.90987e-10	-1.18338
171216188	chr1:171216188:T:C	2.16904e-31	-2.90987e-10	-0.584737
171216265	chr1:171216265:C:T	1.45967e-31	-2.90987e-10	-0.980812
171216353	chr1:171216353:A:G	1.86512e-31	-2.90987e-10	-0.735696
171216692	chr1:171216692:G:A	1.09682e-31	-1.26661	-4.11118e-10
171217631	chr1:171217631:A:G	1.0788e-31	-2.90987e-10	-1.28318
171217837	chr1:171217837:G:A	1.3761e-31	-2.90987e-10	-1.03977
171218564	chr1:171218564:A:T	2.36194e-31	-2.90987e-10	-0.499539
171218645	chr1:171218645:C:T	2.09968e-32	-2.02916	-0.890667
171218843	chr1:171218843:C:A	2.30319e-31	-2.90987e-10	-0.524728
171218848	chr1:171218848:T:C	6.68421e-32	-1.60199	-0.159869
171219091	chr1:171219091:AT:A	2.33043e-32	-1.65442	-1.16113
171219209	chr1:171219209:TG:T	2.2167e-31	-2.90987e-10	-0.563003
171219211	chr1:171219211:C:T	2.18873e-31	-2.90987e-10	-0.5757
171219393	chr1:171219393:T:A	1.58108e-32	-1.95636	-1.24714
171219731	chr1:171219731:G:A	1.03388e-31	-1.10927	-0.216434
171219910	chr1:171219910:C:A	9.48607e-32	-1.41178	-4.11118e-10
171220330	chr1:171220330:AG:A	3.41859e-31	-2.90987e-10	-0.129793
171220605	chr1:171220605:G:A	3.542e-31	-2.90987e-10	-0.0943307
171220641	chr1:171220641:C:T	9.80074e-32	-2.90987e-10	-1.37915
171220963	chr1:171220963:GA:G	1.7798e-31	-2.90987e-10	-0.782518
171220965	chr1:171220965:C:G	1.7798e-31	-2.90987e-10	-0.782518
171221278	chr1:171221278:T:C	7.72059e-32	-1.32626	-0.291454
171222317	chr1:171222317:T:C	1.35931e-32	-2.03274	-1.32189
171222444	chr1:171222444:C:T	1.30599e-31	-0.835496	-0.256566
171222817	chr1:171222817:C:T	7.80217e-32	-1.46073	-0.146474
171222939	chr1:171222939:T:C	3.87648e-31	-2.90987e-10	-0.00409345
171223286	chr1:171223286:T:C	9.48907e-32	-1.41147	-4.11118e-10
171223441	chr1:171223441:C:T	3.21737e-32	-1.4704	-1.02264
171223677	chr1:171223677:C:T	1.68655e-32	-1.94724	-1.19168
171223679	chr1:171223679:A:C	3.1984e-32	-1.51661	-0.98235
171223811	chr1:171223811:T:G	1.25356e-31	-2.90987e-10	-1.13303
171223890	chr1:171223890:A:G	8.66922e-32	-1.4387	-0.0631226
171223916	chr1:171223916:TAATAA:T	2.28523e-32	-1.77789	-1.05725
171224042	chr1:171224042:T:C	1.04437e-31	-2.90987e-10	-1.31561
171224096	chr1:171224096:A:G	2.01881e-31	-2.90987e-10	-0.656513
171224159	chr1:171224159:A:ATTTT	2.93309e-32	-1.89499	-0.690559
171224163	chr1:171224163:C:A	2.96875e-32	-1.88539	-0.688075
171224164	chr1:171224164:A:G	2.9371e-32	-1.8936	-0.690588
171224395	chr1:171224395:A:G	1.0039e-31	-2.90987e-10	-1.35513
171224402	chr1:171224402:C:T	2.29754e-31	-2.90987e-10	-0.527183
171224423	chr1:171224423:C:T	1.5029e-32	-1.83948	-1.41473
171224652	chr1:171224652:C:T	1.53544e-32	-1.81686	-1.41593
171224769	chr1:171224769:T:C	1.51841e-32	-1.8342	-1.40975
171226180	chr1:171226180:AC:A	2.6885e-31	-1.34145	0.971408
171226243	chr1:171226243:T:C	3.26592e-31	-2.90987e-10	-0.175479
171226302	chr1:171226302:T:C	9.98887e-32	-2.90987e-10	-1.36014
171226528	chr1:171226528:G:A	3.61223e-31	-2.90987e-10	-0.0746947
171226819	chr1:171226819:G:A	2.45301e-31	-1.33449	0.872781
171226920	chr1:171226920:T:G	1.30798e-31	0.00350278	-1.09404
171226999	chr1:171226999:C:T	6.2333e-32	-1.38696	-0.44474
171227092	chr1:171227092:G:A	1.83687e-31	-2.90987e-10	-0.750956
171227474	chr1:171227474:C:G	1.99726e-31	-0.9104	0.243155
171227480	chr1:171227480:T:C	1.11825e-31	-2.90987e-10	-1.24725
171227554	chr1:171227554:C:T	1.78134e-31	-2.90987e-10	-0.781657
171227636	chr1:171227636:C:T	2.60918e-31	-2.90987e-10	-0.399983
171227831	chr1:171227831:A:T	2.10847e-32	-1.85704	-1.0586
171227893	chr1:171227893:G:A	2.0296e-31	-0.903564	0.252381
171228104	chr1:171228104:A:G	5.1506e-32	-2.02249	-4.11118e-10
171228127	chr1:171228127:G:A	1.04402e-31	-1.31594	-4.11118e-10
171228272	chr1:171228272:A:G	2.05038e-32	-1.88178	-1.0618
171228541	chr1:171228541:C:T	1.97772e-32	-1.87061	-1.10905
171228599	chr1:171228599:G:A	2.12316e-32	-1.86766	-1.04104
171228653	chr1:171228653:T:C	1.31227e-31	-1.04204	-0.0452205
171229029	chr1:171229029:C:T	1.50405e-32	-1.9544	-1.29904
171229030	chr1:171229030:G:A	1.91662e-31	-2.90987e-10	-0.708457
171229314	chr1:171229314:T:A	1.45667e-32	-1.85618	-1.42928
171229407	chr1:171229407:C:T	9.89703e-32	-1.36937	-4.11118e-10
171230033	chr1:171230033:G:A	1.01407e-31	-1.34505	-4.11118e-10
171230370	chr1:171230370:C:G	4.55073e-31	-2.90987e-10	0.156266
171230803	chr1:171230803:C:T	1.11386e-31	-2.90987e-10	-1.25119
171231230	chr1:171231230:T:C	2.36589e-32	-1.66553	-1.13492
171231312	chr1:171231312:T:A	1.28103e-31	-2.90987e-10	-1.11135
171231892	chr1:171231892:A:G	1.01525e-31	-1.34389	-4.11118e-10
171232078	chr1:171232078:T:C	2.43491e-32	-1.71102	-1.06068
171232183	chr1:171232183:C:T	1.04431e-31	-2.90987e-10	-1.31567
171232408	chr1:171232408:T:A	3.17448e-32	-1.45759	-1.04887
171232485	chr1:171232485:A:C	2.37286e-31	-2.90987e-10	-0.494927
171232556	chr1:171232556:T:C	7.64208e-32	-1.39059	-0.237348
171232613	chr1:171232613:C:T	7.83875e-32	-1.33603	-0.266501
171232671	chr1:171232671:C:T	1.83813e-31	-2.90987e-10	-0.750271
171232770	chr1:171232770:C:A	7.04715e-32	-0.807517	-0.901465
171233025	chr1:171233025:T:C	2.05485e-32	-2.0027	-0.938701
171233788	chr1:171233788:G:A	6.95672e-32	-0.849908	-0.871991
171233804	chr1:171233804:C:A	1.00339e-31	-2.90987e-10	-1.35564
171234043	chr1:171234043:T:C	3.01701e-31	-2.90987e-10	-0.254754
171234257	chr1:171234257:C:G	7.74085e-32	-0.712788	-0.902307
171234441	chr1:171234441:C:T	1.04806e-31	-2.90987e-10	-1.31208
171234589	chr1:171234589:G:A	1.96687e-32	-1.93945	-1.04571
171234644	chr1:171234644:C:T	9.8779e-32	-2.90987e-10	-1.37131
171234831	chr1:171234831:G:A	1.89911e-32	-2.00849	-1.01173
171235250	chr1:171235250:G:A	3.07173e-31	-2.90987e-10	-0.236781
171235273	chr1:171235273:G:A	1.89549e-32	-2.00452	-1.0176
171235322	chr1:171235322:T:C	1.84281e-31	-2.90987e-10	-0.747731
171235455	chr1:171235455:T:G	1.94192e-32	-2.00882	-0.98911
171235670	chr1:171235670:A:G	2.61144e-32	-1.295	-1.4067
171235774	chr1:171235774:C:T	2.03393e-32	-1.93988	-1.01175
171235824	chr1:171235824:G:A	4.84537e-32	-1.45033	-0.633255
171235939	chr1:171235939:A:C	6.70357e-32	-0.660241	-1.09872
171236128	chr1:171236128:A:G	1.00932e-31	-1.34974	-4.11118e-10
171236348	chr1:171236348:A:C	4.93467e-32	-1.43665	-0.628669
171236353	chr1:171236353:A:T	2.5772e-32	-1.75429	-0.960616
171236644	chr1:171236644:T:C	5.20189e-32	-1.4074	-0.605184
171236932	chr1:171236932:G:C	4.56349e-32	-1.52989	-0.613624
171237141	chr1:171237141:A:G	1.45492e-31	-2.90987e-10	-0.984072
171237397	chr1:171237397:A:G	1.9589e-32	-2.00294	-0.986286
171237418	chr1:171237418:C:A	1.939e-32	-1.95235	-1.04708
171237504	chr1:171237504:T:C	9.61153e-32	-2.90987e-10	-1.39864
171238034	chr1:171238034:G:A	4.00482e-32	-0.918789	-1.35532
171238121	chr1:171238121:G:A	1.89792e-32	-2.00801	-1.01283
171238156	chr1:171238156:A:G	4.82227e-32	-1.44493	-0.643432
171238269	chr1:171238269:T:C	2.66676e-32	-1.28242	-1.39833
171238368	chr1:171238368:G:A	2.4727e-32	-1.77618	-0.980112
171238541	chr1:171238541:T:C	2.62132e-32	-1.29718	-1.40074
171238571	chr1:171238571:G:T	2.86776e-32	-1.4342	-1.17387
171238837	chr1:171238837:C:A	2.37525e-31	-2.90987e-10	-0.49392
171238875	chr1:171238875:C:T	2.69903e-32	-1.26967	-1.39904
171238955	chr1:171238955:C:T	2.92905e-32	-1.19256	-1.39436
171239395	chr1:171239395:T:C	2.0533e-32	-1.94396	-0.998203
171239527	chr1:171239527:A:C	4.95144e-32	-0.700838	-1.36109
171239659	chr1:171239659:T:C	3.22634e-31	-2.90987e-10	-0.187674
171240041	chr1:171240041:G:A	1.03922e-31	-2.90987e-10	-1.32055
171240133	chr1:171240133:C:T	7.56805e-32	-0.809445	-0.828226
171240232	chr1:171240232:T:C	1.03075e-31	-1.32874	-4.11118e-10
171240462	chr1:171240462:A:G	1.43305e-31	-2.90987e-10	-0.999218
171240761	chr1:171240761:A:C	2.93891e-32	-1.18767	-1.39589
171241293	chr1:171241293:C:T	7.67057e-32	-1.31247	-0.311745
171242097	chr1:171242097:T:C	1.70065e-31	-2.90987e-10	-0.828013
171242176	chr1:171242176:C:T	1.24406e-31	-2.90987e-10	-1.14064
171242212	chr1:171242212:G:A	7.36008e-32	-1.33877	-0.326761
171242243	chr1:171242243:C:T	1.99026e-32	-1.8381	-1.13524
171242836	chr1:171242836:G:A	2.47573e-32	-1.68082	-1.07425
171243006	chr1:171243006:A:G	1.32413e-31	-1.00429	-0.0739719
171243095	chr1:171243095:G:A	7.73039e-32	-0.792838	-0.82361
171243097	chr1:171243097:G:A	5.93652e-32	-1.88048	-4.11118e-10
171243582	chr1:171243582:T:A	4.69954e-32	-1.55158	-0.562566
171243607	chr1:171243607:G:A	2.71988e-32	-1.68594	-0.975081
171243709	chr1:171243709:G:T	2.13361e-31	-2.90987e-10	-0.601207
171244419	chr1:171244419:G:A	7.11806e-32	-0.85557	-0.843402
171244516	chr1:171244516:T:C	9.8396e-32	-1.28261	-0.0925789
171244921	chr1:171244921:C:T	2.13868e-31	-0.598834	-4.11118e-10
171244923	chr1:171244923:C:T	1.70059e-32	-2.01859	-1.11204
171244972	chr1:171244972:A:C	1.01122e-31	-1.34787	-4.11118e-10
171245264	chr1:171245264:C:T	1.73178e-31	-2.90987e-10	-0.809874
171245299	chr1:171245299:A:G	1.02603e-31	-2.90987e-10	-1.33332
171245505	chr1:171245505:G:A	8.27982e-32	-1.54779	-4.11118e-10
171245682	chr1:171245682:CCTA:C	1.4752e-31	-2.90987e-10	-0.970229
171245725	chr1:171245725:C:T	6.74621e-32	-1.75262	-4.11118e-10
171245840	chr1:171245840:T:C	1.01656e-31	-1.34259	-4.11118e-10
171245936	chr1:171245936:T:C	3.70033e-31	-2.90987e-10	-0.0506003
171246103	chr1:171246103:G:C	4.91388e-32	-1.03424	-1.0353
171246434	chr1:171246434:C:G	1.18295e-31	-2.90987e-10	-1.19101
171246516	chr1:171246516:CCAACAATGACAGCATCATCAT:C	3.94039e-32	-1.37836	-0.911965
171247564	chr1:171247564:A:G	1.18399e-31	-2.90987e-10	-1.19013
171247578	chr1:171247578:C:G	1.29029e-31	0.309873	-1.41403
171247691	chr1:171247691:T:C	2.31016e-31	-2.90987e-10	-0.521705
171247727	chr1:171247727:T:A	3.94871e-32	-1.35704	-0.931174
171247758	chr1:171247758:C:T	2.83391e-31	-0.703946	0.38658
171247927	chr1:171247927:C:T	1.09279e-31	-1.27029	-4.11118e-10
171249148	chr1:171249148:G:A	8.74717e-32	-0.575108	-0.917768
171249227	chr1:171249227:T:C	7.37612e-32	-0.815508	-0.847851
171249453	chr1:171249453:C:G	1.08991e-31	-1.27292	-4.11118e-10
171249557	chr1:171249557:C:G	4.24677e-32	-1.33232	-0.883127
171249576	chr1:171249576:ATC:A	2.51344e-32	-1.31665	-1.4233
171249580	chr1:171249580:C:T	1.01798e-31	-2.90987e-10	-1.3412
171249757	chr1:171249757:G:A	4.345e-31	-2.90987e-10	0.110005
171249809	chr1:171249809:T:C	1.09154e-31	-1.27143	-4.11118e-10
171250073	chr1:171250073:A:G	1.09129e-31	-1.27166	-4.11118e-10
171250300	chr1:171250300:A:C	2.61915e-31	-2.90987e-10	-0.396172
171250482	chr1:171250482:C:T	3.12582e-31	-2.90987e-10	-0.219323
171250605	chr1:171250605:C:CA	9.5232e-32	-2.90987e-10	-1.40787
171250662	chr1:171250662:C:T	1.14111e-31	-1.22702	-4.11118e-10
171250664	chr1:171250664:A:G	2.21783e-32	-1.85826	-1.00682
171250831	chr1:171250831:C:T	1.11294e-31	-2.90987e-10	-1.25202
171250969	chr1:171250969:T:C	3.95023e-32	-1.32003	-0.967802
171251097	chr1:171251097:G:T	1.8048e-31	-0.82801	0.0594389
171251311	chr1:171251311:C:T	3.94921e-32	-1.85663	-0.431464
171251487	chr1:171251487:A:T	3.89339e-32	-1.16728	-1.13505
171251672	chr1:171251672:C:T	2.13182e-32	-1.76778	-1.13685
171251786	chr1:171251786:G:T	6.01416e-32	-1.07695	-0.79054
171251882	chr1:171251882:CT:TT	2.71428e-31	0.794325	-1.15482
171252038	chr1:171252038:A:T	2.38659e-32	-1.384	-1.40774
171252228	chr1:171252228:C:A	4.03344e-31	-2.90987e-10	0.035599
171252542	chr1:171252542:T:C	5.08861e-32	-1.2829	-0.7517
171252553	chr1:171252553:C:A	1.11125e-31	-2.90987e-10	-1.25353
171252671	chr1:171252671:C:G	1.5718e-31	-2.90987e-10	-0.906797
171252778	chr1:171252778:G:A	6.50512e-32	-1.34889	-0.440126
171252885	chr1:171252885:T:G	1.70699e-31	-1.65496	0.830667
171252983	chr1:171252983:A:G	7.35519e-32	-1.6662	-4.11118e-10
171252999	chr1:171252999:G:C	7.1667e-32	-1.69216	-4.11118e-10
171253000	chr1:171253000:T:C	9.67478e-32	-2.90987e-10	-1.39208
171253002	chr1:171253002:C:T	1.03872e-31	-2.90987e-10	-1.32103
171253013	chr1:171253013:T:A	9.7633e-32	-1.38298	-4.11118e-10
171253016	chr1:171253016:T:C	1.27561e-31	-2.90987e-10	-1.1156
171253209	chr1:171253209:T:C	1.91812e-31	-2.90987e-10	-0.707674
171253241	chr1:171253241:C:G	1.95097e-32	-1.60152	-1.39176
171253359	chr1:171253359:C:T	8.317e-32	-1.5433	-4.11118e-10
171253620	chr1:171253620:A:G	3.79751e-32	-1.27353	-1.05373
171253654	chr1:171253654:G:A	1.53759e-31	-2.90987e-10	-0.928802
171253665	chr1:171253665:G:A	1.03865e-31	-2.90987e-10	-1.3211
171253763	chr1:171253763:A:G	3.12545e-31	-2.90987e-10	-0.219444
171253995	chr1:171253995:G:A	1.25953e-32	-2.02391	-1.40696
171254107	chr1:171254107:A:T	1.69793e-32	-1.71607	-1.41612
171254571	chr1:171254571:A:G	9.32822e-32	-2.90987e-10	-1.42856
171254680	chr1:171254680:G:A	3.79837e-32	-1.33495	-0.992082
171254909	chr1:171254909:A:G	9.60837e-32	-2.90987e-10	-1.39897
171254969	chr1:171254969:G:T	4.13458e-32	-1.37964	-0.862583
171255113	chr1:171255113:T:C	9.66098e-32	-2.90987e-10	-1.39351
171255673	chr1:171255673:T:C	5.66192e-32	-1.92784	-4.11118e-10
171256070	chr1:171256070:A:G	2.04406e-32	-1.73902	-1.20765
171256145	chr1:171256145:C:T	1.75088e-31	-2.90987e-10	-0.798905
171256842	chr1:171256842:T:C	9.51393e-32	-2.90987e-10	-1.40885
171256895	chr1:171256895:T:C	5.35955e-32	-0.642709	-1.34002
171256924	chr1:171256924:T:A	1.28104e-31	-2.90987e-10	-1.11135
171257078	chr1:171257078:T:C	2.20956e-32	-1.67702	-1.19179
171257270	chr1:171257270:G:A	1.58463e-32	-1.78098	-1.42028
171257530	chr1:171257530:T:C	1.55932e-31	-2.90987e-10	-0.91477
171257535	chr1:171257535:C:G	9.40355e-32	-2.90987e-10	-1.42052
171257566	chr1:171257566:G:A	1.52316e-32	-1.82298	-1.41784
171257575	chr1:171257575:C:T	1.37875e-32	-1.93739	-1.40305
171257581	chr1:171257581:G:A	2.00995e-32	-1.71837	-1.24512
171257737	chr1:171257737:TTC:T	7.37225e-32	-1.66388	-4.11118e-10
171257795	chr1:171257795:A:G	1.56858e-31	-2.90987e-10	-0.908848
171258077	chr1:171258077:T:C	4.48763e-32	-0.731221	-1.42906
171258486	chr1:171258486:T:G	6.97143e-32	-1.71979	-4.11118e-10
171258861	chr1:171258861:C:T	4.12268e-30	-2.90987e-10	2.36007
171258909	chr1:171258909:C:T	1.41762e-31	-2.90987e-10	-1.01004
171259438	chr1:171259438:C:A	9.32784e-32	-2.90987e-10	-1.4286
171259660	chr1:171259660:C:T	1.93272e-32	-1.73689	-1.26579
171259756	chr1:171259756:C:T	1.35975e-32	-1.96898	-1.38533
171260171	chr1:171260171:G:T	1.77568e-31	-2.90987e-10	-0.784838
171260436	chr1:171260436:G:C	5.1026e-32	-2.03186	-4.11118e-10
171260445	chr1:171260445:G:C	1.10397e-31	-2.90987e-10	-1.26011
171260448	chr1:171260448:A:G	1.82659e-32	-1.72722	-1.33194
171260752	chr1:171260752:G:A	9.63195e-32	-2.90987e-10	-1.39652
171261648	chr1:171261648:C:T	9.4141e-32	-2.90987e-10	-1.4194
171262055	chr1:171262055:T:C	1.05291e-31	-2.90987e-10	-1.30746
171262219	chr1:171262219:G:A	5.01018e-31	-2.90987e-10	0.252451
171262308	chr1:171262308:G:A	5.12371e-32	-2.02773	-4.11118e-10
171262496	chr1:171262496:A:G	2.33632e-31	-2.90987e-10	-0.510444
171262764	chr1:171262764:C:T	1.69394e-31	-2.90987e-10	-0.831966
171262773	chr1:171262773:A:G	9.6836e-32	-2.90987e-10	-1.39117
171263074	chr1:171263074:G:T	1.47379e-31	0.442517	-1.4137
171263138	chr1:171263138:A:C	1.51277e-31	0.447179	-1.39226
171263307	chr1:171263307:C:T	1.28761e-32	-2.02962	-1.3792
171263490	chr1:171263490:C:T	9.68624e-32	-2.90987e-10	-1.3909
171263824	chr1:171263824:C:T	9.9145e-32	-2.90987e-10	-1.36761
171263847	chr1:171263847:G:A	1.01178e-31	-2.90987e-10	-1.34731
171264337	chr1:171264337:C:T	9.37396e-32	-2.90987e-10	-1.42367
171264352	chr1:171264352:A:G	1.09765e-28	5.6419	-4.11118e-10
171264613	chr1:171264613:G:C	9.36905e-32	-2.90987e-10	-1.4242
171264890	chr1:171264890:C:G	1.63501e-31	-2.90987e-10	-0.86737
171265391	chr1:171265391:AAAAAAAGAAAAAT:A	1.28199e-31	-2.90987e-10	-1.11061
171265572	chr1:171265572:C:A	1.0312e-31	-1.3283	-4.11118e-10
171266603	chr1:171266603:A:G	2.05515e-32	-1.78592	-1.15533
171267084	chr1:171267084:A:G	9.82236e-32	0.0381146	-1.41506
171267187	chr1:171267187:T:C	9.66876e-32	-1.39271	-4.11118e-10
171267452	chr1:171267452:A:G	9.68618e-32	-2.90987e-10	-1.39091
171267701	chr1:171267701:C:G	9.81273e-32	-2.90987e-10	-1.37793
171267981	chr1:171267981:G:A	5.00455e-32	-1.8974	-0.153856
171268048	chr1:171268048:A:G	1.21316e-31	-2.90987e-10	-1.1658
171268588	chr1:171268588:G:C	9.9488e-32	-2.90987e-10	-1.36415
171268691	chr1:171268691:G:A	9.42741e-32	-2.90987e-10	-1.41798
171269020	chr1:171269020:G:A	3.1587e-31	1.19559	-1.40445
171269554	chr1:171269554:C:A	9.39146e-32	-2.90987e-10	-1.42181
171269573	chr1:171269573:C:G	1.01274e-31	-2.90987e-10	-1.34636
171269647	chr1:171269647:C:T	1.61644e-31	0.50665	-1.38544
171269711	chr1:171269711:CTAA:C	1.6646e-31	-2.90987e-10	-0.849439
171269847	chr1:171269847:C:T	5.36591e-32	-0.574186	-1.40735
171269897	chr1:171269897:A:G	9.34369e-32	-2.90987e-10	-1.42691
171270031	chr1:171270031:C:T	1.33423e-32	-1.95196	-1.42129
171270099	chr1:171270099:C:T	1.00364e-31	-2.90987e-10	-1.35539
171270560	chr1:171270560:T:G	9.68262e-32	-2.90987e-10	-1.39127
171270653	chr1:171270653:A:C	9.84154e-32	-2.90987e-10	-1.37499
171270843	chr1:171270843:A:G	1.60858e-31	0.502372	-1.38604
171271133	chr1:171271133:C:T	1.50525e-31	-2.90987e-10	-0.950064
171271379	chr1:171271379:A:G	1.48758e-31	-2.90987e-10	-0.96187
171271964	chr1:171271964:CA:C	1.03362e-31	-2.90987e-10	-1.32595
171271998	chr1:171271998:A:G	9.39834e-32	-2.90987e-10	-1.42107
171272089	chr1:171272089:T:C	1.37561e-32	-2.03177	-1.31094
171272457	chr1:171272457:C:T	6.04607e-32	-1.8622	-4.11118e-10
171273088	chr1:171273088:T:C	4.70069e-32	-0.688818	-1.42508
171273966	chr1:171273966:G:A	9.39337e-32	-2.90987e-10	-1.4216
171274090	chr1:171274090:G:A	7.89109e-31	-2.90987e-10	0.706713
171274297	chr1:171274297:G:T	1.10903e-31	-2.90987e-10	-1.25554
171274338	chr1:171274338:G:A	1.56405e-31	-2.90987e-10	-0.911742
171274401	chr1:171274401:C:G	1.51896e-31	-2.90987e-10	-0.940997
171274411	chr1:171274411:C:A	1.5766e-31	-2.90987e-10	-0.903751
171274617	chr1:171274617:C:T	8.48792e-29	5.38479	-4.11118e-10
171274724	chr1:171274724:G:C	1.55504e-32	-1.84621	-1.3739
171275523	chr1:171275523:G:C	5.52972e-32	-1.95147	-4.11118e-10
171275667	chr1:171275667:C:A	1.86859e-32	-1.76179	-1.27464
171275747	chr1:171275747:T:C	9.3476e-32	-2.90987e-10	-1.42649
171275749	chr1:171275749:T:G	9.34862e-32	-2.90987e-10	-1.42638
171275772	chr1:171275772:A:G	1.91215e-32	-1.73012	-1.28326
171276440	chr1:171276440:A:G	1.38002e-32	-1.91078	-1.42873
171276765	chr1:171276765:C:T	9.64197e-32	-2.90987e-10	-1.39548
171277881	chr1:171277881:CCT:C	9.34581e-32	-2.90987e-10	-1.42668
171278655	chr1:171278655:C:T	1.04714e-31	-2.90987e-10	-1.31296
171278719	chr1:171278719:T:C	9.78669e-32	-2.90987e-10	-1.38058
171278972	chr1:171278972:C:T	1.94293e-31	-2.90987e-10	-0.694822
171279475	chr1:171279475:G:A	1.34564e-32	-1.93771	-1.42702
171279955	chr1:171279955:A:T	9.58211e-32	0.00845511	-1.41016
171280027	chr1:171280027:C:T	1.59227e-31	-2.90987e-10	-0.893862
171280905	chr1:171280905:C:T	1.74437e-32	-1.8364	-1.26882
171280968	chr1:171280968:C:A	9.32107e-32	-2.90987e-10	-1.42933
171281077	chr1:171281077:T:C	1.29611e-31	-2.90987e-10	-1.09965
171281117	chr1:171281117:T:C	9.78748e-32	-2.90987e-10	-1.3805
171281289	chr1:171281289:C:T	9.33065e-32	-2.90987e-10	-1.4283
171281641	chr1:171281641:A:G	1.09921e-31	-2.90987e-10	-1.26443
171281717	chr1:171281717:A:C	1.27508e-31	-2.90987e-10	-1.11601
171282057	chr1:171282057:A:G	1.04031e-31	-2.90987e-10	-1.3195
171282058	chr1:171282058:T:C	1.71093e-31	-2.90987e-10	-0.821984
171282129	chr1:171282129:T:C	9.78669e-32	-2.90987e-10	-1.38058
171282268	chr1:171282268:A:G	9.66747e-32	-2.90987e-10	-1.39284
171282370	chr1:171282370:G:T	1.34566e-32	-1.93876	-1.42596
171282461	chr1:171282461:T:C	1.29542e-30	1.2024	-4.11118e-10
171282524	chr1:171282524:A:G	1.33627e-32	-1.94659	-1.42513
171282737	chr1:171282737:T:C	1.33421e-32	-1.94602	-1.42725
171282819	chr1:171282819:T:G	1.32498e-32	-1.95185	-1.42836
171282874	chr1:171282874:A:C	3.67571e-32	-0.931006	-1.42885
171282963	chr1:171282963:C:T	1.30297e-32	-1.97326	-1.4237
171283148	chr1:171283148:A:G	1.32512e-32	-1.95189	-1.42821
171283398	chr1:171283398:G:A	1.32329e-32	-1.95262	-1.42886
171283452	chr1:171283452:C:T	7.17779e-32	-1.69061	-4.11118e-10
171283729	chr1:171283729:C:T	1.31623e-32	-1.96166	-1.42517
171283799	chr1:171283799:G:T	1.35322e-32	-1.93464	-1.42447
171283815	chr1:171283815:T:C	9.93159e-32	-2.90987e-10	-1.36589
171283898	chr1:171283898:A:G	1.3486e-32	-1.93596	-1.42658
171284125	chr1:171284125:C:T	9.56747e-32	-2.90987e-10	-1.40324
171284388	chr1:171284388:A:C	1.32354e-31	-2.90987e-10	-1.07871
171284433	chr1:171284433:G:A	9.87352e-32	-2.90987e-10	-1.37175
171285056	chr1:171285056:G:A	1.29152e-31	-2.90987e-10	-1.1032
171285070	chr1:171285070:G:A	3.8056e-32	-0.996661	-1.32847
171285127	chr1:171285127:T:C	3.05471e-31	-0.242337	-4.11118e-10
171285346	chr1:171285346:A:G	3.21288e-31	-2.90987e-10	-0.191853
171285449	chr1:171285449:C:T	9.41498e-32	-2.90987e-10	-1.4193
171285641	chr1:171285641:T:G	1.01269e-31	-2.90987e-10	-1.34641
171285655	chr1:171285655:C:T	1.02357e-31	-0.0231467	-1.31258
171285665	chr1:171285665:G:A	1.34946e-31	-2.90987e-10	-1.05932
171285677	chr1:171285677:G:A	1.30825e-31	-2.90987e-10	-1.09033
171285751	chr1:171285751:C:T	8.92509e-32	-0.0937238	-1.37902
171285814	chr1:171285814:A:C	1.00655e-31	-2.90987e-10	-1.35249
171286207	chr1:171286207:C:T	1.38396e-32	-1.90729	-1.42937
171286665	chr1:171286665:A:G	1.36107e-31	-2.90987e-10	-1.05075
171287203	chr1:171287203:T:G	2.10457e-31	-2.90987e-10	-0.614911
171287548	chr1:171287548:A:G	1.11419e-31	-2.90987e-10	-1.25089
171287578	chr1:171287578:T:A	1.09705e-31	-2.90987e-10	-1.2664
171287622	chr1:171287622:T:C	9.32084e-32	-2.90987e-10	-1.42935
171288117	chr1:171288117:G:A	1.29159e-31	-2.90987e-10	-1.10315
171288992	chr1:171288992:T:C	1.7128e-32	-1.78793	-1.33554
171289021	chr1:171289021:CTAGT:C	7.1399e-32	-1.69591	-4.11118e-10
171289456	chr1:171289456:T:C	1.01277e-31	-2.90987e-10	-1.34633
171289503	chr1:171289503:C:T	8.85771e-32	-0.10732	-1.373
171289517	chr1:171289517:C:T	9.36749e-32	-2.90987e-10	-1.42436
171290010	chr1:171290010:C:T	9.89856e-32	-2.90987e-10	-1.36922
171290329	chr1:171290329:T:C	9.45978e-30	-2.90987e-10	3.19061
171290478	chr1:171290478:T:C	9.70177e-32	-2.90987e-10	-1.3893
171290538	chr1:171290538:C:T	1.1215e-31	-2.90987e-10	-1.24435
171290793	chr1:171290793:G:T	1.05971e-31	-2.90987e-10	-1.30102
171290858	chr1:171290858:T:C	9.99255e-32	-2.90987e-10	-1.35977
171290944	chr1:171290944:A:T	1.6255e-32	-1.78178	-1.39401
171291027	chr1:171291027:C:T	1.29741e-32	-2.01918	-1.38206
171291063	chr1:171291063:T:A	1.00876e-31	-2.90987e-10	-1.3503
171291124	chr1:171291124:T:A	1.00712e-31	-2.90987e-10	-1.35193
171291283	chr1:171291283:A:C	9.32562e-32	-2.90987e-10	-1.42884
171291376	chr1:171291376:G:A	1.55754e-31	-2.90987e-10	-0.915912
171291846	chr1:171291846:A:AT	1.55194e-31	-2.90987e-10	-0.919513
171291870	chr1:171291870:C:G	1.11067e-31	-2.90987e-10	-1.25406
171292054	chr1:171292054:G:A	7.96737e-32	-0.196744	-1.38951
171292139	chr1:171292139:G:A	1.59758e-31	-0.890529	-4.11118e-10
171292842	chr1:171292842:T:C	9.99693e-32	-2.90987e-10	-1.35933
171293298	chr1:171293298:C:A	1.09312e-31	-2.90987e-10	-1.26998
171293493	chr1:171293493:G:T	1.1178e-31	-2.90987e-10	-1.24766
171293682	chr1:171293682:A:C	1.11781e-31	-2.90987e-10	-1.24765
171293850	chr1:171293850:G:A	1.06535e-31	-2.90987e-10	-1.29572
171293876	chr1:171293876:A:G	1.59503e-32	-1.84834	-1.34638
171294535	chr1:171294535:G:C	9.84536e-32	-2.90987e-10	-1.37461
171294663	chr1:171294663:T:C	1.30364e-32	-1.97305	-1.4234
171294906	chr1:171294906:G:A	9.67155e-32	-2.90987e-10	-1.39242
171294991	chr1:171294991:A:G	1.29723e-31	-2.90987e-10	-1.09879
171295040	chr1:171295040:T:A	1.28628e-31	-2.90987e-10	-1.10727
171295235	chr1:171295235:C:G	1.13372e-31	-2.90987e-10	-1.23352
171295269	chr1:171295269:T:C	1.63438e-31	-2.90987e-10	-0.867755
171295414	chr1:171295414:A:G	1.28773e-31	-2.90987e-10	-1.10614
171295477	chr1:171295477:G:A	1.58929e-31	-2.90987e-10	-0.895734
171295539	chr1:171295539:C:T	1.12095e-31	-2.90987e-10	-1.24484
171295589	chr1:171295589:T:C	1.28618e-31	-2.90987e-10	-1.10734
171295603	chr1:171295603:G:A	1.12306e-31	-2.90987e-10	-1.24296
171295678	chr1:171295678:A:G	1.14179e-31	-2.90987e-10	-1.22642
171295932	chr1:171295932:G:A	1.08965e-31	-2.90987e-10	-1.27317
171296152	chr1:171296152:A:T	8.44408e-32	-0.104095	-1.42405
171296237	chr1:171296237:G:A	1.43802e-32	-1.93726	-1.36108
171296337	chr1:171296337:A:G	1.12197e-31	-2.90987e-10	-1.24393
171296489	chr1:171296489:T:G	1.26308e-31	-2.90987e-10	-1.12546
171296526	chr1:171296526:G:A	1.07923e-31	-2.90987e-10	-1.28277
171296890	chr1:171296890:A:G	9.66607e-32	-2.90987e-10	-1.39298
171297212	chr1:171297212:C:T	1.16865e-31	-2.90987e-10	-1.20318
171297213	chr1:171297213:G:A	1.15968e-31	-2.90987e-10	-1.21088
171297665	chr1:171297665:G:A	1.08061e-31	-0.158032	-1.12346
171297684	chr1:171297684:A:C	1.12214e-31	-2.90987e-10	-1.24378
171297773	chr1:171297773:T:A	1.26324e-31	-2.90987e-10	-1.12534
171298072	chr1:171298072:T:C	8.07269e-32	-0.203228	-1.36989
171298184	chr1:171298184:AAC:A	1.12197e-31	-2.90987e-10	-1.24393
171298236	chr1:171298236:G:A	1.16134e-31	-2.90987e-10	-1.20944
171298522	chr1:171298522:G:A	9.92153e-32	-2.90987e-10	-1.3669
171298591	chr1:171298591:A:G	1.63024e-31	-2.90987e-10	-0.870294
171298789	chr1:171298789:T:C	1.36267e-32	-1.94913	-1.40303
171298869	chr1:171298869:G:A	1.12083e-31	-2.90987e-10	-1.24495
171298954	chr1:171298954:G:A	9.9253e-32	-2.90987e-10	-1.36652
171299133	chr1:171299133:A:G	1.0907e-31	-2.90987e-10	-1.2722
171299488	chr1:171299488:C:G	1.64778e-31	-2.90987e-10	-0.85959
171299626	chr1:171299626:T:G	1.12197e-31	-2.90987e-10	-1.24393
171299871	chr1:171299871:T:C	1.05359e-31	-2.90987e-10	-1.30682
171299884	chr1:171299884:C:T	1.11733e-31	-2.90987e-10	-1.24808
171300015	chr1:171300015:T:C	1.12197e-31	-2.90987e-10	-1.24393
171300055	chr1:171300055:T:A	1.12209e-31	-2.90987e-10	-1.24383
171300133	chr1:171300133:G:A	8.64208e-32	-0.0779338	-1.42703
171300260	chr1:171300260:G:A	1.11867e-31	-2.90987e-10	-1.24688
171300267	chr1:171300267:C:T	1.4991e-32	-1.83825	-1.4185
171300272	chr1:171300272:T:C	1.24863e-31	-2.90987e-10	-1.13697
171300274	chr1:171300274:A:C	1.25253e-31	-2.90987e-10	-1.13386
171300290	chr1:171300290:G:GA	1.149e-31	-2.90987e-10	-1.22012
171300292	chr1:171300292:A:G	1.64778e-31	-2.90987e-10	-0.85959
171300617	chr1:171300617:T:C	9.85191e-32	-2.90987e-10	-1.37394
171301152	chr1:171301152:G:A	9.92212e-32	-2.90987e-10	-1.36684
171301159	chr1:171301159:C:T	1.16024e-31	-2.90987e-10	-1.2104
171301289	chr1:171301289:T:C	1.08091e-31	-2.90987e-10	-1.28122
171301292	chr1:171301292:T:C	1.12004e-31	-2.90987e-10	-1.24566
171301406	chr1:171301406:T:C	1.50729e-32	-1.94347	-1.30783
171301477	chr1:171301477:C:A	2.28946e-31	-2.90987e-10	-0.530706
171301494	chr1:171301494:T:C	9.92942e-32	-2.90987e-10	-1.3661
171301538	chr1:171301538:C:T	1.11901e-31	-2.90987e-10	-1.24658
171301618	chr1:171301618:C:G	1.06588e-31	-2.90987e-10	-1.29522
171302046	chr1:171302046:T:G	1.11949e-31	-2.90987e-10	-1.24615
171302186	chr1:171302186:C:T	1.01165e-31	-2.90987e-10	-1.34744
171302249	chr1:171302249:GA:G	9.89191e-31	-2.90987e-10	0.932696
171302271	chr1:171302271:C:T	1.10807e-31	-2.90987e-10	-1.2564
171302360	chr1:171302360:C:T	1.05813e-31	-2.90987e-10	-1.30251
171302555	chr1:171302555:T:C	9.71073e-32	-2.90987e-10	-1.38837
171302820	chr1:171302820:C:G	1.12183e-31	-2.90987e-10	-1.24406
171302869	chr1:171302869:C:T	1.12197e-31	-2.90987e-10	-1.24393
171303154	chr1:171303154:A:G	1.12165e-31	-2.90987e-10	-1.24422
171303175	chr1:171303175:A:C	1.02804e-31	-2.90987e-10	-1.33136
171303308	chr1:171303308:G:C	1.19434e-31	-2.90987e-10	-1.18142
171303361	chr1:171303361:A:G	1.36935e-32	-1.95784	-1.38943
171303467	chr1:171303467:A:G	1.04079e-31	-2.90987e-10	-1.31904
171303764	chr1:171303764:C:T	9.94289e-32	-2.90987e-10	-1.36475
171303796	chr1:171303796:A:G	1.11954e-31	-2.90987e-10	-1.2461
171304094	chr1:171304094:G:A	9.79471e-32	-2.90987e-10	-1.37976
171304200	chr1:171304200:A:G	1.14473e-31	-2.90987e-10	-1.22386
171304235	chr1:171304235:T:C	8.37404e-31	0.766115	-4.11118e-10
171304252	chr1:171304252:G:A	1.00542e-31	-2.90987e-10	-1.35362
171304266	chr1:171304266:A:C	1.11955e-31	-2.90987e-10	-1.2461
171304494	chr1:171304494:A:G	1.15495e-31	-2.90987e-10	-1.21497
171304644	chr1:171304644:C:T	9.94197e-32	-2.90987e-10	-1.36484
171304757	chr1:171304757:A:T	1.44519e-31	-2.90987e-10	-0.990779
171304913	chr1:171304913:C:T	1.12603e-31	-2.90987e-10	-1.24032
171304933	chr1:171304933:A:C	1.12542e-31	-2.90987e-10	-1.24087
171305212	chr1:171305212:C:A	9.9343e-32	-2.90987e-10	-1.36561
171305225	chr1:171305225:T:C	1.11032e-31	-2.90987e-10	-1.25437
171305251	chr1:171305251:T:C	1.11086e-31	-2.90987e-10	-1.25389
171305355	chr1:171305355:C:T	1.06504e-31	-2.90987e-10	-1.29601
171305463	chr1:171305463:G:A	1.08613e-31	-2.90987e-10	-1.2764
171305586	chr1:171305586:T:A	9.92392e-32	-2.90987e-10	-1.36666
171305659	chr1:171305659:C:T	1.707e-32	-1.97052	-1.15634
171305755	chr1:171305755:C:T	3.09167e-31	-0.23031	-4.11118e-10
171305794	chr1:171305794:C:T	2.23758e-32	-1.68898	-1.16723
171305799	chr1:171305799:C:G	1.13741e-31	-2.90987e-10	-1.23027
171305821	chr1:171305821:G:C	1.10867e-31	-2.90987e-10	-1.25586
171306032	chr1:171306032:C:T	9.91912e-32	-2.90987e-10	-1.36714
171306068	chr1:171306068:T:C	1.51282e-31	-2.90987e-10	-0.945046
171306130	chr1:171306130:G:A	1.13817e-31	-2.90987e-10	-1.2296
171306254	chr1:171306254:T:C	1.50178e-31	-2.90987e-10	-0.952373
171306665	chr1:171306665:C:A	1.41107e-32	-1.96796	-1.3493
171306723	chr1:171306723:T:C	1.05152e-31	-2.90987e-10	-1.30879
171306724	chr1:171306724:C:T	1.0907e-31	-2.90987e-10	-1.2722
171306752	chr1:171306752:A:C	2.53457e-31	-2.90987e-10	-0.428997
171306830	chr1:171306830:A:G	1.15607e-31	-2.90987e-10	-1.21399
171307086	chr1:171307086:T:C	1.18055e-31	-2.90987e-10	-1.19304
171307088	chr1:171307088:G:A	9.40338e-32	-2.90987e-10	-1.42054
171307308	chr1:171307308:C:T	1.37216e-32	-1.95747	-1.38775
171307546	chr1:171307546:T:C	1.12361e-31	-2.90987e-10	-1.24248
171307551	chr1:171307551:C:T	1.03875e-31	-2.90987e-10	-1.32101
171307905	chr1:171307905:C:T	1.12197e-31	-2.90987e-10	-1.24393
171308042	chr1:171308042:A:T	1.12315e-31	-2.90987e-10	-1.24288
171308068	chr1:171308068:T:C	1.12161e-31	-2.90987e-10	-1.24425
171308106	chr1:171308106:A:C	1.12254e-31	-2.90987e-10	-1.24343
171308140	chr1:171308140:TC:T	1.12603e-31	-2.90987e-10	-1.24032
171308176	chr1:171308176:C:T	9.35253e-32	-2.90987e-10	-1.42596
171308367	chr1:171308367:C:T	8.13814e-32	-0.193552	-1.37149
171308465	chr1:171308465:CA:C	1.12049e-31	-2.90987e-10	-1.24526
171308689	chr1:171308689:T:C	1.12197e-31	-2.90987e-10	-1.24393
171308733	chr1:171308733:C:G	1.12197e-31	-2.90987e-10	-1.24393
171308877	chr1:171308877:G:A	1.49709e-31	-2.90987e-10	-0.955499
171308969	chr1:171308969:T:C	1.54462e-32	-1.81486	-1.41197
171309148	chr1:171309148:T:A	1.13817e-31	-2.90987e-10	-1.2296
171309417	chr1:171309417:G:A	1.33353e-31	-2.90987e-10	-1.07119
171309504	chr1:171309504:C:T	1.17854e-31	-2.90987e-10	-1.19474
171309584	chr1:171309584:A:G	9.93289e-32	-2.90987e-10	-1.36575
171310116	chr1:171310116:A:C	1.17892e-31	-2.90987e-10	-1.19442
171310326	chr1:171310326:C:T	1.12197e-31	-2.90987e-10	-1.24393
171310836	chr1:171310836:A:G	1.12197e-31	-2.90987e-10	-1.24393
171310919	chr1:171310919:G:A	1.12197e-31	-2.90987e-10	-1.24393
171311333	chr1:171311333:A:G	1.11272e-31	-2.90987e-10	-1.25221
171311386	chr1:171311386:G:C	9.32458e-32	-2.90987e-10	-1.42895
171311388	chr1:171311388:G:A	1.18225e-31	-2.90987e-10	-1.1916
171311541	chr1:171311541:G:A	1.09088e-31	-2.90987e-10	-1.27203
171311803	chr1:171311803:G:A	1.12197e-31	-2.90987e-10	-1.24393
171311990	chr1:171311990:C:T	4.54574e-32	-0.718168	-1.42925
171312060	chr1:171312060:G:A	5.10321e-32	-2.03174	-4.11118e-10
171312116	chr1:171312116:G:A	1.0907e-31	-2.90987e-10	-1.2722
171312821	chr1:171312821:CT:C	1.12197e-31	-2.90987e-10	-1.24393
171312858	chr1:171312858:G:T	9.68176e-32	-2.90987e-10	-1.39136
171312878	chr1:171312878:G:A	1.12197e-31	-2.90987e-10	-1.24393
171313033	chr1:171313033:T:C	8.86494e-32	-0.0526156	-1.42689
171313079	chr1:171313079:T:C	1.10635e-31	-2.90987e-10	-1.25796
171313227	chr1:171313227:TC:T	1.1234e-31	-2.90987e-10	-1.24266
171313620	chr1:171313620:G:A	1.05311e-31	-2.90987e-10	-1.30727
171314054	chr1:171314054:A:G	5.12285e-32	-2.0279	-4.11118e-10
171314117	chr1:171314117:A:G	1.00437e-31	-2.90987e-10	-1.35467
171314193	chr1:171314193:T:C	9.93475e-32	-2.90987e-10	-1.36557
171314205	chr1:171314205:T:C	1.12323e-31	-2.90987e-10	-1.24282
171314506	chr1:171314506:A:G	1.12387e-31	-2.90987e-10	-1.24225
171314704	chr1:171314704:T:C	1.53342e-32	-1.81762	-1.41649
171314728	chr1:171314728:T:C	9.97752e-32	-2.90987e-10	-1.36127
171314973	chr1:171314973:T:G	1.12145e-31	-2.90987e-10	-1.2444
171315146	chr1:171315146:T:G	2.41816e-31	0.571377	-1.04739
171315288	chr1:171315288:A:G	1.00539e-31	-2.90987e-10	-1.35364
171315727	chr1:171315727:T:G	2.54092e-31	-2.90987e-10	-0.426494
171315877	chr1:171315877:G:A	1.12197e-31	-2.90987e-10	-1.24393
171316149	chr1:171316149:C:G	1.12197e-31	-2.90987e-10	-1.24393
171316173	chr1:171316173:C:G	1.12095e-31	-2.90987e-10	-1.24484
171316217	chr1:171316217:A:G	1.12229e-31	-2.90987e-10	-1.24365
171316369	chr1:171316369:A:G	1.00592e-31	-2.90987e-10	-1.35312
171316413	chr1:171316413:G:A	1.00447e-31	-2.90987e-10	-1.35456
171317185	chr1:171317185:G:T	9.7769e-32	-2.90987e-10	-1.38158
171317210	chr1:171317210:G:A	1.00589e-31	-2.90987e-10	-1.35315
171317304	chr1:171317304:T:A	1.16647e-31	-2.90987e-10	-1.20504
171317405	chr1:171317405:G:A	1.17214e-31	-2.90987e-10	-1.20019
171317562	chr1:171317562:T:G	1.34356e-31	-2.90987e-10	-1.0637
171317719	chr1:171317719:G:A	9.65338e-32	-2.90987e-10	-1.3943
171317847	chr1:171317847:T:C	4.58112e-31	-2.90987e-10	0.162923
171318043	chr1:171318043:C:T	1.34818e-31	-2.90987e-10	-1.06026
171318113	chr1:171318113:T:C	7.01446e-32	-0.355607	-1.35803
171318114	chr1:171318114:G:A	9.6786e-32	-2.90987e-10	-1.39169
171318703	chr1:171318703:G:A	1.24667e-31	-2.90987e-10	-1.13855
171318819	chr1:171318819:T:A	1.49554e-32	-1.83733	-1.42178
171319346	chr1:171319346:T:C	1.64768e-31	-2.90987e-10	-0.859655
171319602	chr1:171319602:G:C	1.00534e-31	-2.90987e-10	-1.35369
171320840	chr1:171320840:A:AAAAT	9.40632e-31	-2.90987e-10	0.88236
171321205	chr1:171321205:A:G	5.24087e-32	-2.00512	-4.11118e-10
171321991	chr1:171321991:G:C	1.75231e-31	-2.90987e-10	-0.798084
171322001	chr1:171322001:G:A	1.02035e-31	-2.90987e-10	-1.33888
171322052	chr1:171322052:G:A	1.06461e-31	-2.90987e-10	-1.29641
171322658	chr1:171322658:G:C	1.13159e-31	-2.90987e-10	-1.2354
171322878	chr1:171322878:A:G	1.95055e-32	-1.73562	-1.25787
171323435	chr1:171323435:A:G	1.17526e-31	-2.90987e-10	-1.19753
171323497	chr1:171323497:T:C	1.18152e-31	-2.90987e-10	-1.19222
171323825	chr1:171323825:A:G	1.17511e-31	-2.90987e-10	-1.19766
171323886	chr1:171323886:C:T	1.17735e-31	-2.90987e-10	-1.19576
171324325	chr1:171324325:T:C	1.18861e-31	-2.90987e-10	-1.18624
171324326	chr1:171324326:GC:G	9.48915e-32	-2.90987e-10	-1.41146
171324331	chr1:171324331:T:C	1.18799e-31	-2.90987e-10	-1.18676
171324660	chr1:171324660:A:G	1.39142e-31	-2.90987e-10	-1.0287
171324888	chr1:171324888:G:A	1.16204e-31	-2.90987e-10	-1.20884
171324900	chr1:171324900:A:G	1.17341e-31	-2.90987e-10	-1.1991
171325245	chr1:171325245:A:T	1.17891e-31	-2.90987e-10	-1.19444
171325331	chr1:171325331:A:G	1.01223e-30	-2.90987e-10	0.95572
171325542	chr1:171325542:C:T	1.19529e-31	-2.90987e-10	-1.18063
171326131	chr1:171326131:G:A	1.18751e-31	-2.90987e-10	-1.18717
171326146	chr1:171326146:T:C	1.31294e-32	-1.97814	-1.41119
171326341	chr1:171326341:G:C	6.19056e-31	-2.90987e-10	0.464004
171326757	chr1:171326757:A:G	1.05312e-31	-2.90987e-10	-1.30726
171326781	chr1:171326781:T:C	9.36411e-32	-2.90987e-10	-1.42472
171326841	chr1:171326841:T:C	7.3952e-32	-1.66078	-4.11118e-10
171326928	chr1:171326928:T:G	1.1349e-31	-2.90987e-10	-1.23248
171327205	chr1:171327205:C:A	1.11611e-31	-2.90987e-10	-1.24917
171327591	chr1:171327591:C:A	9.61913e-32	-2.90987e-10	-1.39785
171327623	chr1:171327623:C:T	1.00022e-31	-2.90987e-10	-1.3588
171328058	chr1:171328058:G:A	9.97557e-32	-2.90987e-10	-1.36147
171328133	chr1:171328133:C:G	1.14251e-31	-2.90987e-10	-1.22579
171328510	chr1:171328510:C:A	9.47861e-32	-2.90987e-10	-1.41257
171328882	chr1:171328882:A:G	9.32237e-32	-2.90987e-10	-1.42919
171329018	chr1:171329018:G:A	1.12106e-31	-2.90987e-10	-1.24475
171329518	chr1:171329518:T:C	5.19565e-32	-2.01378	-4.11118e-10
171329538	chr1:171329538:G:T	9.47085e-32	-2.90987e-10	-1.41339
171329639	chr1:171329639:G:A	9.77844e-32	-2.90987e-10	-1.38143
171329801	chr1:171329801:C:T	2.08801e-31	0.805839	-1.42865
171329924	chr1:171329924:T:G	1.51634e-31	-2.90987e-10	-0.942722
171330301	chr1:171330301:C:A	2.83797e-32	-1.67595	-0.942568
171330304	chr1:171330304:A:G	2.8282e-31	-2.90987e-10	-0.319382
171330354	chr1:171330354:G:C	1.3947e-31	-2.90987e-10	-1.02634
171330575	chr1:171330575:G:C	1.05422e-31	-1.83482	0.528608
171331438	chr1:171331438:A:G	3.40345e-31	-2.90987e-10	-0.134231
171331582	chr1:171331582:G:A	9.32483e-32	-2.90987e-10	-1.42893
171331820	chr1:171331820:T:C	7.86651e-32	-0.722056	-0.876936
171331894	chr1:171331894:C:G	1.89185e-31	-0.230253	-0.491212
171332164	chr1:171332164:G:A	8.50021e-32	-0.662441	-0.859074
171332300	chr1:171332300:C:A	6.46412e-31	-2.90987e-10	0.507245
171332955	chr1:171332955:A:C	5.81983e-32	-0.501883	-1.39845
171333117	chr1:171333117:G:A	5.18767e-32	-1.96314	-0.0521774
171333522	chr1:171333522:C:A	1.34786e-31	-2.90987e-10	-1.0605
171333712	chr1:171333712:C:T	1.16111e-31	-2.90987e-10	-1.20964
171333847	chr1:171333847:G:A	4.71188e-32	-1.9901	-0.121416
171334319	chr1:171334319:C:A	1.38917e-31	-2.90987e-10	-1.03031
171334549	chr1:171334549:T:C	9.36768e-32	-2.90987e-10	-1.42434
171334551	chr1:171334551:T:C	2.26993e-31	-2.90987e-10	-0.539272
171334598	chr1:171334598:G:C	9.36799e-32	-2.90987e-10	-1.42431
171334786	chr1:171334786:C:T	4.31364e-32	-0.784989	-1.41483
171335060	chr1:171335060:C:T	1.15172e-31	-2.90987e-10	-1.21777
171335470	chr1:171335470:G:A	9.58679e-32	-2.90987e-10	-1.40122
171336194	chr1:171336194:G:C	6.77531e-31	-2.90987e-10	0.554264
171336312	chr1:171336312:G:A	5.22441e-31	-2.90987e-10	0.294321
171336388	chr1:171336388:T:G	1.03366e-31	-2.90987e-10	-1.32592
171336409	chr1:171336409:A:G	8.67402e-31	-2.90987e-10	0.801311
171336641	chr1:171336641:T:C	9.87415e-32	-2.90987e-10	-1.37169
171336764	chr1:171336764:T:C	1.49414e-30	-2.90987e-10	1.34512
171336809	chr1:171336809:C:T	2.9418e-32	-1.9355	-0.647089
171336931	chr1:171336931:C:T	1.00861e-31	-2.90987e-10	-1.35045
171337443	chr1:171337443:C:T	4.65487e-29	4.78406	-4.11118e-10
171337646	chr1:171337646:C:T	9.76268e-32	-2.90987e-10	-1.38304
171338016	chr1:171338016:C:T	3.23351e-31	-1.43838	1.25292
171338164	chr1:171338164:A:G	1.00711e-31	-2.90987e-10	-1.35194
171338467	chr1:171338467:T:C	1.25726e-31	-1.13008	-4.11118e-10
171338582	chr1:171338582:T:G	9.32615e-32	-2.90987e-10	-1.42878
171338587	chr1:171338587:T:G	7.15362e-32	-1.69399	-4.11118e-10
171338988	chr1:171338988:A:C	9.86109e-32	-2.90987e-10	-1.37301
171339100	chr1:171339100:T:C	9.92305e-32	-2.90987e-10	-1.36675
171339330	chr1:171339330:G:A	1.68939e-31	-2.90987e-10	-0.834654
171339527	chr1:171339527:G:A	9.68347e-32	-2.90987e-10	-1.39119
171339693	chr1:171339693:A:G	2.97613e-32	-1.50962	-1.06136
171339742	chr1:171339742:A:T	9.35295e-32	-2.90987e-10	-1.42591
171339911	chr1:171339911:G:A	1.39391e-31	-2.90987e-10	-1.02691
171340171	chr1:171340171:T:C	9.46524e-32	-2.90987e-10	-1.41398
171340654	chr1:171340654:G:A	9.68056e-32	-2.90987e-10	-1.39149
171341762	chr1:171341762:T:C	9.69759e-32	-2.90987e-10	-1.38973
171341864	chr1:171341864:A:C	5.23839e-32	-0.753544	-1.25205
171342015	chr1:171342015:C:T	1.35867e-31	-2.90987e-10	-1.05252
171342116	chr1:171342116:T:G	6.34648e-31	-2.90987e-10	0.48888
171342142	chr1:171342142:G:A	5.99543e-31	-2.90987e-10	0.431977
171342551	chr1:171342551:T:C	1.41069e-31	-1.01494	-4.11118e-10
171342657	chr1:171342657:C:T	3.54547e-32	-1.66993	-0.726006
171342675	chr1:171342675:G:A	5.56821e-32	-1.94453	-4.11118e-10
171342684	chr1:171342684:A:C	1.63458e-31	-2.90987e-10	-0.867635
171342733	chr1:171342733:A:C	1.81442e-30	-2.90987e-10	1.53933
171342892	chr1:171342892:G:A	2.08957e-32	-1.63036	-1.29429
171342999	chr1:171342999:G:A	2.72116e-30	-2.90987e-10	1.94462
171343077	chr1:171343077:A:G	2.10491e-32	-1.6194	-1.29794
171343369	chr1:171343369:A:G	2.32577e-32	-1.49602	-1.32153
171343454	chr1:171343454:T:C	9.87177e-32	-2.90987e-10	-1.37193
171343518	chr1:171343518:C:T	1.01583e-31	-2.90987e-10	-1.34332
171343759	chr1:171343759:A:G	1.01213e-31	-2.90987e-10	-1.34696
171344322	chr1:171344322:T:C	1.50284e-31	-2.90987e-10	-0.951666
171344602	chr1:171344602:C:T	2.0435e-32	-1.63403	-1.31292
171344796	chr1:171344796:G:T	2.07836e-32	-1.62604	-1.30398
171344852	chr1:171344852:T:A	2.09665e-32	-1.61804	-1.30323
171344901	chr1:171344901:C:T	4.03466e-32	-2.01437	-0.252312
171345003	chr1:171345003:T:C	2.07709e-32	-1.62297	-1.30767
171345118	chr1:171345118:T:G	6.67109e-32	-1.69423	-0.0695969
171345543	chr1:171345543:T:C	2.30122e-32	-1.77489	-1.05328
171345754	chr1:171345754:A:T	4.95458e-31	-2.90987e-10	0.241291
171346137	chr1:171346137:T:C	2.08883e-31	-2.90987e-10	-0.622417
171346161	chr1:171346161:G:C	9.6031e-32	-2.90987e-10	-1.39952
171346391	chr1:171346391:T:C	9.65553e-32	-2.90987e-10	-1.39408
171346507	chr1:171346507:T:C	2.64264e-32	-1.55402	-1.13581
171346666	chr1:171346666:T:G	9.84426e-32	-2.90987e-10	-1.37472
171346850	chr1:171346850:G:C	9.6031e-32	-2.90987e-10	-1.39952
171346895	chr1:171346895:A:G	6.36006e-31	-2.90987e-10	0.491017
171347268	chr1:171347268:A:G	3.8434e-32	-1.97889	-0.336362
171347303	chr1:171347303:C:G	1.94665e-32	-1.57653	-1.41897
171347485	chr1:171347485:G:A	2.60109e-30	-2.90987e-10	1.89949
171347536	chr1:171347536:A:C	1.55122e-30	-2.90987e-10	1.3826
171347742	chr1:171347742:G:A	4.26458e-32	-1.54769	-0.663573
171347751	chr1:171347751:C:T	2.73844e-32	-1.53235	-1.12186
171347962	chr1:171347962:A:G	3.51012e-31	-2.90987e-10	-0.103372
171348019	chr1:171348019:T:A	6.49897e-32	-1.65423	-0.135728
171348033	chr1:171348033:T:C	2.21204e-32	-1.77817	-1.08952
171348322	chr1:171348322:C:T	9.38167e-32	-2.90987e-10	-1.42285
171348456	chr1:171348456:A:G	1.91412e-32	-1.67823	-1.33412
171348948	chr1:171348948:C:A	6.48042e-32	-1.69383	-0.0989915
171349021	chr1:171349021:A:G	2.0603e-32	-1.71041	-1.22834
171349036	chr1:171349036:T:C	7.06247e-32	-1.68536	-0.0214556
171349110	chr1:171349110:A:G	1.25664e-31	-2.90987e-10	-1.13058
171349111	chr1:171349111:C:T	1.01644e-31	-2.90987e-10	-1.34271
171349342	chr1:171349342:C:T	6.69554e-32	-1.69131	-0.0688521
171349393	chr1:171349393:T:C	9.52841e-32	-2.90987e-10	-1.40733
171349574	chr1:171349574:T:C	1.82969e-32	-1.94511	-1.11235
171350225	chr1:171350225:A:G	1.00714e-31	-2.90987e-10	-1.35191
171350346	chr1:171350346:G:A	2.81171e-32	-1.5087	-1.11911
171350391	chr1:171350391:G:A	7.45552e-32	-1.69551	0.0428603
171350470	chr1:171350470:G:A	3.69641e-32	-1.4567	-0.897549
171350869	chr1:171350869:G:A	5.06903e-32	-1.55291	-0.485551
171351256	chr1:171351256:A:T	3.49424e-32	-1.49624	-0.914255
171351456	chr1:171351456:G:A	1.12223e-31	-2.90987e-10	-1.24371
171351583	chr1:171351583:T:C	6.482e-32	-1.68345	-0.109127
171351622	chr1:171351622:A:C	9.52793e-32	-2.90987e-10	-1.40738
171351684	chr1:171351684:G:A	5.6215e-32	-0.517106	-1.4179
171351847	chr1:171351847:A:G	4.0186e-32	-1.90513	-0.365547
171351872	chr1:171351872:T:C	1.01346e-31	-2.90987e-10	-1.34565
171352260	chr1:171352260:T:A	3.50264e-32	-1.67807	-0.730017
171352282	chr1:171352282:T:A	1.40912e-32	-1.89463	-1.42401
171352283	chr1:171352283:A:T	1.40345e-32	-1.896	-1.42667
171352410	chr1:171352410:T:C	2.86245e-32	-1.51939	-1.09054
171352649	chr1:171352649:A:G	7.93067e-32	-1.66178	0.0709109
171353193	chr1:171353193:A:G	2.77277e-31	-2.90987e-10	-0.339175
171353214	chr1:171353214:T:C	9.46659e-32	-2.90987e-10	-1.41384
171353307	chr1:171353307:C:T	1.5445e-31	-1.6875	0.763184
171353382	chr1:171353382:C:T	1.15021e-31	-0.587233	-0.631845
171353659	chr1:171353659:C:T	3.0055e-32	-1.45742	-1.10375
171353868	chr1:171353868:G:A	1.24711e-32	-2.03155	-1.40922
171353889	chr1:171353889:A:C	2.97443e-32	-1.44251	-1.12905
171353892	chr1:171353892:G:A	9.48281e-32	-2.90987e-10	-1.41213
171354060	chr1:171354060:G:A	1.54422e-31	-1.70917	0.784666
171354250	chr1:171354250:G:A	1.1194e-31	-2.90987e-10	-1.24623
171354396	chr1:171354396:C:G	3.88171e-31	-2.90987e-10	-0.0027461
171354452	chr1:171354452:C:T	9.32827e-32	-2.90987e-10	-1.42856
171354656	chr1:171354656:G:A	9.70764e-32	-2.90987e-10	-1.38869
171354878	chr1:171354878:G:A	4.64084e-32	-0.697369	-1.42934
171355042	chr1:171355042:G:T	1.44124e-32	-1.87432	-1.42178
171355209	chr1:171355209:T:C	1.54534e-31	-1.68314	0.759361
171355280	chr1:171355280:G:A	9.97122e-32	-2.90987e-10	-1.3619
171355500	chr1:171355500:T:C	9.50683e-32	-2.90987e-10	-1.4096
171355750	chr1:171355750:G:C	1.60809e-31	-2.90987e-10	-0.883977
171355757	chr1:171355757:C:T	6.5828e-32	-1.86056	0.0834158
171355863	chr1:171355863:G:A	9.36217e-32	-2.90987e-10	-1.42493
171356249	chr1:171356249:G:A	1.61959e-31	-1.67892	0.802068
171356868	chr1:171356868:C:T	5.31688e-31	-2.90987e-10	0.311865
171357048	chr1:171357048:T:C	1.32038e-30	-2.90987e-10	1.22149
171357251	chr1:171357251:T:C	9.39516e-32	-2.90987e-10	-1.42141
171357369	chr1:171357369:G:A	5.40195e-32	-0.545664	-1.42918
171357643	chr1:171357643:G:T	9.53264e-32	-2.90987e-10	-1.40688
171357806	chr1:171357806:A:T	1.16573e-30	-2.90987e-10	1.09691
171358021	chr1:171358021:T:A	1.47158e-32	-1.8538	-1.42146
171358457	chr1:171358457:C:T	1.0164e-31	-2.90987e-10	-1.34275
171358489	chr1:171358489:T:C	3.07566e-32	-1.4668	-1.07128
171358571	chr1:171358571:G:A	5.11644e-31	0.273438	-4.11118e-10
171359257	chr1:171359257:G:A	2.4422e-32	-1.4289	-1.3398
171359406	chr1:171359406:G:A	1.59393e-30	-2.90987e-10	1.40977
171359663	chr1:171359663:G:T	1.02813e-31	-2.90987e-10	-1.33128
171359822	chr1:171359822:A:T	1.00466e-31	-2.90987e-10	-1.35438
171359833	chr1:171359833:T:G	1.01498e-31	-2.90987e-10	-1.34416
171359912	chr1:171359912:G:A	4.64684e-31	-2.90987e-10	0.177166
171360056	chr1:171360056:T:C	4.40366e-31	-2.90987e-10	0.123414
171360138	chr1:171360138:A:G	3.16223e-32	-1.62474	-0.885593
171360171	chr1:171360171:G:C	4.39387e-31	-2.90987e-10	0.12119
171360244	chr1:171360244:A:G	3.94899e-31	-2.90987e-10	0.0144396
171360867	chr1:171360867:A:C	4.55029e-32	-1.11774	-1.02867
171361128	chr1:171361128:C:G	1.03273e-31	-2.90987e-10	-1.32681
171361214	chr1:171361214:G:A	8.25211e-31	-2.90987e-10	0.751447
171361230	chr1:171361230:C:A	8.30776e-31	-2.90987e-10	0.758169
171361237	chr1:171361237:A:G	9.44137e-32	-2.90987e-10	-1.4165
171361498	chr1:171361498:T:G	9.48592e-32	-2.90987e-10	-1.4118
171361577	chr1:171361577:T:C	7.33164e-31	-2.90987e-10	0.633178
171361578	chr1:171361578:C:T	1.10844e-31	-2.90987e-10	-1.25607
171361586	chr1:171361586:T:C	3.07426e-32	-1.10969	-1.42885
171361712	chr1:171361712:G:A	3.97583e-31	-2.90987e-10	0.0212134
171361780	chr1:171361780:G:C	3.76814e-31	-2.90987e-10	-0.0324404
171361990	chr1:171361990:A:G	9.63659e-32	-2.90987e-10	-1.39604
171363013	chr1:171363013:TAAC:T	1.03116e-31	-2.90987e-10	-1.32833
171363067	chr1:171363067:C:T	9.44501e-32	-2.90987e-10	-1.41612
171363197	chr1:171363197:T:C	9.47391e-32	-2.90987e-10	-1.41306
171363454	chr1:171363454:G:C	2.76356e-32	-1.22102	-1.42406
171363709	chr1:171363709:A:G	1.03171e-31	-2.90987e-10	-1.32781
171363830	chr1:171363830:T:C	1.47214e-32	-1.85065	-1.42424
171364106	chr1:171364106:T:C	9.32094e-32	-2.90987e-10	-1.42934
171364433	chr1:171364433:T:C	3.7053e-32	-1.49417	-0.857671
171364525	chr1:171364525:T:C	6.245e-31	-2.90987e-10	0.47276
171364620	chr1:171364620:A:C	2.48503e-31	-2.90987e-10	-0.448735
171364628	chr1:171364628:A:T	9.42434e-32	-2.90987e-10	-1.41831
171364800	chr1:171364800:G:A	6.14633e-31	-2.90987e-10	0.456834
171365272	chr1:171365272:C:T	9.36928e-32	-2.90987e-10	-1.42417
171365654	chr1:171365654:CTGTA:C	3.91496e-32	-1.21612	-1.08069
171365934	chr1:171365934:C:T	2.98053e-32	-1.14033	-1.42917
171365939	chr1:171365939:A:C	8.78496e-31	-2.90987e-10	0.81402
171366831	chr1:171366831:A:G	4.69073e-31	-2.90987e-10	0.186566
171367203	chr1:171367203:C:G	5.93068e-32	-0.459146	-1.42232
171367598	chr1:171367598:A:G	1.95426e-32	-2.03246	-0.959134
171367909	chr1:171367909:T:G	2.76628e-32	-2.03225	-0.611852
171368181	chr1:171368181:G:A	9.39948e-32	-2.90987e-10	-1.42095
171368297	chr1:171368297:CTTA:C	9.49009e-32	-2.90987e-10	-1.41136
171368442	chr1:171368442:T:C	4.34897e-31	-2.90987e-10	0.110917
171368989	chr1:171368989:A:T	2.1548e-30	-2.90987e-10	1.71126
171369287	chr1:171369287:G:A	9.77229e-32	-2.90987e-10	-1.38206
171369323	chr1:171369323:T:G	9.37083e-32	-2.90987e-10	-1.424
171369349	chr1:171369349:A:G	5.86402e-32	-2.02203	0.129262
171369355	chr1:171369355:G:A	9.44302e-32	-2.90987e-10	-1.41633
171369438	chr1:171369438:A:G	6.1411e-31	-2.90987e-10	0.455983
171369667	chr1:171369667:G:A	9.76619e-32	-2.90987e-10	-1.38268
171369797	chr1:171369797:A:T	9.90105e-32	-2.90987e-10	-1.36897
171369886	chr1:171369886:T:C	6.49775e-32	-2.02664	0.236493
171370007	chr1:171370007:T:C	1.03451e-31	-2.90987e-10	-1.3251
171370196	chr1:171370196:A:T	1.69313e-31	-0.832444	-4.11118e-10
171370575	chr1:171370575:G:A	1.0339e-31	-2.90987e-10	-1.32568
171370980	chr1:171370980:T:G	9.82103e-32	-2.90987e-10	-1.37708
171371110	chr1:171371110:T:A	9.41476e-32	-2.90987e-10	-1.41933
171371291	chr1:171371291:T:C	5.50412e-32	-0.533006	-1.4231
171371301	chr1:171371301:A:T	2.55774e-31	-2.90987e-10	-0.419897
171371960	chr1:171371960:A:G	3.81053e-32	-1.44185	-0.881986
171372156	chr1:171372156:T:G	1.90922e-32	-1.98233	-1.03259
171372247	chr1:171372247:A:G	9.76711e-32	-2.90987e-10	-1.38259
171372770	chr1:171372770:G:A	1.71878e-30	-2.90987e-10	1.48518
171372800	chr1:171372800:C:A	5.09352e-32	-2.03364	-4.11118e-10
171373003	chr1:171373003:TA:T	2.3135e-32	-2.02048	-0.802362
171373325	chr1:171373325:G:C	9.44915e-32	-2.90987e-10	-1.41568
171373887	chr1:171373887:T:C	1.01421e-31	-2.90987e-10	-1.34491
171374621	chr1:171374621:T:C	9.98968e-32	-2.90987e-10	-1.36005
171374626	chr1:171374626:G:A	6.43174e-31	-2.90987e-10	0.502224
171374628	chr1:171374628:G:A	1.16384e-31	-2.90987e-10	-1.20729
171374735	chr1:171374735:T:C	6.05159e-31	-2.90987e-10	0.4413
171374815	chr1:171374815:G:C	9.48685e-32	-2.90987e-10	-1.4117
171374945	chr1:171374945:T:A	1.02866e-31	-2.90987e-10	-1.33077
171375653	chr1:171375653:G:A	1.65226e-31	-2.90987e-10	-0.856877
171375767	chr1:171375767:T:C	1.02468e-31	-2.90987e-10	-1.33464
171376063	chr1:171376063:G:A	9.32347e-32	-2.90987e-10	-1.42907
171376071	chr1:171376071:A:G	9.33003e-32	-2.90987e-10	-1.42837
171376203	chr1:171376203:T:C	1.01853e-31	-2.90987e-10	-1.34066
171376273	chr1:171376273:C:T	9.34612e-32	-2.90987e-10	-1.42664
171376274	chr1:171376274:G:A	9.69662e-32	-2.90987e-10	-1.38983
171376515	chr1:171376515:G:A	1.16742e-31	-2.90987e-10	-1.20423
171376528	chr1:171376528:C:T	4.25724e-32	-2.03226	-0.180725
171376698	chr1:171376698:G:C	3.64952e-32	-1.49224	-0.874767
171376794	chr1:171376794:T:C	9.62727e-32	-2.90987e-10	-1.39701
171377024	chr1:171377024:T:C	9.44644e-32	-2.90987e-10	-1.41597
171377513	chr1:171377513:C:G	9.3546e-32	-2.90987e-10	-1.42574
171377571	chr1:171377571:T:C	9.52194e-32	-2.90987e-10	-1.40801
171377939	chr1:171377939:A:G	9.42213e-32	-2.90987e-10	-1.41855
171378097	chr1:171378097:A:G	4.60552e-32	-0.729992	-1.40436
171378297	chr1:171378297:A:G	9.93342e-32	-2.90987e-10	-1.3657
171378542	chr1:171378542:A:T	7.3003e-32	-1.81561	0.141914
171378572	chr1:171378572:C:A	5.0183e-32	-0.683316	-1.3652
171378701	chr1:171378701:A:C	2.0154e-31	-2.90987e-10	-0.658203
171378708	chr1:171378708:C:T	1.43965e-31	-0.0484866	-0.946136
171379013	chr1:171379013:C:T	5.01522e-32	-1.73726	-0.311869
171379515	chr1:171379515:T:C	1.04151e-31	-2.90987e-10	-1.31835
171379571	chr1:171379571:A:T	3.33786e-32	-1.51904	-0.937238
171379727	chr1:171379727:C:A	9.26665e-32	-0.50284	-0.932344
171379922	chr1:171379922:T:C	9.74235e-32	-2.90987e-10	-1.38512
171380183	chr1:171380183:G:T	7.71067e-31	-2.90987e-10	0.683584
171380209	chr1:171380209:T:C	9.37646e-32	-2.90987e-10	-1.4234
171380363	chr1:171380363:G:C	9.68752e-32	-2.90987e-10	-1.39077
171380462	chr1:171380462:G:A	9.75879e-32	-2.90987e-10	-1.38344
171380801	chr1:171380801:G:A	1.02924e-31	-2.90987e-10	-1.3302
171380837	chr1:171380837:T:C	6.22034e-31	-2.90987e-10	0.468804
171380881	chr1:171380881:T:C	1.27313e-30	-2.90987e-10	1.18505
171380910	chr1:171380910:C:T	1.28492e-29	-2.90987e-10	3.49685
171381070	chr1:171381070:T:G	5.40017e-32	-1.97518	-4.11118e-10
171381620	chr1:171381620:C:T	9.74789e-32	-2.90987e-10	-1.38456
171381737	chr1:171381737:C:T	1.14497e-31	-2.90987e-10	-1.22364
171381778	chr1:171381778:G:A	9.32177e-32	-2.90987e-10	-1.42925
171381816	chr1:171381816:T:G	1.79541e-30	-2.90987e-10	1.5288
171382003	chr1:171382003:C:A	1.84657e-31	-2.90987e-10	-0.745694
171382009	chr1:171382009:A:T	7.48753e-31	-2.90987e-10	0.654217
171382719	chr1:171382719:A:G	1.64002e-31	-2.90987e-10	-0.864316
171382729	chr1:171382729:A:T	5.30743e-32	-1.9925	-4.11118e-10
171382831	chr1:171382831:C:T	1.55338e-30	-2.90987e-10	1.384
171382848	chr1:171382848:C:A	1.05501e-31	-2.90987e-10	-1.30547
171382861	chr1:171382861:C:T	9.32095e-32	-2.90987e-10	-1.42934
171383185	chr1:171383185:T:A	2.8905e-31	-2.90987e-10	-0.297593
171383332	chr1:171383332:T:A	4.44724e-32	-2.03065	-0.138669
171383404	chr1:171383404:G:A	4.70658e-32	-1.82998	-0.282668
171383728	chr1:171383728:C:T	4.49321e-32	-2.03363	-0.12541
171383734	chr1:171383734:T:G	5.4945e-32	-1.95786	-4.11118e-10
171383776	chr1:171383776:T:C	1.00388e-31	-2.90987e-10	-1.35515
171383898	chr1:171383898:A:G	1.58384e-30	-2.90987e-10	1.40342
171384004	chr1:171384004:A:G	9.8189e-32	-2.90987e-10	-1.3773
171384025	chr1:171384025:G:A	1.87983e-31	-0.752475	0.024638
171384038	chr1:171384038:C:T	9.38467e-32	-2.90987e-10	-1.42253
171384061	chr1:171384061:C:T	1.00369e-31	-2.90987e-10	-1.35534
171384341	chr1:171384341:A:G	2.47237e-31	-2.90987e-10	-0.453845
171384564	chr1:171384564:A:G	1.90447e-32	-1.99218	-1.02522
171384725	chr1:171384725:C:T	2.94075e-32	-1.61719	-0.965751
171384788	chr1:171384788:T:A	1.15161e-31	-2.90987e-10	-1.21786
171384914	chr1:171384914:G:A	9.41985e-32	-2.90987e-10	-1.41879
171385200	chr1:171385200:T:C	9.93028e-32	-2.90987e-10	-1.36602
171385397	chr1:171385397:G:C	4.19947e-32	-1.67582	-0.550826
171385755	chr1:171385755:T:A	2.19138e-31	-1.07754	0.503051
171385803	chr1:171385803:T:A	2.2753e-32	-1.41319	-1.4263
171386069	chr1:171386069:C:T	9.51751e-32	-2.90987e-10	-1.40847
171386430	chr1:171386430:A:G	1.25025e-32	-2.02113	-1.41713
171386822	chr1:171386822:G:A	9.42133e-32	-2.90987e-10	-1.41863
171387237	chr1:171387237:C:T	4.56832e-32	-1.79531	-0.347147
171387616	chr1:171387616:A:G	1.58955e-32	-1.93843	-1.25972
171387629	chr1:171387629:T:A	6.38602e-31	-2.90987e-10	0.49509
171387666	chr1:171387666:C:T	9.64638e-32	-2.90987e-10	-1.39502
171387682	chr1:171387682:C:T	9.37903e-32	-2.90987e-10	-1.42313
171387810	chr1:171387810:C:T	2.67292e-32	-1.36868	-1.30975
171388111	chr1:171388111:C:T	2.19153e-31	0.853809	-1.42823
171388122	chr1:171388122:T:C	8.42295e-31	-2.90987e-10	0.771939
171388174	chr1:171388174:A:G	1.42404e-31	-2.90987e-10	-1.00553
171388268	chr1:171388268:T:A	1.03929e-31	-2.90987e-10	-1.32049
171389093	chr1:171389093:T:A	9.34882e-32	-2.90987e-10	-1.42636
171389229	chr1:171389229:A:G	3.04743e-32	-1.28798	-1.25932
171389304	chr1:171389304:T:C	1.25699e-31	-2.90987e-10	-1.1303
171389305	chr1:171389305:C:G	1.22287e-32	-2.03335	-1.42706
171389555	chr1:171389555:C:T	1.4417e-31	0.416962	-1.41016
171389767	chr1:171389767:C:T	1.55112e-31	0.492657	-1.4127
171390019	chr1:171390019:C:T	9.41101e-32	-2.90987e-10	-1.41973
171390552	chr1:171390552:T:C	2.63684e-32	-1.4524	-1.23963
171390589	chr1:171390589:T:C	1.62037e-31	0.515963	-1.39233
171391420	chr1:171391420:T:G	1.41428e-31	-2.90987e-10	-1.0124
171391577	chr1:171391577:A:G	1.43903e-31	-2.90987e-10	-0.995054
171391706	chr1:171391706:T:C	2.29596e-31	0.829957	-1.35783
171391822	chr1:171391822:A:G	9.89823e-32	-2.90987e-10	-1.36925
171391891	chr1:171391891:C:T	9.87368e-32	-2.90987e-10	-1.37173
171391999	chr1:171391999:T:C	2.60243e-32	-1.58292	-1.12224
171392065	chr1:171392065:C:T	1.48471e-32	-1.94592	-1.32046
171392303	chr1:171392303:T:C	2.81296e-32	-1.59504	-1.03233
171392593	chr1:171392593:G:A	1.31913e-32	-1.97524	-1.4094
171392623	chr1:171392623:A:G	6.86534e-31	-2.90987e-10	0.567464
171392752	chr1:171392752:C:T	1.36067e-31	0.260398	-1.31144
171392891	chr1:171392891:C:T	5.95107e-32	-0.461852	-1.41618
171393371	chr1:171393371:C:T	6.40992e-31	-2.90987e-10	0.498825
171393758	chr1:171393758:A:G	9.94613e-32	-2.90987e-10	-1.36442
171394040	chr1:171394040:A:G	2.86734e-32	-1.51044	-1.09778
171394080	chr1:171394080:T:C	2.23029e-31	0.759103	-1.31599
171394086	chr1:171394086:G:A	9.89822e-32	-2.90987e-10	-1.36925
171394474	chr1:171394474:A:G	1.35889e-32	-2.00886	-1.34608
171395002	chr1:171395002:C:T	2.01963e-32	-1.9911	-0.967598
171395380	chr1:171395380:C:T	2.68598e-30	-2.90987e-10	1.93161
171395967	chr1:171395967:A:C	9.50193e-32	-2.90987e-10	-1.41011
171396967	chr1:171396967:C:A	9.63075e-32	-0.160905	-1.23574
171397048	chr1:171397048:C:T	1.04336e-31	-1.31657	-4.11118e-10
171397175	chr1:171397175:A:G	2.19528e-31	-2.90987e-10	-0.572711
171397195	chr1:171397195:C:G	9.80176e-32	-2.90987e-10	-1.37904
171397287	chr1:171397287:A:T	4.99173e-32	-0.791503	-1.26232
171397310	chr1:171397310:G:A	1.68505e-32	-1.7119	-1.42792
171397535	chr1:171397535:C:T	7.77417e-32	-1.6108	-4.11118e-10
171397682	chr1:171397682:A:G	2.3045e-32	-1.56657	-1.26017
171397754	chr1:171397754:G:A	3.61134e-32	-1.3284	-1.04913
171398131	chr1:171398131:T:A	9.52652e-32	-2.90987e-10	-1.40753
171398300	chr1:171398300:C:T	9.76905e-31	2.34855	-1.42835
171398387	chr1:171398387:C:G	1.4635e-31	0.353265	-1.33145
171398670	chr1:171398670:T:C	9.70814e-32	-2.90987e-10	-1.38864
171398790	chr1:171398790:G:A	9.51882e-32	-2.90987e-10	-1.40833
171398886	chr1:171398886:G:A	9.57392e-32	-2.90987e-10	-1.40256
171398934	chr1:171398934:A:G	9.78069e-31	2.35072	-1.42933
171399084	chr1:171399084:C:A	1.3329e-32	-1.99354	-1.38071
171399089	chr1:171399089:G:A	8.81823e-32	-0.297501	-1.18728
171399121	chr1:171399121:C:G	7.51234e-32	-0.252646	-1.39241
171399129	chr1:171399129:A:G	6.82453e-32	-1.74108	-4.11118e-10
171399492	chr1:171399492:G:T	1.04543e-30	2.41506	-1.42706
171399571	chr1:171399571:A:C	1.51111e-31	0.359891	-1.30607
171400006	chr1:171400006:G:A	9.92308e-32	-2.90987e-10	-1.36674
171400387	chr1:171400387:A:G	1.05502e-31	-2.90987e-10	-1.30546
171400442	chr1:171400442:G:A	1.54993e-31	0.391376	-1.31219
171400591	chr1:171400591:C:T	1.06941e-30	2.43937	-1.4287
171401393	chr1:171401393:A:G	8.68613e-31	2.22568	-1.42297
171401500	chr1:171401500:G:A	1.37141e-32	-1.98994	-1.35583
171401638	chr1:171401638:A:G	2.29815e-30	3.20483	-1.42916
171401798	chr1:171401798:A:G	1.00229e-30	2.37384	-1.42799
171401984	chr1:171401984:A:G	1.05316e-30	2.42371	-1.42835
171402021	chr1:171402021:C:T	2.85228e-32	-1.18477	-1.42872
171402724	chr1:171402724:G:A	1.01246e-31	-2.90987e-10	-1.34664
171402859	chr1:171402859:A:G	7.84648e-31	2.12876	-1.42771
171403217	chr1:171403217:T:C	1.74706e-31	0.196912	-0.997997
171403308	chr1:171403308:G:A	9.38124e-32	-2.90987e-10	-1.42289
171403315	chr1:171403315:T:A	9.51932e-32	-2.90987e-10	-1.40828
171403372	chr1:171403372:T:G	1.20416e-31	-2.90987e-10	-1.17324
171403444	chr1:171403444:G:A	1.03084e-31	-0.317955	-1.01069
171403814	chr1:171403814:T:C	8.9797e-32	-0.411909	-1.05473
171404063	chr1:171404063:C:G	9.48703e-32	-0.340687	-1.07099
171404151	chr1:171404151:A:C	9.0193e-32	-0.404828	-1.05741
171404153	chr1:171404153:T:C	9.13761e-32	-0.392068	-1.05714
171404628	chr1:171404628:T:G	9.22346e-32	-0.364985	-1.07487
171404697	chr1:171404697:G:A	8.70626e-32	-0.414336	-1.08323
171404873	chr1:171404873:A:G	1.33458e-30	-2.90987e-10	1.23218
171404950	chr1:171404950:G:A	9.18199e-32	-0.141446	-1.30292
171404967	chr1:171404967:G:A	1.11899e-31	-0.248617	-0.997977
171404990	chr1:171404990:C:T	1.15269e-31	-0.160645	-1.05628
171405060	chr1:171405060:A:G	9.57198e-32	-0.338086	-1.06468
171405127	chr1:171405127:A:C	1.20811e-30	2.21157	-1.07894
171405303	chr1:171405303:C:T	9.35598e-32	-2.90987e-10	-1.42559
171405328	chr1:171405328:A:T	9.35847e-32	-2.90987e-10	-1.42532
171405532	chr1:171405532:T:C	5.09942e-32	-2.03248	-4.11118e-10
171405642	chr1:171405642:G:T	9.40819e-32	-2.90987e-10	-1.42003
171405703	chr1:171405703:C:A	1.70552e-31	0.143526	-0.968675
171405705	chr1:171405705:G:A	5.40877e-32	-1.97358	-4.11118e-10
171406028	chr1:171406028:A:C	9.86578e-32	-2.90987e-10	-1.37253
171406138	chr1:171406138:A:G	2.58131e-31	0.940474	-1.3512
171406603	chr1:171406603:G:A	1.14801e-31	-0.208847	-1.01214
171406679	chr1:171406679:A:G	1.33293e-32	-1.98541	-1.38882
171406905	chr1:171406905:G:T	8.53479e-32	-0.183389	-1.33407
171406911	chr1:171406911:A:T	1.39976e-31	0.328756	-1.35148
171407108	chr1:171407108:T:A	1.21081e-31	-0.142072	-1.02566
171407274	chr1:171407274:G:A	9.41099e-32	-2.90987e-10	-1.41973
171407283	chr1:171407283:T:A	9.63385e-32	-2.90987e-10	-1.39632
171408007	chr1:171408007:G:A	1.48713e-31	0.164187	-1.12636
171408557	chr1:171408557:T:C	1.22339e-29	3.44777	-4.11118e-10
171409147	chr1:171409147:A:G	8.652e-32	-0.185275	-1.31854
171409350	chr1:171409350:A:G	1.25702e-30	-2.90987e-10	1.17231
171409390	chr1:171409390:C:T	9.34562e-32	-2.90987e-10	-1.4267
171409467	chr1:171409467:A:G	1.01498e-31	-0.248207	-1.09595
171409701	chr1:171409701:C:T	1.42786e-31	0.121755	-1.1246
171410291	chr1:171410291:G:A	9.86764e-32	-2.90987e-10	-1.37235
171410333	chr1:171410333:A:G	1.04384e-31	-0.219276	-1.09684
171410535	chr1:171410535:C:T	1.05653e-31	-0.217044	-1.08698
171410541	chr1:171410541:C:A	1.32767e-32	-2.00906	-1.36912
171410663	chr1:171410663:T:C	1.07905e-31	-0.194411	-1.08853
171410875	chr1:171410875:C:A	1.32974e-32	-1.98053	-1.3961
171410950	chr1:171410950:T:G	1.34401e-32	-2.01544	-1.35051
171411091	chr1:171411091:T:G	9.34396e-32	-2.90987e-10	-1.42688
171411269	chr1:171411269:A:T	9.55203e-32	0.01639	-1.42124
171411656	chr1:171411656:T:A	1.11108e-31	-0.165995	-1.08769
171411998	chr1:171411998:G:A	1.33455e-32	-2.01765	-1.35537
171412034	chr1:171412034:G:A	9.80319e-32	-2.90987e-10	-1.3789
171412118	chr1:171412118:C:G	8.67286e-32	-1.50141	-4.11118e-10
171412251	chr1:171412251:G:A	1.41888e-32	-1.92428	-1.38746
171412396	chr1:171412396:A:G	1.28233e-31	0.0239326	-1.13428
171412804	chr1:171412804:G:A	1.5411e-32	-1.85099	-1.37812
171412856	chr1:171412856:G:T	7.43941e-32	-0.694672	-0.960142
171412908	chr1:171412908:C:T	5.11833e-32	-2.02878	-4.11118e-10
171412939	chr1:171412939:C:T	1.42109e-32	-1.92785	-1.38233
171413042	chr1:171413042:A:C	2.43178e-31	-2.90987e-10	-0.470397
171413223	chr1:171413223:G:A	5.80896e-32	-0.851932	-1.05027
171413506	chr1:171413506:A:C	9.40173e-32	-2.90987e-10	-1.42071
171413645	chr1:171413645:C:T	4.65415e-31	0.178739	-4.11118e-10
171413815	chr1:171413815:C:T	1.44651e-32	-1.90294	-1.38951
171413821	chr1:171413821:C:T	6.57788e-32	-0.804949	-0.972945
171413970	chr1:171413970:C:T	6.36355e-32	-0.83561	-0.975409
171414198	chr1:171414198:G:A	7.13069e-32	-1.6972	-4.11118e-10
171414305	chr1:171414305:C:T	1.13323e-31	-2.90987e-10	-1.23395
171414323	chr1:171414323:T:C	1.44084e-32	-1.90633	-1.39005
171414741	chr1:171414741:A:G	6.27235e-32	-0.856845	-0.968609
171414964	chr1:171414964:G:A	5.22171e-32	-0.901501	-1.10728
171415065	chr1:171415065:G:A	9.20898e-32	-0.579631	-0.861797
171415446	chr1:171415446:C:A	4.58188e-32	-1.98652	-0.152972
171415613	chr1:171415613:CAAT:C	2.73867e-31	0.294464	-0.646013
171415768	chr1:171415768:C:A	1.43283e-32	-1.93393	-1.36802
171416230	chr1:171416230:T:C	2.17563e-31	-2.90987e-10	-0.581702
171416779	chr1:171416779:A:T	4.97992e-31	0.87779	-0.631396
171416895	chr1:171416895:G:A	1.21269e-31	-2.90987e-10	-1.16618
171416934	chr1:171416934:T:C	1.82833e-31	0.65181	-1.40743
171417114	chr1:171417114:T:G	1.67155e-31	-2.90987e-10	-0.845269
171417440	chr1:171417440:T:C	8.23512e-32	-0.157683	-1.39552
171417519	chr1:171417519:T:A	9.32078e-32	-2.90987e-10	-1.42936
171417792	chr1:171417792:C:T	9.34206e-32	-2.90987e-10	-1.42708
171417853	chr1:171417853:C:A	5.95988e-32	-0.923839	-0.952717
171418370	chr1:171418370:C:G	9.40624e-32	-2.90987e-10	-1.42023
171418411	chr1:171418411:G:A	6.22908e-32	-0.899027	-0.93335
171418794	chr1:171418794:A:G	1.40426e-32	-1.92892	-1.39317
171419088	chr1:171419088:T:C	9.34736e-32	-2.90987e-10	-1.42651
171419131	chr1:171419131:G:A	6.75549e-32	-0.840341	-0.910911
171419526	chr1:171419526:A:G	1.15555e-31	-2.90987e-10	-1.21445
171419777	chr1:171419777:T:C	1.16898e-31	0.141396	-1.34429
171420150	chr1:171420150:A:T	7.08199e-32	-0.812489	-0.891563
171420336	chr1:171420336:C:T	7.39416e-32	-0.758435	-0.902481
171420560	chr1:171420560:C:T	3.30126e-32	-1.17657	-1.29073
171421582	chr1:171421582:G:A	1.83992e-31	-2.90987e-10	-0.749297
171422046	chr1:171422046:A:G	1.997e-31	-2.90987e-10	-0.667377
171422427	chr1:171422427:A:T	6.76558e-32	-1.74976	-4.11118e-10
171422515	chr1:171422515:T:C	1.2202e-31	-2.90987e-10	-1.16
171422983	chr1:171422983:A:G	5.19751e-31	1.61	-1.32084
171422991	chr1:171422991:G:A	1.33716e-31	-2.90987e-10	-1.06847
171423072	chr1:171423072:T:C	1.40637e-31	-0.416654	-0.601359
171423777	chr1:171423777:A:C	2.95206e-31	0.314343	-0.59086
171423806	chr1:171423806:T:C	3.25982e-31	0.344354	-0.521704
171423927	chr1:171423927:G:A	1.73297e-31	-2.90987e-10	-0.809186
171423965	chr1:171423965:A:C	1.41977e-31	-0.405365	-0.603163
171424277	chr1:171424277:T:C	1.00207e-31	-2.90987e-10	-1.35696
171424363	chr1:171424363:T:C	1.39045e-31	0.399972	-1.42936
171424648	chr1:171424648:T:C	1.55321e-31	0.510565	-1.42927
171424661	chr1:171424661:C:T	1.52667e-31	0.0119839	-0.947914
171424772	chr1:171424772:T:C	1.44857e-32	-1.92606	-1.36497
171424843	chr1:171424843:C:T	1.41963e-32	-1.95277	-1.35844
171424914	chr1:171424914:G:A	9.49162e-32	-2.90987e-10	-1.4112
171425010	chr1:171425010:A:G	1.05746e-31	-0.0253744	-1.27778
171425073	chr1:171425073:T:C	5.85662e-32	-1.31552	-0.578511
171425267	chr1:171425267:G:A	1.41781e-31	-1.0099	-4.11118e-10
171425369	chr1:171425369:T:G	1.03305e-31	-2.90987e-10	-1.3265
171425623	chr1:171425623:G:A	2.95383e-32	-1.24221	-1.33629
171425672	chr1:171425672:G:A	3.53432e-32	-1.12026	-1.27882
171425704	chr1:171425704:G:A	2.10964e-31	-0.376934	-0.23557
171425766	chr1:171425766:GGCGCCTGTAGTCCCAGCTACTTGGGAGGCTGAGGCAGGAGAATGGCGTGAACCCGGGAGGCGGAGCTTGCAGTGAGCCGAGATCCCGCCACTGCACTCCAGCCTGGGTGCCAGAGCGAGACTCTGTCTCAAAAAAAAAAAAAAAAAAAAAAAATTAGCCGGTCGTGGTGGCACT:G	3.6551e-31	-2.90987e-10	-0.0628973
171426130	chr1:171426130:G:A	1.50477e-31	-2.90987e-10	-0.950379
171426281	chr1:171426281:A:G	1.32378e-31	-1.07853	-4.11118e-10
171426774	chr1:171426774:C:T	1.30271e-31	0.334253	-1.42883
171426824	chr1:171426824:C:T	1.41874e-31	-2.90987e-10	-1.00925
171427007	chr1:171427007:C:T	9.34979e-32	-2.90987e-10	-1.42625
171427121	chr1:171427121:T:A	3.72999e-31	0.505607	-0.548224
171427165	chr1:171427165:C:T	1.31875e-31	0.345692	-1.42803
171427171	chr1:171427171:G:A	2.54531e-31	-2.90987e-10	-0.42477
171427187	chr1:171427187:G:A	3.15489e-32	-1.2443	-1.26835
171427317	chr1:171427317:C:T	4.13195e-31	0.0597279	-4.11118e-10
171427333	chr1:171427333:C:T	1.26345e-31	-2.90987e-10	-1.12517
171427430	chr1:171427430:C:T	3.00891e-31	1.17169	-1.42913
171427628	chr1:171427628:GA:G	2.04411e-31	-2.90987e-10	-0.64406
171427633	chr1:171427633:G:T	1.96166e-31	-2.90987e-10	-0.685228
171427876	chr1:171427876:C:T	2.95104e-32	-1.27919	-1.30026
171428303	chr1:171428303:C:T	9.68633e-32	-2.90987e-10	-1.39089
171428385	chr1:171428385:A:G	9.75444e-32	-2.90987e-10	-1.38388
171428579	chr1:171428579:C:T	9.94154e-32	-2.90987e-10	-1.36488
171428924	chr1:171428924:ATCTGGG:A	7.27646e-32	-0.309749	-1.36721
171428934	chr1:171428934:TG:T	6.7678e-32	-0.380266	-1.36916
171429599	chr1:171429599:A:G	9.47814e-32	-2.90987e-10	-1.41262
171429609	chr1:171429609:G:A	1.43851e-32	-1.92874	-1.36926
171429628	chr1:171429628:T:C	1.3707e-32	-1.92543	-1.42085
171429696	chr1:171429696:C:T	1.36202e-32	-1.92692	-1.42571
171429786	chr1:171429786:C:T	1.29479e-32	-1.97414	-1.42912
171429857	chr1:171429857:A:G	1.43977e-32	-1.92747	-1.36965
171430018	chr1:171430018:G:A	8.29771e-32	-0.132383	-1.41324
171430170	chr1:171430170:C:G	3.04619e-32	-1.1834	-1.36431
171430429	chr1:171430429:C:T	1.12118e-31	-2.90987e-10	-1.24464
171430459	chr1:171430459:C:T	9.33527e-32	-2.90987e-10	-1.42781
171430541	chr1:171430541:A:T	1.37669e-32	-1.92014	-1.42178
171431099	chr1:171431099:A:T	9.37101e-32	-2.90987e-10	-1.42399
171431140	chr1:171431140:A:G	4.44527e-31	0.431607	-0.298787
171431150	chr1:171431150:T:C	1.01562e-31	-2.90987e-10	-1.34352
171431359	chr1:171431359:C:T	5.58073e-31	0.499595	-0.139297
171431374	chr1:171431374:T:C	4.93618e-31	0.344932	-0.107362
171431377	chr1:171431377:A:G	1.44835e-32	-1.93124	-1.35994
171431701	chr1:171431701:A:G	1.99932e-31	0.651247	-1.31746
171431799	chr1:171431799:A:G	8.14025e-32	-0.218983	-1.3458
171432366	chr1:171432366:C:G	9.77257e-31	2.33091	-1.41036
171432807	chr1:171432807:A:G	9.15466e-32	-1.0227	-0.424639
171432894	chr1:171432894:G:A	1.20264e-31	-2.90987e-10	-1.1745
171433104	chr1:171433104:A:G	1.41672e-32	-2.01358	-1.29968
171433126	chr1:171433126:G:A	1.2802e-31	-2.90987e-10	-1.11201
171433155	chr1:171433155:C:T	1.25574e-31	-2.90987e-10	-1.1313
171433212	chr1:171433212:C:A	1.66636e-31	-2.90987e-10	-0.848379
171433506	chr1:171433506:T:C	1.05169e-31	-2.90987e-10	-1.30863
171433528	chr1:171433528:T:C	1.76064e-32	-1.66696	-1.42897
171433565	chr1:171433565:G:C	1.49805e-31	-2.90987e-10	-0.95486
171433723	chr1:171433723:C:T	5.25621e-32	-0.993151	-1.00905
171434228	chr1:171434228:C:T	2.72991e-32	-1.26255	-1.39479
171434309	chr1:171434309:T:C	9.3395e-32	-2.90987e-10	-1.42735
171434471	chr1:171434471:G:C	2.73697e-32	-1.27168	-1.38307
171434501	chr1:171434501:G:A	1.45222e-32	-1.99761	-1.2909
171434641	chr1:171434641:T:C	2.7327e-32	-1.25628	-1.40004
171434659	chr1:171434659:C:T	1.43955e-32	-1.99417	-1.3031
171434791	chr1:171434791:T:G	1.69198e-31	-2.90987e-10	-0.833123
171434799	chr1:171434799:T:A	1.04057e-31	-2.90987e-10	-1.31925
171434878	chr1:171434878:C:T	1.40349e-32	-2.00464	-1.31801
171434984	chr1:171434984:A:G	2.74231e-32	-1.27666	-1.37614
171435122	chr1:171435122:C:G	2.73746e-32	-1.25511	-1.39946
171435452	chr1:171435452:C:T	2.66354e-32	-1.27674	-1.40521
171435511	chr1:171435511:A:T	5.10886e-32	-2.03063	-4.11118e-10
171435562	chr1:171435562:C:T	1.61323e-31	-2.90987e-10	-0.880785
171435601	chr1:171435601:C:T	8.17635e-32	-0.208046	-1.35231
171436011	chr1:171436011:A:G	9.39755e-32	-2.90987e-10	-1.42116
171436047	chr1:171436047:C:T	2.70625e-32	-1.26885	-1.39719
171436215	chr1:171436215:C:T	3.86574e-32	-1.33713	-0.972325
171436216	chr1:171436216:G:A	1.3934e-31	0.375364	-1.40264
171436383	chr1:171436383:T:A	1.00783e-31	-0.310761	-1.04046
171436578	chr1:171436578:C:T	1.01869e-31	-2.90987e-10	-1.3405
171436741	chr1:171436741:G:A	1.25916e-31	-2.90987e-10	-1.12857
171437021	chr1:171437021:T:C	1.39314e-32	-2.00876	-1.32129
171437023	chr1:171437023:CT:C	9.38187e-32	-2.90987e-10	-1.42283
171437132	chr1:171437132:C:G	5.09314e-32	-2.03371	-4.11118e-10
171437298	chr1:171437298:T:TTA	3.78728e-32	-1.3514	-0.978556
171438008	chr1:171438008:A:G	1.0223e-31	-2.90987e-10	-1.33696
171438070	chr1:171438070:C:T	1.21611e-31	-2.90987e-10	-1.16337
171438479	chr1:171438479:T:C	6.24883e-32	-1.79608	-0.0331296
171438573	chr1:171438573:A:G	3.02173e-31	-0.253192	-4.11118e-10
171438622	chr1:171438622:C:T	1.38595e-32	-2.01413	-1.3211
171438812	chr1:171438812:T:C	1.62448e-31	-2.90987e-10	-0.873834
171439194	chr1:171439194:G:T	1.07447e-31	-1.28719	-4.11118e-10
171439234	chr1:171439234:G:A	1.26235e-31	0.298902	-1.42495
171439513	chr1:171439513:TCTA:T	1.04441e-31	-2.90987e-10	-1.31557
171439563	chr1:171439563:C:A	9.51412e-32	-2.90987e-10	-1.40883
171439907	chr1:171439907:G:A	9.38909e-32	-2.90987e-10	-1.42206
171439922	chr1:171439922:C:A	4.57287e-32	-0.755184	-1.38628
171440266	chr1:171440266:A:G	1.03675e-31	-2.90987e-10	-1.32293
171440374	chr1:171440374:C:T	3.88785e-32	-2.01918	-0.284571
171440787	chr1:171440787:G:A	9.33977e-32	-2.90987e-10	-1.42732
171440990	chr1:171440990:A:T	1.1656e-31	-2.90987e-10	-1.20578
171441222	chr1:171441222:G:A	1.44423e-31	-1.41899	0.42754
171441317	chr1:171441317:GA:G	4.8645e-31	0.529904	-0.306961
171441344	chr1:171441344:T:C	1.6689e-31	-2.90987e-10	-0.846859
171441352	chr1:171441352:A:G	9.81615e-32	-1.9874	0.609823
171441393	chr1:171441393:T:C	6.88282e-32	-2.02905	0.296467
171441908	chr1:171441908:G:A	5.91054e-32	-1.77908	-0.105787
171442968	chr1:171442968:G:C	2.52572e-32	-1.31957	-1.4155
171443064	chr1:171443064:A:C	5.59156e-32	-1.80572	-0.134631
171443192	chr1:171443192:G:A	1.78182e-31	-2.0158	1.23441
171443229	chr1:171443229:TC:T	1.01237e-31	-1.95997	0.61325
171443320	chr1:171443320:T:C	3.50356e-31	-2.90987e-10	-0.105242
171443342	chr1:171443342:T:G	7.47409e-32	-1.65016	-4.11118e-10
171443382	chr1:171443382:C:G	1.81589e-31	-2.00407	1.24163
171443503	chr1:171443503:T:C	1.79547e-31	-2.03118	1.25743
171443798	chr1:171443798:A:T	1.17251e-31	-0.609257	-0.590619
171444072	chr1:171444072:C:T	1.57457e-31	-2.02589	1.12085
171444111	chr1:171444111:A:G	1.53824e-31	-2.02551	1.09712
171444128	chr1:171444128:A:C	1.13191e-31	-2.90987e-10	-1.23511
171444183	chr1:171444183:C:A	1.41454e-30	-2.90987e-10	1.29037
171444446	chr1:171444446:G:A	2.06469e-31	-2.90987e-10	-0.634043
171444481	chr1:171444481:A:G	1.01594e-31	-2.90987e-10	-1.3432
171444530	chr1:171444530:G:T	1.97722e-31	-2.03137	1.35404
171444821	chr1:171444821:G:A	5.92605e-32	-0.463727	-1.41852
171445096	chr1:171445096:G:A	1.5701e-31	-2.02827	1.12039
171445457	chr1:171445457:AAATAGATC:A	1.89735e-31	-2.03019	1.31162
171445600	chr1:171445600:C:T	1.07831e-31	-2.90987e-10	-1.28363
171445704	chr1:171445704:G:A	1.77554e-31	-2.02795	1.24303
171445858	chr1:171445858:A:C	4.64966e-31	-0.786738	0.964511
171446174	chr1:171446174:C:T	2.87814e-32	-1.35248	-1.25199
171446188	chr1:171446188:A:C	7.97817e-32	-0.157543	-1.42735
171446581	chr1:171446581:A:G	1.65656e-31	-2.02958	1.1753
171446621	chr1:171446621:A:G	2.9913e-32	-1.33749	-1.22841
171446717	chr1:171446717:A:G	1.81397e-31	-2.02686	1.26336
171447117	chr1:171447117:A:G	6.33879e-32	-0.481389	-1.33353
171447433	chr1:171447433:T:C	4.00737e-31	-1.47164	1.50075
171447540	chr1:171447540:G:A	6.9397e-32	-0.300434	-1.42391
171447548	chr1:171447548:C:T	7.24409e-32	-0.318621	-1.3628
171447816	chr1:171447816:C:T	1.07638e-31	-2.90987e-10	-1.28542
171447840	chr1:171447840:G:A	2.77154e-31	0.0472543	-0.386872
171447872	chr1:171447872:C:A	2.45278e-32	-1.35865	-1.40573
171448063	chr1:171448063:T:C	4.46041e-31	-1.43107	1.56729
171448734	chr1:171448734:G:A	2.73636e-30	2.28009	-0.329895
171449357	chr1:171449357:G:A	9.60751e-32	-2.90987e-10	-1.39906
171449634	chr1:171449634:TA:T	9.42332e-32	-2.90987e-10	-1.41842
171449816	chr1:171449816:G:A	2.48139e-31	-1.3529	0.902696
171450119	chr1:171450119:C:T	5.32811e-32	-1.98861	-4.11118e-10
171450542	chr1:171450542:G:A	4.25268e-31	-0.876448	0.964976
171450545	chr1:171450545:C:T	1.1008e-31	-2.90987e-10	-1.26299
171450602	chr1:171450602:A:G	3.92803e-31	-0.876325	0.885442
171450949	chr1:171450949:C:A	4.07832e-31	-2.90987e-10	0.0466636
171451067	chr1:171451067:T:C	3.09944e-32	-1.3685	-1.16188
171451270	chr1:171451270:C:T	1.04236e-31	-1.31754	-4.11118e-10
171451469	chr1:171451469:GATCTC:G	2.43101e-31	-0.470716	-4.11118e-10
171451837	chr1:171451837:G:A	1.12826e-31	-0.445189	-0.793158
171451903	chr1:171451903:G:A	1.25782e-30	-2.90987e-10	1.17295
171452596	chr1:171452596:A:G	2.24608e-31	-1.32021	0.770372
171452846	chr1:171452846:C:A	9.57276e-32	-2.90987e-10	-1.40269
171452969	chr1:171452969:G:T	1.07517e-31	-0.490766	-0.795778
171453068	chr1:171453068:T:C	2.8026e-32	-1.40531	-1.22575
171453197	chr1:171453197:A:G	1.08781e-31	-0.434086	-0.840772
171453523	chr1:171453523:G:T	9.84657e-32	-2.90987e-10	-1.37448
171453524	chr1:171453524:A:T	9.84357e-32	-2.90987e-10	-1.37479
171453574	chr1:171453574:T:C	6.22098e-32	-2.00787	0.17419
171453617	chr1:171453617:C:T	2.40115e-31	-1.33657	0.853499
171453678	chr1:171453678:C:T	9.90852e-32	-0.485113	-0.883098
171453785	chr1:171453785:GACGT:G	2.18602e-31	-1.34138	0.764441
171453919	chr1:171453919:C:T	1.1114e-31	-0.443345	-0.810052
171454495	chr1:171454495:C:T	5.02913e-31	1.51283	-1.25661
171454498	chr1:171454498:C:T	1.00358e-31	-0.560701	-0.79475
171455074	chr1:171455074:A:G	3.92982e-31	-0.801909	0.811483
171455672	chr1:171455672:A:C	2.20233e-32	-1.45553	-1.41656
171455689	chr1:171455689:G:A	1.22262e-30	-2.90987e-10	1.14456
171455691	chr1:171455691:C:T	1.08928e-31	-1.27351	-4.11118e-10
171455704	chr1:171455704:C:G	1.46026e-32	-1.91961	-1.36338
171455714	chr1:171455714:T:C	1.62102e-32	-1.93128	-1.24727
171455938	chr1:171455938:G:C	1.04312e-31	-2.90987e-10	-1.3168
171456584	chr1:171456584:C:T	2.54997e-32	-1.45446	-1.27106
171456669	chr1:171456669:T:C	2.5418e-32	-1.47686	-1.25188
171456681	chr1:171456681:T:C	2.47495e-32	-1.44869	-1.3067
171456926	chr1:171456926:A:G	1.23678e-31	-2.90987e-10	-1.14651
171457309	chr1:171457309:C:A	2.20588e-31	-0.570932	0.00303568
171457491	chr1:171457491:A:G	2.13171e-31	-0.619595	0.017499
171457638	chr1:171457638:C:T	2.19405e-31	-0.643686	0.070412
171457983	chr1:171457983:A:G	8.36544e-32	-1.5375	-4.11118e-10
171458555	chr1:171458555:A:G	2.66525e-32	-1.45145	-1.22986
171458609	chr1:171458609:C:T	9.37194e-32	-2.90987e-10	-1.42389
171458834	chr1:171458834:T:C	2.48763e-32	-1.41563	-1.33464
171459082	chr1:171459082:C:T	1.04388e-31	-2.90987e-10	-1.31607
171459318	chr1:171459318:G:A	1.04886e-31	-2.90987e-10	-1.31132
171459670	chr1:171459670:G:A	1.04064e-30	-2.90987e-10	0.983397
171459783	chr1:171459783:C:T	1.60003e-31	-2.90987e-10	-0.889001
171459825	chr1:171459825:T:C	9.93213e-32	-2.90987e-10	-1.36583
171460134	chr1:171460134:G:A	1.3849e-32	-1.94667	-1.38931
171460704	chr1:171460704:ACT:A	1.02738e-31	-0.503588	-0.828419
171460724	chr1:171460724:A:T	1.21111e-30	-2.90987e-10	1.1351
171460810	chr1:171460810:T:C	2.55142e-32	-1.39253	-1.33242
171460977	chr1:171460977:C:T	8.78386e-31	-2.90987e-10	0.813895
171461029	chr1:171461029:A:C	4.91139e-31	-2.90987e-10	0.232536
171462023	chr1:171462023:AAAGAC:A	1.57907e-31	-2.90987e-10	-0.902184
171462109	chr1:171462109:G:A	9.72406e-31	-2.90987e-10	0.915582
171462263	chr1:171462263:G:A	9.26965e-31	2.19561	-1.32789
171462264	chr1:171462264:C:A	1.11938e-30	2.37748	-1.32114
171462672	chr1:171462672:G:A	1.70933e-32	-1.9706	-1.15491
171462928	chr1:171462928:G:T	1.13488e-31	-0.419644	-0.812851
171462932	chr1:171462932:TG:T	9.63049e-32	-2.90987e-10	-1.39667
171463178	chr1:171463178:G:C	5.0654e-31	-0.668403	0.931815
171463284	chr1:171463284:A:C	1.07468e-30	-2.90987e-10	1.01559
171463357	chr1:171463357:A:T	1.02352e-31	-0.478212	-0.857563
171463556	chr1:171463556:C:T	9.46372e-32	-2.90987e-10	-1.41414
171463970	chr1:171463970:T:C	6.52016e-32	-1.97182	0.185113
171464631	chr1:171464631:GAGTAGCTGGGACTACAGGTT:G	5.9172e-32	-0.751262	-1.13248
171464834	chr1:171464834:T:C	8.89027e-31	2.18998	-1.36405
171465008	chr1:171465008:T:A	4.8878e-31	-0.727988	0.955709
171465124	chr1:171465124:C:T	2.17161e-30	-2.90987e-10	1.71903
171466301	chr1:171466301:G:A	3.52846e-31	-2.90987e-10	-0.0981596
171466302	chr1:171466302:C:A	3.52276e-31	-2.90987e-10	-0.0997758
171466338	chr1:171466338:G:A	6.28634e-32	-0.690961	-1.13227
171467013	chr1:171467013:T:C	5.02849e-31	-0.685179	0.941278
171467134	chr1:171467134:T:A	9.99942e-32	-2.90987e-10	-1.35908
171467526	chr1:171467526:G:A	5.09169e-32	-2.034	-4.11118e-10
171468105	chr1:171468105:G:C	2.41062e-32	-1.38618	-1.39554
171468218	chr1:171468218:TA:T	1.02534e-30	2.28117	-1.31258
171468530	chr1:171468530:C:T	9.45557e-32	-0.866636	-0.548366
171468579	chr1:171468579:A:G	9.69228e-32	-2.90987e-10	-1.39028
171468735	chr1:171468735:A:G	1.34274e-32	-1.95313	-1.41376
171468874	chr1:171468874:C:T	1.69935e-32	-1.96466	-1.1667
171468914	chr1:171468914:A:G	1.35946e-32	-1.94219	-1.41233
171469033	chr1:171469033:A:G	1.03394e-31	-0.509816	-0.815832
171469158	chr1:171469158:T:C	4.89588e-31	-0.710168	0.93954
171469456	chr1:171469456:T:C	2.24163e-31	-2.90987e-10	-0.551818
171470060	chr1:171470060:T:C	6.20979e-31	-0.659206	1.12631
171470118	chr1:171470118:A:G	1.34507e-32	-1.96022	-1.40494
171470256	chr1:171470256:A:T	1.34261e-32	-1.94908	-1.41791
171470604	chr1:171470604:A:G	1.35642e-32	-1.95925	-1.39751
171470644	chr1:171470644:A:G	5.73735e-32	-1.89844	-0.0161724
171470755	chr1:171470755:G:A	1.34548e-31	-2.90987e-10	-1.06227
171471072	chr1:171471072:A:G	1.77721e-31	-2.90987e-10	-0.783975
171471376	chr1:171471376:C:T	6.12313e-32	-0.699688	-1.14985
171471476	chr1:171471476:T:A	9.521e-32	-2.90987e-10	-1.40811
171471680	chr1:171471680:A:G	1.27389e-30	1.18564	-4.11118e-10
171471709	chr1:171471709:C:T	9.46308e-32	-2.90987e-10	-1.41421
171471775	chr1:171471775:T:C	1.64538e-32	-1.90475	-1.25888
171471861	chr1:171471861:A:G	9.79183e-32	-0.542621	-0.837437
171471928	chr1:171471928:G:A	6.40265e-32	-0.679025	-1.12587
171472199	chr1:171472199:A:G	4.64064e-31	-2.90987e-10	0.175832
171472228	chr1:171472228:T:C	1.02289e-31	-2.90987e-10	-1.33639
171473296	chr1:171473296:A:G	9.46187e-32	-2.90987e-10	-1.41434
171473371	chr1:171473371:G:A	2.31735e-32	-1.46415	-1.35703
171474040	chr1:171474040:C:T	6.10181e-31	-0.59629	1.04585
171474677	chr1:171474677:A:T	2.74207e-32	-1.44704	-1.20585
171474866	chr1:171474866:G:A	6.8692e-32	-1.85246	0.117904
171475181	chr1:171475181:G:A	9.60369e-32	-2.90987e-10	-1.39946
171475321	chr1:171475321:T:C	1.33625e-32	-1.94447	-1.42728
171475492	chr1:171475492:G:A	1.02105e-31	-2.90987e-10	-1.33819
171476113	chr1:171476113:C:G	1.18394e-31	-0.434304	-0.75587
171476401	chr1:171476401:AGAAAGAAAGAAAGAAAGAAT:A	5.32047e-32	-1.99004	-4.11118e-10
171476743	chr1:171476743:C:G	1.27631e-31	-0.403248	-0.711803
171476997	chr1:171476997:A:G	4.82399e-31	-0.734058	0.948639
171477527	chr1:171477527:G:A	3.82111e-31	-0.662853	0.644373
171477556	chr1:171477556:C:A	1.43949e-32	-1.9753	-1.32201
171477681	chr1:171477681:C:T	7.16129e-32	-1.69292	-4.11118e-10
171477816	chr1:171477816:C:T	9.82626e-32	-2.90987e-10	-1.37655
171478031	chr1:171478031:C:G	9.97007e-32	-2.90987e-10	-1.36202
171478095	chr1:171478095:A:C	2.72151e-31	-0.737572	0.379737
171478126	chr1:171478126:T:C	2.94727e-31	-0.766224	0.488081
171478431	chr1:171478431:T:C	1.8344e-32	-1.89679	-1.1581
171478445	chr1:171478445:T:G	2.59242e-31	-2.90987e-10	-0.406428
171478539	chr1:171478539:T:C	2.35728e-32	-1.76309	-1.04101
171478653	chr1:171478653:A:G	9.99807e-32	-2.90987e-10	-1.35921
171478928	chr1:171478928:C:T	3.28224e-32	-1.94196	-0.53112
171479258	chr1:171479258:G:A	1.80188e-31	-1.22311	0.452927
171479339	chr1:171479339:C:T	8.56316e-32	-1.6068	0.0926648
171480036	chr1:171480036:A:G	1.20003e-31	-2.90987e-10	-1.17668
171480044	chr1:171480044:C:T	5.38806e-31	0.325164	-4.11118e-10
171480068	chr1:171480068:T:C	2.91448e-32	-1.74491	-0.847005
171480433	chr1:171480433:T:C	1.00559e-31	-2.90987e-10	-1.35344
171480679	chr1:171480679:A:G	1.31673e-31	-1.08492	0.00104833
171480732	chr1:171480732:G:A	6.45033e-32	-0.977693	-0.819781
171480736	chr1:171480736:G:A	2.68747e-32	-1.68892	-0.984081
171481677	chr1:171481677:T:G	1.55066e-31	0.452904	-1.37325
171481750	chr1:171481750:G:A	3.02968e-32	-1.71126	-0.841892
171482005	chr1:171482005:T:C	1.0376e-31	-2.90987e-10	-1.32211
171482057	chr1:171482057:A:G	2.29911e-31	-0.5265	-4.11118e-10
171482065	chr1:171482065:T:C	5.45659e-30	4.03484	-1.39445
171482276	chr1:171482276:C:T	9.32493e-32	-2.90987e-10	-1.42891
171482482	chr1:171482482:C:T	1.38163e-31	-0.805934	-0.229825
171482820	chr1:171482820:T:A	2.81714e-31	0.672902	-0.996202
171483403	chr1:171483403:T:C	1.61147e-31	-2.90987e-10	-0.881875
171483862	chr1:171483862:C:T	2.28741e-29	4.07357	-4.11118e-10
171484024	chr1:171484024:T:C	7.82526e-32	-1.60425	-4.11118e-10
171484430	chr1:171484430:T:C	1.09719e-31	-2.90987e-10	-1.26627
171484487	chr1:171484487:G:A	2.54787e-32	-1.71074	-1.01561
171485208	chr1:171485208:C:A	1.16964e-31	-2.90987e-10	-1.20232
171485316	chr1:171485316:TTA:T	1.1325e-31	-2.90987e-10	-1.2346
171485514	chr1:171485514:T:C	1.05779e-31	-2.90987e-10	-1.30283
171485638	chr1:171485638:C:T	2.30919e-31	0.490757	-1.01288
171485755	chr1:171485755:G:A	9.32848e-32	-2.90987e-10	-1.42853
171486504	chr1:171486504:GTCTT:G	9.74501e-32	-2.90987e-10	-1.38485
171486653	chr1:171486653:C:T	1.94775e-32	-1.7361	-1.25883
171486748	chr1:171486748:C:T	1.86448e-31	0.690338	-1.42638
171486809	chr1:171486809:T:A	4.26689e-32	-1.73003	-0.480693
171487637	chr1:171487637:T:C	2.93007e-31	-0.436209	0.152215
171488568	chr1:171488568:A:T	1.04561e-30	-1.26344	2.2516
171488615	chr1:171488615:A:G	9.32493e-32	-2.90987e-10	-1.42891
171489111	chr1:171489111:T:C	1.34783e-31	-0.96299	-0.0975338
171489241	chr1:171489241:A:C	1.31314e-31	-2.90987e-10	-1.0866
171489959	chr1:171489959:G:C	4.40853e-31	0.12452	-4.11118e-10
171489980	chr1:171489980:C:T	9.33305e-32	-2.90987e-10	-1.42804
171490197	chr1:171490197:G:A	1.15705e-31	-1.21314	-4.11118e-10
171490368	chr1:171490368:A:G	2.247e-31	0.670226	-1.21965
171491060	chr1:171491060:A:G	1.07706e-31	-1.04643	-0.238356
171491623	chr1:171491623:A:T	1.09133e-31	-2.90987e-10	-1.27162
171491830	chr1:171491830:A:C	9.49682e-32	-2.90987e-10	-1.41065
171491950	chr1:171491950:T:C	1.9445e-32	-2.02969	-0.966905
171492106	chr1:171492106:T:G	1.10624e-31	-2.90987e-10	-1.25805
171492290	chr1:171492290:G:T	2.87252e-31	-2.90987e-10	-0.303832
171492648	chr1:171492648:G:A	2.38433e-31	-0.306476	-0.183625
171492672	chr1:171492672:G:A	9.65425e-32	-2.90987e-10	-1.39421
171493432	chr1:171493432:G:A	4.0002e-31	0.027324	-4.11118e-10
171493919	chr1:171493919:G:A	5.52879e-32	-1.95164	-4.11118e-10
171494161	chr1:171494161:C:T	1.67717e-32	-1.71608	-1.42842
171494292	chr1:171494292:G:A	2.92292e-31	-0.431805	0.145368
171494822	chr1:171494822:A:G	2.09583e-32	-2.03352	-0.888136
171495281	chr1:171495281:A:G	3.56609e-31	-0.979347	0.891794
171495315	chr1:171495315:A:C	9.00293e-32	-1.46406	-4.11118e-10
171496582	chr1:171496582:A:ATT	1.03612e-31	-2.90987e-10	-1.32354
171497092	chr1:171497092:A:G	6.06508e-31	-1.29032	1.73384
171497411	chr1:171497411:A:G	1.69424e-31	0.551442	-1.38323
171497913	chr1:171497913:C:A	1.86172e-31	-0.310531	-0.426988
171498244	chr1:171498244:A:G	9.33304e-32	-2.90987e-10	-1.42805
171498484	chr1:171498484:A:G	2.51049e-31	-2.90987e-10	-0.438544
171498592	chr1:171498592:A:G	1.25262e-31	-1.00309	-0.130696
171498893	chr1:171498893:C:T	5.57168e-32	-1.94391	-4.11118e-10
171499000	chr1:171499000:A:G	9.32513e-32	-2.90987e-10	-1.42889
171500211	chr1:171500211:C:T	1.82232e-31	-0.293578	-0.465335
171500290	chr1:171500290:A:C	1.10652e-31	-2.90987e-10	-1.2578
171500464	chr1:171500464:T:TCATA	1.03607e-31	-2.90987e-10	-1.32358
171500563	chr1:171500563:C:T	3.81912e-31	-2.90987e-10	-0.0190005
171500786	chr1:171500786:T:A	1.84269e-31	0.68047	-1.42826
171503013	chr1:171503013:C:T	2.72363e-31	-2.90987e-10	-0.357056
171503049	chr1:171503049:A:G	3.69477e-32	-1.94731	-0.407373
171503091	chr1:171503091:T:C	4.19837e-31	-2.90987e-10	0.0756747
171503246	chr1:171503246:G:A	6.16441e-31	0.459772	-4.11118e-10
171503251	chr1:171503251:T:C	2.50631e-31	-0.268396	-0.171813
171503604	chr1:171503604:A:G	1.19972e-31	-2.90987e-10	-1.17693
171504623	chr1:171504623:A:G	5.83571e-32	-1.89761	-4.11118e-10
171504879	chr1:171504879:A:AATTGACATCTTAAT	1.15165e-31	-2.90987e-10	-1.21782
171504977	chr1:171504977:A:G	9.33425e-32	-2.90987e-10	-1.42792
171504992	chr1:171504992:G:A	1.08876e-31	-2.90987e-10	-1.27398
171505190	chr1:171505190:G:C	1.86292e-31	-0.32008	-0.416798
171505554	chr1:171505554:T:G	3.22918e-30	3.52894	-1.41314
171505614	chr1:171505614:A:T	1.23286e-31	-2.90987e-10	-1.14968
171505721	chr1:171505721:G:GT	1.23696e-31	-2.90987e-10	-1.14637
171505727	chr1:171505727:G:T	1.1965e-31	-2.90987e-10	-1.17962
171505865	chr1:171505865:A:G	1.29212e-31	-2.90987e-10	-1.10274
171506032	chr1:171506032:C:T	3.58196e-31	-0.975596	0.892485
171506148	chr1:171506148:T:C	1.61044e-31	-0.298985	-0.583528
171506269	chr1:171506269:T:C	1.02008e-31	-2.90987e-10	-1.33914
171506272	chr1:171506272:G:A	2.04684e-31	-2.90987e-10	-0.642722
171506275	chr1:171506275:T:C	1.00452e-31	-2.90987e-10	-1.35451
171506458	chr1:171506458:G:A	1.0195e-31	-2.90987e-10	-1.33971
171506850	chr1:171506850:G:A	1.01991e-31	-2.90987e-10	-1.3393
171507060	chr1:171507060:T:C	1.34576e-31	0.355289	-1.41735
171507545	chr1:171507545:A:G	1.75276e-31	0.624509	-1.42234
171507781	chr1:171507781:A:G	1.18031e-31	-2.90987e-10	-1.19325
171508216	chr1:171508216:G:A	3.67464e-32	-1.93207	-0.42808
171508277	chr1:171508277:A:C	9.34685e-32	-2.90987e-10	-1.42657
171508505	chr1:171508505:T:C	9.32464e-32	-2.90987e-10	-1.42895
171508617	chr1:171508617:A:G	9.59306e-32	-2.90987e-10	-1.40057
171509035	chr1:171509035:T:C	2.23356e-31	-0.341079	-0.214347
171509077	chr1:171509077:G:A	2.84742e-31	-2.90987e-10	-0.312606
171509328	chr1:171509328:C:T	2.87995e-31	-2.90987e-10	-0.301249
171509384	chr1:171509384:G:A	1.8027e-31	-0.297595	-0.472139
171509671	chr1:171509671:T:C	2.90432e-31	-2.90987e-10	-0.292821
171510146	chr1:171510146:C:T	3.27496e-31	-0.172717	-4.11118e-10
171510951	chr1:171510951:G:A	2.87252e-31	-2.90987e-10	-0.303832
171511710	chr1:171511710:A:G	1.04491e-31	-2.90987e-10	-1.31509
171512453	chr1:171512453:G:A	2.23827e-31	-0.353593	-0.199727
171512819	chr1:171512819:T:C	1.6938e-32	-1.7086	-1.42603
171513782	chr1:171513782:A:G	1.72118e-32	-2.00553	-1.11306
171513864	chr1:171513864:G:T	2.15539e-31	-0.343485	-0.247566
171514840	chr1:171514840:A:G	3.43229e-32	-1.94074	-0.487641
171515023	chr1:171515023:G:A	3.97955e-31	-2.90987e-10	0.0221471
171515061	chr1:171515061:G:A	9.32093e-32	-2.90987e-10	-1.42934
171515175	chr1:171515175:A:G	3.07128e-31	-2.90987e-10	-0.236927
171515327	chr1:171515327:G:A	1.11192e-31	-2.90987e-10	-1.25294
171515417	chr1:171515417:G:A	2.29921e-31	-0.340872	-0.185585
171515890	chr1:171515890:AG:A	9.32513e-32	-2.90987e-10	-1.42889
171516314	chr1:171516314:G:A	1.80105e-31	-0.323465	-0.447188
171516418	chr1:171516418:A:G	9.32073e-32	-2.90987e-10	-1.42937
171516738	chr1:171516738:C:T	2.47897e-31	-0.319348	-0.131831
171517193	chr1:171517193:G:A	1.10859e-31	-1.04563	-0.210307
171517230	chr1:171517230:C:T	5.79859e-31	1.77384	-1.37525
171517436	chr1:171517436:C:CCTTG	9.47092e-32	-2.90987e-10	-1.41338
171517773	chr1:171517773:G:A	3.42556e-32	-1.94953	-0.480811
171517953	chr1:171517953:TG:T	1.87371e-32	-2.0334	-1.00029
171517992	chr1:171517992:C:T	2.04477e-31	-2.90987e-10	-0.643737
171518199	chr1:171518199:A:G	2.10838e-31	-0.193051	-0.420051
171518787	chr1:171518787:G:A	6.16915e-32	-1.84205	-4.11118e-10
171519127	chr1:171519127:A:G	1.09515e-31	-2.90987e-10	-1.26813
171519295	chr1:171519295:T:C	6.90032e-32	-1.73004	-4.11118e-10
171519379	chr1:171519379:A:G	3.49375e-32	-1.94604	-0.464593
171519656	chr1:171519656:C:T	3.708e-32	-1.93732	-0.413795
171520129	chr1:171520129:ATTC:A	1.03728e-31	-2.90987e-10	-1.32242
171520270	chr1:171520270:G:A	1.08095e-31	-2.90987e-10	-1.28118
171520326	chr1:171520326:C:T	2.86929e-31	-1.01432	0.709361
171520705	chr1:171520705:A:G	3.15231e-30	3.4908	-1.3991
171520893	chr1:171520893:C:T	1.14747e-31	-2.90987e-10	-1.22147
171520968	chr1:171520968:T:C	9.32476e-32	-2.90987e-10	-1.42893
171521057	chr1:171521057:G:GC	5.62321e-32	-1.9347	-4.11118e-10
171521236	chr1:171521236:T:A	2.31385e-32	-1.47722	-1.34548
171521573	chr1:171521573:A:G	1.0459e-31	-2.90987e-10	-1.31415
171521693	chr1:171521693:G:A	1.64709e-31	0.567092	-1.4271
171522125	chr1:171522125:T:A	2.57141e-31	-2.02173	1.60716
171523650	chr1:171523650:T:C	1.03144e-31	-2.90987e-10	-1.32807
171523723	chr1:171523723:G:A	7.74036e-32	-1.61516	-4.11118e-10
171523880	chr1:171523880:A:G	2.61085e-31	-2.90987e-10	-0.399344
171523929	chr1:171523929:A:G	1.08584e-31	-1.27667	-4.11118e-10
171524183	chr1:171524183:T:C	2.26046e-31	-0.335065	-0.208388
171524393	chr1:171524393:T:C	2.12031e-31	-0.290777	-0.316683
171524679	chr1:171524679:A:G	9.43695e-32	-2.90987e-10	-1.41697
171524716	chr1:171524716:C:A	1.66978e-31	-2.90987e-10	-0.846326
171525234	chr1:171525234:A:G	1.2496e-31	-2.90987e-10	-1.1362
171525420	chr1:171525420:G:T	1.05233e-31	-2.90987e-10	-1.30801
171525644	chr1:171525644:G:A	1.38188e-30	-2.90987e-10	1.26701
171525709	chr1:171525709:C:A	1.97187e-31	-0.253464	-0.426577
171526033	chr1:171526033:G:A	1.10472e-31	-2.90987e-10	-1.25943
171526247	chr1:171526247:T:C	1.03728e-31	-2.90987e-10	-1.32242
171526958	chr1:171526958:G:A	1.66897e-32	-1.72065	-1.42875
171527156	chr1:171527156:A:G	1.97429e-31	-0.374955	-0.303855
171527449	chr1:171527449:C:T	2.20088e-31	-0.295788	-0.274375
171527736	chr1:171527736:A:G	2.7931e-31	-1.03324	0.701372
171527756	chr1:171527756:A:G	2.49815e-31	-0.276707	-0.166764
171527829	chr1:171527829:G:A	1.03723e-31	-2.90987e-10	-1.32247
171527882	chr1:171527882:ATT:A	2.04684e-31	-2.90987e-10	-0.642722
171528282	chr1:171528282:T:C	4.44186e-31	-2.90987e-10	0.132052
171528312	chr1:171528312:A:G	2.1451e-31	-0.347554	-0.248283
171528350	chr1:171528350:G:A	1.8363e-31	-0.751267	-4.11118e-10
171528465	chr1:171528465:T:G	1.07774e-31	-2.90987e-10	-1.28415
171528501	chr1:171528501:CA:C	1.23227e-31	-2.90987e-10	-1.15016
171528587	chr1:171528587:G:A	1.03749e-31	-2.90987e-10	-1.32221
171528882	chr1:171528882:G:A	5.21705e-32	-2.00967	-4.11118e-10
171529014	chr1:171529014:C:G	1.99328e-31	-2.90987e-10	-0.669242
171529102	chr1:171529102:A:G	1.84394e-32	-1.75689	-1.29281
171529148	chr1:171529148:C:T	1.98244e-31	-2.90987e-10	-0.674695
171529375	chr1:171529375:A:G	9.76576e-32	-2.90987e-10	-1.38272
171529969	chr1:171529969:A:G	1.75055e-31	0.623804	-1.4229
171530442	chr1:171530442:C:T	1.24226e-31	-2.90987e-10	-1.14209
171530516	chr1:171530516:A:G	4.54945e-32	-0.799742	-1.34686
171530587	chr1:171530587:A:G	9.38001e-32	-2.90987e-10	-1.42303
171530643	chr1:171530643:G:GT	1.61736e-32	-1.75216	-1.42865
171530855	chr1:171530855:A:G	1.54343e-31	0.504121	-1.42914
171530938	chr1:171530938:C:T	1.43507e-31	0.431175	-1.42899
171531015	chr1:171531015:C:T	1.47378e-31	0.457437	-1.42863
171531511	chr1:171531511:T:C	1.94873e-31	-2.90987e-10	-0.691842
171532266	chr1:171532266:T:C	1.24512e-31	-2.90987e-10	-1.13979
171533644	chr1:171533644:A:G	2.04412e-31	-2.90987e-10	-0.644054
171533657	chr1:171533657:C:G	1.05421e-31	-2.90987e-10	-1.30623
171534203	chr1:171534203:T:C	1.03723e-31	-2.90987e-10	-1.32246
171534659	chr1:171534659:A:G	1.03902e-31	-2.90987e-10	-1.32075
171534697	chr1:171534697:A:C	4.97726e-31	-2.90987e-10	0.245858
171534796	chr1:171534796:G:A	1.96424e-31	-0.289884	-0.394033
171534797	chr1:171534797:C:T	1.93792e-31	-0.292822	-0.404583
171535046	chr1:171535046:G:A	1.44249e-31	0.43591	-1.42856
171535048	chr1:171535048:C:T	9.67319e-32	-1.0388	-0.353448
171535501	chr1:171535501:A:G	9.33136e-32	-2.90987e-10	-1.42823
171535790	chr1:171535790:A:T	1.31122e-31	-2.90987e-10	-1.08806
171535794	chr1:171535794:A:G	1.2765e-31	-2.90987e-10	-1.1149
171536472	chr1:171536472:A:C	3.2654e-32	-1.95235	-0.525869
171536605	chr1:171536605:T:TTA	9.37845e-32	-2.90987e-10	-1.42319
171537122	chr1:171537122:A:G	1.52023e-31	-0.395762	-0.544396
171537557	chr1:171537557:A:G	1.19377e-30	-2.90987e-10	1.12068
171537964	chr1:171537964:G:A	1.56326e-31	0.516904	-1.42915
171538551	chr1:171538551:T:A	1.03804e-31	-2.90987e-10	-1.32169
171538742	chr1:171538742:C:T	2.92587e-31	-2.90987e-10	-0.285429
171539025	chr1:171539025:G:A	1.71888e-31	-0.426747	-0.390601
171539153	chr1:171539153:C:T	1.57577e-31	0.522489	-1.42676
171539174	chr1:171539174:T:A	2.61904e-31	-2.00942	1.61321
171539289	chr1:171539289:G:T	1.82596e-32	-1.99236	-1.06714
171539919	chr1:171539919:G:A	1.77777e-31	-0.317822	-0.465837
171540188	chr1:171540188:G:A	2.00737e-31	-0.288396	-0.373799
171540276	chr1:171540276:C:T	1.03728e-31	-2.90987e-10	-1.32242
171540347	chr1:171540347:C:T	9.76723e-32	-2.90987e-10	-1.38257
171541594	chr1:171541594:G:A	9.33305e-32	-2.90987e-10	-1.42804
171542303	chr1:171542303:A:G	2.24063e-32	-2.03393	-0.820917
171542580	chr1:171542580:A:G	1.14024e-31	-2.90987e-10	-1.22779
171542641	chr1:171542641:T:C	1.52275e-31	-2.90987e-10	-0.938502
171542824	chr1:171542824:G:A	1.5152e-32	-1.81817	-1.42788
171543139	chr1:171543139:T:G	2.81964e-31	0.29153	-0.613941
171543186	chr1:171543186:A:T	1.39654e-31	-2.90987e-10	-1.02502
171544146	chr1:171544146:G:A	1.03897e-31	-2.90987e-10	-1.32079
171544403	chr1:171544403:T:C	2.34645e-31	-0.294117	-0.212
171546323	chr1:171546323:C:T	1.35135e-31	-1.05792	-4.11118e-10
171546647	chr1:171546647:T:C	3.03696e-32	-1.97086	-0.579886
171547287	chr1:171547287:G:A	1.03411e-31	-1.32548	-4.11118e-10
171547429	chr1:171547429:A:G	1.1078e-31	-2.90987e-10	-1.25664
171547724	chr1:171547724:A:G	5.42032e-32	-0.576733	-1.39472
171549118	chr1:171549118:A:G	1.03728e-31	-2.90987e-10	-1.32242
171549270	chr1:171549270:G:C	3.20082e-31	-0.338944	0.143331
171549501	chr1:171549501:T:C	3.0808e-31	-2.90987e-10	-0.23383
171549884	chr1:171549884:A:G	3.09894e-31	-0.227961	-4.11118e-10
171549928	chr1:171549928:C:T	7.07105e-32	-1.7056	-4.11118e-10
171551070	chr1:171551070:T:C	1.14804e-31	-2.90987e-10	-1.22097
171551113	chr1:171551113:G:A	1.66068e-31	0.576826	-1.42862
171551140	chr1:171551140:A:G	1.67393e-31	0.583896	-1.42774
171551150	chr1:171551150:G:A	1.82197e-31	-0.245899	-0.513201
171551940	chr1:171551940:T:C	1.29136e-31	0.297017	-1.40034
171551971	chr1:171551971:T:G	3.38943e-31	-2.90987e-10	-0.13836
171552035	chr1:171552035:C:T	1.09036e-31	-2.90987e-10	-1.27252
171552062	chr1:171552062:G:A	2.04524e-31	-0.272762	-0.370743
171552106	chr1:171552106:C:T	2.11243e-31	-0.295172	-0.316009
171552926	chr1:171552926:A:G	5.71646e-31	0.384328	-4.11118e-10
171553247	chr1:171553247:G:A	1.66718e-31	0.575026	-1.42291
171553259	chr1:171553259:G:A	3.60912e-31	-0.219952	0.144395
171553260	chr1:171553260:T:A	3.63633e-31	-0.216355	0.148307
171553320	chr1:171553320:A:T	2.36598e-31	-0.282792	-0.215038
171553327	chr1:171553327:T:C	1.03685e-31	-2.90987e-10	-1.32283
171553330	chr1:171553330:C:T	9.83556e-32	-2.90987e-10	-1.3756
171553331	chr1:171553331:G:A	1.38093e-31	-2.90987e-10	-1.03626
171554083	chr1:171554083:T:C	3.66395e-30	3.63317	-1.39106
171554404	chr1:171554404:G:C	2.70811e-31	-2.90987e-10	-0.36277
171554691	chr1:171554691:TA:T	2.70952e-31	-2.90987e-10	-0.362248
171554885	chr1:171554885:G:A	2.03226e-31	-0.300277	-0.349594
171555625	chr1:171555625:A:G	1.03782e-31	-2.90987e-10	-1.3219
171555633	chr1:171555633:C:T	3.34708e-32	-1.93098	-0.522542
171556306	chr1:171556306:C:T	2.73772e-31	-2.90987e-10	-0.351895
171556507	chr1:171556507:A:G	2.41151e-31	-2.90987e-10	-0.478767
171557771	chr1:171557771:G:A	1.50853e-31	0.402219	-1.35011
171557894	chr1:171557894:C:G	1.12686e-31	-2.90987e-10	-1.23958
171558183	chr1:171558183:A:G	2.50509e-31	-0.256565	-0.184131
171558683	chr1:171558683:C:T	1.97342e-31	-0.232138	-0.447116
171558735	chr1:171558735:AC:A	3.13743e-32	-2.0106	-0.507603
171559277	chr1:171559277:G:A	6.18798e-32	-1.98565	0.146651
171559740	chr1:171559740:C:T	2.60734e-31	-0.195442	-0.205248
171559741	chr1:171559741:G:A	3.31022e-32	-1.94393	-0.520656
171559844	chr1:171559844:C:T	1.04464e-31	-1.00028	-0.315062
171560316	chr1:171560316:C:T	1.00304e-31	-2.90987e-10	-1.35599
171560346	chr1:171560346:A:G	4.2356e-32	-1.9571	-0.260982
171561006	chr1:171561006:T:G	3.79382e-31	-2.90987e-10	-0.0256469
171561809	chr1:171561809:T:C	3.1318e-32	-1.95187	-0.568125
171562020	chr1:171562020:A:G	7.25947e-32	-0.491905	-1.1874
171562268	chr1:171562268:C:G	8.5391e-32	-0.992872	-0.524079
171562360	chr1:171562360:A:G	1.78481e-32	-2.00777	-1.07452
171563836	chr1:171563836:G:A	1.03728e-31	-2.90987e-10	-1.32242
171563894	chr1:171563894:A:G	9.28896e-32	-0.811713	-0.621067
171564068	chr1:171564068:G:A	5.52449e-32	-1.95242	-4.11118e-10
171564475	chr1:171564475:A:T	2.4675e-32	-1.94832	-0.810084
171564840	chr1:171564840:T:A	6.10731e-32	-1.85212	-4.11118e-10
171565452	chr1:171565452:GGTTT:G	1.58233e-31	0.512611	-1.41274
171565478	chr1:171565478:C:T	4.285e-32	-1.97716	-0.229329
171565640	chr1:171565640:G:C	1.30564e-31	-2.90987e-10	-1.09233
171566041	chr1:171566041:C:T	9.17232e-32	-0.838592	-0.606824
171566170	chr1:171566170:T:C	3.1961e-32	-1.94245	-0.557222
171566334	chr1:171566334:G:A	1.4062e-31	-2.90987e-10	-1.01813
171566900	chr1:171566900:C:T	9.49343e-32	-2.90987e-10	-1.41101
171566967	chr1:171566967:G:A	5.20474e-30	3.97299	-1.37986
171567009	chr1:171567009:G:A	1.03726e-31	-2.90987e-10	-1.32243
171567285	chr1:171567285:G:A	8.72279e-32	-0.867797	-0.62787
171567709	chr1:171567709:G:A	1.03695e-31	-2.90987e-10	-1.32274
171567853	chr1:171567853:C:G	1.03957e-31	-2.90987e-10	-1.32021
171567989	chr1:171567989:C:G	1.55954e-30	1.38796	-4.11118e-10
171568270	chr1:171568270:A:G	9.33669e-32	-2.90987e-10	-1.42765
171568540	chr1:171568540:C:T	1.03728e-31	-2.90987e-10	-1.32242
171568576	chr1:171568576:G:A	9.7679e-32	-2.90987e-10	-1.3825
171568820	chr1:171568820:C:T	1.03745e-30	-2.90987e-10	0.980333
171568824	chr1:171568824:CTTG:C	1.05538e-31	-2.90987e-10	-1.30512
171569017	chr1:171569017:G:A	5.63615e-31	-2.90987e-10	0.37018
171569068	chr1:171569068:T:C	1.08114e-31	-2.90987e-10	-1.281
171569168	chr1:171569168:A:T	2.52604e-32	-1.42109	-1.31386
171569957	chr1:171569957:G:A	9.43761e-32	-0.81194	-0.604964
171569977	chr1:171569977:G:A	2.47788e-32	-1.89728	-0.856922
171570038	chr1:171570038:T:C	1.02558e-31	-2.90987e-10	-1.33377
171570040	chr1:171570040:C:A	1.33786e-31	-1.06795	-4.11118e-10
171570201	chr1:171570201:G:A	2.89508e-31	-0.340057	0.0440482
171570282	chr1:171570282:G:C	8.92445e-32	-0.789009	-0.683802
171572207	chr1:171572207:T:C	9.50236e-32	-0.822886	-0.587181
171572401	chr1:171572401:A:G	9.48957e-32	-2.90987e-10	-1.41141
171572446	chr1:171572446:C:T	9.10898e-32	-0.844584	-0.607761
171572965	chr1:171572965:C:T	1.11581e-31	-2.90987e-10	-1.24944
171573359	chr1:171573359:C:T	1.03761e-31	-2.90987e-10	-1.3221
171573379	chr1:171573379:A:G	9.81241e-32	-0.794539	-0.583419
171573583	chr1:171573583:T:C	3.07972e-31	-2.90987e-10	-0.234184
171574179	chr1:171574179:T:C	3.07348e-31	-2.90987e-10	-0.236211
171574309	chr1:171574309:T:C	8.11805e-32	-0.830782	-0.736734
171574608	chr1:171574608:T:C	6.8587e-31	0.566497	-4.11118e-10
171574724	chr1:171574724:G:T	8.42427e-32	-0.804069	-0.72642
171575912	chr1:171575912:G:A	2.66038e-32	-1.92767	-0.755464
171575952	chr1:171575952:G:A	6.05738e-32	-1.86033	-4.11118e-10
171576045	chr1:171576045:C:T	9.39786e-32	-2.90987e-10	-1.42112
171576247	chr1:171576247:T:G	1.0369e-31	-2.90987e-10	-1.32278
171576480	chr1:171576480:T:C	1.03775e-31	-2.90987e-10	-1.32196
171576683	chr1:171576683:G:A	1.14505e-31	-1.22357	-4.11118e-10
171576850	chr1:171576850:A:T	1.04474e-31	-2.90987e-10	-1.31525
171577368	chr1:171577368:C:T	1.03728e-31	-2.90987e-10	-1.32242
171577694	chr1:171577694:C:A	2.486e-32	-1.9193	-0.831626
171577838	chr1:171577838:C:T	1.73226e-31	-2.90987e-10	-0.809597
171577897	chr1:171577897:C:T	6.60959e-32	-0.907473	-0.865611
171577934	chr1:171577934:C:T	1.71944e-31	-2.90987e-10	-0.817023
171577995	chr1:171577995:C:T	1.83155e-32	-2.03125	-1.0252
171578073	chr1:171578073:G:A	1.14315e-31	-2.90987e-10	-1.22524
171578275	chr1:171578275:G:A	7.71045e-31	-2.90987e-10	0.683555
171578361	chr1:171578361:C:T	9.81027e-32	-0.804034	-0.574142
171578800	chr1:171578800:C:T	9.46663e-32	-2.90987e-10	-1.41383
171579478	chr1:171579478:G:A	2.48345e-32	-1.45957	-1.29239
171579729	chr1:171579729:T:C	6.41919e-31	0.428	0.072271
171580437	chr1:171580437:A:G	1.95045e-31	-0.995916	0.304957
171580552	chr1:171580552:A:G	1.01225e-31	-2.90987e-10	-1.34684
171581057	chr1:171581057:A:G	2.78949e-31	-2.90987e-10	-0.333163
171581316	chr1:171581316:T:G	7.44113e-32	-0.827677	-0.826907
171581666	chr1:171581666:C:T	8.86853e-32	-0.892079	-0.587019
171581721	chr1:171581721:C:T	9.46769e-32	-2.90987e-10	-1.41372
171581927	chr1:171581927:C:CAG	9.50418e-32	-0.819431	-0.590444
171581946	chr1:171581946:G:A	2.18839e-32	-1.73784	-1.1406
171582362	chr1:171582362:T:C	9.38613e-32	-0.831047	-0.591326
171582495	chr1:171582495:C:A	3.60559e-32	-1.93251	-0.446609
171582768	chr1:171582768:G:A	2.48747e-31	-0.949715	0.501959
171583232	chr1:171583232:C:T	9.11837e-32	-0.79599	-0.655325
171583510	chr1:171583510:C:A	1.03728e-31	-2.90987e-10	-1.32242
171584639	chr1:171584639:A:G	1.78563e-31	0.649555	-1.42881
171585017	chr1:171585017:T:C	9.38154e-32	-2.90987e-10	-1.42286
171585452	chr1:171585452:CA:C	8.7278e-32	-0.870671	-0.624422
171585498	chr1:171585498:A:T	1.44021e-30	-2.90987e-10	1.30835
171585709	chr1:171585709:G:A	9.54404e-32	-2.90987e-10	-1.40569
171585910	chr1:171585910:A:T	9.81381e-32	-0.885796	-0.49202
171586045	chr1:171586045:G:A	1.07681e-31	-2.90987e-10	-1.28501
171586262	chr1:171586262:T:TA	1.069e-31	-2.90987e-10	-1.2923
171586740	chr1:171586740:G:A	9.20984e-32	-0.934712	-0.506622
171586832	chr1:171586832:C:T	1.31676e-31	-2.90987e-10	-1.08384
171588461	chr1:171588461:A:G	5.42218e-32	-1.97111	-4.11118e-10
171589012	chr1:171589012:A:G	1.84017e-31	0.679397	-1.42856
171589246	chr1:171589246:C:T	5.90229e-32	-1.88627	-4.11118e-10
171589377	chr1:171589377:C:T	1.0525e-31	-0.730036	-0.577815
171589934	chr1:171589934:G:A	1.53996e-31	-0.796354	-0.130913
171589986	chr1:171589986:T:TC	3.8853e-32	-0.884926	-1.41948
171590495	chr1:171590495:C:T	8.71398e-32	-0.862167	-0.63451
171590744	chr1:171590744:G:A	9.39587e-32	-2.90987e-10	-1.42134
171590772	chr1:171590772:G:A	1.37447e-31	-2.90987e-10	-1.04095
171592064	chr1:171592064:T:G	3.34565e-32	-1.93492	-0.519024
171592111	chr1:171592111:G:A	1.02501e-31	-0.864952	-0.469365
171592231	chr1:171592231:A:T	1.99582e-31	-2.90987e-10	-0.667965
171592534	chr1:171592534:G:T	6.40446e-32	-1.80461	-4.11118e-10
171593646	chr1:171593646:G:A	1.05386e-31	-2.90987e-10	-1.30656
171594201	chr1:171594201:C:T	1.4491e-31	0.441244	-1.42932
171594381	chr1:171594381:G:A	1.52206e-31	0.490409	-1.42937
171594874	chr1:171594874:C:T	1.0363e-31	-2.90987e-10	-1.32337
171595204	chr1:171595204:T:A	1.02422e-31	-0.77209	-0.563001
171595253	chr1:171595253:C:T	3.22258e-32	-1.92435	-0.567076
171596059	chr1:171596059:T:C	3.05198e-31	-2.90987e-10	-0.24323
171596202	chr1:171596202:T:G	8.23517e-32	-0.800925	-0.752267
171596973	chr1:171596973:A:C	3.20907e-32	-2.01335	-0.482276
171597247	chr1:171597247:G:A	6.22797e-32	-1.02128	-0.811274
171597820	chr1:171597820:A:G	1.41388e-31	-1.01268	-4.11118e-10
171598199	chr1:171598199:T:C	9.06467e-32	-0.90891	-0.548311
171598420	chr1:171598420:C:T	9.69835e-32	-2.90987e-10	-1.38965
171598675	chr1:171598675:C:A	3.95577e-32	-1.85951	-0.426921
171599060	chr1:171599060:G:A	1.28454e-31	-2.90987e-10	-1.10862
171599642	chr1:171599642:G:A	1.57595e-32	-2.00535	-1.20139
171599697	chr1:171599697:T:C	1.26913e-30	-2.90987e-10	1.1819
171599846	chr1:171599846:A:G	1.73839e-31	-2.90987e-10	-0.806062
171600579	chr1:171600579:T:C	2.88418e-31	-2.90987e-10	-0.299779
171601001	chr1:171601001:C:T	1.79967e-31	0.655864	-1.42728
171601018	chr1:171601018:G:A	2.65944e-32	-1.39831	-1.28518
171601134	chr1:171601134:T:C	9.6681e-32	-0.754942	-0.637832
171601469	chr1:171601469:G:A	1.30216e-31	-2.90987e-10	-1.095
171601733	chr1:171601733:G:A	8.45619e-32	-0.695468	-0.831239
171601805	chr1:171601805:G:A	1.30962e-30	-2.90987e-10	1.2133
171601938	chr1:171601938:C:G	6.5055e-32	-1.29259	-0.496371
171602133	chr1:171602133:T:A	5.59832e-32	-1.30519	-0.633949
171602176	chr1:171602176:C:A	1.49377e-31	-2.90987e-10	-0.957715
171602229	chr1:171602229:G:A	1.00265e-31	-2.90987e-10	-1.35638
171602283	chr1:171602283:G:A	9.39894e-32	-2.90987e-10	-1.42101
171602388	chr1:171602388:C:T	8.01626e-30	1.8286	1.19643
171603183	chr1:171603183:T:C	1.20695e-29	2.10895	1.32529
171603407	chr1:171603407:AAAT:A	9.36835e-32	-2.90987e-10	-1.42427
171603656	chr1:171603656:C:A	7.7825e-31	-2.90987e-10	0.692856
171603928	chr1:171603928:AAGG:A	9.44048e-32	-2.90987e-10	-1.4166
171603933	chr1:171603933:C:T	9.44649e-32	-2.90987e-10	-1.41596
171603938	chr1:171603938:T:A	9.44419e-32	-2.90987e-10	-1.41621
171603940	chr1:171603940:AG:A	9.4847e-32	-2.90987e-10	-1.41193
171603943	chr1:171603943:T:C	9.44649e-32	-2.90987e-10	-1.41596
171603959	chr1:171603959:A:G	9.32113e-32	-2.90987e-10	-1.42932
171604097	chr1:171604097:T:C	1.24333e-31	-1.76269	0.621465
171604125	chr1:171604125:T:C	1.4012e-29	2.17385	1.40963
171604234	chr1:171604234:G:A	7.10486e-31	2.01064	-1.40889
171604693	chr1:171604693:G:A	1.00662e-31	-2.90987e-10	-1.35243
171605908	chr1:171605908:A:G	1.5361e-31	-2.90987e-10	-0.929772
171605939	chr1:171605939:T:G	5.33807e-32	-1.98674	-4.11118e-10
171606503	chr1:171606503:A:G	9.68203e-32	-2.90987e-10	-1.39133
171606548	chr1:171606548:A:G	1.03486e-31	-1.32475	-4.11118e-10
171606561	chr1:171606561:AC:A	1.05075e-31	-2.90987e-10	-1.30951
171606927	chr1:171606927:A:C	1.5538e-31	-2.90987e-10	-0.918315
171606935	chr1:171606935:T:C	1.55501e-31	-2.90987e-10	-0.917541
171607070	chr1:171607070:G:A	7.40486e-32	-1.65947	-4.11118e-10
171607303	chr1:171607303:A:T	1.02369e-28	5.57215	-4.11118e-10
171607455	chr1:171607455:A:G	5.93304e-31	1.84636	-1.42485
171607750	chr1:171607750:T:A	8.91996e-30	1.60667	1.52519
171608052	chr1:171608052:G:A	5.63726e-31	1.45929	-1.08891
171608081	chr1:171608081:G:T	6.23092e-32	-1.83208	-4.11118e-10
171608623	chr1:171608623:G:A	3.17928e-32	-1.80211	-0.702842
171608635	chr1:171608635:A:G	9.52846e-32	-2.90987e-10	-1.40732
171608810	chr1:171608810:T:C	1.7134e-31	-2.90987e-10	-0.820543
171608936	chr1:171608936:G:T	3.2083e-32	-1.82306	-0.6728
171609202	chr1:171609202:T:C	9.32784e-32	-2.90987e-10	-1.4286
171610400	chr1:171610400:C:T	1.29848e-31	-2.90987e-10	-1.09783
171610549	chr1:171610549:A:G	4.86939e-31	1.63848	-1.41453
171610673	chr1:171610673:C:T	1.4349e-31	-2.90987e-10	-0.997926
171610725	chr1:171610725:A:G	4.80983e-31	1.63186	-1.42022
171610819	chr1:171610819:A:T	1.1261e-31	-2.90987e-10	-1.24026
171610884	chr1:171610884:G:A	4.78772e-31	1.60672	-1.39968
171611203	chr1:171611203:G:T	4.99127e-31	1.64894	-1.40028
171611508	chr1:171611508:A:G	1.4657e-32	-1.8553	-1.42398
171611516	chr1:171611516:A:G	5.28707e-31	1.1865	-0.880261
171611739	chr1:171611739:A:G	1.70102e-31	-2.90987e-10	-0.827791
171612124	chr1:171612124:TGCA:T	1.53667e-32	-1.92803	-1.30396
171612596	chr1:171612596:T:C	4.75107e-31	0.96061	-0.76126
171612624	chr1:171612624:G:A	1.45636e-30	-2.90987e-10	1.3195
171613170	chr1:171613170:A:C	9.32271e-32	-2.90987e-10	-1.42915
171613227	chr1:171613227:C:CT	1.2632e-31	-2.90987e-10	-1.12537
171613494	chr1:171613494:C:T	4.91923e-31	-2.90987e-10	0.234132
171613870	chr1:171613870:CTGT:C	3.11323e-31	-2.90987e-10	-0.223359
171613901	chr1:171613901:C:A	2.17981e-31	-2.90987e-10	-0.579784
171613906	chr1:171613906:G:A	2.11516e-31	-2.90987e-10	-0.609893
171614022	chr1:171614022:G:C	2.44542e-31	-2.90987e-10	-0.464803
171614326	chr1:171614326:T:C	2.24399e-31	-2.90987e-10	-0.550767
171614471	chr1:171614471:G:A	1.0446e-31	-2.90987e-10	-1.31538
171614494	chr1:171614494:G:A	3.21162e-31	-2.90987e-10	-0.192246
171614614	chr1:171614614:A:C	3.15651e-31	-2.90987e-10	-0.209555
171615508	chr1:171615508:T:C	5.61997e-31	-2.90987e-10	0.367305
171615631	chr1:171615631:A:G	3.7061e-31	-2.90987e-10	-0.0490403
171615633	chr1:171615633:A:G	5.90481e-31	-2.90987e-10	0.416747
171615708	chr1:171615708:C:T	9.86554e-32	-2.90987e-10	-1.37256
171615803	chr1:171615803:G:A	1.69173e-32	-1.75197	-1.38388
171615866	chr1:171615866:GTGTC:G	9.37676e-32	-2.90987e-10	-1.42337
171615936	chr1:171615936:G:A	5.71659e-31	-2.90987e-10	0.384351
171615984	chr1:171615984:G:A	5.68856e-31	-2.90987e-10	0.379436
171616540	chr1:171616540:C:CAAAT	1.27337e-31	-2.90987e-10	-1.11736
171617148	chr1:171617148:G:A	1.49544e-31	-2.90987e-10	-0.956602
171617321	chr1:171617321:A:G	1.12584e-31	-2.90987e-10	-1.2405
171617704	chr1:171617704:T:C	9.35155e-32	-2.90987e-10	-1.42606
171617837	chr1:171617837:G:A	1.26539e-32	-2.03267	-1.39356
171617961	chr1:171617961:G:C	1.60661e-31	-2.90987e-10	-0.884893
171617978	chr1:171617978:T:C	1.74649e-31	-2.90987e-10	-0.801411
171618773	chr1:171618773:A:G	9.374e-32	-2.90987e-10	-1.42367
171618962	chr1:171618962:G:A	1.78686e-32	-1.80757	-1.27358
171619046	chr1:171619046:C:T	9.33906e-32	-2.90987e-10	-1.4274
171619391	chr1:171619391:G:A	9.59073e-32	-2.90987e-10	-1.40081
171619443	chr1:171619443:C:T	5.85666e-31	1.60709	-1.19853
171619791	chr1:171619791:G:A	1.0418e-31	-2.90987e-10	-1.31807
171619802	chr1:171619802:G:A	2.41178e-32	-1.79469	-0.986553
171619839	chr1:171619839:A:C	9.73912e-32	-2.90987e-10	-1.38546
171619968	chr1:171619968:C:A	2.55865e-32	-1.63364	-1.08849
171620115	chr1:171620115:A:C	1.83945e-31	-0.749554	-4.11118e-10
171620134	chr1:171620134:T:C	9.81166e-32	-2.90987e-10	-1.37803
171620929	chr1:171620929:C:T	1.03299e-31	-2.90987e-10	-1.32656
171621340	chr1:171621340:T:C	9.39691e-32	-2.90987e-10	-1.42122
171621376	chr1:171621376:T:TG	5.66342e-32	-1.92758	-4.11118e-10
171621815	chr1:171621815:GAC:G	9.7842e-32	-2.90987e-10	-1.38084
171621858	chr1:171621858:C:T	3.85806e-31	1.41781	-1.42667
171622088	chr1:171622088:G:T	1.00577e-31	-2.90987e-10	-1.35327
171622149	chr1:171622149:C:T	1.07038e-31	-2.90987e-10	-1.29101
171622245	chr1:171622245:G:A	1.00137e-31	-2.90987e-10	-1.35765
171622652	chr1:171622652:G:A	4.36058e-31	1.09639	-0.982805
171622951	chr1:171622951:A:C	1.17145e-31	-2.90987e-10	-1.20078
171623202	chr1:171623202:G:A	1.90145e-32	-1.6341	-1.38489
171623413	chr1:171623413:G:A	3.62867e-32	-1.09107	-1.28167
171624477	chr1:171624477:C:G	7.52095e-32	-0.280399	-1.36351
171624486	chr1:171624486:G:A	1.59386e-31	-1.36306	0.470197
171624614	chr1:171624614:G:T	1.04165e-31	-2.90987e-10	-1.31821
171624624	chr1:171624624:T:G	1.05948e-31	-0.58113	-0.720108
171624733	chr1:171624733:G:A	7.34365e-32	-1.3	-0.367772
171625141	chr1:171625141:T:C	2.77476e-32	-1.35568	-1.28537
171625190	chr1:171625190:G:A	3.08484e-32	-1.28225	-1.25286
171625448	chr1:171625448:G:A	2.22232e-32	-1.80863	-1.05443
171625663	chr1:171625663:A:G	2.34243e-32	-1.78983	-1.02059
171626055	chr1:171626055:G:A	7.45636e-32	-0.223202	-1.42934
171626111	chr1:171626111:C:T	2.13621e-32	-1.65358	-1.24899
171626352	chr1:171626352:G:A	2.01567e-31	-0.658068	-4.11118e-10
171626947	chr1:171626947:G:A	3.95446e-30	2.38753	-0.0691253
171626948	chr1:171626948:T:C	9.70205e-32	-2.90987e-10	-1.38927
171626997	chr1:171626997:C:T	1.30987e-30	-2.90987e-10	1.21349
171627077	chr1:171627077:G:A	2.07466e-32	-1.68251	-1.24929
171627274	chr1:171627274:T:C	6.22156e-32	-0.422545	-1.41104
171627369	chr1:171627369:G:A	4.57291e-31	-2.90987e-10	0.161129
171627564	chr1:171627564:C:T	9.8617e-32	-2.90987e-10	-1.37295
171627731	chr1:171627731:G:A	3.26703e-31	-2.90987e-10	-0.17514
171628188	chr1:171628188:T:G	9.65963e-32	-2.90987e-10	-1.39365
171628313	chr1:171628313:A:G	9.32072e-32	-2.90987e-10	-1.42937
171628393	chr1:171628393:G:A	9.49367e-32	-2.90987e-10	-1.41098
171629123	chr1:171629123:G:A	1.18963e-30	-2.90987e-10	1.11721
171629614	chr1:171629614:GT:G	9.5266e-32	-0.404495	-1.00302
171629800	chr1:171629800:C:T	1.72979e-32	-1.91578	-1.19782
171630006	chr1:171630006:T:C	9.42413e-32	-2.90987e-10	-1.41833
171630029	chr1:171630029:A:G	9.42461e-32	-2.90987e-10	-1.41828
171630087	chr1:171630087:G:A	8.23823e-30	2.60349	0.448859
171630133	chr1:171630133:G:A	9.89657e-32	-2.90987e-10	-1.36942
171630195	chr1:171630195:C:T	1.30716e-32	-1.96473	-1.42902
171630262	chr1:171630262:G:A	2.38347e-31	-2.90987e-10	-0.490465
171630304	chr1:171630304:G:A	4.00267e-32	-0.863061	-1.41158
171630569	chr1:171630569:AT:A	5.10868e-32	-2.03066	-4.11118e-10
171630703	chr1:171630703:T:C	1.16357e-31	-0.128963	-1.07857
171630813	chr1:171630813:G:A	2.17614e-32	-1.78201	-1.10204
171631000	chr1:171631000:C:T	1.79619e-31	-2.90987e-10	-0.773352
171632039	chr1:171632039:C:A	9.99489e-32	-2.90987e-10	-1.35953
171632613	chr1:171632613:A:T	1.59638e-31	-0.478396	-0.412887
171632755	chr1:171632755:C:T	1.05025e-31	-0.564928	-0.745067
171632962	chr1:171632962:G:A	3.53366e-31	-2.90987e-10	-0.0966859
171633044	chr1:171633044:G:A	1.53593e-31	-2.90987e-10	-0.929887
171633062	chr1:171633062:T:C	1.06365e-31	-0.331949	-0.965364
171633236	chr1:171633236:G:A	2.8529e-31	-0.031049	-0.279637
171633601	chr1:171633601:G:A	9.35912e-32	-2.90987e-10	-1.42525
171633749	chr1:171633749:A:G	9.35589e-32	-2.90987e-10	-1.4256
171634026	chr1:171634026:G:A	2.14693e-32	-1.53058	-1.36699
171634407	chr1:171634407:T:C	3.97335e-30	3.64803	-1.32486
171634634	chr1:171634634:C:T	5.91396e-31	-2.90987e-10	0.418295
171634813	chr1:171634813:C:T	1.28487e-31	-1.10836	-4.11118e-10
171634872	chr1:171634872:G:A	1.00656e-31	-2.90987e-10	-1.35249
171634891	chr1:171634891:T:C	3.65815e-31	-2.90987e-10	-0.0620631
171635053	chr1:171635053:T:C	5.51006e-32	-1.95503	-4.11118e-10
171635181	chr1:171635181:C:T	5.29343e-32	-1.99514	-4.11118e-10
171635243	chr1:171635243:G:A	3.55544e-31	-2.90987e-10	-0.090543
171635349	chr1:171635349:T:A	1.02896e-31	-2.90987e-10	-1.33047
171636252	chr1:171636252:C:T	9.35583e-32	-2.90987e-10	-1.42561
171636386	chr1:171636386:C:T	9.80001e-32	-2.90987e-10	-1.37922
171636465	chr1:171636465:C:T	6.80601e-31	-2.90987e-10	0.558785
171636898	chr1:171636898:G:A	9.32279e-32	-2.90987e-10	-1.42914
171636910	chr1:171636910:G:A	1.03777e-31	-2.90987e-10	-1.32194
171636914	chr1:171636914:T:G	2.52471e-32	-1.61919	-1.11629
171637310	chr1:171637310:A:G	3.05774e-31	-0.241345	-4.11118e-10
171637346	chr1:171637346:A:G	9.35474e-32	-2.90987e-10	-1.42572
171637599	chr1:171637599:T:C	7.35858e-32	-0.326762	-1.33898
171637680	chr1:171637680:T:C	1.25147e-32	-2.03313	-1.40415
171637893	chr1:171637893:A:G	2.35426e-29	3.95219	0.150191
171638080	chr1:171638080:T:C	1.61041e-31	-2.90987e-10	-0.882535
171638369	chr1:171638369:TA:T	5.4778e-32	-1.9609	-4.11118e-10
171638562	chr1:171638562:C:T	1.88732e-29	3.27999	0.601316
171638931	chr1:171638931:TA:T	9.46571e-31	-2.90987e-10	0.888654
171639054	chr1:171639054:C:T	7.83079e-32	-0.393621	-1.20992
171639096	chr1:171639096:G:C	2.23333e-28	3.92813	2.4241
171639192	chr1:171639192:G:A	4.18638e-30	0.0659334	2.30947
171639326	chr1:171639326:T:C	5.71136e-30	0.104089	2.58193
171639403	chr1:171639403:G:T	1.04624e-31	-2.90987e-10	-1.31382
171639418	chr1:171639418:G:A	6.84969e-31	-2.90987e-10	0.565183
171639682	chr1:171639682:T:C	6.04123e-30	3.05916	-0.316986
171639689	chr1:171639689:C:G	2.28005e-27	8.67552	-4.11118e-10
171640341	chr1:171640341:T:C	4.13638e-30	-0.150851	2.51424
171641344	chr1:171641344:G:A	1.78955e-32	-1.93904	-1.1406
171641353	chr1:171641353:C:T	8.08676e-31	-2.90987e-10	0.731207
171641914	chr1:171641914:A:G	5.58095e-31	-2.90987e-10	0.360338
171641963	chr1:171641963:A:G	6.77707e-32	-0.345223	-1.40284
171642664	chr1:171642664:G:GT	4.62219e-32	-0.715459	-1.41528
171642710	chr1:171642710:T:A	2.03947e-30	0.125786	1.53047
171642802	chr1:171642802:G:A	1.85668e-30	0.200715	1.36164
171643064	chr1:171643064:G:A	1.06093e-31	-2.90987e-10	-1.29987
171643127	chr1:171643127:G:A	4.69972e-32	-0.70045	-1.41365
171643308	chr1:171643308:C:T	9.41941e-32	-2.90987e-10	-1.41883
171643599	chr1:171643599:A:T	5.4789e-31	-2.90987e-10	0.341884
171643683	chr1:171643683:A:G	1.03358e-31	-2.90987e-10	-1.326
171643800	chr1:171643800:G:T	8.63895e-32	-0.0977173	-1.40761
171643802	chr1:171643802:C:T	8.42697e-32	-0.120606	-1.40956
171644376	chr1:171644376:A:G	8.07097e-30	3.44661	-0.414773
171644616	chr1:171644616:C:T	4.55919e-32	-0.866072	-1.27839
171644671	chr1:171644671:G:A	5.35434e-32	-1.9837	-4.11118e-10
171644748	chr1:171644748:T:A	5.43868e-32	-1.96807	-4.11118e-10
171644974	chr1:171644974:C:T	7.90217e-30	3.54941	-0.538706
171645010	chr1:171645010:A:G	5.1046e-32	-2.03146	-4.11118e-10
171645165	chr1:171645165:T:C	4.98443e-30	2.98693	-0.437047
171645230	chr1:171645230:T:C	1.22655e-32	-2.0281	-1.4293
171646194	chr1:171646194:G:A	5.09925e-32	-2.03251	-4.11118e-10
171646206	chr1:171646206:T:C	1.47691e-32	-1.96458	-1.30707
171646274	chr1:171646274:A:G	1.16414e-31	-2.90987e-10	-1.20704
171646397	chr1:171646397:G:T	1.03101e-30	-2.90987e-10	0.974102
171646462	chr1:171646462:G:A	1.33817e-32	-1.94111	-1.42919
171646488	chr1:171646488:GGTTTTTTTTTTT:G	6.79157e-31	-2.90987e-10	0.55666
171646717	chr1:171646717:G:A	1.3516e-32	-1.98745	-1.37286
171646796	chr1:171646796:T:C	3.59522e-29	3.57025	0.955501
171647136	chr1:171647136:A:G	1.03153e-31	-2.90987e-10	-1.32798
171647158	chr1:171647158:C:T	9.72768e-31	-2.90987e-10	0.915954
171647297	chr1:171647297:G:A	2.1318e-31	-0.0420184	-0.560038
171647381	chr1:171647381:G:A	1.36961e-29	2.94452	0.616156
171647453	chr1:171647453:G:A	2.06353e-29	2.88055	1.09001
171647464	chr1:171647464:C:T	3.76211e-31	0.981216	-1.01526
171647682	chr1:171647682:C:A	2.11244e-30	2.14091	-0.449503
171648049	chr1:171648049:C:T	1.55932e-29	2.58036	1.11004
171648253	chr1:171648253:C:T	1.28172e-32	-2.0029	-1.4105
171648517	chr1:171648517:T:C	1.19387e-31	-2.90987e-10	-1.18182
171648625	chr1:171648625:G:A	1.40241e-32	-2.00613	-1.31728
171648770	chr1:171648770:G:A	2.1148e-32	-1.9137	-0.998942
171649106	chr1:171649106:T:C	2.14285e-32	-1.60089	-1.29858
171649463	chr1:171649463:C:A	1.09717e-31	-2.90987e-10	-1.26628
171649676	chr1:171649676:T:C	9.35059e-32	-2.90987e-10	-1.42617
171649720	chr1:171649720:G:A	1.46763e-32	-1.98592	-1.29204
171649730	chr1:171649730:G:A	9.34963e-32	-2.90987e-10	-1.42627
171649809	chr1:171649809:G:A	9.41014e-32	-0.474906	-0.944912
171649862	chr1:171649862:T:A	1.15743e-31	-2.90987e-10	-1.21282
171649940	chr1:171649940:G:A	9.87824e-31	-2.90987e-10	0.931314
171651012	chr1:171651012:C:T	1.51371e-30	2.75903	-1.4009
171651335	chr1:171651335:A:C	9.34596e-32	-2.90987e-10	-1.42666
171651439	chr1:171651439:A:G	1.57058e-28	4.17083	1.82935
171651494	chr1:171651494:A:T	3.85839e-28	4.73882	2.16016
171651599	chr1:171651599:T:C	9.33835e-32	-2.90987e-10	-1.42748
171651642	chr1:171651642:A:G	1.41832e-28	4.17041	1.7278
171651694	chr1:171651694:A:G	1.0571e-30	-2.90987e-10	0.999093
171651780	chr1:171651780:T:A	6.01525e-32	-1.86731	-4.11118e-10
171651958	chr1:171651958:C:T	1.12963e-30	-2.90987e-10	1.06546
171652135	chr1:171652135:T:C	1.06483e-30	-2.90987e-10	1.00638
171652385	chr1:171652385:C:T	2.01796e-32	-1.66319	-1.29632
171652573	chr1:171652573:A:C	1.07814e-30	-2.90987e-10	1.0188
171652694	chr1:171652694:C:T	1.68635e-32	-1.71737	-1.42167
171652737	chr1:171652737:A:G	6.29932e-32	-1.82116	-4.11118e-10
171652917	chr1:171652917:C:T	2.84349e-32	-1.19572	-1.42086
171652996	chr1:171652996:G:A	1.22073e-32	-2.03368	-1.42848
171653684	chr1:171653684:C:T	6.61895e-31	-2.90987e-10	0.530916
171653690	chr1:171653690:T:C	3.87343e-32	-1.30405	-1.00341
171653731	chr1:171653731:G:C	4.38623e-29	4.72462	-4.11118e-10
171654259	chr1:171654259:A:G	9.22511e-31	-2.90987e-10	0.862908
171654409	chr1:171654409:G:C	2.8417e-31	-2.90987e-10	-0.31462
171654425	chr1:171654425:A:T	9.34819e-32	-2.90987e-10	-1.42642
171654701	chr1:171654701:A:G	8.78104e-32	-1.48901	-4.11118e-10
171654731	chr1:171654731:T:C	5.64583e-31	-2.90987e-10	0.371896
171655005	chr1:171655005:C:A	2.90229e-32	-1.40997	-1.18613
171655011	chr1:171655011:C:T	1.01968e-31	-2.90987e-10	-1.33954
171655338	chr1:171655338:C:T	3.16282e-32	-1.36691	-1.14323
171655529	chr1:171655529:C:G	2.40502e-31	-2.90987e-10	-0.481462
171655596	chr1:171655596:G:C	2.30339e-31	-2.90987e-10	-0.524638
171655622	chr1:171655622:T:G	1.02344e-31	-2.90987e-10	-1.33585
171655647	chr1:171655647:G:A	4.56124e-32	-1.41431	-0.729705
171655674	chr1:171655674:C:T	6.36299e-32	-1.81111	-4.11118e-10
171656182	chr1:171656182:G:C	1.43151e-32	-1.88068	-1.42219
171656537	chr1:171656537:G:T	1.16349e-31	-0.290539	-0.917055
171656869	chr1:171656869:C:A	3.66705e-31	-2.90987e-10	-0.059633
171657184	chr1:171657184:T:G	1.45413e-31	-2.90987e-10	-0.984615
171657215	chr1:171657215:G:C	1.45772e-31	-2.90987e-10	-0.982147
171657298	chr1:171657298:T:G	6.4737e-32	-1.24046	-0.553397
171657572	chr1:171657572:A:AC	2.68228e-32	-1.3705	-1.30444
171657636	chr1:171657636:A:G	1.08097e-31	-2.90987e-10	-1.28117
171657653	chr1:171657653:T:C	2.24859e-31	-2.90987e-10	-0.548719
171657801	chr1:171657801:G:T	2.69934e-32	-1.34853	-1.32007
171658103	chr1:171658103:C:A	7.82803e-32	-1.11297	-0.490929
171658129	chr1:171658129:A:T	5.93444e-32	-1.21403	-0.666807
171658493	chr1:171658493:C:T	9.46681e-32	-2.90987e-10	-1.41381
171658665	chr1:171658665:G:T	4.77675e-31	-2.90987e-10	0.204739
171658778	chr1:171658778:C:T	1.32759e-32	-2.00114	-1.3771
171658787	chr1:171658787:A:G	5.5736e-32	-1.28483	-0.65874
171658841	chr1:171658841:C:T	3.19733e-32	-1.07875	-1.42054
171658911	chr1:171658911:G:A	9.6906e-32	-2.90987e-10	-1.39045
171658922	chr1:171658922:C:T	3.2732e-31	-2.90987e-10	-0.173252
171659314	chr1:171659314:G:A	9.35834e-32	-2.90987e-10	-1.42534
171659614	chr1:171659614:A:C	9.3213e-32	-2.90987e-10	-1.4293
171660454	chr1:171660454:C:A	3.69905e-30	-2.90987e-10	2.25164
171660529	chr1:171660529:C:G	6.19391e-32	-1.34767	-0.490371
171660535	chr1:171660535:G:A	1.8662e-31	-2.90987e-10	-0.735115
171660612	chr1:171660612:C:T	2.48091e-31	-2.90987e-10	-0.450395
171660918	chr1:171660918:A:G	2.48307e-32	-1.34884	-1.40327
171661100	chr1:171661100:A:G	1.22146e-31	-2.90987e-10	-1.15897
171661330	chr1:171661330:T:C	1.57644e-31	-2.90987e-10	-0.903851
171661417	chr1:171661417:G:A	9.31676e-32	-1.42979	-4.11118e-10
171661797	chr1:171661797:C:T	2.52465e-32	-1.32291	-1.4126
171662009	chr1:171662009:A:G	1.22146e-31	-2.90987e-10	-1.15897
171662157	chr1:171662157:A:G	2.61074e-32	-1.31831	-1.38366
171662333	chr1:171662333:A:G	2.3857e-31	-2.90987e-10	-0.489529
171662358	chr1:171662358:C:G	1.22995e-31	-2.90987e-10	-1.15205
171662500	chr1:171662500:G:A	2.63647e-32	-1.30844	-1.38372
171662548	chr1:171662548:G:A	9.7792e-32	-2.90987e-10	-1.38135
171662566	chr1:171662566:G:A	9.47248e-32	-2.90987e-10	-1.41322
171662977	chr1:171662977:A:C	4.54058e-32	-0.78055	-1.368
171663020	chr1:171663020:AT:A	2.81391e-32	-1.23369	-1.39335
171663161	chr1:171663161:C:G	3.97135e-32	-1.50113	-0.781374
171663466	chr1:171663466:C:T	1.07125e-31	-2.90987e-10	-1.2902
171663532	chr1:171663532:T:G	9.81483e-31	-2.90987e-10	0.924874
171663797	chr1:171663797:A:G	4.56347e-32	-0.89005	-1.25347
171663872	chr1:171663872:C:T	1.07292e-31	-2.90987e-10	-1.28863
171663918	chr1:171663918:T:A	4.64415e-32	-1.015	-1.11099
171664029	chr1:171664029:T:C	4.50984e-32	-1.02796	-1.12738
171664053	chr1:171664053:G:A	9.81074e-32	-2.90987e-10	-1.37813
171664248	chr1:171664248:C:T	1.83651e-31	-2.90987e-10	-0.751152
171664271	chr1:171664271:T:C	2.41169e-31	-2.90987e-10	-0.478694
171664306	chr1:171664306:C:T	1.34651e-32	-1.99676	-1.36733
171664314	chr1:171664314:A:T	4.35871e-31	-2.90987e-10	0.113154
171664434	chr1:171664434:G:A	1.22146e-31	-2.90987e-10	-1.15897
171664441	chr1:171664441:G:A	7.76102e-32	-1.61249	-4.11118e-10
171664468	chr1:171664468:G:A	2.92618e-32	-1.27689	-1.31102
171664596	chr1:171664596:G:A	4.49834e-32	-1.03075	-1.12714
171664605	chr1:171664605:A:G	1.08672e-31	-2.90987e-10	-1.27586
171664689	chr1:171664689:A:C	1.22204e-31	-2.90987e-10	-1.1585
171664731	chr1:171664731:T:C	4.72562e-32	-0.989402	-1.11921
171664752	chr1:171664752:A:G	5.11958e-31	-2.90987e-10	0.274052
171664818	chr1:171664818:T:C	4.32578e-32	-1.40842	-0.788593
171664903	chr1:171664903:C:T	1.62986e-31	-2.90987e-10	-0.870525
171664941	chr1:171664941:C:T	2.40393e-31	-2.90987e-10	-0.481916
171664989	chr1:171664989:T:C	4.68733e-32	-0.996474	-1.12027
171665862	chr1:171665862:C:A	6.93966e-31	-2.90987e-10	0.578232
171666713	chr1:171666713:T:A	9.32164e-32	-2.90987e-10	-1.42927
171666864	chr1:171666864:C:T	6.14891e-32	-1.54017	-0.305166
171666974	chr1:171666974:G:A	5.18e-31	-2.90987e-10	0.285784
171667139	chr1:171667139:T:C	8.86021e-31	-2.90987e-10	0.822549
171667254	chr1:171667254:G:A	1.24783e-32	-2.03405	-1.40615
171667596	chr1:171667596:C:T	3.17033e-31	-2.90987e-10	-0.205184
171667696	chr1:171667696:G:A	6.79958e-31	-2.90987e-10	0.557839
171667951	chr1:171667951:C:CG	1.22127e-31	-2.90987e-10	-1.15913
171668000	chr1:171668000:G:A	1.09901e-31	-2.90987e-10	-1.26461
171668055	chr1:171668055:A:G	1.97863e-31	-2.90987e-10	-0.676615
171668275	chr1:171668275:T:A	5.86387e-31	-2.90987e-10	0.409788
171668810	chr1:171668810:A:T	1.91283e-31	-2.90987e-10	-0.710438
171668885	chr1:171668885:C:T	6.28763e-31	-2.90987e-10	0.479562
171669269	chr1:171669269:G:A	1.92748e-31	-2.90987e-10	-0.702807
171669284	chr1:171669284:C:T	9.67931e-32	-2.90987e-10	-1.39162
171669959	chr1:171669959:T:C	2.9554e-32	-1.26668	-1.31129
171670180	chr1:171670180:G:A	1.17412e-31	-2.90987e-10	-1.19851
171670335	chr1:171670335:A:G	4.12577e-32	-1.45827	-0.786086
171670364	chr1:171670364:A:G	3.11958e-32	-1.24623	-1.27768
171670468	chr1:171670468:G:A	1.1079e-31	-2.90987e-10	-1.25655
171670512	chr1:171670512:A:G	9.90649e-32	-2.90987e-10	-1.36842
171670728	chr1:171670728:C:T	3.86901e-32	-1.25964	-1.04897
171670765	chr1:171670765:A:C	2.16863e-31	-2.90987e-10	-0.584925
171670783	chr1:171670783:C:G	4.47679e-31	-2.90987e-10	0.139885
171671301	chr1:171671301:G:A	3.07002e-31	-2.90987e-10	-0.237336
171671531	chr1:171671531:A:C	1.0866e-31	-2.90987e-10	-1.27597
171671553	chr1:171671553:G:A	2.03242e-31	-2.90987e-10	-0.649796
171671748	chr1:171671748:C:A	1.5703e-32	-1.7822	-1.42814
171672105	chr1:171672105:C:T	1.01489e-30	-2.90987e-10	0.958345
171672350	chr1:171672350:A:C	1.69301e-32	-1.70982	-1.42528
171672462	chr1:171672462:A:G	1.34209e-31	-2.90987e-10	-1.0648
171672605	chr1:171672605:T:C	3.21783e-32	-1.5779	-0.914995
171672849	chr1:171672849:A:G	1.72857e-32	-1.68662	-1.4277
171673172	chr1:171673172:A:G	1.69077e-32	-1.70711	-1.42931
171673178	chr1:171673178:A:G	1.4514e-32	-1.94642	-1.34266
171673384	chr1:171673384:A:G	3.18223e-32	-1.62342	-0.880603
171673390	chr1:171673390:G:T	1.10151e-31	-2.90987e-10	-1.26234
171673422	chr1:171673422:A:T	1.99723e-31	-2.90987e-10	-0.667261
171673882	chr1:171673882:T:C	3.45758e-32	-1.99127	-0.429761
171674128	chr1:171674128:A:G	1.74202e-32	-1.6775	-1.42906
171674230	chr1:171674230:T:C	1.89828e-31	-2.90987e-10	-0.718071
171674265	chr1:171674265:A:G	9.68895e-32	-2.90987e-10	-1.39062
171674923	chr1:171674923:G:A	2.83741e-32	-1.78556	-0.833154
171675446	chr1:171675446:G:A	3.62491e-32	-1.70387	-0.669904
171675593	chr1:171675593:T:TA	1.29314e-31	-2.90987e-10	-1.10195
171675992	chr1:171675992:A:C	4.71225e-31	-2.90987e-10	0.191143
171676109	chr1:171676109:G:A	1.16107e-31	-2.90987e-10	-1.20968
171676338	chr1:171676338:AAAAAAAAAAAAAAAAG:A	5.54758e-31	-2.90987e-10	0.354341
171676408	chr1:171676408:A:T	1.45873e-32	-1.86024	-1.4238
171676449	chr1:171676449:T:C	1.29288e-32	-2.00862	-1.39612
171676562	chr1:171676562:C:T	1.20294e-31	-2.90987e-10	-1.17425
171676563	chr1:171676563:G:A	2.19574e-32	-2.01816	-0.856922
171676567	chr1:171676567:G:A	1.23935e-31	-2.90987e-10	-1.14443
171677470	chr1:171677470:T:C	3.28241e-32	-1.97609	-0.496941
171677808	chr1:171677808:A:G	1.41629e-30	-0.845276	2.13688
171677836	chr1:171677836:G:A	3.34888e-32	-1.51467	-0.938311
171678132	chr1:171678132:G:C	3.25697e-32	-1.5467	-0.93411
171678230	chr1:171678230:C:CT	6.90639e-32	-1.72916	-4.11118e-10
171678234	chr1:171678234:C:T	6.90439e-32	-1.72945	-4.11118e-10
171678335	chr1:171678335:C:T	4.0875e-32	-1.50973	-0.743942
171678411	chr1:171678411:T:G	4.66203e-32	-1.61601	-0.506143
171678755	chr1:171678755:G:A	5.78324e-31	-2.90987e-10	0.395943
171678860	chr1:171678860:A:G	2.50239e-32	-1.49552	-1.24884
171678897	chr1:171678897:C:T	1.71719e-32	-1.75809	-1.36283
171679166	chr1:171679166:C:T	9.33394e-32	-2.90987e-10	-1.42795
171679300	chr1:171679300:C:A	1.64948e-32	-1.76329	-1.39786
171679597	chr1:171679597:G:A	8.65984e-32	-1.50291	-4.11118e-10
171679617	chr1:171679617:T:A	7.43967e-31	-2.90987e-10	0.647805
171679783	chr1:171679783:T:C	8.08124e-30	3.03027	0.00284393
171679949	chr1:171679949:C:T	6.89198e-32	-0.49561	-1.23564
171680051	chr1:171680051:C:G	3.45718e-31	-2.90987e-10	-0.118568
171680318	chr1:171680318:C:T	9.72106e-30	4.23111	-1.01325
171680339	chr1:171680339:C:T	6.08338e-31	-2.90987e-10	0.446539
171680362	chr1:171680362:C:G	1.45916e-29	4.92014	-1.29613
171680415	chr1:171680415:G:A	1.6172e-29	4.88869	-1.16185
171680457	chr1:171680457:C:A	1.11186e-30	2.46324	-1.41364
171680473	chr1:171680473:G:A	1.88005e-30	-2.90987e-10	1.57486
171680745	chr1:171680745:C:T	3.92546e-29	4.61363	-4.11118e-10
171680796	chr1:171680796:A:G	1.57688e-30	2.76825	-1.36924
171680851	chr1:171680851:T:A	9.44744e-32	-2.90987e-10	-1.41586
171680861	chr1:171680861:T:C	6.27398e-31	1.82412	-1.34673
171680921	chr1:171680921:C:A	9.33817e-32	-2.90987e-10	-1.4275
171681159	chr1:171681159:T:TCCTA	1.91741e-31	-2.90987e-10	-0.708048
171681185	chr1:171681185:C:CT	1.61809e-32	-1.83497	-1.34539
171681274	chr1:171681274:C:T	4.02374e-31	-2.90987e-10	0.0331914
171681405	chr1:171681405:G:A	9.37015e-31	1.92419	-1.04568
171681460	chr1:171681460:G:A	1.97e-31	-2.90987e-10	-0.68099
171681782	chr1:171681782:TA:T	1.01289e-30	1.99344	-1.03707
171682013	chr1:171682013:T:C	1.02374e-30	2.02013	-1.0531
171682224	chr1:171682224:A:C	1.28331e-32	-2.03365	-1.37851
171682232	chr1:171682232:G:T	7.46953e-31	2.01533	-1.36352
171682427	chr1:171682427:A:T	1.65793e-31	-2.90987e-10	-0.853449
171682487	chr1:171682487:T:G	1.31594e-32	-2.01281	-1.37424
171682734	chr1:171682734:T:C	1.38578e-32	-1.94406	-1.39128
171682735	chr1:171682735:G:A	1.59045e-31	-2.90987e-10	-0.895007
171682810	chr1:171682810:T:G	1.12559e-30	2.07426	-1.0124
171683004	chr1:171683004:C:T	9.48864e-31	1.93353	-1.04246
171683240	chr1:171683240:T:C	4.37458e-31	-2.90987e-10	0.116789
171683443	chr1:171683443:C:T	1.35274e-32	-1.9304	-1.42907
171683524	chr1:171683524:G:A	8.7151e-31	1.86807	-1.06204
171683535	chr1:171683535:G:C	4.13973e-31	-2.90987e-10	0.061609
171683561	chr1:171683561:G:T	9.32095e-32	-2.90987e-10	-1.42934
171683579	chr1:171683579:A:G	9.32444e-32	-2.90987e-10	-1.42897
171683591	chr1:171683591:A:G	8.72528e-31	1.86709	-1.05988
171683613	chr1:171683613:C:T	1.33896e-32	-1.94066	-1.42906
171683619	chr1:171683619:A:G	6.47228e-31	1.8924	-1.38389
171684067	chr1:171684067:C:T	1.18032e-31	0.108285	-1.30152
171684189	chr1:171684189:C:T	1.40467e-32	-1.92443	-1.39737
171684244	chr1:171684244:T:C	7.71355e-31	1.75542	-1.07146
171684556	chr1:171684556:A:G	7.64476e-31	1.75318	-1.07818
171684634	chr1:171684634:C:T	9.34894e-32	-2.90987e-10	-1.42634
171684725	chr1:171684725:C:G	7.46449e-32	-0.338742	-1.31271
171684769	chr1:171684769:C:T	1.32474e-31	-2.90987e-10	-1.07781
171685316	chr1:171685316:G:A	7.82617e-31	1.71422	-1.01576
171685382	chr1:171685382:T:C	7.9847e-31	1.73272	-1.01422
171685476	chr1:171685476:C:T	7.40097e-31	1.71407	-1.07148
171685710	chr1:171685710:C:T	3.99989e-31	-2.90987e-10	0.0272446
171685828	chr1:171685828:C:T	7.25518e-32	-0.323006	-1.35688
171686111	chr1:171686111:G:A	7.51029e-31	1.64504	-0.987784
171686516	chr1:171686516:T:A	7.39212e-31	1.65109	-1.00969
171686545	chr1:171686545:T:A	7.74026e-32	-0.298187	-1.31698
171686547	chr1:171686547:T:A	7.64996e-31	1.66584	-0.990165
171686621	chr1:171686621:T:G	6.78384e-31	1.61	-1.05447
171686672	chr1:171686672:C:T	6.8436e-31	1.60638	-1.04209
171686673	chr1:171686673:G:A	9.67423e-32	-2.90987e-10	-1.39214
171686705	chr1:171686705:A:G	2.29148e-30	2.7597	-0.986942
171686717	chr1:171686717:G:A	3.69342e-31	1.30314	-1.35561
171686844	chr1:171686844:G:A	5.52353e-31	1.39742	-1.04742
171687085	chr1:171687085:A:G	6.37584e-31	-2.90987e-10	0.493494
171687096	chr1:171687096:G:A	1.84537e-31	-2.90987e-10	-0.74634
171687309	chr1:171687309:G:A	2.22168e-31	-2.90987e-10	-0.560759
171687391	chr1:171687391:C:A	4.77548e-31	1.58669	-1.38222
171687412	chr1:171687412:G:T	1.91813e-32	-1.81188	-1.19838
171687538	chr1:171687538:G:A	7.74407e-31	1.97676	-1.28885
171687555	chr1:171687555:T:G	5.53085e-31	1.63607	-1.28475
171687628	chr1:171687628:A:G	1.0868e-30	1.96751	-0.940703
171687875	chr1:171687875:T:C	5.87746e-31	1.48428	-1.07217
171688064	chr1:171688064:G:T	1.77971e-31	-2.90987e-10	-0.782572
171688803	chr1:171688803:C:T	4.3357e-31	1.52399	-1.41613
171688813	chr1:171688813:T:C	1.36572e-30	1.42092	-0.165671
171688823	chr1:171688823:T:TTTTCCTTTTTTTTC	9.32616e-32	-2.90987e-10	-1.42878
171688851	chr1:171688851:C:T	1.05119e-30	1.93477	-0.941283
171688923	chr1:171688923:C:T	7.47828e-31	-2.90987e-10	0.652981
171689143	chr1:171689143:G:A	9.32351e-32	-2.90987e-10	-1.42907
171689773	chr1:171689773:C:A	1.5304e-32	-1.80673	-1.42935
171689872	chr1:171689872:G:A	1.54873e-32	-1.79495	-1.42922
171689941	chr1:171689941:T:A	1.5459e-32	-1.88979	-1.33621
171690033	chr1:171690033:A:G	6.67213e-31	1.63029	-1.09137
171690152	chr1:171690152:G:A	1.11861e-30	1.50033	-0.444677
171690269	chr1:171690269:A:G	1.36324e-32	-1.97535	-1.37639
171690459	chr1:171690459:C:T	5.71125e-31	1.47018	-1.08677
171690710	chr1:171690710:C:T	6.63146e-31	-2.90987e-10	0.532803
171691009	chr1:171691009:G:A	1.6962e-31	-2.90987e-10	-0.83063
171691014	chr1:171691014:T:C	4.56779e-31	-2.90987e-10	0.160009
171691354	chr1:171691354:T:C	1.66e-31	-2.90987e-10	-0.852203
171691425	chr1:171691425:T:C	1.0746e-31	-2.90987e-10	-1.28707
171691426	chr1:171691426:G:C	1.32408e-32	-1.96209	-1.4188
171691444	chr1:171691444:G:A	5.74025e-31	1.09499	-0.706511
171691750	chr1:171691750:C:T	1.42391e-32	-1.89409	-1.41411
171691976	chr1:171691976:G:A	9.94144e-32	-2.90987e-10	-1.36489
171692058	chr1:171692058:A:T	2.11545e-31	-2.90987e-10	-0.609753
171692090	chr1:171692090:T:C	5.81434e-31	1.4758	-1.0745
171692272	chr1:171692272:G:A	6.82156e-31	1.585	-1.02393
171692350	chr1:171692350:G:A	9.34256e-32	-2.90987e-10	-1.42703
171692407	chr1:171692407:T:C	6.2619e-31	1.5164	-1.04094
171692414	chr1:171692414:A:C	6.33875e-31	1.57684	-1.08918
171692711	chr1:171692711:A:G	3.34744e-31	1.25656	-1.40739
171692956	chr1:171692956:A:T	4.28039e-31	-2.90987e-10	0.0950232
171693293	chr1:171693293:G:A	1.36813e-32	-1.95611	-1.39204
171693351	chr1:171693351:A:G	1.42033e-31	-2.90987e-10	-1.00813
171693467	chr1:171693467:G:A	3.80409e-31	-2.90987e-10	-0.0229434
171693496	chr1:171693496:T:C	4.05347e-31	-2.90987e-10	0.040551
171693605	chr1:171693605:A:C	6.41789e-31	1.59286	-1.09279
171693690	chr1:171693690:C:T	4.02026e-31	-2.90987e-10	0.0323246
171693785	chr1:171693785:G:A	4.20447e-31	0.0771278	-4.11118e-10
171693970	chr1:171693970:G:A	1.37001e-31	-2.90987e-10	-1.0442
171694142	chr1:171694142:G:A	5.72655e-31	-2.90987e-10	0.386091
171694170	chr1:171694170:C:T	8.24274e-31	-2.90987e-10	0.750311
171694288	chr1:171694288:G:T	1.70546e-31	-2.90987e-10	-0.825189
171694382	chr1:171694382:C:G	1.59057e-32	-1.76857	-1.42894
171694450	chr1:171694450:G:A	9.32364e-32	-2.90987e-10	-1.42905
171694473	chr1:171694473:T:C	1.04389e-31	-2.90987e-10	-1.31607
171694534	chr1:171694534:A:G	6.20959e-31	1.53816	-1.07109
171694595	chr1:171694595:G:A	1.52742e-32	-1.85207	-1.38595
171694635	chr1:171694635:C:T	9.3209e-32	-2.90987e-10	-1.42935
171694660	chr1:171694660:C:T	1.45719e-32	-1.87161	-1.41349
171694817	chr1:171694817:G:T	1.3135e-32	-1.97724	-1.41168
171695265	chr1:171695265:T:A	9.6867e-32	-2.90987e-10	-1.39085
171695353	chr1:171695353:G:A	9.96859e-32	-2.90987e-10	-1.36217
171695360	chr1:171695360:A:G	6.98053e-32	-0.564044	-1.15444
171695374	chr1:171695374:G:A	9.33127e-32	-2.90987e-10	-1.42824
171695414	chr1:171695414:C:T	1.44204e-31	-2.90987e-10	-0.992965
171695415	chr1:171695415:A:G	6.40161e-31	1.58367	-1.08614
171695429	chr1:171695429:C:T	9.69064e-32	-2.90987e-10	-1.39045
171695437	chr1:171695437:G:A	9.68754e-32	-2.90987e-10	-1.39077
171695567	chr1:171695567:T:A	6.51695e-32	-0.426109	-1.36109
171695648	chr1:171695648:G:A	3.11491e-32	-1.8403	-0.685111
171695658	chr1:171695658:G:A	1.37751e-31	-2.90987e-10	-1.03874
171695760	chr1:171695760:AGAT:A	4.48758e-31	1.53737	-1.39508
171695779	chr1:171695779:G:A	1.54935e-31	-2.90987e-10	-0.921187
171696051	chr1:171696051:C:T	4.15159e-31	1.45209	-1.38762
171696144	chr1:171696144:A:AG	6.67163e-32	-0.400414	-1.36333
171696150	chr1:171696150:C:T	6.34598e-31	1.54784	-1.05904
171696240	chr1:171696240:G:A	6.18734e-31	-2.90987e-10	0.463483
171696255	chr1:171696255:G:A	3.97865e-31	1.39743	-1.37551
171696256	chr1:171696256:T:C	5.75826e-32	-0.537094	-1.37388
171696428	chr1:171696428:C:T	1.07717e-31	-2.90987e-10	-1.28468
171696603	chr1:171696603:G:T	1.42799e-31	-2.90987e-10	-1.00275
171696688	chr1:171696688:G:A	6.07705e-31	-2.90987e-10	0.445498
171696759	chr1:171696759:G:A	1.39889e-31	-2.90987e-10	-1.02334
171696774	chr1:171696774:C:G	6.16808e-31	1.5343	-1.07393
171696900	chr1:171696900:C:G	6.79451e-31	1.61463	-1.05753
171697507	chr1:171697507:A:C	2.14989e-31	0.515297	-1.1089
171697692	chr1:171697692:A:G	6.56647e-31	1.60356	-1.08061
171697837	chr1:171697837:T:A	1.43129e-31	-2.90987e-10	-1.00045
171698020	chr1:171698020:G:A	4.48384e-31	1.57027	-1.42881
171698080	chr1:171698080:G:A	7.51744e-31	-2.90987e-10	0.658204
171698288	chr1:171698288:T:C	1.34542e-30	-2.90987e-10	1.24027
171698343	chr1:171698343:G:A	1.1072e-31	-2.90987e-10	-1.25719
171698381	chr1:171698381:C:T	2.55673e-31	-2.90987e-10	-0.420293
171698385	chr1:171698385:C:T	1.26925e-31	-2.90987e-10	-1.1206
171698559	chr1:171698559:A:G	2.6992e-31	-2.90987e-10	-0.366067
171698674	chr1:171698674:G:A	1.09274e-31	-2.90987e-10	-1.27034
171698813	chr1:171698813:AT:A	1.1038e-30	1.66326	-0.620938
171698862	chr1:171698862:T:C	1.75189e-30	0.903271	0.600988
171698900	chr1:171698900:G:A	1.28693e-31	-2.90987e-10	-1.10676
171698938	chr1:171698938:A:G	3.76586e-31	-2.90987e-10	-0.033044
171699002	chr1:171699002:C:T	1.01587e-31	-2.90987e-10	-1.34328
171699297	chr1:171699297:G:A	1.11615e-31	-2.90987e-10	-1.24914
171699331	chr1:171699331:T:G	9.32075e-32	-2.90987e-10	-1.42936
171699339	chr1:171699339:T:C	9.17026e-32	-0.74862	-0.697021
171699557	chr1:171699557:A:G	1.07122e-31	-0.804569	-0.485655
171699723	chr1:171699723:C:CAAG	8.5232e-31	0.78377	-4.11118e-10
171699811	chr1:171699811:G:A	4.64999e-31	1.59784	-1.42
171700042	chr1:171700042:T:C	9.3207e-32	-2.90987e-10	-1.42937
171700088	chr1:171700088:T:C	9.6718e-32	-2.90987e-10	-1.39239
171700492	chr1:171700492:A:T	1.32185e-31	-2.90987e-10	-1.07999
171700683	chr1:171700683:G:A	1.31442e-31	-0.394912	-0.690714
171700734	chr1:171700734:G:T	9.32185e-32	-2.90987e-10	-1.42925
171701097	chr1:171701097:T:C	1.6932e-32	-1.87779	-1.25719
171701306	chr1:171701306:C:T	5.3044e-32	-1.99307	-4.11118e-10
171701539	chr1:171701539:C:G	5.76784e-31	-2.90987e-10	0.393276
171701683	chr1:171701683:T:A	4.16889e-31	1.48346	-1.41483
171701717	chr1:171701717:A:G	1.67718e-31	-2.90987e-10	-0.841909
171702323	chr1:171702323:T:G	7.37696e-32	-1.03061	-0.632634
171702483	chr1:171702483:G:A	5.74216e-31	-2.90987e-10	0.388814
171702755	chr1:171702755:C:T	9.47015e-32	-2.90987e-10	-1.41346
171702770	chr1:171702770:G:A	1.15155e-31	-1.21791	-4.11118e-10
171703280	chr1:171703280:AAGG:A	1.49972e-32	-1.94633	-1.31
171703583	chr1:171703583:G:GTATT	9.95748e-32	-2.90987e-10	-1.36328
171703914	chr1:171703914:T:C	7.24007e-31	1.56497	-0.944363
171704096	chr1:171704096:G:A	4.92714e-31	1.6517	-1.41596
171704132	chr1:171704132:C:A	4.75601e-31	1.61628	-1.41589
171704481	chr1:171704481:T:C	2.34411e-30	-2.90987e-10	1.79547
171704609	chr1:171704609:AT:A	4.8369e-31	1.63269	-1.41544
171704719	chr1:171704719:T:C	2.54905e-30	-2.90987e-10	1.87928
171704896	chr1:171704896:AGAG:A	5.21055e-31	-2.90987e-10	0.291665
171704971	chr1:171704971:T:C	5.39875e-32	-1.97544	-4.11118e-10
171705089	chr1:171705089:C:A	9.10747e-32	-0.428114	-1.0244
171705101	chr1:171705101:G:T	5.08076e-31	1.6811	-1.41466
171705108	chr1:171705108:T:C	1.50142e-32	-1.93157	-1.32362
171705195	chr1:171705195:A:G	5.76199e-31	-2.90987e-10	0.392262
171705198	chr1:171705198:C:T	4.66421e-31	1.60208	-1.42118
171705467	chr1:171705467:T:C	6.70703e-31	1.52037	-0.976231
171705475	chr1:171705475:C:T	3.39661e-32	-1.29117	-1.14766
171705634	chr1:171705634:G:A	7.70049e-32	-0.853738	-0.766584
171705734	chr1:171705734:T:G	1.02346e-31	-2.90987e-10	-1.33583
171705744	chr1:171705744:T:C	1.32251e-31	-2.90987e-10	-1.07949
171705777	chr1:171705777:T:C	3.7763e-31	-2.90987e-10	-0.0302769
171705847	chr1:171705847:G:A	4.81473e-31	1.6317	-1.41904
171706156	chr1:171706156:A:G	7.84613e-32	-0.516129	-1.08546
171706780	chr1:171706780:T:C	1.1462e-31	-2.90987e-10	-1.22256
171707382	chr1:171707382:T:C	1.00373e-31	-2.90987e-10	-1.3553
171707558	chr1:171707558:C:T	1.41711e-32	-1.88796	-1.42503
171707633	chr1:171707633:G:A	1.65731e-31	-2.90987e-10	-0.853826
171707655	chr1:171707655:G:A	1.01287e-31	-0.89758	-0.448655
171707793	chr1:171707793:A:G	9.47885e-32	-2.90987e-10	-1.41254
171707900	chr1:171707900:T:C	9.63959e-32	-2.90987e-10	-1.39573
171708532	chr1:171708532:G:A	7.28613e-31	1.67836	-1.05141
171708544	chr1:171708544:A:G	9.3439e-32	-2.90987e-10	-1.42688
171709196	chr1:171709196:G:A	1.03408e-31	-2.90987e-10	-1.32551
171709269	chr1:171709269:A:G	9.32261e-32	-2.90987e-10	-1.42916
171709489	chr1:171709489:T:C	1.3325e-31	-2.90987e-10	-1.07197
171710115	chr1:171710115:G:A	9.32091e-32	-2.90987e-10	-1.42935
171710242	chr1:171710242:C:CCAGT	1.80372e-31	-0.715654	-0.0535134
171710325	chr1:171710325:A:C	6.84271e-31	1.6178	-1.05364
171710643	chr1:171710643:T:C	1.02563e-31	-2.90987e-10	-1.33371
171710818	chr1:171710818:G:A	2.36847e-31	-0.667538	0.170762
171710983	chr1:171710983:A:T	1.01548e-31	-2.90987e-10	-1.34366
171710990	chr1:171710990:T:A	3.13926e-32	-1.66799	-0.849625
171711255	chr1:171711255:T:G	1.59958e-31	-1.59473	0.705449
171711491	chr1:171711491:A:G	4.07401e-32	-1.22173	-1.03525
171711574	chr1:171711574:A:G	1.52513e-31	-2.90987e-10	-0.936939
171711772	chr1:171711772:A:T	3.90104e-32	-1.62267	-0.677689
171711906	chr1:171711906:C:T	1.21131e-31	-2.90987e-10	-1.16732
171711987	chr1:171711987:G:A	1.01087e-31	-2.90987e-10	-1.34821
171712001	chr1:171712001:G:A	1.29518e-31	-2.90987e-10	-1.10038
171712227	chr1:171712227:G:T	9.32266e-32	-2.90987e-10	-1.42916
171713150	chr1:171713150:G:A	9.96577e-32	-2.90987e-10	-1.36245
171713311	chr1:171713311:A:C	1.55605e-32	-1.81894	-1.40051
171713996	chr1:171713996:G:A	1.01193e-31	-2.90987e-10	-1.34716
171714054	chr1:171714054:C:T	2.30312e-31	-0.670472	0.145716
171714471	chr1:171714471:A:G	7.51099e-31	1.68751	-1.03017
171714781	chr1:171714781:A:C	9.32249e-32	-2.90987e-10	-1.42918
171714966	chr1:171714966:C:A	4.13115e-31	-2.90987e-10	0.0595357
171715115	chr1:171715115:G:A	3.83882e-32	-1.66356	-0.652881
171715181	chr1:171715181:G:A	2.95439e-30	-2.90987e-10	2.02685
171715219	chr1:171715219:G:T	2.33437e-31	-0.657444	0.146164
171715246	chr1:171715246:G:A	4.01411e-31	-2.90987e-10	0.0307954
171715589	chr1:171715589:T:C	1.88627e-30	-2.90987e-10	1.57816
171715597	chr1:171715597:G:A	1.03344e-31	-2.90987e-10	-1.32613
171715692	chr1:171715692:G:A	2.30158e-31	-0.66111	0.135687
171716146	chr1:171716146:C:T	9.43561e-32	-2.90987e-10	-1.41712
171716543	chr1:171716543:AAG:A	7.12497e-31	1.63272	-1.02814
171716554	chr1:171716554:C:T	7.07094e-31	1.6246	-1.02762
171717346	chr1:171717346:C:T	2.29033e-31	-0.6178	0.0874732
171717692	chr1:171717692:T:A	1.46866e-32	-2.01561	-1.26165
171718196	chr1:171718196:C:T	2.25295e-31	-0.682598	0.135819
171718457	chr1:171718457:T:C	3.1735e-31	-0.603494	0.399307
171719256	chr1:171719256:G:A	9.54629e-32	-2.90987e-10	-1.40545
171719308	chr1:171719308:A:C	1.29747e-31	-2.90987e-10	-1.0986
171719493	chr1:171719493:TA:T	9.72473e-32	-2.90987e-10	-1.38693
171719650	chr1:171719650:A:C	6.76285e-31	1.61746	-1.06503
171719699	chr1:171719699:G:A	3.37354e-30	2.81887	-0.659341
171719847	chr1:171719847:T:C	1.29469e-31	-2.90987e-10	-1.10075
171720016	chr1:171720016:A:T	7.05031e-31	1.64081	-1.04676
171720387	chr1:171720387:G:C	6.70493e-32	-1.49927	-0.259495
171720405	chr1:171720405:C:T	1.53303e-31	-2.90987e-10	-0.931777
171720533	chr1:171720533:A:AT	1.56193e-32	-2.01361	-1.20207
171720535	chr1:171720535:G:T	1.56148e-32	-2.01297	-1.203
171721211	chr1:171721211:T:C	4.83681e-32	-0.696176	-1.38917
171721263	chr1:171721263:C:T	9.81916e-32	-2.90987e-10	-1.37727
171721378	chr1:171721378:A:G	1.31899e-31	-2.90987e-10	-1.08215
171721486	chr1:171721486:T:C	1.56256e-32	-2.01758	-1.1977
171721749	chr1:171721749:A:T	9.99679e-32	-2.90987e-10	-1.35934
171721958	chr1:171721958:G:A	9.33847e-32	-2.90987e-10	-1.42746
171721981	chr1:171721981:G:A	1.10338e-31	-2.90987e-10	-1.26065
171722014	chr1:171722014:G:C	7.17724e-31	1.64414	-1.03225
171722035	chr1:171722035:T:C	7.19691e-31	-2.90987e-10	0.614631
171722150	chr1:171722150:A:G	7.42083e-31	1.67369	-1.02842
171722845	chr1:171722845:T:TG	2.10755e-31	-0.605817	-0.00767675
171723126	chr1:171723126:G:C	1.00074e-31	-2.90987e-10	-1.35828
171723171	chr1:171723171:C:T	5.87725e-31	1.76856	-1.35649
171723289	chr1:171723289:T:C	9.94077e-32	-2.90987e-10	-1.36496
171723311	chr1:171723311:A:T	9.3306e-32	-2.90987e-10	-1.42831
171723354	chr1:171723354:G:A	9.93849e-32	-2.90987e-10	-1.36519
171723387	chr1:171723387:C:CATCCCTTATCT	1.01207e-31	-2.90987e-10	-1.34703
171723626	chr1:171723626:T:C	9.99005e-32	-2.90987e-10	-1.36002
171723743	chr1:171723743:C:T	9.32123e-32	-2.90987e-10	-1.42931
171723846	chr1:171723846:T:C	9.32085e-32	-2.90987e-10	-1.42935
171723969	chr1:171723969:C:T	1.04839e-31	-2.90987e-10	-1.31177
171724112	chr1:171724112:G:A	4.08457e-32	-1.24563	-1.00875
171724217	chr1:171724217:G:A	2.1779e-31	-0.635942	0.0552832
171724747	chr1:171724747:C:T	1.07834e-31	-1.2836	-4.11118e-10
171725426	chr1:171725426:C:A	7.31807e-31	1.65919	-1.02786
171725558	chr1:171725558:A:T	9.40745e-32	-2.90987e-10	-1.4201
171725750	chr1:171725750:G:A	3.95996e-32	-1.62495	-0.660418
171725751	chr1:171725751:C:T	1.56567e-31	-2.90987e-10	-0.910705
171725873	chr1:171725873:C:T	8.96135e-32	-1.46869	-4.11118e-10
171725975	chr1:171725975:A:AC	1.0204e-31	-2.90987e-10	-1.33882
171726845	chr1:171726845:A:AAGAT	1.57141e-32	-2.0211	-1.18853
171726972	chr1:171726972:T:C	2.74554e-31	-0.758897	0.409855
171727116	chr1:171727116:C:T	9.32364e-32	-2.90987e-10	-1.42905
171728829	chr1:171728829:G:C	2.16014e-31	-2.90987e-10	-0.588846
171728981	chr1:171728981:A:C	1.02563e-31	-2.90987e-10	-1.33371
171729507	chr1:171729507:A:G	2.53495e-31	-0.63078	0.201933
171729650	chr1:171729650:A:C	4.1299e-32	-1.22543	-1.01793
171729682	chr1:171729682:T:C	2.18051e-31	-0.661224	0.0817598
171729771	chr1:171729771:C:T	9.65127e-32	-0.333642	-1.06088
171729772	chr1:171729772:G:A	1.49243e-31	-2.90987e-10	-0.958617
171729816	chr1:171729816:C:T	1.5331e-31	-2.90987e-10	-0.931729
171729890	chr1:171729890:C:T	2.32477e-31	-0.585115	0.069717
171730381	chr1:171730381:T:C	1.13027e-26	10.2764	-4.11118e-10
171730579	chr1:171730579:A:G	1.03735e-31	-2.90987e-10	-1.32235
171730584	chr1:171730584:T:TA	1.24983e-31	-2.90987e-10	-1.13602
171730637	chr1:171730637:C:T	9.32281e-32	-2.90987e-10	-1.42914
171730774	chr1:171730774:A:G	1.0077e-31	-2.90987e-10	-1.35135
171730907	chr1:171730907:A:T	9.15473e-31	1.75972	-0.904468
171731176	chr1:171731176:A:AG	2.57425e-31	-0.530561	0.1171
171731225	chr1:171731225:A:C	1.0111e-31	-2.90987e-10	-1.34798
171731452	chr1:171731452:T:TA	3.894e-32	-1.68436	-0.617808
171731529	chr1:171731529:C:G	9.713e-32	-2.90987e-10	-1.38814
171731582	chr1:171731582:G:A	1.2643e-29	3.48067	-4.11118e-10
171731603	chr1:171731603:T:C	1.59573e-32	-2.02306	-1.17121
171731989	chr1:171731989:G:A	2.7018e-31	-0.56383	0.198727
171732347	chr1:171732347:C:T	2.64055e-31	-0.639228	0.251194
171732742	chr1:171732742:T:C	9.32079e-32	-2.90987e-10	-1.42936
171733008	chr1:171733008:A:G	9.80929e-32	-2.90987e-10	-1.37828
171733018	chr1:171733018:A:G	6.28287e-32	-1.53687	-0.286906
171733599	chr1:171733599:A:G	9.91513e-32	-2.90987e-10	-1.36754
171733724	chr1:171733724:C:T	2.30174e-31	-0.639421	0.114066
171733918	chr1:171733918:A:T	9.32073e-32	-2.90987e-10	-1.42937
171734376	chr1:171734376:T:C	3.43895e-31	-2.90987e-10	-0.123855
171734511	chr1:171734511:C:A	9.32287e-32	-2.90987e-10	-1.42914
171734886	chr1:171734886:T:C	9.36839e-32	-2.90987e-10	-1.42426
171735477	chr1:171735477:C:G	9.51822e-32	-2.90987e-10	-1.4084
171735817	chr1:171735817:C:G	1.62198e-32	-2.01614	-1.16182
171736138	chr1:171736138:C:T	9.44071e-32	-2.90987e-10	-1.41657
171737566	chr1:171737566:A:G	8.83276e-31	1.79042	-0.970973
171737969	chr1:171737969:TA:T	5.98487e-32	-1.5293	-0.343073
171738132	chr1:171738132:T:C	8.87984e-31	1.52863	-0.703864
171738551	chr1:171738551:C:G	1.69101e-30	-2.90987e-10	1.46889
171739097	chr1:171739097:CTAA:C	9.52983e-32	-2.90987e-10	-1.40718
171739731	chr1:171739731:G:A	3.49132e-31	-2.90987e-10	-0.108741
171740033	chr1:171740033:G:T	3.37022e-31	-2.90987e-10	-0.144043
171740706	chr1:171740706:ATTATC:A	1.08531e-31	-2.90987e-10	-1.27716
171741265	chr1:171741265:C:T	6.50603e-31	1.53761	-1.0239
171742158	chr1:171742158:T:C	1.09174e-31	-2.90987e-10	-1.27125
171742266	chr1:171742266:C:T	1.12925e-31	-2.90987e-10	-1.23746
171742288	chr1:171742288:G:A	1.06656e-31	-2.90987e-10	-1.29458
171742338	chr1:171742338:G:A	1.67475e-31	-2.90987e-10	-0.843359
171743359	chr1:171743359:C:T	2.04304e-31	-2.90987e-10	-0.64458
171743384	chr1:171743384:G:A	9.32215e-32	-2.90987e-10	-1.42921
171743418	chr1:171743418:T:C	9.5574e-32	-2.90987e-10	-1.40429
171743524	chr1:171743524:TC:T	3.48851e-31	1.24392	-1.35347
171743579	chr1:171743579:TGACA:T	2.85153e-32	-1.7496	-0.86415
171743592	chr1:171743592:G:C	2.79089e-29	5.30343	-1.03092
171743728	chr1:171743728:C:A	2.87852e-29	5.29956	-0.996136
171743853	chr1:171743853:T:C	1.32412e-31	-1.07827	-4.11118e-10
171743918	chr1:171743918:A:G	9.7583e-31	-2.90987e-10	0.919098
171744328	chr1:171744328:A:C	6.81549e-31	0.0772626	0.482915
171744499	chr1:171744499:C:T	3.24811e-32	-1.66258	-0.82095
171744665	chr1:171744665:C:T	1.52716e-31	-2.90987e-10	-0.935609
171744668	chr1:171744668:G:C	9.33e-31	1.46305	-0.588834
171744684	chr1:171744684:A:C	6.36105e-31	0.0212562	0.469916
171744753	chr1:171744753:C:T	9.20968e-31	1.44613	-0.5849
171744816	chr1:171744816:T:C	1.76682e-32	-1.8484	-1.24403
171744881	chr1:171744881:T:C	2.77964e-32	-1.77064	-0.868642
171744903	chr1:171744903:T:C	1.0418e-31	-2.90987e-10	-1.31807
171744971	chr1:171744971:T:C	6.16407e-31	0.00288286	0.456834
171744972	chr1:171744972:G:A	2.81888e-32	-1.76178	-0.863484
171745060	chr1:171745060:G:A	9.26044e-31	1.49367	-0.626937
171745156	chr1:171745156:A:G	1.74683e-32	-1.86949	-1.23431
171745381	chr1:171745381:C:G	1.01438e-30	1.47061	-0.512766
171745621	chr1:171745621:G:A	2.79251e-32	-1.76687	-0.867798
171745940	chr1:171745940:G:A	1.0211e-31	-2.90987e-10	-1.33814
171746445	chr1:171746445:G:A	9.82879e-31	1.5039	-0.577604
171746677	chr1:171746677:CCAGT:C	9.59636e-32	-2.90987e-10	-1.40022
171746934	chr1:171746934:A:G	1.75512e-32	-1.86744	-1.23163
171747045	chr1:171747045:C:T	5.94127e-31	-0.0346083	0.45751
171747434	chr1:171747434:G:A	9.00079e-31	1.39008	-0.551794
171747638	chr1:171747638:T:G	1.04367e-31	-2.90987e-10	-1.31628
171747639	chr1:171747639:G:C	5.79633e-31	1.3788	-0.980594
171747784	chr1:171747784:A:ACTT	2.72008e-32	-1.76986	-0.891086
171748190	chr1:171748190:A:G	2.75321e-31	-0.855007	0.508753
171748277	chr1:171748277:C:T	6.5831e-31	1.13525	-0.609769
171748394	chr1:171748394:A:C	9.22712e-31	1.47615	-0.613026
171748556	chr1:171748556:A:T	3.02925e-32	-1.1383	-1.41499
171748666	chr1:171748666:G:A	4.69682e-32	-1.01114	-1.10359
171748840	chr1:171748840:A:G	2.81435e-32	-1.74044	-0.886436
171748891	chr1:171748891:G:A	5.82472e-31	-0.0167627	0.419852
171749693	chr1:171749693:G:A	2.28908e-31	-0.81175	0.280878
171750459	chr1:171750459:A:G	7.06029e-31	-2.90987e-10	0.595465
171750629	chr1:171750629:C:T	2.32692e-30	2.31884	-0.530726
171750658	chr1:171750658:G:T	9.37859e-31	1.56018	-0.680775
171750677	chr1:171750677:A:C	1.69687e-31	-2.90987e-10	-0.830235
171750814	chr1:171750814:C:T	9.43299e-31	1.54053	-0.655334
171751344	chr1:171751344:C:T	6.08569e-31	-2.90987e-10	0.446918
171751412	chr1:171751412:T:C	1.18883e-30	-2.90987e-10	1.11654
171751447	chr1:171751447:G:A	9.92326e-32	-2.90987e-10	-1.36672
171751750	chr1:171751750:G:A	2.73242e-32	-1.76755	-0.888865
171751769	chr1:171751769:G:C	1.45428e-30	1.81446	-0.496387
171751838	chr1:171751838:T:C	8.90203e-31	1.36651	-0.539253
171751915	chr1:171751915:C:T	9.41759e-32	-2.90987e-10	-1.41903
171752006	chr1:171752006:C:T	3.71687e-31	-0.68758	0.64144
171752090	chr1:171752090:C:T	1.74879e-32	-1.90472	-1.19797
171752568	chr1:171752568:C:T	2.77325e-32	-1.71048	-0.931108
171752582	chr1:171752582:T:C	9.39699e-32	-2.90987e-10	-1.42122
171752778	chr1:171752778:A:T	3.53922e-31	-0.0951159	-4.11118e-10
171753012	chr1:171753012:A:G	1.16727e-29	3.40082	-4.11118e-10
171753042	chr1:171753042:G:A	9.97865e-32	-2.90987e-10	-1.36116
171753068	chr1:171753068:T:A	9.71079e-32	-2.90987e-10	-1.38837
171753096	chr1:171753096:G:C	1.79691e-32	-1.90364	-1.1719
171753215	chr1:171753215:T:G	1.1615e-31	-2.90987e-10	-1.20931
171753481	chr1:171753481:A:G	9.32361e-32	-2.90987e-10	-1.42906
171753555	chr1:171753555:GCTT:G	9.39423e-32	-2.90987e-10	-1.42151
171753675	chr1:171753675:C:T	9.39116e-32	-2.90987e-10	-1.42184
171753707	chr1:171753707:C:T	2.32924e-32	-1.82498	-0.991085
171753850	chr1:171753850:C:T	2.73017e-32	-1.72373	-0.933511
171754474	chr1:171754474:G:A	9.71723e-32	-2.90987e-10	-1.38771
171754855	chr1:171754855:A:C	2.7653e-32	-1.74271	-0.901748
171754986	chr1:171754986:C:T	6.85494e-32	-0.320293	-1.41634
171755041	chr1:171755041:A:C	9.39013e-32	-2.90987e-10	-1.42195
171755048	chr1:171755048:A:G	9.48277e-32	-2.90987e-10	-1.41213
171755173	chr1:171755173:G:A	9.39116e-32	-2.90987e-10	-1.42184
171755781	chr1:171755781:A:G	2.79196e-32	-1.72011	-0.914753
171755856	chr1:171755856:A:G	9.37437e-32	-2.90987e-10	-1.42363
171755976	chr1:171755976:G:A	1.11528e-31	-2.90987e-10	-1.24991
171755994	chr1:171755994:G:A	6.50716e-32	-1.7887	-4.11118e-10
171756270	chr1:171756270:G:C	9.39116e-32	-2.90987e-10	-1.42184
171756395	chr1:171756395:T:C	9.39116e-32	-2.90987e-10	-1.42184
171756968	chr1:171756968:G:C	2.79088e-32	-1.72008	-0.915168
171757121	chr1:171757121:T:C	2.42778e-32	-1.8075	-0.967133
171757260	chr1:171757260:T:TC	9.3229e-32	-2.90987e-10	-1.42913
171757315	chr1:171757315:C:CT	2.41211e-32	-1.81259	-0.96851
171757513	chr1:171757513:G:A	9.39116e-32	-2.90987e-10	-1.42184
171757525	chr1:171757525:G:A	5.62161e-32	-1.93499	-4.11118e-10
171757533	chr1:171757533:A:G	2.85171e-32	-1.72661	-0.887075
171757637	chr1:171757637:C:T	2.40335e-32	-1.82107	-0.963669
171757763	chr1:171757763:C:G	6.12301e-32	-1.64597	-0.203588
171758228	chr1:171758228:A:G	9.39189e-32	-2.90987e-10	-1.42176
171758323	chr1:171758323:G:A	2.66305e-32	-1.73291	-0.949227
171758376	chr1:171758376:T:C	3.12635e-32	-1.8495	-0.672238
171758496	chr1:171758496:G:A	2.35058e-32	-1.79883	-1.00812
171758574	chr1:171758574:T:A	9.4872e-32	-2.90987e-10	-1.41166
171759502	chr1:171759502:A:C	2.74871e-32	-1.72528	-0.925192
171759612	chr1:171759612:G:A	2.80032e-32	-1.71512	-0.916752
171759843	chr1:171759843:G:A	9.54942e-31	1.52379	-0.62633
171759881	chr1:171759881:G:A	9.6538e-32	-2.90987e-10	-1.39425
171759943	chr1:171759943:C:T	9.3209e-32	-2.90987e-10	-1.42935
171759977	chr1:171759977:C:T	2.71301e-32	-1.71695	-0.946599
171760021	chr1:171760021:A:G	2.67564e-32	-1.72519	-0.952229
171760158	chr1:171760158:A:G	3.31863e-32	-1.40501	-1.05705
171760228	chr1:171760228:G:A	1.88259e-32	-1.83991	-1.18905
171760386	chr1:171760386:ATTCTT:A	2.69864e-32	-1.74061	-0.928244
171760469	chr1:171760469:C:T	3.26441e-32	-1.60764	-0.87089
171760526	chr1:171760526:T:C	2.33421e-32	-1.74927	-1.06466
171760535	chr1:171760535:T:C	1.11255e-30	2.1485	-1.09828
171760554	chr1:171760554:T:G	1.14537e-31	-2.90987e-10	-1.22329
171760581	chr1:171760581:T:C	1.2364e-31	-2.90987e-10	-1.14681
171760673	chr1:171760673:G:A	1.48449e-30	-2.90987e-10	1.33863
171760681	chr1:171760681:G:A	9.83605e-31	0.927033	-4.11118e-10
171760777	chr1:171760777:GC:G	3.02065e-32	-1.73013	-0.826
171760790	chr1:171760790:C:T	1.3953e-32	-2.03077	-1.29773
171760875	chr1:171760875:T:G	2.98363e-32	-1.76047	-0.807994
171760936	chr1:171760936:G:T	2.71491e-32	-1.7392	-0.923642
171761193	chr1:171761193:C:G	9.52796e-32	-2.90987e-10	-1.40738
171761407	chr1:171761407:T:C	2.46997e-32	-1.79593	-0.961474
171762790	chr1:171762790:A:G	9.33374e-31	0.874614	-4.11118e-10
171762971	chr1:171762971:T:C	1.08152e-31	-2.90987e-10	-1.28065
171763238	chr1:171763238:G:T	2.94247e-31	1.09798	-1.37775
171763443	chr1:171763443:G:T	9.61189e-32	-2.90987e-10	-1.39861
171764182	chr1:171764182:A:G	2.1211e-29	4.81976	-0.821677
171764286	chr1:171764286:C:G	2.89869e-31	1.07804	-1.3728
171764873	chr1:171764873:T:C	3.05217e-32	-1.88614	-0.659618
171765218	chr1:171765218:C:T	9.39745e-32	-2.90987e-10	-1.42117
171765922	chr1:171765922:A:G	1.45481e-31	-2.90987e-10	-0.984148
171766058	chr1:171766058:A:C	3.35635e-29	5.84642	-1.38942
171766065	chr1:171766065:G:A	4.31208e-29	6.10962	-1.40205
171766307	chr1:171766307:C:T	1.59257e-31	-2.90987e-10	-0.893671
171766734	chr1:171766734:T:TA	1.83921e-32	-1.98766	-1.06461
171766769	chr1:171766769:C:T	3.53575e-29	5.88896	-1.37989
171766897	chr1:171766897:G:A	1.32706e-31	0.349981	-1.42604
171767114	chr1:171767114:G:A	6.26078e-27	10.8399	-1.15425
171767501	chr1:171767501:A:G	1.83992e-31	0.54241	-1.29171
171768404	chr1:171768404:G:A	4.45678e-27	10.5175	-1.1717
171768596	chr1:171768596:A:C	5.59318e-27	10.798	-1.22516
171768666	chr1:171768666:AC:A	1.55705e-32	-2.00414	-1.21467
171769206	chr1:171769206:C:T	4.33248e-29	6.11857	-1.40628
171769229	chr1:171769229:C:A	4.57437e-27	10.6192	-1.24743
171769313	chr1:171769313:G:A	2.11487e-31	0.637092	-1.24712
171769583	chr1:171769583:C:T	1.41394e-31	-2.90987e-10	-1.01264
171770155	chr1:171770155:A:G	6.90509e-27	11.1291	-1.34549
171770290	chr1:171770290:T:G	5.24667e-27	10.8332	-1.32428
171770585	chr1:171770585:G:A	9.71192e-32	-2.90987e-10	-1.38825
171770826	chr1:171770826:G:A	1.7345e-31	-2.90987e-10	-0.808301
171770863	chr1:171770863:C:T	4.04005e-27	10.1735	-0.925897
171771258	chr1:171771258:T:C	1.15666e-31	-2.90987e-10	-1.21349
171771593	chr1:171771593:A:C	2.55971e-31	-2.90987e-10	-0.419126
171771652	chr1:171771652:G:GC	5.67812e-27	11.0142	-1.42626
171771806	chr1:171771806:T:C	4.184e-27	10.7095	-1.42695
171771812	chr1:171771812:A:T	3.78712e-27	10.6102	-1.4273
171771813	chr1:171771813:G:T	1.42969e-31	-2.90987e-10	-1.00157
171771843	chr1:171771843:C:T	1.03494e-31	-2.90987e-10	-1.32467
171771993	chr1:171771993:T:G	1.56455e-28	6.47161	-0.47528
171772078	chr1:171772078:A:C	1.00243e-31	-2.90987e-10	-1.3566
171772226	chr1:171772226:C:T	1.02078e-31	-2.90987e-10	-1.33845
171772432	chr1:171772432:T:C	5.02534e-27	10.8934	-1.4276
171772498	chr1:171772498:C:T	9.50952e-32	-2.90987e-10	-1.40931
171772619	chr1:171772619:A:G	1.43618e-28	7.26311	-1.35239
171772787	chr1:171772787:C:T	1.07272e-31	-2.90987e-10	-1.28882
171772815	chr1:171772815:G:A	9.48027e-32	-2.90987e-10	-1.41239
171772933	chr1:171772933:G:A	1.07892e-31	-2.90987e-10	-1.28306
171773872	chr1:171773872:C:T	3.77211e-31	-2.90987e-10	-0.0313856
171774057	chr1:171774057:G:A	3.73367e-31	-2.90987e-10	-0.04163
171774172	chr1:171774172:G:A	1.76469e-31	0.607463	-1.39851
171774417	chr1:171774417:C:A	1.09915e-31	-2.90987e-10	-1.26448
171774565	chr1:171774565:A:G	3.90189e-31	-2.90987e-10	0.00243919
171774601	chr1:171774601:C:T	1.05612e-31	-2.90987e-10	-1.30441
171774959	chr1:171774959:T:C	1.3594e-26	11.2188	-0.757847
171774996	chr1:171774996:T:C	1.20289e-26	11.1327	-0.794108
171775425	chr1:171775425:A:G	7.63842e-32	-1.62842	-4.11118e-10
171775547	chr1:171775547:T:G	5.09219e-32	-2.0339	-4.11118e-10
171775582	chr1:171775582:G:A	1.34513e-29	4.95784	-1.4152
171775904	chr1:171775904:T:C	3.63085e-30	-2.90987e-10	2.23303
171776204	chr1:171776204:A:G	1.01787e-31	-2.90987e-10	-1.34131
171776496	chr1:171776496:G:T	6.35462e-31	-2.90987e-10	0.490162
171776549	chr1:171776549:C:T	3.98606e-31	-2.90987e-10	0.0237828
171776887	chr1:171776887:T:C	2.50779e-31	-2.90987e-10	-0.439617
171776908	chr1:171776908:C:G	1.06742e-26	10.9563	-0.737163
171777077	chr1:171777077:T:C	1.76849e-31	-2.90987e-10	-0.788894
171777107	chr1:171777107:T:C	1.74997e-31	0.574625	-1.37405
171777122	chr1:171777122:T:C	1.0979e-26	10.9184	-0.671133
171777136	chr1:171777136:C:A	1.70555e-31	0.555767	-1.3809
171777473	chr1:171777473:G:A	1.12473e-31	-2.90987e-10	-1.24148
171777520	chr1:171777520:G:A	6.26212e-32	-1.82709	-4.11118e-10
171777813	chr1:171777813:G:A	6.48483e-30	4.17077	-1.35774
171778040	chr1:171778040:T:C	2.08598e-32	-1.50875	-1.41762
171778060	chr1:171778060:G:C	1.39301e-31	-2.90987e-10	-1.02755
171778161	chr1:171778161:C:T	3.0557e-30	3.20081	-1.14023
171778219	chr1:171778219:T:C	2.4314e-31	-2.90987e-10	-0.470554
171778435	chr1:171778435:GCCTTGTAACCTGTTA:G	1.33696e-29	4.31962	-0.783066
171778620	chr1:171778620:A:T	8.69201e-27	11.4184	-1.40463
171778690	chr1:171778690:A:G	9.14464e-27	11.3063	-1.24182
171779005	chr1:171779005:A:T	5.30109e-31	1.15375	-0.844858
171779304	chr1:171779304:T:C	4.55208e-31	-2.90987e-10	0.156563
171779413	chr1:171779413:C:T	1.00484e-31	-2.90987e-10	-1.35419
171779634	chr1:171779634:T:C	9.10461e-27	11.4168	-1.35667
171780237	chr1:171780237:G:A	3.21283e-31	-2.90987e-10	-0.191869
171780321	chr1:171780321:G:C	1.00327e-31	-2.90987e-10	-1.35576
171780418	chr1:171780418:A:G	6.14463e-30	4.14631	-1.38716
171780669	chr1:171780669:T:C	5.71969e-27	10.9504	-1.35513
171780858	chr1:171780858:A:AT	9.51987e-32	-2.90987e-10	-1.40823
171780861	chr1:171780861:GAC:G	9.49891e-32	-2.90987e-10	-1.41043
171780863	chr1:171780863:C:G	7.07144e-27	11.2071	-1.3997
171781001	chr1:171781001:A:G	1.08187e-31	-2.90987e-10	-1.28033
171781041	chr1:171781041:C:A	6.83799e-29	6.39905	-1.23041
171781299	chr1:171781299:A:C	9.97974e-32	-2.90987e-10	-1.36105
171781417	chr1:171781417:T:C	6.64253e-30	4.2344	-1.39734
171781437	chr1:171781437:T:C	3.10499e-31	0.886555	-1.11257
171781546	chr1:171781546:G:C	1.03646e-31	-2.90987e-10	-1.32321
171781634	chr1:171781634:C:T	6.34701e-30	4.21866	-1.42711
171781911	chr1:171781911:A:G	5.3367e-27	10.7714	-1.2455
171782096	chr1:171782096:T:C	1.02385e-26	11.4057	-1.22821
171782276	chr1:171782276:G:A	8.66061e-27	11.3844	-1.37428
171782327	chr1:171782327:T:C	5.20156e-31	-2.90987e-10	0.289937
171782450	chr1:171782450:T:A	1.11954e-31	-2.90987e-10	-1.2461
171782451	chr1:171782451:C:A	1.10975e-31	-2.90987e-10	-1.25488
171782526	chr1:171782526:C:T	4.07413e-31	1.03145	-0.985814
171782547	chr1:171782547:G:A	5.79086e-30	4.12743	-1.42758
171783143	chr1:171783143:A:G	4.64512e-31	-2.90987e-10	0.176797
171783148	chr1:171783148:C:T	5.5727e-32	-0.51596	-1.42777
171783233	chr1:171783233:A:G	4.37136e-31	1.08898	-0.97293
171783658	chr1:171783658:G:A	6.334e-31	-2.90987e-10	0.486911
171783899	chr1:171783899:A:G	5.97117e-30	4.15984	-1.42934
171784101	chr1:171784101:G:A	1.712e-31	-2.90987e-10	-0.821361
171785024	chr1:171785024:C:T	6.28875e-30	4.21166	-1.42933
171785238	chr1:171785238:G:A	9.67805e-27	11.3922	-1.27103
171785384	chr1:171785384:T:A	1.09204e-30	-2.90987e-10	1.03161
171785429	chr1:171785429:C:A	9.70026e-32	-2.90987e-10	-1.38945
171785659	chr1:171785659:G:A	7.14531e-27	11.0498	-1.232
171785668	chr1:171785668:C:T	9.3269e-32	-2.90987e-10	-1.4287
171785725	chr1:171785725:A:G	9.62913e-27	11.372	-1.25586
171785931	chr1:171785931:A:G	8.58625e-32	-1.86386	0.352411
171786030	chr1:171786030:G:A	6.29921e-30	4.20217	-1.41819
171786290	chr1:171786290:G:A	1.92253e-31	-2.90987e-10	-0.705377
171786349	chr1:171786349:T:C	9.60474e-27	11.3903	-1.27676
171786457	chr1:171786457:A:G	1.00961e-26	11.5533	-1.38987
171786873	chr1:171786873:A:G	9.75671e-32	-2.90987e-10	-1.38365
171786913	chr1:171786913:CA:C	9.82447e-32	-2.90987e-10	-1.37673
171787219	chr1:171787219:G:A	6.15011e-31	-2.90987e-10	0.457448
171787375	chr1:171787375:C:T	3.75665e-31	0.951888	-0.987383
171788064	chr1:171788064:A:G	3.34196e-31	1.00623	-1.1587
171788516	chr1:171788516:C:T	9.3269e-32	-2.90987e-10	-1.4287
171788713	chr1:171788713:G:A	9.67449e-32	-2.90987e-10	-1.39211
171788781	chr1:171788781:A:T	3.69108e-31	1.03206	-1.08516
171789230	chr1:171789230:A:G	1.21453e-31	-1.16467	-4.11118e-10
171789329	chr1:171789329:C:T	1.02687e-31	-2.90987e-10	-1.33251
171789347	chr1:171789347:G:A	2.11422e-31	-2.90987e-10	-0.610333
171789489	chr1:171789489:G:A	1.0524e-31	-2.90987e-10	-1.30794
171789559	chr1:171789559:T:C	4.72628e-31	1.29134	-1.09722
171789618	chr1:171789618:A:G	4.52206e-31	1.26149	-1.11154
171791427	chr1:171791427:T:C	7.41207e-27	11.2742	-1.4198
171791480	chr1:171791480:A:G	8.14379e-27	11.1853	-1.23671
171791542	chr1:171791542:C:T	3.80046e-31	1.30421	-1.3281
171791627	chr1:171791627:A:G	4.8785e-31	1.25321	-1.02739
171791821	chr1:171791821:GTCA:G	2.93741e-28	6.62626	-4.11118e-10
171792318	chr1:171792318:T:C	4.65412e-31	1.23452	-1.05579
171792566	chr1:171792566:A:C	3.10373e-31	-2.90987e-10	-0.226418
171792680	chr1:171792680:T:C	9.23697e-27	11.4959	-1.42133
171792681	chr1:171792681:G:A	4.6177e-31	1.21882	-1.04795
171792912	chr1:171792912:A:G	9.62344e-32	-2.90987e-10	-1.3974
171792985	chr1:171792985:T:C	3.34687e-31	1.04874	-1.19974
171794409	chr1:171794409:C:T	1.58497e-31	0.530694	-1.42915
171794863	chr1:171794863:A:G	4.36974e-31	1.15225	-1.03657
171795141	chr1:171795141:G:A	4.39677e-31	1.18038	-1.05853
171795631	chr1:171795631:G:A	8.75586e-27	11.446	-1.42498
171796451	chr1:171796451:G:A	7.21466e-30	4.32113	-1.40146
171796824	chr1:171796824:A:G	4.63509e-31	1.2338	-1.05916
171797212	chr1:171797212:A:G	6.58601e-31	-2.90987e-10	0.525926
171797424	chr1:171797424:C:T	4.48548e-31	1.19516	-1.05334
171797440	chr1:171797440:T:G	7.55158e-32	-0.551612	-1.08824
171797556	chr1:171797556:A:G	4.95592e-30	3.95794	-1.4138
171797566	chr1:171797566:G:A	1.08525e-31	-2.90987e-10	-1.27721
171797877	chr1:171797877:C:G	1.0842e-31	-2.90987e-10	-1.27818
171798001	chr1:171798001:A:G	9.36553e-32	-2.90987e-10	-1.42457
171798503	chr1:171798503:A:G	2.04839e-31	-2.90987e-10	-0.641967
171798650	chr1:171798650:G:A	1.85017e-31	-2.90987e-10	-0.743743
171798732	chr1:171798732:G:A	6.43573e-32	-1.79974	-4.11118e-10
171798919	chr1:171798919:T:C	1.83398e-31	-2.90987e-10	-0.752532
171799040	chr1:171799040:T:C	1.14241e-31	-2.90987e-10	-1.22588
171799044	chr1:171799044:G:A	4.66627e-31	1.21458	-1.03324
171799653	chr1:171799653:A:C	5.16501e-31	1.34301	-1.06013
171799711	chr1:171799711:GC:G	1.83529e-31	-2.90987e-10	-0.751821
171801196	chr1:171801196:A:G	5.79071e-31	1.46603	-1.06879
171801292	chr1:171801292:G:C	6.76185e-31	-2.90987e-10	0.552275
171801348	chr1:171801348:T:G	9.36202e-32	-2.90987e-10	-1.42494
171801394	chr1:171801394:A:T	1.20524e-31	-2.90987e-10	-1.17234
171801425	chr1:171801425:G:A	1.02021e-31	-2.90987e-10	-1.33902
171802033	chr1:171802033:A:G	9.32144e-32	-2.90987e-10	-1.42929
171803725	chr1:171803725:G:A	1.30862e-30	2.63953	-1.42699
171804036	chr1:171804036:T:G	1.50242e-30	2.77961	-1.42897
171804126	chr1:171804126:C:A	1.39136e-30	2.70234	-1.42849
171804625	chr1:171804625:A:G	9.51639e-32	-2.90987e-10	-1.40859
171804722	chr1:171804722:C:A	3.08968e-31	-2.90987e-10	-0.230954
171804846	chr1:171804846:G:A	1.00039e-31	-2.90987e-10	-1.35863
171804871	chr1:171804871:A:G	1.41222e-30	2.71658	-1.42786
171804996	chr1:171804996:C:T	2.72992e-31	-2.90987e-10	-0.354747
171805099	chr1:171805099:A:C	4.19712e-31	1.43132	-1.35595
171805343	chr1:171805343:A:G	4.51554e-28	8.48027	-1.42401
171805403	chr1:171805403:C:G	1.13351e-31	-2.90987e-10	-1.2337
171805421	chr1:171805421:G:A	3.12951e-31	-2.90987e-10	-0.218145
171805497	chr1:171805497:C:T	1.14695e-31	-2.90987e-10	-1.22192
171805545	chr1:171805545:T:G	1.43199e-31	-2.90987e-10	-0.999954
171805618	chr1:171805618:G:A	1.2592e-30	2.60195	-1.42791
171805891	chr1:171805891:A:G	9.91513e-32	-2.90987e-10	-1.36754
171806271	chr1:171806271:A:G	7.95193e-32	-0.652095	-0.936097
171806584	chr1:171806584:C:T	1.0846e-28	5.62995	-4.11118e-10
171806619	chr1:171806619:C:T	1.27958e-30	2.61883	-1.42873
171806714	chr1:171806714:CTCTT:C	1.75772e-31	-2.90987e-10	-0.795003
171807111	chr1:171807111:A:G	9.44176e-28	9.21398	-1.4201
171807848	chr1:171807848:T:G	7.97866e-28	9.0469	-1.4214
171808072	chr1:171808072:C:T	1.23141e-31	-2.90987e-10	-1.15086
171808393	chr1:171808393:C:G	8.59301e-28	9.09318	-1.39349
171808589	chr1:171808589:A:G	1.59868e-27	9.42429	-1.1038
171808644	chr1:171808644:G:A	1.08424e-31	-2.90987e-10	-1.27814
171808753	chr1:171808753:G:A	9.40331e-32	-2.90987e-10	-1.42054
171808805	chr1:171808805:A:G	7.33812e-32	-0.252405	-1.41612
171808854	chr1:171808854:G:T	7.72607e-28	8.997	-1.40366
171808956	chr1:171808956:A:G	1.37121e-31	-2.90987e-10	-1.04333
171809007	chr1:171809007:G:A	4.37261e-31	1.46592	-1.34958
171809019	chr1:171809019:G:A	1.08476e-31	-2.90987e-10	-1.27766
171809219	chr1:171809219:G:A	8.47621e-28	9.10889	-1.4229
171809270	chr1:171809270:T:C	8.94165e-28	9.14945	-1.40999
171809477	chr1:171809477:C:T	9.32558e-32	-2.90987e-10	-1.42885
171809894	chr1:171809894:GACA:G	7.64903e-28	9.00353	-1.42022
171809968	chr1:171809968:G:C	7.4513e-28	8.98189	-1.42477
171810381	chr1:171810381:G:A	9.60264e-32	-2.90987e-10	-1.39957
171810389	chr1:171810389:G:A	1.22887e-31	-2.90987e-10	-1.15293
171810714	chr1:171810714:AAAG:A	7.1697e-28	8.94	-1.4214
171810760	chr1:171810760:A:G	5.71177e-28	8.71349	-1.42223
171811199	chr1:171811199:G:A	6.92334e-28	8.90431	-1.42068
171811291	chr1:171811291:AC:A	7.25207e-28	8.94948	-1.41946
171811595	chr1:171811595:C:G	9.62858e-32	-2.90987e-10	-1.39687
171811722	chr1:171811722:T:G	6.34236e-28	8.81773	-1.42174
171811938	chr1:171811938:G:C	6.18046e-31	-2.90987e-10	0.462371
171812338	chr1:171812338:C:G	7.09779e-28	8.92543	-1.41692
171812812	chr1:171812812:C:T	7.93228e-28	9.03893	-1.41926
171812867	chr1:171812867:G:GA	1.19824e-27	9.25759	-1.22541
171813067	chr1:171813067:T:C	6.77587e-28	8.88491	-1.42281
171813092	chr1:171813092:C:G	8.19046e-32	-0.599792	-0.958844
171813334	chr1:171813334:A:G	1.17903e-31	-1.19433	-4.11118e-10
171813989	chr1:171813989:T:C	1.24652e-31	-2.90987e-10	-1.13867
171814046	chr1:171814046:A:T	7.8157e-28	9.01997	-1.4151
171814092	chr1:171814092:T:TG	1.16984e-27	9.17752	-1.16934
171814122	chr1:171814122:C:T	7.85383e-28	9.02525	-1.41551
171814309	chr1:171814309:A:G	6.85528e-28	8.88914	-1.41539
171814945	chr1:171814945:G:T	9.3242e-32	-2.90987e-10	-1.42899
171815326	chr1:171815326:G:A	2.15968e-28	6.31869	-4.11118e-10
171815359	chr1:171815359:G:A	7.40992e-28	8.97235	-1.42079
171815522	chr1:171815522:CT:C	7.30931e-28	8.95633	-1.41845
171815619	chr1:171815619:C:T	7.43948e-31	0.64778	-4.11118e-10
171816098	chr1:171816098:G:T	9.40584e-32	-1.42028	-4.11118e-10
171816260	chr1:171816260:A:C	9.55601e-32	-2.90987e-10	-1.40444
171816346	chr1:171816346:T:C	1.86228e-31	-2.90987e-10	-0.737218
171816429	chr1:171816429:C:G	1.53308e-27	9.6991	-1.42051
171816691	chr1:171816691:A:G	7.85981e-31	2.12551	-1.42277
171816711	chr1:171816711:C:G	1.37433e-30	-2.90987e-10	1.26153
171817113	chr1:171817113:C:T	6.27403e-28	8.77214	-1.38699
171817335	chr1:171817335:G:A	7.00382e-28	8.90669	-1.4115
171817375	chr1:171817375:T:C	7.08841e-28	8.91736	-1.41016
171817618	chr1:171817618:T:A	1.42128e-27	9.59196	-1.38909
171818042	chr1:171818042:G:A	5.77059e-28	8.71398	-1.41247
171818253	chr1:171818253:A:G	3.86333e-31	-2.90987e-10	-0.00749245
171818576	chr1:171818576:G:A	5.75612e-28	8.70747	-1.40848
171818710	chr1:171818710:T:G	9.45943e-32	-2.90987e-10	-1.41459
171818836	chr1:171818836:T:C	9.54941e-32	-2.90987e-10	-1.40513
171819064	chr1:171819064:A:G	1.26271e-27	9.50147	-1.41689
171819172	chr1:171819172:G:A	1.08424e-31	-2.90987e-10	-1.27814
171819408	chr1:171819408:G:A	1.69691e-32	-1.78046	-1.35234
171819590	chr1:171819590:G:A	1.0838e-31	-2.90987e-10	-1.27855
171819642	chr1:171819642:G:A	1.12891e-27	9.37988	-1.40731
171819714	chr1:171819714:T:C	1.10936e-31	-2.90987e-10	-1.25524
171820059	chr1:171820059:G:A	8.54751e-28	8.97829	-1.28391
171820065	chr1:171820065:A:G	1.10628e-27	9.36202	-1.4097
171820627	chr1:171820627:G:A	9.33524e-32	-2.90987e-10	-1.42781
171820792	chr1:171820792:T:C	9.3391e-32	-2.90987e-10	-1.4274
171822071	chr1:171822071:T:C	1.72443e-32	-1.8487	-1.26801
171822161	chr1:171822161:T:C	9.76112e-32	-2.90987e-10	-1.3832
171822305	chr1:171822305:A:G	1.61638e-32	-1.77544	-1.40598
171822838	chr1:171822838:T:C	9.42205e-28	9.05981	-1.26802
171822906	chr1:171822906:C:G	9.58917e-32	-2.90987e-10	-1.40097
171823206	chr1:171823206:G:A	1.14238e-31	-2.90987e-10	-1.2259
171823498	chr1:171823498:A:G	1.09464e-31	-2.90987e-10	-1.2686
171823815	chr1:171823815:A:G	1.12837e-31	-2.90987e-10	-1.23824
171824011	chr1:171824011:A:G	1.09764e-27	9.34975	-1.40526
171824030	chr1:171824030:C:T	5.22549e-28	7.90411	-0.701832
171824225	chr1:171824225:A:G	1.07281e-31	-2.90987e-10	-1.28874
171824475	chr1:171824475:T:C	2.20607e-29	4.87692	-0.839561
171824541	chr1:171824541:G:A	1.20798e-31	-2.90987e-10	-1.17007
171824891	chr1:171824891:C:G	1.88894e-31	-2.90987e-10	-0.723005
171825020	chr1:171825020:C:T	4.86393e-31	-2.90987e-10	0.222826
171825443	chr1:171825443:G:A	9.51192e-32	-2.90987e-10	-1.40906
171825498	chr1:171825498:G:C	1.07385e-27	9.32862	-1.40605
171825757	chr1:171825757:G:A	9.35821e-32	-2.90987e-10	-1.42535
171825768	chr1:171825768:C:T	8.77921e-28	9.13024	-1.40912
171826056	chr1:171826056:T:C	1.15645e-31	-2.90987e-10	-1.21367
171826114	chr1:171826114:A:C	1.53836e-32	-1.89518	-1.33571
171826220	chr1:171826220:T:C	1.08424e-31	-2.90987e-10	-1.27814
171826309	chr1:171826309:C:T	1.02334e-27	9.28	-1.40561
171826860	chr1:171826860:A:T	1.03768e-30	-2.90987e-10	0.980547
171827464	chr1:171827464:T:A	2.14649e-31	-2.90987e-10	-0.595185
171827465	chr1:171827465:A:T	2.14777e-31	-2.90987e-10	-0.594592
171827617	chr1:171827617:T:C	3.79474e-28	8.31143	-1.42908
171827780	chr1:171827780:A:G	6.14731e-32	-1.84559	-4.11118e-10
171827822	chr1:171827822:A:G	2.22028e-31	0.810207	-1.3716
171827957	chr1:171827957:C:T	1.12265e-31	-2.90987e-10	-1.24333
171827977	chr1:171827977:C:A	5.6124e-32	-1.93663	-4.11118e-10
171828167	chr1:171828167:A:G	9.32089e-32	-2.90987e-10	-1.42935
171828388	chr1:171828388:C:T	5.87992e-31	-2.90987e-10	0.412522
171828652	chr1:171828652:G:A	9.32482e-32	-2.90987e-10	-1.42893
171828670	chr1:171828670:A:G	7.34946e-30	4.28428	-1.34609
171829214	chr1:171829214:C:T	5.03028e-28	8.54516	-1.38095
171829450	chr1:171829450:CATGAAGT:C	5.10101e-28	7.17817	-4.11118e-10
171829486	chr1:171829486:T:A	5.80293e-31	-2.90987e-10	0.399342
171829507	chr1:171829507:G:T	1.40876e-31	-2.90987e-10	-1.01631
171829702	chr1:171829702:C:T	7.52719e-28	8.89802	-1.33076
171830241	chr1:171830241:G:A	6.34222e-28	8.73024	-1.33428
171830268	chr1:171830268:G:A	1.10635e-31	-2.90987e-10	-1.25795
171830601	chr1:171830601:G:C	6.77534e-28	8.79516	-1.33314
171830820	chr1:171830820:A:G	6.37301e-28	8.72529	-1.32449
171830934	chr1:171830934:T:C	6.41335e-28	8.74272	-1.33561
171831146	chr1:171831146:T:C	1.08583e-31	-2.90987e-10	-1.27668
171831243	chr1:171831243:T:C	1.1167e-31	-2.90987e-10	-1.24864
171831471	chr1:171831471:G:T	1.13743e-31	-2.90987e-10	-1.23025
171831975	chr1:171831975:C:T	9.60615e-32	-2.90987e-10	-1.3992
171831991	chr1:171831991:G:A	4.71842e-28	8.50515	-1.40494
171832276	chr1:171832276:T:C	2.19026e-31	0.794364	-1.36937
171832320	chr1:171832320:C:T	8.76797e-32	-0.147773	-1.34273
171832366	chr1:171832366:T:A	6.48316e-32	-1.7924	-4.11118e-10
171832905	chr1:171832905:T:G	7.90622e-32	-0.271108	-1.32285
171833142	chr1:171833142:C:A	5.95335e-28	8.65178	-1.3191
171833272	chr1:171833272:A:G	6.74941e-28	8.78333	-1.32515
171833357	chr1:171833357:G:A	4.50787e-28	8.44364	-1.38908
171833399	chr1:171833399:T:G	6.61157e-28	8.766	-1.32844
171833983	chr1:171833983:T:C	5.57705e-28	8.61493	-1.34754
171834194	chr1:171834194:G:A	6.64747e-28	8.76295	-1.31998
171834416	chr1:171834416:G:A	2.05752e-31	0.738857	-1.37638
171834434	chr1:171834434:A:T	1.09668e-31	-2.90987e-10	-1.26673
171834583	chr1:171834583:A:G	6.42823e-28	8.73827	-1.32884
171834662	chr1:171834662:T:C	6.90287e-28	8.81864	-1.33797
171834784	chr1:171834784:T:A	4.4087e-28	8.43895	-1.40664
171834899	chr1:171834899:C:T	1.1002e-31	-2.90987e-10	-1.26353
171835000	chr1:171835000:A:G	7.16816e-28	8.84175	-1.32337
171835157	chr1:171835157:T:C	4.6435e-28	8.47399	-1.38978
171835243	chr1:171835243:C:G	1.67839e-32	-1.78851	-1.35526
171836144	chr1:171836144:G:A	2.92503e-28	7.17401	-0.551969
171836162	chr1:171836162:A:G	9.37028e-32	-2.90987e-10	-1.42406
171836181	chr1:171836181:C:T	3.14492e-28	6.79273	-0.0982108
171836182	chr1:171836182:A:G	4.94198e-28	7.43745	-0.290954
171836308	chr1:171836308:G:A	1.04801e-28	6.5663	-0.97068
171836344	chr1:171836344:G:C	8.88045e-29	4.61418	0.815821
171836704	chr1:171836704:A:G	2.71797e-30	3.36367	-1.42022
171837124	chr1:171837124:A:G	1.30332e-31	-2.90987e-10	-1.09411
171837261	chr1:171837261:G:A	1.77975e-31	-2.90987e-10	-0.782547
171837576	chr1:171837576:C:T	1.01945e-31	-0.437581	-0.902175
171838092	chr1:171838092:G:A	1.10808e-31	-0.305465	-0.95093
171838136	chr1:171838136:C:T	1.04975e-31	-0.381396	-0.929074
171838479	chr1:171838479:A:G	1.20534e-31	-2.90987e-10	-1.17226
171838487	chr1:171838487:AG:A	1.01955e-31	-2.90987e-10	-1.33966
171838669	chr1:171838669:C:T	1.1169e-31	-0.33569	-0.912775
171838727	chr1:171838727:T:A	5.17147e-30	0.733758	1.85296
171838803	chr1:171838803:C:T	1.11661e-31	-0.342287	-0.90644
171838811	chr1:171838811:C:T	1.13266e-31	-0.337932	-0.896522
171838816	chr1:171838816:C:A	1.09308e-31	-0.372532	-0.89749
171838919	chr1:171838919:A:G	1.10579e-31	-0.341705	-0.916756
171839020	chr1:171839020:G:A	1.11071e-31	-0.369023	-0.884998
171839024	chr1:171839024:A:G	1.60432e-31	-2.90987e-10	-0.886319
171839039	chr1:171839039:G:A	5.35998e-32	-1.98265	-4.11118e-10
171839411	chr1:171839411:C:T	1.05694e-31	-0.374171	-0.929474
171839514	chr1:171839514:C:T	1.09164e-31	-0.382416	-0.888921
171839606	chr1:171839606:C:T	7.49109e-30	4.37477	-1.41749
171840071	chr1:171840071:G:A	3.76667e-32	-1.22457	-1.11085
171840300	chr1:171840300:C:CTA	1.27532e-31	-2.90987e-10	-1.11582
171840813	chr1:171840813:C:T	1.79987e-31	-2.90987e-10	-0.771309
171840879	chr1:171840879:G:A	2.08442e-31	-2.90987e-10	-0.62453
171841015	chr1:171841015:A:T	4.6723e-31	0.182631	-4.11118e-10
171841157	chr1:171841157:C:T	1.60771e-31	-2.90987e-10	-0.884209
171841542	chr1:171841542:G:A	6.32016e-32	-1.06849	-0.749372
171841820	chr1:171841820:A:G	1.23848e-28	6.1916	-0.428978
171841866	chr1:171841866:C:T	1.56811e-31	-2.90987e-10	-0.909149
171841891	chr1:171841891:G:C	5.73773e-31	1.81734	-1.42929
171842816	chr1:171842816:T:C	9.89636e-27	10.9955	-0.852049
171842986	chr1:171842986:T:G	1.43148e-31	-2.90987e-10	-1.00031
171843326	chr1:171843326:A:G	1.24526e-28	6.30043	-0.532351
171843328	chr1:171843328:G:A	7.71637e-32	-1.61826	-4.11118e-10
171843342	chr1:171843342:T:C	6.07701e-30	4.00421	-1.25613
171843411	chr1:171843411:G:A	5.32652e-32	-0.583338	-1.40557
171843622	chr1:171843622:C:T	1.4748e-31	-2.90987e-10	-0.970498
171843816	chr1:171843816:T:C	1.55304e-29	3.72212	-0.0357628
171844217	chr1:171844217:A:G	1.54469e-31	-2.90987e-10	-0.924196
171844262	chr1:171844262:C:T	1.05941e-28	6.1133	-0.506859
171844820	chr1:171844820:T:C	1.42411e-31	-2.90987e-10	-1.00548
171845312	chr1:171845312:G:A	1.2269e-31	-2.90987e-10	-1.15453
171845488	chr1:171845488:A:G	1.89701e-29	3.92785	-0.0414235
171845526	chr1:171845526:C:T	1.5879e-31	-2.90987e-10	-0.896611
171845825	chr1:171845825:G:A	4.99069e-26	12.2453	-0.483806
171845977	chr1:171845977:C:T	1.46182e-31	-2.90987e-10	-0.979339
171845990	chr1:171845990:T:G	1.00077e-31	-2.90987e-10	-1.35825
171846188	chr1:171846188:A:G	1.08824e-31	-2.90987e-10	-1.27446
171846291	chr1:171846291:G:A	9.74864e-29	6.01051	-0.487236
171846416	chr1:171846416:G:A	2.67351e-32	-1.42281	-1.2554
171846651	chr1:171846651:C:G	1.96605e-30	-2.90987e-10	1.61959
171846741	chr1:171846741:T:G	1.61989e-31	-2.90987e-10	-0.876665
171846823	chr1:171846823:T:C	1.034e-28	6.09508	-0.512908
171847860	chr1:171847860:C:A	1.65049e-31	-2.90987e-10	-0.857952
171847990	chr1:171847990:A:G	1.0237e-31	-2.90987e-10	-1.3356
171848027	chr1:171848027:T:C	1.41422e-31	-2.90987e-10	-1.01244
171848248	chr1:171848248:G:A	9.49669e-32	-2.90987e-10	-1.41066
171848293	chr1:171848293:A:G	5.57181e-32	-0.568274	-1.37561
171848295	chr1:171848295:A:C	2.32755e-28	6.1972	0.196346
171848555	chr1:171848555:C:T	1.42411e-31	-2.90987e-10	-1.00548
171848705	chr1:171848705:G:A	1.39568e-31	-2.90987e-10	-1.02564
171848970	chr1:171848970:T:C	1.70795e-29	3.60996	0.171487
171849165	chr1:171849165:T:C	1.10526e-31	-2.90987e-10	-1.25894
171849267	chr1:171849267:C:T	9.39035e-29	6.11936	-0.633531
171849533	chr1:171849533:C:T	6.33168e-32	-1.81604	-4.11118e-10
171849628	chr1:171849628:A:G	9.91628e-32	-2.90987e-10	-1.36743
171849796	chr1:171849796:C:T	1.6587e-31	-2.90987e-10	-0.852984
171849959	chr1:171849959:T:G	1.68928e-29	3.58551	0.184945
171850050	chr1:171850050:C:A	1.13373e-31	-2.90987e-10	-1.2335
171850470	chr1:171850470:A:G	1.95861e-29	3.86525	0.0531308
171851052	chr1:171851052:A:C	9.32094e-32	-2.90987e-10	-1.42934
171851210	chr1:171851210:T:G	1.46659e-31	-2.90987e-10	-0.976079
171851274	chr1:171851274:G:A	1.23025e-28	6.16613	-0.410178
171851343	chr1:171851343:T:C	8.49737e-30	-2.90987e-10	3.08332
171851440	chr1:171851440:C:T	4.31729e-26	12.1814	-0.564836
171851778	chr1:171851778:T:C	9.32868e-32	-2.90987e-10	-1.42851
171851990	chr1:171851990:T:C	1.98987e-29	3.89558	0.0386422
171852133	chr1:171852133:A:G	3.39585e-31	-2.90987e-10	-0.136466
171852200	chr1:171852200:T:C	1.64209e-31	-2.90987e-10	-0.863054
171852225	chr1:171852225:A:C	1.40266e-31	-2.90987e-10	-1.02065
171852517	chr1:171852517:T:G	1.71852e-31	-2.90987e-10	-0.817557
171852566	chr1:171852566:T:C	9.79876e-32	-2.90987e-10	-1.37935
171853341	chr1:171853341:A:AT	5.5008e-31	1.72733	-1.38145
171853414	chr1:171853414:G:A	1.53035e-31	-2.90987e-10	-0.933525
171853454	chr1:171853454:A:G	1.16073e-31	-2.90987e-10	-1.20997
171853485	chr1:171853485:A:T	1.84021e-32	-2.02837	-1.02336
171853530	chr1:171853530:C:G	1.0071e-31	-2.90987e-10	-1.35194
171854082	chr1:171854082:C:T	8.94515e-29	5.9348	-0.497539
171854090	chr1:171854090:G:A	1.69724e-31	-0.830016	-4.11118e-10
171854123	chr1:171854123:A:T	9.24256e-29	5.92317	-0.453198
171854506	chr1:171854506:C:T	1.91107e-29	3.54714	0.346676
171854679	chr1:171854679:T:C	9.44062e-29	5.8482	-0.357035
171854809	chr1:171854809:C:T	1.82949e-26	11.4491	-0.691189
171854815	chr1:171854815:C:G	9.71632e-32	-2.90987e-10	-1.3878
171854991	chr1:171854991:C:T	1.98433e-26	11.7648	-0.92557
171855449	chr1:171855449:A:G	3.27393e-26	11.9615	-0.621635
171855508	chr1:171855508:G:A	2.85535e-32	-1.382	-1.23042
171856017	chr1:171856017:G:A	5.03905e-32	-0.622507	-1.42188
171856716	chr1:171856716:C:T	5.19738e-32	-2.01345	-4.11118e-10
171857166	chr1:171857166:G:T	1.60261e-29	3.69447	0.0233186
171857361	chr1:171857361:A:T	1.22919e-31	-2.90987e-10	-1.15267
171857504	chr1:171857504:T:C	1.10333e-27	5.46684	2.48282
171857554	chr1:171857554:G:A	1.27636e-27	5.39864	2.69669
171858143	chr1:171858143:G:T	1.05771e-27	5.41357	2.49386
171858278	chr1:171858278:C:T	1.0196e-31	-2.90987e-10	-1.33962
171858383	chr1:171858383:G:T	5.04894e-30	3.89884	-1.3361
171858930	chr1:171858930:A:G	1.01079e-27	5.41692	2.44513
171859123	chr1:171859123:C:T	9.71401e-32	-2.90987e-10	-1.38804
171859203	chr1:171859203:C:A	1.85815e-31	-2.90987e-10	-0.73944
171859243	chr1:171859243:A:G	9.355e-32	-2.90987e-10	-1.42569
171859294	chr1:171859294:T:C	7.20225e-31	-1.29243	1.9078
171859434	chr1:171859434:G:A	1.29237e-31	-2.90987e-10	-1.10254
171859484	chr1:171859484:A:G	1.25539e-31	-2.90987e-10	-1.13158
171860024	chr1:171860024:T:G	5.29176e-30	3.95772	-1.348
171860249	chr1:171860249:G:A	1.07484e-31	-2.90987e-10	-1.28685
171860411	chr1:171860411:A:G	1.22948e-31	-2.90987e-10	-1.15243
171860507	chr1:171860507:GTTTAA:G	1.25916e-31	-2.90987e-10	-1.12858
171860657	chr1:171860657:G:C	1.00051e-31	-2.90987e-10	-1.35851
171860827	chr1:171860827:C:T	1.2944e-31	-2.90987e-10	-1.10097
171861034	chr1:171861034:A:G	1.54386e-31	-2.90987e-10	-0.924734
171861165	chr1:171861165:A:G	1.6353e-31	-2.90987e-10	-0.867196
171861360	chr1:171861360:A:G	1.61939e-31	-2.90987e-10	-0.876973
171861564	chr1:171861564:C:T	8.86602e-28	5.49367	2.23729
171861631	chr1:171861631:A:C	1.22579e-31	-2.90987e-10	-1.15544
171861723	chr1:171861723:T:C	1.05544e-31	-2.90987e-10	-1.30506
171861813	chr1:171861813:TG:T	1.59706e-31	-2.90987e-10	-0.890856
171862261	chr1:171862261:T:C	1.94096e-30	-2.90987e-10	1.60675
171863022	chr1:171863022:A:G	9.73351e-32	-2.90987e-10	-1.38603
171863106	chr1:171863106:A:G	1.12337e-30	-2.90987e-10	1.0599
171863149	chr1:171863149:A:G	1.75901e-31	-2.90987e-10	-0.794271
171863270	chr1:171863270:A:T	1.26241e-31	-2.90987e-10	-1.126
171863284	chr1:171863284:C:T	1.03659e-27	5.55636	2.3309
171863351	chr1:171863351:G:C	2.33689e-31	-2.90987e-10	-0.510201
171863391	chr1:171863391:G:A	1.34501e-31	-2.90987e-10	-1.06262
171863435	chr1:171863435:T:G	1.20407e-31	-2.90987e-10	-1.17332
171863648	chr1:171863648:T:A	1.17491e-31	-2.90987e-10	-1.19783
171863915	chr1:171863915:T:C	1.28101e-31	-2.90987e-10	-1.11137
171863924	chr1:171863924:A:C	3.17176e-30	-2.90987e-10	2.09785
171863943	chr1:171863943:G:C	6.14431e-31	1.85891	-1.4024
171864548	chr1:171864548:G:A	7.64614e-31	-1.62055	2.29573
171864690	chr1:171864690:G:T	9.81069e-32	-2.90987e-10	-1.37813
171864694	chr1:171864694:G:A	2.04921e-29	3.92013	0.0434755
171864951	chr1:171864951:C:T	1.00004e-29	4.43378	-1.18759
171865336	chr1:171865336:T:A	9.78917e-32	-2.90987e-10	-1.38033
171865526	chr1:171865526:A:T	6.77961e-31	-0.0219743	0.576873
171865527	chr1:171865527:A:T	1.05541e-30	-2.90987e-10	0.997497
171865908	chr1:171865908:A:G	1.27666e-31	-2.90987e-10	-1.11477
171866314	chr1:171866314:G:T	2.58517e-32	-1.48074	-1.23108
171866353	chr1:171866353:G:A	1.8126e-27	5.67346	2.77262
171866514	chr1:171866514:G:A	1.83812e-27	5.83099	2.62908
171866548	chr1:171866548:G:A	1.29713e-24	12.5102	2.50902
171866834	chr1:171866834:T:C	1.91853e-29	3.88047	0.0172399
171866840	chr1:171866840:C:T	5.29798e-32	-1.99428	-4.11118e-10
171866985	chr1:171866985:A:G	1.61546e-31	-2.90987e-10	-0.879403
171867222	chr1:171867222:A:T	1.99041e-29	3.9043	0.0301854
171867357	chr1:171867357:A:G	9.32343e-32	-2.90987e-10	-1.42908
171867396	chr1:171867396:C:T	2.26836e-29	4.06216	0.00304601
171868300	chr1:171868300:G:A	1.27332e-31	-2.90987e-10	-1.1174
171868464	chr1:171868464:C:G	1.6865e-27	5.62288	2.75109
171868603	chr1:171868603:T:G	1.18945e-31	-2.90987e-10	-1.18553
171868727	chr1:171868727:T:C	1.62185e-31	-2.90987e-10	-0.875453
171868775	chr1:171868775:C:G	1.27659e-31	-2.90987e-10	-1.11483
171868834	chr1:171868834:A:C	1.25979e-31	-2.90987e-10	-1.12808
171868845	chr1:171868845:G:A	8.48059e-32	-1.52383	-4.11118e-10
171868887	chr1:171868887:G:A	1.89367e-31	-2.90987e-10	-0.720502
171868926	chr1:171868926:G:A	1.62151e-31	-2.90987e-10	-0.875663
171868958	chr1:171868958:C:T	1.24498e-31	-2.90987e-10	-1.1399
171869026	chr1:171869026:G:A	1.25228e-31	-2.90987e-10	-1.13406
171869634	chr1:171869634:A:G	1.19741e-31	-2.90987e-10	-1.17886
171870256	chr1:171870256:CAT:C	3.41358e-32	-1.37923	-1.05461
171870373	chr1:171870373:A:G	1.62198e-31	-2.90987e-10	-0.875374
171870497	chr1:171870497:A:C	1.05997e-31	-2.90987e-10	-1.30079
171870638	chr1:171870638:G:A	8.50739e-32	-1.52067	-4.11118e-10
171870818	chr1:171870818:G:A	3.89747e-27	6.06025	3.15139
171870894	chr1:171870894:G:A	1.16636e-31	-2.90987e-10	-1.20513
171871106	chr1:171871106:C:T	1.25327e-31	-2.90987e-10	-1.13327
171871124	chr1:171871124:G:A	4.18247e-27	6.09272	3.1895
171871153	chr1:171871153:A:C	1.25228e-31	-2.90987e-10	-1.13405
171872326	chr1:171872326:A:G	9.34007e-32	-2.90987e-10	-1.42729
171872460	chr1:171872460:G:A	3.64876e-32	-1.31348	-1.05374
171872784	chr1:171872784:TG:T	1.76898e-27	8.42172	-4.11118e-10
171872893	chr1:171872893:A:G	9.67568e-32	-2.90987e-10	-1.39199
171873467	chr1:171873467:T:C	5.45993e-25	12.7617	1.39227
171873698	chr1:171873698:G:A	1.27499e-31	-2.90987e-10	-1.11608
171874060	chr1:171874060:T:C	3.40788e-32	-1.28711	-1.14841
171874109	chr1:171874109:A:C	6.97364e-25	12.8911	1.50755
171874473	chr1:171874473:C:T	1.129e-24	12.3949	2.48546
171874661	chr1:171874661:TA:T	1.06705e-31	-2.90987e-10	-1.29412
171875293	chr1:171875293:A:G	1.14404e-31	-2.90987e-10	-1.22446
171875317	chr1:171875317:G:T	3.36896e-32	-1.30523	-1.14177
171875431	chr1:171875431:G:A	1.76606e-31	-2.90987e-10	-0.790268
171875475	chr1:171875475:A:G	1.64508e-31	-2.90987e-10	-0.861231
171875938	chr1:171875938:G:T	1.19616e-31	-2.90987e-10	-1.17991
171875956	chr1:171875956:G:A	5.32716e-32	-1.98879	-4.11118e-10
171876661	chr1:171876661:C:T	9.01543e-32	-1.46267	-4.11118e-10
171876773	chr1:171876773:G:T	1.12265e-31	-2.90987e-10	-1.24333
171876876	chr1:171876876:A:G	1.13674e-29	4.37782	-1.0035
171876896	chr1:171876896:A:G	1.32795e-31	-2.90987e-10	-1.07538
171877030	chr1:171877030:C:A	2.07111e-24	12.471	3.01621
171878122	chr1:171878122:AT:A	6.61494e-25	12.5088	1.83702
171878155	chr1:171878155:T:C	7.52116e-32	-0.21925	-1.42464
171878329	chr1:171878329:A:G	9.67894e-32	-2.90987e-10	-1.39165
171878743	chr1:171878743:A:T	9.87784e-32	-2.90987e-10	-1.37131
171878995	chr1:171878995:G:C	1.11471e-24	13.0307	1.83694
171879141	chr1:171879141:C:T	1.25448e-31	-2.90987e-10	-1.1323
171879216	chr1:171879216:A:G	9.91568e-32	-2.90987e-10	-1.36749
171879742	chr1:171879742:G:C	1.93037e-29	3.87564	0.0282145
171880092	chr1:171880092:T:C	1.09788e-24	12.9546	1.89781
171880263	chr1:171880263:AAT:A	7.33443e-31	-1.3755	2.00905
171880548	chr1:171880548:A:C	1.0771e-31	-2.90987e-10	-1.28475
171880555	chr1:171880555:G:A	1.29113e-24	13.129	1.88562
171880765	chr1:171880765:A:T	1.0866e-24	12.9478	1.89432
171880962	chr1:171880962:A:G	1.07917e-31	-2.90987e-10	-1.28283
171881513	chr1:171881513:G:A	2.35543e-24	12.5347	3.08112
171881687	chr1:171881687:T:C	9.85403e-32	-2.90987e-10	-1.37373
171881754	chr1:171881754:GCTGA:G	1.21654e-24	13.0875	1.86755
171881789	chr1:171881789:G:T	1.17634e-24	13.0423	1.87916
171881912	chr1:171881912:C:T	7.85128e-32	-1.60093	-4.11118e-10
171882105	chr1:171882105:A:G	1.25984e-24	13.1155	1.87459
171882111	chr1:171882111:C:T	1.15012e-31	-1.21915	-4.11118e-10
171882203	chr1:171882203:C:T	1.27177e-31	-2.90987e-10	-1.11861
171882396	chr1:171882396:TTGC:T	1.982e-31	-2.90987e-10	-0.674913
171882568	chr1:171882568:T:C	9.57339e-32	-2.90987e-10	-1.40262
171883171	chr1:171883171:ACT:A	4.025e-30	-2.90987e-10	2.33609
171883303	chr1:171883303:A:G	4.93968e-25	12.233	1.8208
171884085	chr1:171884085:T:C	1.18595e-24	13.0953	1.8343
171884106	chr1:171884106:C:T	1.72946e-31	-2.90987e-10	-0.811214
171884148	chr1:171884148:G:T	2.58584e-32	-1.42651	-1.28505
171884309	chr1:171884309:C:T	7.08674e-31	-1.39458	1.99379
171885058	chr1:171885058:C:T	1.1135e-29	4.06568	-0.712026
171885089	chr1:171885089:A:G	1.27862e-31	-2.90987e-10	-1.11324
171885287	chr1:171885287:T:C	1.17412e-24	13.0236	1.89596
171885507	chr1:171885507:A:G	1.80771e-31	-2.90987e-10	-0.766959
171885583	chr1:171885583:G:A	1.05446e-28	5.60176	-4.11118e-10
171885604	chr1:171885604:C:T	1.73012e-31	-2.90987e-10	-0.81083
171885772	chr1:171885772:C:G	1.02432e-31	-2.90987e-10	-1.335
171885938	chr1:171885938:T:C	1.33863e-31	-2.90987e-10	-1.06737
171886099	chr1:171886099:C:T	2.18162e-24	12.4965	3.04259
171886127	chr1:171886127:T:C	1.52094e-31	-2.90987e-10	-0.939694
171886179	chr1:171886179:T:C	1.25175e-24	13.0615	1.9221
171886961	chr1:171886961:T:G	9.34114e-32	-2.90987e-10	-1.42718
171887084	chr1:171887084:T:C	1.13775e-24	12.9676	1.92052
171887479	chr1:171887479:A:G	7.95534e-31	-2.90987e-10	0.714823
171887490	chr1:171887490:C:A	2.04015e-24	12.5008	2.97129
171887571	chr1:171887571:A:G	1.6449e-29	3.73161	0.0122144
171888330	chr1:171888330:G:A	1.28392e-31	-2.90987e-10	-1.1091
171888603	chr1:171888603:G:C	3.5657e-30	-2.90987e-10	2.21493
171889012	chr1:171889012:G:C	1.0765e-24	12.9067	1.92604
171889141	chr1:171889141:G:A	4.02307e-30	-2.90987e-10	2.33561
171889412	chr1:171889412:A:T	1.08044e-31	-2.90987e-10	-1.28166
171889616	chr1:171889616:C:T	9.6609e-32	-2.90987e-10	-1.39352
171889651	chr1:171889651:T:G	9.60054e-32	-2.90987e-10	-1.39979
171889796	chr1:171889796:G:A	1.17921e-31	0.0194607	-1.21364
171889937	chr1:171889937:G:A	1.14725e-31	-1.22165	-4.11118e-10
171890099	chr1:171890099:C:T	1.26193e-31	-2.90987e-10	-1.12638
171890254	chr1:171890254:T:C	1.21133e-31	-2.90987e-10	-1.1673
171890914	chr1:171890914:C:A	1.90469e-31	-2.90987e-10	-0.714704
171890943	chr1:171890943:C:T	3.78583e-32	-1.20959	-1.12075
171891497	chr1:171891497:T:C	3.56485e-31	-2.90987e-10	-0.0878997
171891521	chr1:171891521:G:A	1.10899e-24	12.9996	1.86295
171891754	chr1:171891754:A:G	2.59243e-30	1.89616	-4.11118e-10
171891813	chr1:171891813:C:T	1.18945e-31	-2.90987e-10	-1.18553
171891920	chr1:171891920:T:C	1.28736e-24	13.0852	1.92643
171892975	chr1:171892975:GC:G	1.08898e-31	-2.90987e-10	-1.27378
171892993	chr1:171892993:T:C	1.56544e-24	12.5952	2.61208
171893387	chr1:171893387:A:G	1.35833e-31	-1.05276	-4.11118e-10
171893399	chr1:171893399:T:C	1.12357e-29	4.07135	-0.708688
171893422	chr1:171893422:T:A	1.95287e-31	-2.90987e-10	-0.68972
171893473	chr1:171893473:A:G	3.35274e-26	11.3637	-4.11118e-10
171893581	chr1:171893581:A:G	3.2123e-29	3.96787	0.44527
171893800	chr1:171893800:T:C	1.24255e-31	-2.90987e-10	-1.14186
171893902	chr1:171893902:A:G	1.2562e-31	-2.90987e-10	-1.13093
171894200	chr1:171894200:C:T	1.1026e-24	13.1363	1.72041
171894584	chr1:171894584:G:C	1.27819e-31	-2.90987e-10	-1.11358
171894634	chr1:171894634:G:A	1.2718e-31	-2.90987e-10	-1.11859
171894657	chr1:171894657:G:A	1.21395e-24	13.0792	1.8738
171894689	chr1:171894689:A:G	1.09959e-30	-2.90987e-10	1.0385
171894777	chr1:171894777:T:C	2.24979e-24	12.4877	3.08224
171894972	chr1:171894972:G:A	2.97153e-29	3.87106	0.46416
171895095	chr1:171895095:T:C	1.26567e-24	13.0883	1.90633
171895525	chr1:171895525:A:ATTC	1.72248e-31	-2.90987e-10	-0.815257
171895818	chr1:171895818:A:T	2.46785e-30	-2.90987e-10	1.84691
171895820	chr1:171895820:A:G	2.26389e-30	-2.90987e-10	1.76065
171895999	chr1:171895999:T:G	1.10572e-24	13.0861	1.7735
171896557	chr1:171896557:A:T	9.33261e-32	-2.90987e-10	-1.42809
171897068	chr1:171897068:T:C	2.12746e-32	-1.55447	-1.3522
171897353	chr1:171897353:T:C	1.41991e-31	-2.90987e-10	-1.00843
171897619	chr1:171897619:G:A	2.99618e-29	3.91186	0.431632
171898148	chr1:171898148:G:A	6.97622e-31	-1.37485	1.95833
171898437	chr1:171898437:T:A	5.95863e-26	11.5161	0.42262
171898440	chr1:171898440:T:C	9.34851e-32	-2.90987e-10	-1.42639
171899003	chr1:171899003:C:T	3.29567e-29	3.90434	0.53442
171899115	chr1:171899115:G:T	1.7967e-31	-2.90987e-10	-0.773068
171899148	chr1:171899148:C:A	2.5283e-32	-1.47406	-1.26
171900143	chr1:171900143:G:A	1.07233e-31	-2.90987e-10	-1.28919
171900371	chr1:171900371:C:T	1.24017e-31	-2.90987e-10	-1.14377
171901456	chr1:171901456:G:A	9.3512e-28	8.98133	-1.19709
171901994	chr1:171901994:T:G	2.08538e-26	11.5948	-0.705948
171902008	chr1:171902008:A:G	2.63044e-30	-2.90987e-10	1.91071
171902596	chr1:171902596:T:A	1.50985e-31	-2.90987e-10	-0.947011
171902933	chr1:171902933:G:A	9.84304e-32	-2.90987e-10	-1.37484
171903061	chr1:171903061:G:A	8.78492e-28	9.00447	-1.2827
171903090	chr1:171903090:C:G	1.72577e-24	12.641	2.66378
171903109	chr1:171903109:C:T	4.55061e-30	-2.90987e-10	2.45883
171903137	chr1:171903137:A:G	9.92217e-32	-2.90987e-10	-1.36683
171903266	chr1:171903266:T:A	5.31235e-32	-1.99157	-4.11118e-10
171903331	chr1:171903331:TTATCA:T	9.92605e-32	-2.90987e-10	-1.36644
171903518	chr1:171903518:A:G	1.31606e-29	4.23535	-0.714561
171903632	chr1:171903632:C:T	2.6793e-29	3.87465	0.357057
171904206	chr1:171904206:G:A	1.14322e-31	-2.90987e-10	-1.22517
171904247	chr1:171904247:G:A	1.17062e-30	-2.90987e-10	1.1011
171904525	chr1:171904525:A:G	9.45707e-32	-2.90987e-10	-1.41484
171904814	chr1:171904814:C:T	5.0662e-30	2.56615	-4.11118e-10
171905022	chr1:171905022:G:C	6.3191e-32	-1.08614	-0.731886
171905196	chr1:171905196:T:C	1.1808e-31	-2.90987e-10	-1.19283
171905965	chr1:171905965:G:A	7.43661e-32	-0.314562	-1.34063
171906252	chr1:171906252:C:T	9.51492e-30	-2.90987e-10	3.19642
171906253	chr1:171906253:G:A	1.21403e-31	0.0209286	-1.186
171906488	chr1:171906488:A:G	2.85737e-29	4.06548	0.230567
171907060	chr1:171907060:A:G	1.03085e-31	-2.90987e-10	-1.32864
171907155	chr1:171907155:T:C	1.15167e-31	-2.90987e-10	-1.21781
171907214	chr1:171907214:G:A	6.87197e-32	-0.344044	-1.39011
171907873	chr1:171907873:C:G	5.65366e-32	-1.9293	-4.11118e-10
171907899	chr1:171907899:T:C	1.24485e-31	-2.90987e-10	-1.14
171908371	chr1:171908371:G:A	2.36644e-32	-2.02289	-0.77733
171908431	chr1:171908431:C:A	1.99969e-31	-2.90987e-10	-0.666031
171908502	chr1:171908502:C:T	1.15169e-31	-2.90987e-10	-1.21779
171908667	chr1:171908667:AATT:A	3.9286e-29	4.12617	0.488259
171908815	chr1:171908815:A:G	2.41959e-32	-1.39574	-1.38227
171908981	chr1:171908981:C:G	1.26812e-31	-2.90987e-10	-1.12148
171909020	chr1:171909020:C:T	1.49456e-31	-2.90987e-10	-0.957192
171909382	chr1:171909382:G:A	1.30473e-30	-1.49955	2.70911
171910068	chr1:171910068:C:A	5.35339e-32	-1.1431	-0.840774
171910206	chr1:171910206:A:G	1.24528e-31	-2.90987e-10	-1.13966
171911480	chr1:171911480:G:A	5.62046e-32	-0.538958	-1.39623
171911575	chr1:171911575:G:A	4.15515e-29	4.06303	0.607471
171912028	chr1:171912028:A:G	9.64723e-29	2.69867	2.81415
171912259	chr1:171912259:T:C	1.04532e-31	-2.90987e-10	-1.31469
171912542	chr1:171912542:A:G	5.22971e-31	-2.90987e-10	0.295335
171912728	chr1:171912728:C:T	2.23367e-31	-2.90987e-10	-0.555377
171912769	chr1:171912769:A:G	9.74953e-32	-2.90987e-10	-1.38439
171913351	chr1:171913351:G:A	9.39489e-31	-2.90987e-10	0.881145
171913462	chr1:171913462:T:G	1.05731e-31	0.111909	-1.4152
171913667	chr1:171913667:G:C	6.34324e-32	-0.411805	-1.40241
171913986	chr1:171913986:T:C	4.87318e-32	-0.648508	-1.42935
171914050	chr1:171914050:A:G	8.14049e-32	-1.56476	-4.11118e-10
171914181	chr1:171914181:G:C	1.28323e-31	-2.90987e-10	-1.10964
171914196	chr1:171914196:C:T	4.76111e-31	-2.90987e-10	0.201459
171914447	chr1:171914447:A:G	1.19677e-28	5.60967	0.118685
171914517	chr1:171914517:T:A	9.35946e-32	-2.90987e-10	-1.42522
171915030	chr1:171915030:G:A	1.19918e-18	27.6554	1.10078
171915338	chr1:171915338:G:A	1.23398e-30	-2.90987e-10	1.15381
171915888	chr1:171915888:A:C	3.96575e-30	-2.90987e-10	2.32126
171916025	chr1:171916025:C:A	1.02828e-31	0.0975451	-1.42868
171916089	chr1:171916089:A:C	2.97476e-31	0.207946	-0.476803
171916555	chr1:171916555:C:T	8.75715e-31	-2.90987e-10	0.810849
171916607	chr1:171916607:G:A	9.6381e-32	0.0333398	-1.42922
171916891	chr1:171916891:C:T	1.10545e-31	-2.90987e-10	-1.25877
171916910	chr1:171916910:C:T	8.61959e-31	-2.90987e-10	0.795017
171917419	chr1:171917419:C:T	8.49464e-31	-2.90987e-10	0.780415
171917692	chr1:171917692:C:G	1.07822e-31	-2.90987e-10	-1.28371
171917798	chr1:171917798:T:C	1.05514e-31	-1.30534	-4.11118e-10
171918364	chr1:171918364:G:A	1.07694e-31	-2.90987e-10	-1.28489
171918495	chr1:171918495:G:A	4.03414e-30	-2.90987e-10	2.33836
171918703	chr1:171918703:G:T	2.88538e-31	-2.90987e-10	-0.299364
171919426	chr1:171919426:G:A	9.64754e-32	0.0337887	-1.42869
171919547	chr1:171919547:T:C	9.61606e-32	0.0298363	-1.42801
171919829	chr1:171919829:A:G	7.22005e-29	5.28446	-0.06145
171920005	chr1:171920005:T:C	9.58902e-32	0.0269446	-1.42793
171920034	chr1:171920034:G:A	1.02317e-31	-1.33612	-4.11118e-10
171920508	chr1:171920508:G:A	1.34576e-31	-2.90987e-10	-1.06206
171920889	chr1:171920889:A:G	6.40846e-32	-1.80399	-4.11118e-10
171921005	chr1:171921005:A:G	8.60185e-31	-2.90987e-10	0.792956
171921293	chr1:171921293:C:A	1.52805e-31	-2.90987e-10	-0.935031
171922148	chr1:171922148:TGTGTGTGC:T	6.18101e-32	-0.427869	-1.41226
171922217	chr1:171922217:T:C	1.16585e-31	-2.90987e-10	-1.20557
171922596	chr1:171922596:A:G	9.3354e-32	-2.90987e-10	-1.42779
171922861	chr1:171922861:C:T	7.17084e-31	0.309894	0.301107
171922945	chr1:171922945:G:A	1.27609e-23	14.995	2.31051
171923265	chr1:171923265:A:G	1.17306e-23	15.0708	2.15045
171923475	chr1:171923475:A:G	9.32216e-32	-2.90987e-10	-1.42921
171923641	chr1:171923641:C:A	2.14841e-22	18.3172	1.81174
171924006	chr1:171924006:A:G	2.82009e-31	-2.90987e-10	-0.322253
171924634	chr1:171924634:C:T	8.02257e-31	-2.90987e-10	0.723238
171924740	chr1:171924740:A:G	4.55831e-32	-1.05215	-1.09251
171924742	chr1:171924742:A:G	1.2635e-28	5.49131	0.29131
171924794	chr1:171924794:C:T	7.96697e-31	-2.90987e-10	0.716283
171924973	chr1:171924973:C:T	1.12065e-31	-2.90987e-10	-1.24511
171925014	chr1:171925014:C:T	1.23739e-31	-2.90987e-10	-1.14602
171925112	chr1:171925112:G:A	1.65947e-31	-0.852523	-4.11118e-10
171925197	chr1:171925197:G:A	1.28461e-31	-2.90987e-10	-1.10857
171925251	chr1:171925251:A:G	3.41208e-31	-2.90987e-10	-0.1317
171925313	chr1:171925313:C:T	3.71679e-32	-0.940195	-1.40855
171925617	chr1:171925617:G:T	2.1309e-32	-2.00923	-0.895827
171925679	chr1:171925679:T:C	4.09803e-32	-0.89444	-1.35666
171925719	chr1:171925719:C:T	9.3916e-29	5.80873	-0.322761
171926000	chr1:171926000:C:T	1.22651e-31	-2.90987e-10	-1.15485
171926096	chr1:171926096:T:G	1.08407e-31	0.00825121	-1.28655
171926220	chr1:171926220:T:C	2.11255e-31	-2.90987e-10	-0.611128
171927285	chr1:171927285:G:A	4.37659e-32	-0.84725	-1.33809
171927690	chr1:171927690:A:G	8.51675e-31	-2.90987e-10	0.783013
171927791	chr1:171927791:A:G	3.92981e-31	-2.90987e-10	0.00957034
171927810	chr1:171927810:T:C	3.63913e-27	9.46048	-0.317413
171928058	chr1:171928058:T:C	2.39691e-27	9.31536	-0.589859
171928464	chr1:171928464:T:C	3.44515e-22	18.0776	2.52358
171928518	chr1:171928518:G:C	4.16891e-32	-0.879257	-1.35469
171928541	chr1:171928541:C:G	1.31601e-26	10.4285	-4.11118e-10
171928595	chr1:171928595:C:T	1.34767e-28	5.47755	0.369563
171928925	chr1:171928925:G:C	1.26509e-31	-2.90987e-10	-1.12388
171930029	chr1:171930029:G:A	1.22065e-31	-2.90987e-10	-1.15964
171930115	chr1:171930115:C:T	3.38613e-28	2.38671	4.38171
171930249	chr1:171930249:G:T	1.91256e-31	-2.90987e-10	-0.71058
171930279	chr1:171930279:C:T	1.84684e-31	-2.90987e-10	-0.745547
171930455	chr1:171930455:G:A	1.27656e-30	-2.90987e-10	1.18773
171930614	chr1:171930614:G:A	2.3384e-31	-2.90987e-10	-0.509555
171930888	chr1:171930888:T:A	1.1282e-31	-2.90987e-10	-1.2384
171930964	chr1:171930964:G:A	2.9306e-31	-2.90987e-10	-0.283812
171931335	chr1:171931335:A:G	1.1947e-31	-2.90987e-10	-1.18112
171931523	chr1:171931523:C:T	4.93535e-32	-0.781878	-1.28331
171932531	chr1:171932531:T:A	9.22423e-32	-1.43977	-4.11118e-10
171932561	chr1:171932561:A:G	9.80588e-32	-1.37862	-4.11118e-10
171933038	chr1:171933038:C:T	1.05381e-31	-2.90987e-10	-1.30661
171933249	chr1:171933249:T:C	1.13055e-31	-2.90987e-10	-1.23631
171933347	chr1:171933347:A:G	1.73263e-31	-2.90987e-10	-0.80938
171933829	chr1:171933829:C:T	2.44285e-29	-2.90987e-10	4.13932
171934367	chr1:171934367:C:T	3.21617e-28	6.16079	0.55614
171934518	chr1:171934518:G:C	1.17542e-31	-2.90987e-10	-1.19739
171934592	chr1:171934592:T:A	1.23089e-31	-2.90987e-10	-1.15129
171934693	chr1:171934693:G:A	7.99562e-21	19.7912	3.95452
171935004	chr1:171935004:C:T	1.03051e-31	-2.90987e-10	-1.32897
171935351	chr1:171935351:C:T	1.05798e-31	-2.90987e-10	-1.30266
171936269	chr1:171936269:C:T	6.54513e-28	7.42746	-4.11118e-10
171936478	chr1:171936478:T:C	1.12926e-31	-2.90987e-10	-1.23746
171936737	chr1:171936737:T:G	1.17762e-31	-2.90987e-10	-1.19553
171936945	chr1:171936945:G:A	1.63149e-31	-2.90987e-10	-0.869525
171937300	chr1:171937300:A:T	7.75025e-32	-0.386493	-1.22739
171937303	chr1:171937303:T:C	1.46899e-30	-2.90987e-10	1.32814
171937492	chr1:171937492:T:A	1.06492e-20	19.3371	4.69519
171937516	chr1:171937516:C:T	4.14498e-31	-2.90987e-10	0.0628772
171937689	chr1:171937689:A:G	3.08253e-28	6.17222	0.502264
171937812	chr1:171937812:C:T	8.15702e-32	-1.56273	-4.11118e-10
171937853	chr1:171937853:GATTACAGGTATGA:G	9.33159e-32	-2.90987e-10	-1.4282
171939123	chr1:171939123:A:G	4.37774e-32	-0.95327	-1.2318
171939384	chr1:171939384:T:A	6.22825e-21	19.012	4.48389
171939868	chr1:171939868:C:T	2.34049e-31	-2.90987e-10	-0.508662
171940112	chr1:171940112:G:A	1.17502e-31	-2.90987e-10	-1.19773
171940339	chr1:171940339:C:T	1.05814e-31	-2.90987e-10	-1.30251
171940428	chr1:171940428:T:G	1.09149e-31	-0.37325	-0.898227
171940531	chr1:171940531:T:G	9.64065e-32	-2.90987e-10	-1.39562
171940756	chr1:171940756:T:C	1.10184e-31	-2.90987e-10	-1.26204
171941136	chr1:171941136:G:T	1.04132e-31	-2.90987e-10	-1.31853
171941188	chr1:171941188:C:G	1.10442e-31	-2.90987e-10	-1.2597
171941743	chr1:171941743:A:G	1.47108e-31	-0.0173849	-0.955637
171942276	chr1:171942276:T:C	1.57914e-31	-2.90987e-10	-0.902138
171942335	chr1:171942335:T:G	2.02594e-31	-0.209221	-0.443768
171942374	chr1:171942374:T:C	1.20764e-30	-2.90987e-10	1.13223
171942453	chr1:171942453:A:G	1.25901e-28	5.35541	0.423654
171942742	chr1:171942742:T:C	5.0939e-32	-0.91921	-1.11435
171942748	chr1:171942748:T:A	1.09158e-31	-2.90987e-10	-1.27139
171943132	chr1:171943132:A:G	1.40974e-31	-2.90987e-10	-1.01562
171943263	chr1:171943263:A:G	1.09968e-30	0.0555638	0.98302
171943881	chr1:171943881:A:G	1.11656e-31	-2.90987e-10	-1.24877
171943969	chr1:171943969:A:G	9.36637e-32	-2.90987e-10	-1.42448
171944284	chr1:171944284:A:G	1.51071e-20	18.9966	5.38534
171945066	chr1:171945066:C:T	1.01753e-31	-2.90987e-10	-1.34164
171945187	chr1:171945187:C:A	6.31199e-32	-0.41844	-1.40071
171945244	chr1:171945244:A:G	1.08604e-31	-2.90987e-10	-1.27649
171945347	chr1:171945347:A:G	1.03452e-31	-2.90987e-10	-1.32508
171945401	chr1:171945401:G:C	1.31897e-31	-2.90987e-10	-1.08217
171945464	chr1:171945464:T:C	1.02051e-31	-2.90987e-10	-1.33872
171945917	chr1:171945917:C:T	4.50622e-32	-0.995174	-1.16097
171946041	chr1:171946041:C:T	1.91136e-11	42.2449	3.09565
171946362	chr1:171946362:G:A	9.09544e-32	-1.45383	-4.11118e-10
171946958	chr1:171946958:A:C	2.37742e-30	0.163618	1.64596
171946963	chr1:171946963:C:T	5.20252e-32	-2.01246	-4.11118e-10
171947100	chr1:171947100:T:C	1.018e-31	-2.90987e-10	-1.34119
171947361	chr1:171947361:A:G	1.04404e-31	-2.90987e-10	-1.31592
171947446	chr1:171947446:T:A	7.64039e-32	-1.62816	-4.11118e-10
171947496	chr1:171947496:G:GA	1.4581e-31	-2.90987e-10	-0.981888
171948016	chr1:171948016:A:G	6.11439e-32	-1.85096	-4.11118e-10
171948074	chr1:171948074:C:T	2.03171e-31	-0.650144	-4.11118e-10
171948289	chr1:171948289:T:G	5.95266e-32	-0.480611	-1.39716
171948465	chr1:171948465:AG:A	1.12164e-31	-2.90987e-10	-1.24423
171948735	chr1:171948735:A:T	5.61011e-32	-0.550357	-1.38668
171949291	chr1:171949291:T:C	2.00506e-31	-0.663348	-4.11118e-10
171949400	chr1:171949400:A:G	1.12264e-31	-2.90987e-10	-1.24334
171949786	chr1:171949786:A:T	9.32668e-32	-2.90987e-10	-1.42873
171950083	chr1:171950083:A:C	9.32728e-32	-2.90987e-10	-1.42866
171950096	chr1:171950096:A:G	4.4279e-32	-0.945205	-1.22848
171950155	chr1:171950155:C:T	1.882e-31	-2.90987e-10	-0.726686
171950159	chr1:171950159:G:A	1.09439e-31	-2.90987e-10	-1.26882
171950540	chr1:171950540:A:G	1.09504e-31	-2.90987e-10	-1.26823
171951228	chr1:171951228:T:A	1.01987e-31	-2.90987e-10	-1.33934
171951611	chr1:171951611:T:C	1.59775e-28	5.60431	0.413028
171951732	chr1:171951732:C:A	9.6439e-32	-2.90987e-10	-1.39528
171951901	chr1:171951901:A:G	1.09296e-31	-2.90987e-10	-1.27013
171951929	chr1:171951929:C:T	5.71639e-32	-1.91827	-4.11118e-10
171952138	chr1:171952138:G:A	9.47932e-32	-2.90987e-10	-1.41249
171952624	chr1:171952624:G:T	9.42869e-32	-2.90987e-10	-1.41785
171952810	chr1:171952810:A:C	1.19392e-31	-2.90987e-10	-1.18178
171952857	chr1:171952857:C:T	1.11943e-31	-2.90987e-10	-1.2462
171953126	chr1:171953126:G:A	2.08339e-31	-2.90987e-10	-0.625023
171953726	chr1:171953726:A:G	1.67801e-31	-2.90987e-10	-0.841412
171953903	chr1:171953903:G:A	9.72569e-31	-2.90987e-10	0.915749
171954006	chr1:171954006:A:T	5.69957e-28	5.87619	1.41294
171954831	chr1:171954831:A:G	1.4076e-31	-2.90987e-10	-1.01714
171955216	chr1:171955216:T:A	1.12459e-31	-2.90987e-10	-1.2416
171955312	chr1:171955312:A:G	1.07898e-31	-2.90987e-10	-1.28301
171955659	chr1:171955659:A:G	1.1232e-31	-2.90987e-10	-1.24284
171957244	chr1:171957244:C:T	2.676e-31	-2.90987e-10	-0.374699
171957355	chr1:171957355:A:G	1.09907e-31	-2.90987e-10	-1.26456
171958054	chr1:171958054:T:G	9.37748e-32	-2.90987e-10	-1.4233
171958556	chr1:171958556:C:T	1.29564e-30	-0.15679	1.35936
171958837	chr1:171958837:G:A	1.12316e-31	-2.90987e-10	-1.24287
171958885	chr1:171958885:A:G	1.14798e-31	-2.90987e-10	-1.22102
171959026	chr1:171959026:A:G	8.97149e-32	-1.46755	-4.11118e-10
171959446	chr1:171959446:T:C	1.33863e-31	-2.90987e-10	-1.06737
171959560	chr1:171959560:C:T	1.32803e-31	-2.90987e-10	-1.07532
171959694	chr1:171959694:G:T	1.07895e-31	-2.90987e-10	-1.28303
171959835	chr1:171959835:C:CTGACCTTA	5.07263e-30	-2.90987e-10	2.56742
171960311	chr1:171960311:A:G	2.79973e-31	1.08497	-1.41447
171960488	chr1:171960488:A:G	1.01733e-31	-0.323961	-1.01787
171960492	chr1:171960492:G:A	4.69035e-32	-0.978898	-1.1372
171960568	chr1:171960568:C:T	1.29636e-31	-2.90987e-10	-1.09946
171960805	chr1:171960805:T:C	1.07891e-31	-2.90987e-10	-1.28307
171960910	chr1:171960910:GTTC:G	1.42211e-31	-2.90987e-10	-1.00688
171961436	chr1:171961436:A:G	9.43228e-32	-2.90987e-10	-1.41747
171962515	chr1:171962515:A:G	1.11945e-21	18.0372	3.74244
171962899	chr1:171962899:G:A	2.12394e-30	-2.90987e-10	1.69684
171963046	chr1:171963046:G:A	9.34025e-32	-2.90987e-10	-1.42727
171963066	chr1:171963066:C:T	9.34668e-32	-2.90987e-10	-1.42659
171963368	chr1:171963368:T:C	1.42712e-31	-2.90987e-10	-1.00336
171963496	chr1:171963496:C:A	4.45254e-32	-1.11302	-1.05511
171963699	chr1:171963699:T:A	2.43881e-26	11.0454	-4.11118e-10
171963836	chr1:171963836:GTAAACCAAAAA:G	1.04403e-31	-2.90987e-10	-1.31593
171964131	chr1:171964131:A:G	4.0277e-32	-1.14988	-1.11853
171964331	chr1:171964331:G:A	1.15601e-31	-2.90987e-10	-1.21405
171964963	chr1:171964963:A:G	1.15701e-31	-2.90987e-10	-1.21319
171965158	chr1:171965158:AG:A	8.62452e-32	-0.250451	-1.25655
171965556	chr1:171965556:A:T	1.2915e-31	-2.90987e-10	-1.10322
171965650	chr1:171965650:G:A	4.6069e-28	6.50173	0.574555
171965651	chr1:171965651:C:T	4.92438e-28	6.56501	0.577918
171965840	chr1:171965840:A:T	1.13929e-31	-2.90987e-10	-1.22861
171965951	chr1:171965951:AT:A	1.8118e-30	-2.90987e-10	1.53789
171966088	chr1:171966088:C:G	6.35783e-32	-1.81192	-4.11118e-10
171966199	chr1:171966199:A:G	9.52842e-32	-2.90987e-10	-1.40733
171966490	chr1:171966490:A:G	9.42932e-32	-2.90987e-10	-1.41778
171966645	chr1:171966645:T:C	1.21997e-31	-2.90987e-10	-1.16019
171966682	chr1:171966682:T:A	1.53072e-31	-2.90987e-10	-0.933284
171967382	chr1:171967382:A:G	6.00731e-28	6.55061	0.791105
171967710	chr1:171967710:A:G	9.32324e-32	-2.90987e-10	-1.4291
171967711	chr1:171967711:T:C	9.35439e-32	-2.90987e-10	-1.42576
171967906	chr1:171967906:C:A	9.33171e-32	-2.90987e-10	-1.42819
171968580	chr1:171968580:T:C	5.22828e-28	6.41652	0.786296
171969240	chr1:171969240:T:TA	4.62149e-31	-2.90987e-10	0.171695
171969576	chr1:171969576:G:A	1.11642e-29	-2.90987e-10	3.35628
171969981	chr1:171969981:T:A	1.04233e-31	-2.90987e-10	-1.31756
171970150	chr1:171970150:C:A	0.956016	56.2561	13.7201
171970240	chr1:171970240:A:G	1.04067e-31	-1.31916	-4.11118e-10
171970501	chr1:171970501:A:T	7.55015e-06	52.5708	5.65636
171970544	chr1:171970544:TGATA:T	1.02856e-31	-2.90987e-10	-1.33086
171970917	chr1:171970917:C:T	7.92377e-26	12.5804	-0.356582
171971011	chr1:171971011:A:C	1.02453e-31	-2.90987e-10	-1.33479
171971159	chr1:171971159:T:C	1.03714e-31	-2.90987e-10	-1.32255
171971482	chr1:171971482:G:C	1.62511e-31	-2.90987e-10	-0.873445
171971894	chr1:171971894:G:A	9.45861e-32	-2.90987e-10	-1.41468
171972117	chr1:171972117:G:A	1.89123e-31	-2.90987e-10	-0.721796
171972253	chr1:171972253:G:A	1.07463e-31	-2.90987e-10	-1.28704
171972604	chr1:171972604:C:G	1.55186e-31	-2.90987e-10	-0.919566
171972806	chr1:171972806:A:G	1.03619e-31	-2.90987e-10	-1.32347
171973348	chr1:171973348:C:G	1.09456e-20	24.6309	-0.571109
171973370	chr1:171973370:A:G	2.36679e-31	-2.90987e-10	-0.497488
171973412	chr1:171973412:A:G	1.06718e-31	-2.90987e-10	-1.294
171973560	chr1:171973560:AAG:A	1.10154e-31	-2.90987e-10	-1.26232
171973643	chr1:171973643:C:A	0.000517901	54.8946	7.56083
171973658	chr1:171973658:T:C	1.08342e-31	-2.90987e-10	-1.2789
171973770	chr1:171973770:G:C	1.09695e-31	-2.90987e-10	-1.26649
171973810	chr1:171973810:T:G	4.63671e-32	-0.836983	-1.29062
171973911	chr1:171973911:C:T	6.32406e-31	-2.90987e-10	0.48534
171974251	chr1:171974251:T:C	5.51266e-31	-2.90987e-10	0.348026
171974771	chr1:171974771:G:A	1.07106e-31	-2.90987e-10	-1.29037
171974808	chr1:171974808:A:G	1.23538e-05	53.138	5.58155
171975086	chr1:171975086:G:A	1.546e-31	-2.90987e-10	-0.923353
171975101	chr1:171975101:C:T	1.33736e-31	-2.90987e-10	-1.06832
171975205	chr1:171975205:A:G	9.46974e-32	-2.90987e-10	-1.41351
171975271	chr1:171975271:C:T	1.04202e-31	-2.90987e-10	-1.31786
171975498	chr1:171975498:G:A	4.19339e-32	-0.936229	-1.29187
171975869	chr1:171975869:C:T	1.10255e-31	-2.90987e-10	-1.2614
171976348	chr1:171976348:C:T	4.94064e-20	25.5538	0.0131135
171976454	chr1:171976454:C:T	1.34052e-31	-2.90987e-10	-1.06596
171976513	chr1:171976513:A:G	1.33942e-31	-2.90987e-10	-1.06678
171976942	chr1:171976942:T:C	0.0419999	55.0756	11.7754
171977227	chr1:171977227:C:T	5.7431e-31	-2.90987e-10	0.388979
171977457	chr1:171977457:G:GA	9.5879e-32	-2.90987e-10	-1.4011
171978401	chr1:171978401:T:A	3.03224e-31	-0.886668	0.636947
171978612	chr1:171978612:A:T	1.6878e-31	-2.90987e-10	-0.835593
171978939	chr1:171978939:ATGTC:A	8.7404e-31	-2.90987e-10	0.808935
171980344	chr1:171980344:A:G	9.61001e-32	-2.90987e-10	-1.3988
171980422	chr1:171980422:C:T	3.32814e-31	-0.808748	0.65214
171980610	chr1:171980610:T:C	0.00144613	55.4121	8.07017
171980641	chr1:171980641:A:G	2.85953e-31	-0.866944	0.55858
171980917	chr1:171980917:C:G	1.10703e-31	-2.90987e-10	-1.25734
171981024	chr1:171981024:GC:G	7.14223e-31	-2.90987e-10	0.607004
171981168	chr1:171981168:C:T	1.77957e-30	-2.90987e-10	1.51994
171982328	chr1:171982328:C:A	9.36019e-32	-2.90987e-10	-1.42514
171982361	chr1:171982361:G:A	9.33184e-32	-2.90987e-10	-1.42817
171982868	chr1:171982868:T:C	4.49086e-31	-0.794981	0.938003
171983244	chr1:171983244:C:T	1.52541e-31	-2.90987e-10	-0.93676
171983683	chr1:171983683:A:T	1.34941e-31	-2.90987e-10	-1.05936
171984298	chr1:171984298:C:G	1.36129e-31	-2.90987e-10	-1.05059
171984371	chr1:171984371:A:C	2.06438e-23	17.5711	0.215407
171984708	chr1:171984708:G:A	1.03864e-31	-2.90987e-10	-1.32111
171984919	chr1:171984919:G:A	3.44992e-31	-2.90987e-10	-0.120669
171985088	chr1:171985088:C:T	2.01282e-31	-2.90987e-10	-0.659484
171985131	chr1:171985131:T:C	5.21009e-31	-2.90987e-10	0.291577
171985575	chr1:171985575:C:T	1.54947e-31	-2.90987e-10	-0.921107
171986081	chr1:171986081:G:A	8.24883e-32	-0.323477	-1.22806
171986191	chr1:171986191:G:A	1.59379e-31	0.179659	-1.07256
171986657	chr1:171986657:G:A	9.39323e-32	-2.90987e-10	-1.42162
171986672	chr1:171986672:C:T	1.00341e-31	-2.90987e-10	-1.35562
171986778	chr1:171986778:T:G	3.24283e-27	9.8621	-0.834331
171986792	chr1:171986792:T:C	2.29941e-31	-2.90987e-10	-0.526369
171987121	chr1:171987121:G:A	8.59624e-28	8.95314	-1.25308
171987359	chr1:171987359:C:T	1.1928e-31	-2.90987e-10	-1.18272
171987465	chr1:171987465:A:G	1.38792e-30	-2.90987e-10	1.27137
171987663	chr1:171987663:C:T	1.32998e-27	9.40097	-1.26449
171987942	chr1:171987942:T:C	1.14797e-31	-2.90987e-10	-1.22103
171988084	chr1:171988084:C:T	7.88339e-28	9.04282	-1.42933
171988246	chr1:171988246:A:G	9.85005e-32	-2.90987e-10	-1.37413
171988304	chr1:171988304:C:A	1.81809e-31	-2.90987e-10	-0.761237
171988332	chr1:171988332:G:C	9.42231e-32	-2.90987e-10	-1.41853
171988405	chr1:171988405:C:CA	4.35026e-31	0.111213	-4.11118e-10
171988412	chr1:171988412:T:C	1.90039e-31	-2.90987e-10	-0.716964
171988679	chr1:171988679:T:C	3.42357e-30	-0.981033	3.15528
171989190	chr1:171989190:A:G	1.06429e-31	-2.90987e-10	-1.29672
171989917	chr1:171989917:G:A	1.06485e-31	-2.90987e-10	-1.29619
171990091	chr1:171990091:T:G	2.23665e-31	-2.90987e-10	-0.554044
171990416	chr1:171990416:T:G	6.81639e-27	10.7716	-1.00099
171990418	chr1:171990418:T:A	9.42627e-32	-2.90987e-10	-1.41811
171990455	chr1:171990455:A:G	9.45974e-32	-2.90987e-10	-1.41456
171990873	chr1:171990873:A:C	2.69059e-31	-0.369261	-4.11118e-10
171991297	chr1:171991297:A:G	6.38256e-30	-2.90987e-10	2.79713
171991420	chr1:171991420:G:A	1.27482e-31	-2.90987e-10	-1.11622
171991853	chr1:171991853:C:T	1.18998e-27	9.22664	-1.20139
171992121	chr1:171992121:A:T	1.89847e-31	-2.90987e-10	-0.717972
171992157	chr1:171992157:T:C	1.17149e-31	-2.90987e-10	-1.20074
171992779	chr1:171992779:C:A	2.29189e-27	9.88631	-1.20561
171992793	chr1:171992793:A:G	2.09785e-31	-2.90987e-10	-0.618107
171993376	chr1:171993376:C:T	3.28971e-27	10.2519	-1.20975
171993653	chr1:171993653:T:C	2.45559e-27	9.61972	-0.870034
171993847	chr1:171993847:A:T	9.46042e-32	-2.90987e-10	-1.41449
171994448	chr1:171994448:T:C	5.09333e-27	10.1418	-0.662582
171994527	chr1:171994527:G:GC	4.02758e-27	9.90489	-0.660409
171994630	chr1:171994630:C:T	1.03025e-31	-2.90987e-10	-1.32922
171995071	chr1:171995071:G:T	4.89618e-26	12.2093	-0.466957
171996234	chr1:171996234:T:C	8.86034e-31	-2.90987e-10	0.822564
171996540	chr1:171996540:G:A	9.42552e-32	-2.90987e-10	-1.41819
171996988	chr1:171996988:C:T	1.28007e-31	-2.90987e-10	-1.11211
171996993	chr1:171996993:C:T	9.41931e-32	-2.90987e-10	-1.41884
171997648	chr1:171997648:G:A	2.34292e-27	9.8824	-1.17968
171997751	chr1:171997751:T:G	5.4463e-27	10.5501	-1.00381
171998390	chr1:171998390:A:C	1.71418e-27	9.42158	-1.03133
171998583	chr1:171998583:G:A	9.38147e-32	-2.90987e-10	-1.42287
171998621	chr1:171998621:T:C	1.53872e-31	-2.90987e-10	-0.928069
171998915	chr1:171998915:G:T	4.16019e-32	-1.39307	-0.842977
171999272	chr1:171999272:A:G	9.90655e-32	-2.90987e-10	-1.36841
171999515	chr1:171999515:A:G	1.25181e-31	-2.90987e-10	-1.13443
171999534	chr1:171999534:G:A	1.01765e-31	-2.90987e-10	-1.34152
171999612	chr1:171999612:T:G	1.31153e-31	-2.90987e-10	-1.08783
171999624	chr1:171999624:C:G	1.18316e-31	-2.90987e-10	-1.19083
171999870	chr1:171999870:C:T	1.0178e-31	-2.90987e-10	-1.34138
172000145	chr1:172000145:G:A	7.28642e-27	10.203	-0.365665
172000588	chr1:172000588:G:A	6.60973e-32	-1.77306	-4.11118e-10
172001747	chr1:172001747:A:G	9.4151e-32	-2.90987e-10	-1.41929
172001758	chr1:172001758:C:T	3.21711e-31	-0.190539	-4.11118e-10
172001822	chr1:172001822:G:A	1.00752e-30	-2.90987e-10	0.951057
172002397	chr1:172002397:T:C	1.23546e-31	-2.90987e-10	-1.14758
172002534	chr1:172002534:G:A	2.57013e-31	1.01313	-1.4282
172003177	chr1:172003177:A:C	6.36098e-26	11.4581	0.545981
172003224	chr1:172003224:G:A	1.29082e-31	-2.90987e-10	-1.10375
172003720	chr1:172003720:TGAATAATTTATTGCCTATTGACATA:T	6.72588e-28	8.55291	-1.09822
172004316	chr1:172004316:A:G	1.69552e-31	-2.90987e-10	-0.831032
172004493	chr1:172004493:T:C	1.94323e-31	-0.426884	-0.267786
172004732	chr1:172004732:T:C	1.58482e-31	-2.90987e-10	-0.898551
172004774	chr1:172004774:A:G	4.05893e-28	8.13487	-1.18522
172005045	chr1:172005045:C:T	3.38974e-31	-2.90987e-10	-0.138269
172005081	chr1:172005081:A:C	5.58971e-32	-1.94068	-4.11118e-10
172005445	chr1:172005445:T:C	1.27911e-31	-2.90987e-10	-1.11286
172005557	chr1:172005557:A:G	9.80161e-32	-2.90987e-10	-1.37906
172005613	chr1:172005613:C:T	9.51458e-32	-1.46903	0.0602448
172005905	chr1:172005905:C:T	1.26044e-31	-2.90987e-10	-1.12756
172006224	chr1:172006224:T:G	3.39261e-31	-2.90987e-10	-0.13742
172006315	chr1:172006315:A:G	3.54736e-24	14.7511	1.27415
172006555	chr1:172006555:A:G	9.91183e-32	-2.90987e-10	-1.36788
172006738	chr1:172006738:A:G	1.63814e-31	-2.90987e-10	-0.86546
172006809	chr1:172006809:T:C	9.56419e-32	-2.90987e-10	-1.40358
172006844	chr1:172006844:T:C	1.29186e-31	-2.90987e-10	-1.10294
172006877	chr1:172006877:G:C	6.09819e-30	-2.90987e-10	2.75156
172007672	chr1:172007672:C:T	1.45013e-31	-2.90987e-10	-0.987371
172008022	chr1:172008022:C:T	1.12499e-30	1.06134	-4.11118e-10
172008056	chr1:172008056:G:T	9.70052e-32	-2.90987e-10	-1.38943
172008144	chr1:172008144:T:C	2.31403e-28	7.71801	-1.33029
172008195	chr1:172008195:T:A	9.34591e-32	-2.90987e-10	-1.42667
172008239	chr1:172008239:C:A	9.77372e-32	-2.90987e-10	-1.38191
172008334	chr1:172008334:T:G	9.17405e-31	-2.90987e-10	0.857358
172008744	chr1:172008744:C:T	1.20459e-31	-0.0938848	-1.079
172008876	chr1:172008876:T:C	9.72734e-32	-2.90987e-10	-1.38667
172009221	chr1:172009221:T:A	1.02149e-31	-2.90987e-10	-1.33775
172009269	chr1:172009269:A:G	7.90472e-29	-2.90987e-10	5.31361
172009355	chr1:172009355:T:C	9.21137e-31	-2.90987e-10	0.861417
172009764	chr1:172009764:G:A	5.44313e-29	6.33762	-1.39712
172009808	chr1:172009808:A:C	1.62973e-31	-2.90987e-10	-0.870608
172010708	chr1:172010708:G:A	3.88944e-32	-0.995587	-1.30775
172011001	chr1:172011001:T:C	1.15673e-31	-2.90987e-10	-1.21343
172011007	chr1:172011007:T:G	9.85867e-32	-2.90987e-10	-1.37326
172011019	chr1:172011019:C:T	2.02868e-31	0.769092	-1.42073
172011356	chr1:172011356:T:C	1.64411e-31	-2.90987e-10	-0.861824
172011788	chr1:172011788:T:C	7.29375e-31	1.70194	-1.07394
172012009	chr1:172012009:T:A	6.13679e-30	-2.90987e-10	2.75787
172013286	chr1:172013286:T:C	1.532e-31	-2.90987e-10	-0.932447
172013866	chr1:172013866:A:G	1.08926e-31	-2.90987e-10	-1.27352
172014602	chr1:172014602:G:A	1.38311e-31	-2.90987e-10	-1.03469
172014751	chr1:172014751:T:C	2.6124e-28	7.86138	-1.35237
172015363	chr1:172015363:T:C	9.6044e-29	6.90671	-1.39834
172016452	chr1:172016452:C:T	9.47649e-32	-2.90987e-10	-1.41279
172016612	chr1:172016612:A:C	1.01968e-31	-2.90987e-10	-1.33954
172016921	chr1:172016921:T:G	1.92966e-28	7.52323	-1.31715
172017065	chr1:172017065:A:G	2.05907e-28	7.67424	-1.40325
172017347	chr1:172017347:C:T	2.87763e-32	-1.4735	-1.13114
172017601	chr1:172017601:G:A	7.15579e-32	-1.69368	-4.11118e-10
172017647	chr1:172017647:G:A	1.55012e-31	-2.90987e-10	-0.92069
172017831	chr1:172017831:C:T	8.03825e-31	-2.90987e-10	0.725191
172018569	chr1:172018569:C:T	8.74739e-29	6.82016	-1.40526
172019298	chr1:172019298:A:G	6.61013e-32	-0.657432	-1.11557
172019490	chr1:172019490:C:T	1.21731e-31	-2.90987e-10	-1.16238
172019593	chr1:172019593:C:A	9.25334e-31	-2.90987e-10	0.865963
172019760	chr1:172019760:C:G	1.62623e-25	13.5373	-0.594544
172019796	chr1:172019796:T:C	2.64731e-28	7.58719	-1.06491
172019890	chr1:172019890:T:C	2.40351e-31	-2.90987e-10	-0.482092
172019894	chr1:172019894:A:C	1.76121e-31	-2.90987e-10	-0.793019
172020445	chr1:172020445:G:A	9.43064e-32	-2.90987e-10	-1.41764
172020448	chr1:172020448:C:T	1.09431e-31	-2.90987e-10	-1.2689
172020648	chr1:172020648:C:T	7.71411e-28	8.48982	-0.898032
172020680	chr1:172020680:C:T	5.59526e-31	0.362899	-4.11118e-10
172020793	chr1:172020793:C:T	9.84622e-32	-2.90987e-10	-1.37452
172020830	chr1:172020830:C:G	1.60459e-31	-0.886154	-4.11118e-10
172021029	chr1:172021029:C:G	2.87206e-28	7.68758	-1.08382
172021055	chr1:172021055:A:T	2.70013e-28	7.6685	-1.12646
172021286	chr1:172021286:T:C	3.85999e-31	-0.00835682	-4.11118e-10
172021348	chr1:172021348:T:C	3.02466e-28	7.79124	-1.13571
172021470	chr1:172021470:A:C	1.45228e-31	-0.985886	-4.11118e-10
172021656	chr1:172021656:G:T	9.35595e-32	-2.90987e-10	-1.42559
172022889	chr1:172022889:A:T	9.6246e-32	-2.90987e-10	-1.39728
172023167	chr1:172023167:ACT:A	1.49231e-31	-2.90987e-10	-0.958698
172023326	chr1:172023326:C:T	1.69298e-28	7.42294	-1.34771
172023427	chr1:172023427:T:G	9.95636e-31	2.33059	-1.3914
172023484	chr1:172023484:T:C	3.40419e-29	-2.90987e-10	4.47116
172023525	chr1:172023525:A:G	9.32464e-32	-2.90987e-10	-1.42895
172025558	chr1:172025558:G:A	2.02179e-31	-2.90987e-10	-0.655035
172025991	chr1:172025991:G:A	1.31479e-31	-2.90987e-10	-1.08534
172026122	chr1:172026122:T:C	1.21555e-31	-2.90987e-10	-1.16383
172026568	chr1:172026568:T:A	1.85901e-29	-2.90987e-10	3.86619
172026741	chr1:172026741:G:A	1.51086e-30	2.40347	-1.04722
172026923	chr1:172026923:G:T	1.30731e-30	-2.90987e-10	1.21154
172027463	chr1:172027463:C:T	9.5461e-32	-2.90987e-10	-1.40547
172027484	chr1:172027484:G:A	4.02616e-32	-1.04547	-1.22332
172027621	chr1:172027621:G:C	2.37544e-30	1.80875	-4.11118e-10
172027797	chr1:172027797:A:T	5.96869e-32	-1.87508	-4.11118e-10
172027957	chr1:172027957:T:A	1.86459e-29	2.9448	0.924389
172028178	chr1:172028178:C:G	4.03142e-32	-1.05454	-1.21295
172028446	chr1:172028446:A:C	3.07586e-31	0.390683	-0.626118
172028808	chr1:172028808:CA:C	1.63452e-31	-2.90987e-10	-0.867672
172028951	chr1:172028951:TAGATTCACAGCC:T	4.08583e-31	1.42652	-1.37802
172029072	chr1:172029072:A:T	2.02765e-31	-2.90987e-10	-0.652143
172029075	chr1:172029075:C:T	2.14218e-30	2.2582	-0.55281
172029336	chr1:172029336:AG:A	6.59964e-31	0.559244	-0.0312511
172029509	chr1:172029509:C:A	1.12536e-31	-2.90987e-10	-1.24092
172030083	chr1:172030083:G:C	6.61642e-31	0.586027	-0.055494
172030442	chr1:172030442:A:G	8.56019e-31	0.857314	-0.0692129
172030742	chr1:172030742:G:T	1.72096e-31	-2.90987e-10	-0.816142
172030981	chr1:172030981:G:T	2.18831e-31	-2.90987e-10	-0.575894
172031103	chr1:172031103:A:G	1.61849e-31	-2.90987e-10	-0.877527
172031165	chr1:172031165:G:A	1.99956e-31	0.385604	-1.0517
172031366	chr1:172031366:C:T	9.66938e-32	-2.90987e-10	-1.39264
172031508	chr1:172031508:C:T	9.73817e-32	-2.90987e-10	-1.38555
172031628	chr1:172031628:A:G	2.08693e-32	-1.60264	-1.32328
172031845	chr1:172031845:T:C	1.37656e-31	-2.90987e-10	-1.03943
172031886	chr1:172031886:T:C	1.55863e-30	1.25069	0.136681
172031964	chr1:172031964:T:C	9.46846e-32	-2.90987e-10	-1.41364
172032048	chr1:172032048:A:G	1.23945e-31	-2.90987e-10	-1.14435
172032116	chr1:172032116:C:T	1.48618e-31	-2.90987e-10	-0.962811
172032156	chr1:172032156:T:C	3.73572e-31	-2.90987e-10	-0.0410818
172032193	chr1:172032193:G:A	2.18831e-31	-2.90987e-10	-0.575894
172032599	chr1:172032599:G:A	9.94321e-32	-2.90987e-10	-1.36472
172032732	chr1:172032732:G:A	1.06349e-26	10.4393	-0.223815
172032962	chr1:172032962:C:T	9.3629e-32	-2.90987e-10	-1.42485
172033288	chr1:172033288:C:A	9.55229e-32	-2.90987e-10	-1.40483
172033371	chr1:172033371:A:T	1.5736e-31	-2.90987e-10	-0.905653
172033448	chr1:172033448:G:C	1.14012e-31	-2.90987e-10	-1.22788
172033521	chr1:172033521:G:A	4.01457e-32	-1.05443	-1.21724
172033763	chr1:172033763:T:C	1.60881e-31	-2.90987e-10	-0.883525
172033839	chr1:172033839:A:G	1.61486e-30	1.29748	0.125326
172034085	chr1:172034085:C:T	9.64045e-32	-2.90987e-10	-1.39564
172034207	chr1:172034207:A:G	8.36831e-31	-2.90987e-10	0.765431
172034607	chr1:172034607:A:T	1.2119e-29	3.43834	-4.11118e-10
172034853	chr1:172034853:G:A	1.2794e-31	-2.90987e-10	-1.11263
172034974	chr1:172034974:A:G	2.92133e-31	0.191744	-0.478727
172035044	chr1:172035044:T:G	1.37888e-31	-2.90987e-10	-1.03775
172035140	chr1:172035140:C:T	1.01792e-31	-0.275118	-1.06614
172035257	chr1:172035257:G:C	9.11192e-31	-2.90987e-10	0.850562
172035273	chr1:172035273:T:C	9.32319e-32	-2.90987e-10	-1.4291
172035914	chr1:172035914:A:G	9.39376e-32	-2.90987e-10	-1.42156
172036013	chr1:172036013:G:T	2.09826e-32	-1.63434	-1.28616
172036292	chr1:172036292:G:C	1.21648e-31	-2.90987e-10	-1.16306
172036408	chr1:172036408:C:A	8.44705e-31	-2.90987e-10	0.774797
172036486	chr1:172036486:C:T	1.19879e-31	-2.90987e-10	-1.1777
172036980	chr1:172036980:AG:A	8.06318e-32	-0.38552	-1.18878
172037732	chr1:172037732:G:A	1.37824e-31	-2.90987e-10	-1.03821
172038032	chr1:172038032:T:C	1.67901e-31	-0.840816	-4.11118e-10
172038236	chr1:172038236:C:T	3.22207e-32	-1.06803	-1.42355
172038903	chr1:172038903:G:T	1.38229e-31	-2.90987e-10	-1.03528
172039247	chr1:172039247:A:G	8.16877e-31	1.05491	-0.313616
172039339	chr1:172039339:C:T	2.29394e-32	-1.54932	-1.28202
172039507	chr1:172039507:C:T	1.69853e-30	1.10933	0.363997
172039576	chr1:172039576:C:T	1.66484e-31	-0.84929	-4.11118e-10
172039909	chr1:172039909:A:G	5.1703e-32	-2.01868	-4.11118e-10
172041007	chr1:172041007:T:C	3.79877e-31	-2.90987e-10	-0.0243441
172041284	chr1:172041284:G:A	3.15138e-31	-0.211181	-4.11118e-10
172041411	chr1:172041411:G:A	9.5751e-32	-2.90987e-10	-1.40244
172041507	chr1:172041507:C:T	9.404e-32	-2.90987e-10	-1.42047
172041619	chr1:172041619:G:A	3.72945e-31	-2.90987e-10	-0.0427603
172041919	chr1:172041919:G:A	5.73862e-31	0.395948	-0.0077508
172042000	chr1:172042000:C:A	1.01686e-31	-2.90987e-10	-1.3423
172042255	chr1:172042255:A:G	1.72412e-31	-0.814306	-4.11118e-10
172042371	chr1:172042371:C:T	5.51747e-32	-1.95369	-4.11118e-10
172042770	chr1:172042770:C:T	5.74828e-31	0.432389	-0.0425093
172042777	chr1:172042777:G:C	9.57169e-32	-2.90987e-10	-1.4028
172042988	chr1:172042988:G:A	3.13894e-31	0.226747	-0.441884
172043077	chr1:172043077:G:A	1.70205e-31	-2.90987e-10	-0.827188
172043417	chr1:172043417:T:C	2.93401e-31	0.227866	-0.510516
172043493	chr1:172043493:A:G	5.25061e-31	0.375987	-0.0766627
172043621	chr1:172043621:C:T	3.13863e-31	0.247273	-0.462507
172043876	chr1:172043876:A:G	9.60908e-32	-2.90987e-10	-1.3989
172044290	chr1:172044290:T:A	9.62462e-32	-2.90987e-10	-1.39728
172044338	chr1:172044338:T:C	9.40786e-32	-2.90987e-10	-1.42006
172044709	chr1:172044709:G:T	9.14204e-31	0.794509	0.0593537
172044780	chr1:172044780:T:C	7.91835e-31	0.716244	-0.00608255
172045079	chr1:172045079:T:C	5.28256e-31	0.750832	-0.445443
172045318	chr1:172045318:G:A	3.40185e-31	0.344192	-0.478895
172045515	chr1:172045515:C:T	9.4916e-32	-2.90987e-10	-1.4112
172046039	chr1:172046039:G:GC	6.74388e-32	-1.75297	-4.11118e-10
172046207	chr1:172046207:A:C	1.24042e-31	-2.90987e-10	-1.14357
172046233	chr1:172046233:T:G	2.43726e-30	-2.90987e-10	1.83444
172046344	chr1:172046344:G:A	1.60511e-31	-2.90987e-10	-0.885827
172046383	chr1:172046383:C:T	3.71678e-31	-2.90987e-10	-0.0461636
172046683	chr1:172046683:C:T	5.04207e-31	0.653266	-0.39447
172046920	chr1:172046920:A:G	1.04417e-31	-1.3158	-4.11118e-10
172046929	chr1:172046929:G:A	1.80069e-31	-2.90987e-10	-0.770852
172046969	chr1:172046969:A:G	1.03772e-31	-1.60429	0.282292
172047290	chr1:172047290:A:G	2.30078e-31	-2.90987e-10	-0.525771
172047344	chr1:172047344:AG:A	1.2262e-31	-2.90987e-10	-1.1551
172047592	chr1:172047592:T:G	9.44639e-32	-2.90987e-10	-1.41597
172048306	chr1:172048306:C:T	6.06244e-30	3.29383	-0.548153
172048350	chr1:172048350:G:A	3.30244e-32	-1.09204	-1.3749
172048912	chr1:172048912:T:A	8.53043e-30	3.8966	-0.809397
172049040	chr1:172049040:C:T	7.13047e-30	3.69769	-0.789746
172049250	chr1:172049250:A:G	1.89106e-30	-2.90987e-10	1.5807
172049594	chr1:172049594:T:C	7.70476e-30	3.77302	-0.787614
172049599	chr1:172049599:A:C	1.94897e-31	-2.90987e-10	-0.691722
172049603	chr1:172049603:A:G	1.62561e-31	-2.90987e-10	-0.873141
172049644	chr1:172049644:G:T	7.43725e-30	3.74085	-0.79078
172049658	chr1:172049658:C:G	1.06045e-31	-2.90987e-10	-1.30033
172049913	chr1:172049913:G:C	1.00982e-31	-2.90987e-10	-1.34925
172050182	chr1:172050182:C:T	1.17063e-31	-2.90987e-10	-1.20148
172050212	chr1:172050212:G:A	5.16841e-32	-2.01904	-4.11118e-10
172050415	chr1:172050415:C:T	3.11816e-32	-1.12784	-1.39653
172050427	chr1:172050427:C:A	1.19243e-31	-2.90987e-10	-1.18302
172050443	chr1:172050443:A:G	6.08917e-32	-0.842773	-1.01232
172050578	chr1:172050578:C:T	5.24186e-32	-0.86653	-1.1384
172051183	chr1:172051183:T:C	3.09139e-31	-2.90987e-10	-0.230401
172051258	chr1:172051258:A:T	3.24659e-29	4.52338	-0.0996288
172051309	chr1:172051309:C:T	1.04254e-29	-2.90987e-10	3.28781
172051398	chr1:172051398:G:A	9.80571e-31	-2.90987e-10	0.923943
172051447	chr1:172051447:T:G	3.29376e-32	-1.09183	-1.37774
172051596	chr1:172051596:CTT:C	4.72589e-31	-2.90987e-10	0.194035
172051812	chr1:172051812:T:A	9.36952e-32	-2.90987e-10	-1.42414
172052006	chr1:172052006:A:G	1.86074e-29	4.02874	-0.161618
172052131	chr1:172052131:C:T	2.87413e-30	-2.90987e-10	1.99931
172052275	chr1:172052275:G:A	1.31628e-29	3.87942	-0.358465
172052489	chr1:172052489:G:A	1.61343e-31	-2.90987e-10	-0.880659
172052614	chr1:172052614:C:T	2.29063e-30	-2.90987e-10	1.77239
172052836	chr1:172052836:A:G	8.82237e-32	-1.48432	-4.11118e-10
172053076	chr1:172053076:A:G	6.55041e-32	-1.78208	-4.11118e-10
172053557	chr1:172053557:T:C	9.39484e-32	-2.90987e-10	-1.42145
172053905	chr1:172053905:GC:G	2.61265e-29	4.15643	0.0500879
172053964	chr1:172053964:G:A	9.35616e-32	-2.90987e-10	-1.42557
172053995	chr1:172053995:A:G	1.62238e-31	-2.90987e-10	-0.875126
172054290	chr1:172054290:C:G	1.37866e-31	-2.90987e-10	-1.03791
172054372	chr1:172054372:T:A	1.46422e-29	3.92397	-0.296499
172054380	chr1:172054380:A:G	1.35225e-31	-2.90987e-10	-1.05725
172054430	chr1:172054430:C:T	7.05161e-32	-0.279221	-1.42913
172054446	chr1:172054446:A:T	1.54516e-29	3.95838	-0.277104
172054684	chr1:172054684:C:T	2.63875e-30	-2.90987e-10	1.91387
172055388	chr1:172055388:T:C	2.55525e-29	3.99005	0.194252
172055983	chr1:172055983:G:A	1.63486e-31	-2.90987e-10	-0.867462
172056178	chr1:172056178:G:T	1.18577e-31	-2.90987e-10	-1.18863
172056273	chr1:172056273:C:G	1.43015e-29	3.80993	-0.206006
172056291	chr1:172056291:T:G	4.51023e-31	-2.90987e-10	0.147326
172056357	chr1:172056357:T:G	1.1802e-31	-2.90987e-10	-1.19334
172056503	chr1:172056503:G:A	5.58359e-32	-0.883226	-1.05855
172056534	chr1:172056534:C:T	3.89723e-32	-0.872107	-1.42923
172056847	chr1:172056847:C:T	9.55173e-32	-2.90987e-10	-1.40488
172057047	chr1:172057047:T:G	1.4972e-29	3.8054	-0.155647
172057162	chr1:172057162:C:T	2.94691e-32	-1.7078	-0.873044
172057192	chr1:172057192:T:C	2.39333e-31	-2.90987e-10	-0.486335
172057489	chr1:172057489:G:A	2.42636e-30	-2.90987e-10	1.82996
172057492	chr1:172057492:T:A	1.2123e-31	-2.90987e-10	-1.1665
172057613	chr1:172057613:G:T	9.86724e-32	-2.90987e-10	-1.37239
172058546	chr1:172058546:G:C	1.79548e-32	-1.70361	-1.37272
172058768	chr1:172058768:A:G	1.47318e-31	-2.90987e-10	-0.971595
172059026	chr1:172059026:A:C	3.66406e-29	4.59709	-0.0523656
172060020	chr1:172060020:A:G	2.25471e-30	-2.90987e-10	1.75658
172060025	chr1:172060025:A:T	2.10962e-29	3.87924	0.113415
172061346	chr1:172061346:G:A	3.04072e-31	-2.90987e-10	-0.246926
172061439	chr1:172061439:A:G	7.56047e-32	-0.281199	-1.35747
172061771	chr1:172061771:C:T	1.44204e-31	-2.90987e-10	-0.992964
172061980	chr1:172061980:CT:C	1.13506e-31	-2.90987e-10	-1.23234
172062120	chr1:172062120:G:C	5.26516e-32	-2.00049	-4.11118e-10
172062892	chr1:172062892:C:T	4.24199e-31	1.51519	-1.42918
172063308	chr1:172063308:A:G	1.19544e-31	-2.90987e-10	-1.1805
172063492	chr1:172063492:T:C	9.32997e-32	-2.90987e-10	-1.42837
172063502	chr1:172063502:C:T	6.66163e-30	3.68058	-0.840647
172063574	chr1:172063574:G:A	4.32318e-31	1.49534	-1.39037
172063971	chr1:172063971:A:G	2.40179e-31	-2.90987e-10	-0.482808
172064005	chr1:172064005:A:G	1.6373e-31	-2.90987e-10	-0.865976
172064305	chr1:172064305:T:C	1.63366e-31	-2.90987e-10	-0.8682
172064522	chr1:172064522:A:C	8.89443e-30	4.55834	-1.42935
172064602	chr1:172064602:C:T	1.48634e-29	4.97758	-1.33511
172064833	chr1:172064833:T:G	1.19263e-31	-2.90987e-10	-1.18286
172065011	chr1:172065011:A:G	9.34267e-30	4.59328	-1.41513
172065089	chr1:172065089:C:T	2.54725e-30	-2.90987e-10	1.87858
172065099	chr1:172065099:T:C	1.44527e-29	3.2405	0.373943
172065299	chr1:172065299:A:C	8.42196e-32	-0.202407	-1.32836
172065368	chr1:172065368:G:A	8.95245e-30	4.55035	-1.41486
172065553	chr1:172065553:A:G	1.86304e-31	-2.90987e-10	-0.73681
172065608	chr1:172065608:T:A	1.19264e-31	-2.90987e-10	-1.18285
172066326	chr1:172066326:G:C	6.59929e-32	-1.77464	-4.11118e-10
172066459	chr1:172066459:C:T	9.08765e-30	4.56962	-1.41914
172066561	chr1:172066561:G:A	9.3516e-30	4.5912	-1.41209
172066675	chr1:172066675:C:T	7.45662e-30	4.36473	-1.41206
172066814	chr1:172066814:T:C	1.93134e-31	-2.90987e-10	-0.700807
172067551	chr1:172067551:C:T	1.13444e-31	-2.90987e-10	-1.23288
172067669	chr1:172067669:A:G	1.2286e-31	-2.90987e-10	-1.15315
172067728	chr1:172067728:T:G	1.99095e-30	-2.90987e-10	1.63218
172067884	chr1:172067884:A:G	2.10856e-31	-2.90987e-10	-0.613018
172068183	chr1:172068183:C:T	1.19103e-31	-2.90987e-10	-1.1842
172068262	chr1:172068262:AG:A	1.19555e-31	-2.90987e-10	-1.18041
172068454	chr1:172068454:T:C	2.33157e-30	-2.90987e-10	1.79011
172068456	chr1:172068456:T:C	2.13864e-29	-2.90987e-10	4.00632
172068518	chr1:172068518:T:G	1.19555e-31	-2.90987e-10	-1.18041
172068531	chr1:172068531:A:G	1.20225e-31	-2.90987e-10	-1.17483
172068939	chr1:172068939:T:C	4.85147e-32	-1.45948	-0.622848
172069176	chr1:172069176:T:C	1.19412e-31	-2.90987e-10	-1.18162
172069552	chr1:172069552:T:G	1.66267e-31	-2.90987e-10	-0.850598
172069936	chr1:172069936:G:A	2.23276e-31	0.604315	-1.1601
172070161	chr1:172070161:C:T	2.02147e-31	-2.90987e-10	-0.655195
172070315	chr1:172070315:T:C	3.42766e-32	-1.2852	-1.14453
172071266	chr1:172071266:T:C	1.45776e-29	4.86851	-1.24546
172071292	chr1:172071292:G:A	9.49761e-32	-2.90987e-10	-1.41057
172071443	chr1:172071443:G:A	1.54296e-29	4.9072	-1.22734
172071538	chr1:172071538:C:T	2.49282e-31	-2.90987e-10	-0.445608
172071590	chr1:172071590:A:G	1.42687e-31	-1.00354	-4.11118e-10
172071699	chr1:172071699:G:A	1.11105e-31	-1.1163	-0.137419
172071708	chr1:172071708:A:G	1.41095e-29	4.81726	-1.22684
172071761	chr1:172071761:T:G	9.93047e-32	-2.90987e-10	-1.366
172071781	chr1:172071781:T:TGG	2.30725e-29	5.44173	-1.35953
172072050	chr1:172072050:C:T	2.50854e-30	-2.90987e-10	1.86326
172072433	chr1:172072433:C:T	1.16583e-31	-2.90987e-10	-1.20559
172072607	chr1:172072607:G:A	1.76026e-31	-2.90987e-10	-0.793557
172072640	chr1:172072640:C:A	3.27766e-31	0.625335	-0.797227
172072650	chr1:172072650:G:A	1.16746e-31	-2.90987e-10	-1.20419
172072756	chr1:172072756:A:G	6.14081e-32	-0.437513	-1.40914
172072879	chr1:172072879:T:C	1.49937e-29	4.88841	-1.23722
172072891	chr1:172072891:A:C	1.22355e-31	-2.90987e-10	-1.15727
172072905	chr1:172072905:A:G	1.68051e-29	4.97491	-1.20966
172073105	chr1:172073105:C:T	1.69763e-29	3.77538	-4.11118e-10
172073138	chr1:172073138:T:A	1.13669e-31	-2.90987e-10	-1.2309
172073213	chr1:172073213:G:T	2.90241e-31	-2.90987e-10	-0.293481
172073223	chr1:172073223:A:G	1.18851e-31	-1.18632	-4.11118e-10
172073253	chr1:172073253:A:G	1.39896e-29	4.8077	-1.22582
172073361	chr1:172073361:G:A	1.38276e-29	4.8003	-1.23007
172073467	chr1:172073467:A:G	9.72744e-32	-1.38666	-4.11118e-10
172073786	chr1:172073786:A:C	9.71372e-32	-2.90987e-10	-1.38807
172074393	chr1:172074393:G:A	2.18966e-31	0.643265	-1.21854
172074520	chr1:172074520:C:T	2.78215e-31	0.504892	-0.84069
172074708	chr1:172074708:G:A	9.79732e-32	-2.90987e-10	-1.3795
172074753	chr1:172074753:A:G	1.59448e-31	-0.0580269	-0.83445
172074790	chr1:172074790:C:T	1.00083e-31	-2.90987e-10	-1.35819
172074929	chr1:172074929:A:C	1.1231e-31	-0.112817	-1.13011
172075298	chr1:172075298:C:A	1.05022e-31	-2.90987e-10	-1.31002
172075445	chr1:172075445:G:A	1.45014e-31	-2.90987e-10	-0.987361
172076093	chr1:172076093:G:A	9.86564e-32	0.0530638	-1.42561
172076501	chr1:172076501:G:A	6.69545e-32	-2.03121	0.271036
172076592	chr1:172076592:G:A	1.53986e-31	-2.90987e-10	-0.927329
172076642	chr1:172076642:T:A	1.42209e-31	-0.166558	-0.840334
172076657	chr1:172076657:G:A	1.1017e-31	-2.90987e-10	-1.26216
172076684	chr1:172076684:G:T	1.28583e-31	-0.254834	-0.852781
172076705	chr1:172076705:G:A	1.46363e-31	-2.90987e-10	-0.978101
172076918	chr1:172076918:G:A	9.55336e-32	-2.90987e-10	-1.40471
172077148	chr1:172077148:C:T	9.45124e-32	-2.90987e-10	-1.41546
172077514	chr1:172077514:C:G	3.16346e-32	-2.03408	-0.475865
172077554	chr1:172077554:C:T	1.02123e-31	-2.90987e-10	-1.33801
172077616	chr1:172077616:T:A	2.00754e-31	-2.90987e-10	-0.662112
172078522	chr1:172078522:T:C	1.30239e-31	-0.211771	-0.883048
172078599	chr1:172078599:A:T	9.89708e-32	-2.90987e-10	-1.36937
172078644	chr1:172078644:T:C	9.46676e-32	-2.90987e-10	-1.41382
172078672	chr1:172078672:T:C	1.02361e-31	-2.90987e-10	-1.33568
172078809	chr1:172078809:G:A	1.97709e-31	0.056161	-0.733558
172078949	chr1:172078949:A:C	1.0916e-31	-2.90987e-10	-1.27138
172079475	chr1:172079475:A:G	8.94934e-32	-0.130013	-1.34001
172079579	chr1:172079579:T:C	1.44926e-31	-0.10982	-0.878151
172079580	chr1:172079580:G:A	1.39687e-31	-0.143824	-0.880964
172079590	chr1:172079590:G:T	9.94227e-32	-2.90987e-10	-1.36481
172079851	chr1:172079851:G:A	2.19614e-32	-1.65575	-1.21916
172080143	chr1:172080143:C:T	2.00435e-31	0.0502522	-0.713953
172080228	chr1:172080228:C:T	2.43177e-31	-0.4704	-4.11118e-10
172080579	chr1:172080579:G:A	1.53967e-31	-2.90987e-10	-0.927454
172081117	chr1:172081117:G:T	6.70881e-32	-1.75818	-4.11118e-10
172081231	chr1:172081231:G:A	9.97472e-32	-2.90987e-10	-1.36155
172081563	chr1:172081563:T:A	1.70224e-31	-1.0061	0.179019
172082055	chr1:172082055:T:C	1.62035e-31	-2.90987e-10	-0.876381
172082094	chr1:172082094:G:A	3.25786e-31	-0.177951	-4.11118e-10
172082122	chr1:172082122:A:C	5.47463e-32	-1.96148	-4.11118e-10
172082282	chr1:172082282:A:G	1.08725e-31	-2.90987e-10	-1.27537
172082643	chr1:172082643:CAA:C	9.83214e-32	-2.90987e-10	-1.37595
172083816	chr1:172083816:C:T	8.77177e-32	-0.56713	-0.922937
172084147	chr1:172084147:T:C	1.44561e-30	2.6986	-1.3865
172084276	chr1:172084276:A:T	9.73062e-32	-2.90987e-10	-1.38633
172084475	chr1:172084475:A:T	1.70545e-31	-2.90987e-10	-0.825191
172084517	chr1:172084517:A:G	2.25158e-30	-2.90987e-10	1.7552
172084670	chr1:172084670:C:T	2.3326e-31	-2.90987e-10	-0.512039
172084957	chr1:172084957:G:A	1.14027e-31	0.148124	-1.37588
172085494	chr1:172085494:C:T	5.12638e-31	-2.90987e-10	0.275378
172085532	chr1:172085532:C:T	9.33516e-32	-2.90987e-10	-1.42782
172086303	chr1:172086303:G:A	1.01498e-31	-2.90987e-10	-1.34415
172086359	chr1:172086359:T:C	1.45004e-30	1.31515	-4.11118e-10
172086418	chr1:172086418:T:G	9.14506e-32	-0.629737	-0.818656
172086419	chr1:172086419:T:A	9.13702e-32	-0.631258	-0.818014
172086484	chr1:172086484:G:A	8.94012e-32	-0.628564	-0.842494
172086625	chr1:172086625:G:A	1.10252e-31	0.0413451	-1.30277
172086643	chr1:172086643:G:C	2.30907e-31	-2.90987e-10	-0.522176
172087165	chr1:172087165:C:G	3.69666e-32	-1.69837	-0.655807
172087677	chr1:172087677:C:T	1.01932e-31	-2.90987e-10	-1.33988
172087721	chr1:172087721:T:C	1.01428e-31	-2.90987e-10	-1.34484
172088033	chr1:172088033:A:G	3.87735e-30	-2.90987e-10	2.29872
172088079	chr1:172088079:A:G	8.78954e-32	-0.64785	-0.840194
172088083	chr1:172088083:G:A	9.94255e-32	-2.90987e-10	-1.36478
172088128	chr1:172088128:G:T	5.87582e-31	-2.90987e-10	0.411824
172088572	chr1:172088572:A:G	1.01498e-31	-2.90987e-10	-1.34415
172088643	chr1:172088643:C:T	9.16156e-32	-0.631488	-0.815102
172088664	chr1:172088664:A:C	1.14644e-31	-2.90987e-10	-1.22236
172089029	chr1:172089029:A:G	5.05769e-31	-2.90987e-10	0.261889
172089166	chr1:172089166:CAT:C	7.84807e-32	-0.651377	-0.949962
172089348	chr1:172089348:A:C	1.52175e-31	-2.90987e-10	-0.939159
172089746	chr1:172089746:T:C	5.64369e-32	-1.93107	-4.11118e-10
172090188	chr1:172090188:C:T	1.01377e-29	3.25982	-4.11118e-10
172090206	chr1:172090206:G:T	1.12847e-30	2.47405	-1.40962
172090381	chr1:172090381:G:A	5.98723e-32	-0.980236	-0.891741
172090417	chr1:172090417:G:A	3.5651e-31	-2.90987e-10	-0.0878281
172090644	chr1:172090644:G:A	9.40597e-32	-2.90987e-10	-1.42026
172090857	chr1:172090857:A:G	3.97032e-32	-1.32944	-0.953322
172090928	chr1:172090928:A:G	7.24724e-32	-0.265133	-1.41585
172091035	chr1:172091035:T:C	9.85513e-31	-2.90987e-10	0.928971
172091458	chr1:172091458:A:T	7.6325e-32	-0.839544	-0.789646
172091623	chr1:172091623:G:A	2.17757e-31	-0.0945046	-0.486305
172091656	chr1:172091656:A:G	5.72547e-32	-0.725825	-1.19086
172091660	chr1:172091660:G:A	1.01484e-30	-2.90987e-10	0.958296
172091705	chr1:172091705:T:C	5.39548e-32	-0.787734	-1.18831
172091742	chr1:172091742:C:T	1.82401e-31	-2.90987e-10	-0.757981
172092093	chr1:172092093:T:C	9.91338e-32	-2.90987e-10	-1.36772
172092185	chr1:172092185:A:G	5.43038e-32	-0.781516	-1.18808
172092634	chr1:172092634:G:A	5.64341e-32	-0.749647	-1.18147
172092989	chr1:172092989:G:T	5.31232e-32	-0.828483	-1.16309
172093452	chr1:172093452:A:G	5.61582e-32	-0.751502	-1.18452
172093562	chr1:172093562:T:A	9.48663e-32	-2.90987e-10	-1.41172
172094078	chr1:172094078:T:A	1.12469e-31	-2.90987e-10	-1.24151
172094284	chr1:172094284:T:C	1.03086e-31	-2.90987e-10	-1.32863
172094376	chr1:172094376:G:A	5.66615e-32	-1.99198	0.06488
172094911	chr1:172094911:T:A	1.40454e-31	-2.90987e-10	-1.01931
172095072	chr1:172095072:G:A	1.03118e-31	-2.90987e-10	-1.32832
172095201	chr1:172095201:A:T	1.09362e-31	-2.90987e-10	-1.26953
172095389	chr1:172095389:A:T	5.6541e-32	-0.745428	-1.1838
172095412	chr1:172095412:C:A	1.02045e-31	-0.204226	-1.13455
172095469	chr1:172095469:G:T	1.23185e-31	-2.90987e-10	-1.1505
172095985	chr1:172095985:G:T	5.74738e-32	-0.731391	-1.18147
172096131	chr1:172096131:C:T	8.65602e-32	-0.373683	-1.12967
172096338	chr1:172096338:C:T	9.51619e-32	-0.269993	-1.13862
172096345	chr1:172096345:A:G	1.21004e-31	-2.90987e-10	-1.16837
172096378	chr1:172096378:A:C	5.52703e-32	-0.752843	-1.19911
172096528	chr1:172096528:T:G	9.43249e-32	-0.311133	-1.10631
172096617	chr1:172096617:G:A	1.00038e-31	-1.35864	-4.11118e-10
172096684	chr1:172096684:G:A	1.21317e-31	-2.90987e-10	-1.16578
172096802	chr1:172096802:G:A	8.92009e-32	-0.29013	-1.18317
172097123	chr1:172097123:C:T	4.19877e-31	-2.90987e-10	0.0757699
172097167	chr1:172097167:C:T	5.35423e-26	11.32	0.511764
172097452	chr1:172097452:G:T	1.64514e-30	2.58616	-1.14477
172097536	chr1:172097536:A:G	1.90633e-31	-1.13871	0.424871
172097551	chr1:172097551:G:A	1.32532e-30	-0.865974	2.09119
172097600	chr1:172097600:G:A	5.55271e-32	-0.753805	-1.19352
172098075	chr1:172098075:C:T	1.3512e-31	-2.90987e-10	-1.05803
172098158	chr1:172098158:C:T	1.44119e-31	-2.90987e-10	-0.993553
172098196	chr1:172098196:C:T	4.28796e-31	-2.90987e-10	0.0967896
172098230	chr1:172098230:C:T	5.5457e-32	-1.94858	-4.11118e-10
172098556	chr1:172098556:C:T	1.26834e-31	-2.90987e-10	-1.12131
172098785	chr1:172098785:C:T	1.31981e-31	-2.90987e-10	-1.08154
172098786	chr1:172098786:G:A	1.15561e-31	-2.90987e-10	-1.2144
172098965	chr1:172098965:T:C	3.48434e-32	-1.36869	-1.04464
172099627	chr1:172099627:A:G	5.45087e-32	-1.32363	-0.642198
172099868	chr1:172099868:T:TA	1.58e-31	-2.90987e-10	-0.901599
172100501	chr1:172100501:A:G	6.22541e-32	-0.834525	-0.998442
172100812	chr1:172100812:T:C	2.2998e-32	-2.03305	-0.795731
172100835	chr1:172100835:C:G	1.46943e-31	-2.90987e-10	-0.974146
172101464	chr1:172101464:A:C	5.59519e-32	-0.554524	-1.38517
172102070	chr1:172102070:G:A	5.08524e-32	-0.868753	-1.16651
172102091	chr1:172102091:C:T	7.31311e-32	-1.67194	-4.11118e-10
172102245	chr1:172102245:A:G	2.11154e-31	-1.09682	0.485217
172102268	chr1:172102268:C:T	3.68877e-31	-2.90987e-10	-0.0537291
172102452	chr1:172102452:G:A	5.16293e-32	-0.870913	-1.14919
172102626	chr1:172102626:G:A	9.53874e-32	-2.90987e-10	-1.40624
172102847	chr1:172102847:C:T	1.08772e-31	-2.90987e-10	-1.27494
172102904	chr1:172102904:G:A	6.28159e-32	-1.99064	0.166655
172103425	chr1:172103425:A:AT	9.64227e-32	-0.218714	-1.17674
172103495	chr1:172103495:A:G	4.50132e-31	-0.92803	1.07338
172103534	chr1:172103534:A:G	5.09807e-32	-2.03274	-4.11118e-10
172103598	chr1:172103598:A:G	1.2835e-31	-2.90987e-10	-1.10943
172103731	chr1:172103731:G:A	1.45447e-31	-2.90987e-10	-0.984376
172104047	chr1:172104047:G:T	1.2643e-31	-2.90987e-10	-1.1245
172104050	chr1:172104050:TC:T	9.82155e-32	-2.90987e-10	-1.37703
172104105	chr1:172104105:T:G	1.03564e-31	-2.90987e-10	-1.324
172104148	chr1:172104148:G:A	6.32471e-31	-1.91483	2.40027
172104645	chr1:172104645:T:C	9.97398e-32	-2.90987e-10	-1.36163
172104871	chr1:172104871:G:A	9.42418e-32	-2.90987e-10	-1.41833
172105128	chr1:172105128:C:A	9.68726e-32	-2.90987e-10	-1.3908
172105518	chr1:172105518:G:A	7.1232e-31	-2.90987e-10	0.604336
172105722	chr1:172105722:C:T	1.18603e-31	-0.0580019	-1.1304
172106358	chr1:172106358:T:C	2.27947e-31	-2.90987e-10	-0.535076
172106979	chr1:172106979:G:C	1.33333e-31	-2.90987e-10	-1.07134
172107101	chr1:172107101:C:T	1.10548e-31	-2.90987e-10	-1.25874
172107275	chr1:172107275:A:T	1.05557e-31	-1.30494	-4.11118e-10
172107718	chr1:172107718:A:G	2.26055e-31	-2.90987e-10	-0.543415
172108090	chr1:172108090:C:A	9.61878e-32	-2.90987e-10	-1.39789
172108992	chr1:172108992:A:G	1.07099e-31	-2.90987e-10	-1.29044
172109009	chr1:172109009:T:G	1.46984e-31	-2.90987e-10	-0.973867
172109425	chr1:172109425:T:C	3.38876e-31	-2.90987e-10	-0.138556
172110518	chr1:172110518:A:G	1.29651e-31	-2.90987e-10	-1.09934
172110550	chr1:172110550:T:C	1.4747e-31	-2.90987e-10	-0.970564
172110814	chr1:172110814:T:C	1.05082e-31	-2.90987e-10	-1.30945
172111121	chr1:172111121:T:G	1.12511e-31	-2.90987e-10	-1.24114
172111793	chr1:172111793:T:A	1.51231e-31	-2.90987e-10	-0.945382
172111996	chr1:172111996:T:C	9.69146e-32	-2.90987e-10	-1.39036
172112031	chr1:172112031:A:C	1.00961e-31	-2.90987e-10	-1.34946
172112806	chr1:172112806:G:A	7.23873e-32	-1.68216	-4.11118e-10
172112847	chr1:172112847:T:G	4.17192e-32	-0.909012	-1.32422
172113211	chr1:172113211:C:G	2.1509e-31	-2.90987e-10	-0.593135
172113803	chr1:172113803:A:T	9.32391e-32	-2.90987e-10	-1.42902
172113953	chr1:172113953:A:G	8.34091e-31	1.93458	-1.17243
172114331	chr1:172114331:G:A	9.75281e-32	-2.90987e-10	-1.38405
172114610	chr1:172114610:A:G	1.06637e-31	-2.90987e-10	-1.29476
172114741	chr1:172114741:G:A	8.72705e-31	2.21414	-1.40673
172116501	chr1:172116501:G:A	1.3752e-31	-2.90987e-10	-1.04042
172116556	chr1:172116556:G:T	2.12582e-30	1.69772	-4.11118e-10
172116645	chr1:172116645:A:C	1.31761e-31	-2.90987e-10	-1.0832
172116928	chr1:172116928:G:A	1.50581e-31	-2.90987e-10	-0.949688
172117532	chr1:172117532:C:T	9.46122e-32	-2.90987e-10	-1.4144
172117598	chr1:172117598:G:A	9.96488e-32	-0.207	-1.15554
172117886	chr1:172117886:A:G	3.01204e-32	-1.79814	-0.760853
172117958	chr1:172117958:G:T	6.5047e-31	1.23757	-0.724064
172118179	chr1:172118179:T:C	7.13057e-31	1.1088	-0.503429
172118880	chr1:172118880:C:T	9.34087e-32	-2.90987e-10	-1.42721
172118881	chr1:172118881:A:G	5.27267e-31	0.987825	-0.684309
172118914	chr1:172118914:A:G	1.31319e-31	-1.08656	-4.11118e-10
172119078	chr1:172119078:C:T	1.39783e-31	0.163217	-1.18732
172119342	chr1:172119342:A:G	1.1232e-31	-2.90987e-10	-1.24284
172119714	chr1:172119714:C:T	9.62638e-32	-2.90987e-10	-1.3971
172120144	chr1:172120144:C:T	9.73891e-32	-2.90987e-10	-1.38548
172120186	chr1:172120186:G:A	1.50839e-31	0.214625	-1.16261
172120269	chr1:172120269:C:T	1.38021e-31	-2.90987e-10	-1.03679
172120359	chr1:172120359:C:T	8.14548e-32	-1.28872	-0.275419
172120586	chr1:172120586:C:T	5.10081e-32	-2.03221	-4.11118e-10
172121544	chr1:172121544:C:T	3.28139e-31	-2.90987e-10	-0.170755
172122916	chr1:172122916:C:T	1.56714e-31	-2.90987e-10	-0.909767
172123152	chr1:172123152:C:T	4.03788e-30	-1.3125	3.65178
172123829	chr1:172123829:C:T	3.08354e-31	-2.90987e-10	-0.232943
172124546	chr1:172124546:C:T	9.71044e-32	-2.90987e-10	-1.3884
172124794	chr1:172124794:T:C	9.45268e-32	-2.90987e-10	-1.41531
172125181	chr1:172125181:G:A	5.7962e-32	-1.9044	-4.11118e-10
172125262	chr1:172125262:C:T	9.38707e-32	-2.90987e-10	-1.42227
172125484	chr1:172125484:G:A	5.35861e-32	-1.9829	-4.11118e-10
172125549	chr1:172125549:C:T	2.47018e-31	-2.90987e-10	-0.454729
172126086	chr1:172126086:T:C	5.97365e-29	4.91116	0.122348
172126225	chr1:172126225:C:T	7.32003e-29	4.81659	0.420177
172126578	chr1:172126578:T:TACA	1.10324e-31	-2.90987e-10	-1.26077
172126837	chr1:172126837:A:C	4.44437e-31	0.132617	-4.11118e-10
172126960	chr1:172126960:A:G	1.54159e-30	2.77865	-1.40228
172127134	chr1:172127134:C:T	2.26824e-31	-2.90987e-10	-0.540019
172127346	chr1:172127346:T:C	2.72763e-28	0.0484221	6.50374
172127551	chr1:172127551:A:G	9.49589e-32	-2.90987e-10	-1.41075
172127647	chr1:172127647:G:C	9.72512e-32	-2.90987e-10	-1.38689
172127658	chr1:172127658:C:T	1.58072e-30	2.81937	-1.41793
172127703	chr1:172127703:C:T	9.84321e-32	-2.90987e-10	-1.37482
172127827	chr1:172127827:C:G	9.73376e-32	-2.90987e-10	-1.38601
172128547	chr1:172128547:T:G	9.34643e-32	-2.90987e-10	-1.42661
172129092	chr1:172129092:C:G	1.45301e-31	-2.90987e-10	-0.985385
172129214	chr1:172129214:A:G	1.47803e-31	-2.90987e-10	-0.968312
172129254	chr1:172129254:T:C	9.97758e-32	-2.90987e-10	-1.36127
172129275	chr1:172129275:C:T	2.41216e-32	-1.58243	-1.19865
172129294	chr1:172129294:T:C	2.62554e-31	-2.90987e-10	-0.393734
172129297	chr1:172129297:A:G	5.30364e-32	-1.99321	-4.11118e-10
172129440	chr1:172129440:C:T	1.14112e-31	-2.90987e-10	-1.22701
172129612	chr1:172129612:AAG:A	9.45586e-32	-2.90987e-10	-1.41497
172129654	chr1:172129654:G:A	4.36156e-31	0.322594	-0.208785
172129775	chr1:172129775:A:T	1.60335e-31	-2.90987e-10	-0.886925
172129937	chr1:172129937:A:T	1.90902e-30	1.72811	-0.137958
172130332	chr1:172130332:T:G	2.54843e-31	-2.90987e-10	-0.423542
172130458	chr1:172130458:AG:A	1.4865e-30	2.76717	-1.42718
172130467	chr1:172130467:T:C	2.54128e-31	-2.90987e-10	-0.426352
172130716	chr1:172130716:C:T	1.74004e-31	-2.90987e-10	-0.805113
172130717	chr1:172130717:G:A	2.68573e-31	-0.702489	0.331421
172130754	chr1:172130754:G:A	3.1294e-31	-0.6425	0.424321
172131456	chr1:172131456:G:T	3.83626e-31	-2.90987e-10	-0.014524
172131662	chr1:172131662:A:G	1.02918e-31	-2.90987e-10	-1.33026
172131844	chr1:172131844:T:G	1.00722e-31	-2.90987e-10	-1.35183
172131956	chr1:172131956:G:A	2.52353e-31	-2.90987e-10	-0.433363
172132062	chr1:172132062:C:G	9.33677e-32	-2.90987e-10	-1.42765
172132526	chr1:172132526:T:C	3.33636e-31	-0.883751	0.729609
172132626	chr1:172132626:TC:T	9.71284e-32	-2.90987e-10	-1.38816
172132750	chr1:172132750:T:C	1.43021e-31	-2.90987e-10	-1.0012
172132873	chr1:172132873:A:G	2.9757e-31	-2.90987e-10	-0.268541
172132939	chr1:172132939:T:C	2.27082e-31	-2.90987e-10	-0.538881
172133003	chr1:172133003:A:G	1.00589e-31	-2.90987e-10	-1.35315
172133126	chr1:172133126:A:T	9.57716e-32	-2.90987e-10	-1.40223
172133338	chr1:172133338:T:C	2.96875e-31	-2.90987e-10	-0.270882
172133560	chr1:172133560:A:G	2.10836e-31	-2.90987e-10	-0.613113
172133821	chr1:172133821:A:T	1.92931e-30	2.95464	-1.35391
172134903	chr1:172134903:C:T	3.30023e-31	-2.90987e-10	-0.16503
172135145	chr1:172135145:G:A	3.32037e-31	-2.90987e-10	-0.158945
172135272	chr1:172135272:G:C	1.05347e-31	-2.90987e-10	-1.30693
172135293	chr1:172135293:A:G	3.42267e-31	-2.90987e-10	-0.128601
172135432	chr1:172135432:TA:T	3.00866e-31	-0.63973	0.382204
172135676	chr1:172135676:AACAG:A	9.4191e-32	-1.41887	-4.11118e-10
172136022	chr1:172136022:T:C	1.13362e-30	2.4141	-1.34512
172136117	chr1:172136117:T:C	1.26752e-30	2.53227	-1.35165
172136224	chr1:172136224:A:G	9.58739e-32	-2.90987e-10	-1.40116
172137006	chr1:172137006:C:T	9.49647e-32	-2.90987e-10	-1.41069
172137666	chr1:172137666:A:C	4.51249e-32	-1.36459	-0.790169
172138482	chr1:172138482:T:C	1.10725e-31	-2.90987e-10	-1.25714
172139005	chr1:172139005:A:G	1.38808e-30	0.859091	0.412393
172139197	chr1:172139197:A:G	9.59139e-32	-2.90987e-10	-1.40074
172139814	chr1:172139814:T:G	2.2603e-31	-2.90987e-10	-0.543525
172140298	chr1:172140298:A:G	2.10243e-31	-2.90987e-10	-0.615925
172140534	chr1:172140534:C:T	9.58108e-32	-2.90987e-10	-1.40182
172140759	chr1:172140759:C:T	6.61447e-32	-1.77235	-4.11118e-10
172140840	chr1:172140840:G:A	9.35468e-32	-2.90987e-10	-1.42573
172140922	chr1:172140922:T:C	2.43496e-31	-2.90987e-10	-0.46909
172141625	chr1:172141625:G:A	3.96621e-31	-2.90987e-10	0.0187898
172142427	chr1:172142427:CT:C	9.3742e-32	-2.90987e-10	-1.42364
172142441	chr1:172142441:T:C	9.59353e-32	-2.90987e-10	-1.40052
172142783	chr1:172142783:G:A	3.59046e-32	-1.29701	-1.08631
172142904	chr1:172142904:G:A	6.56345e-31	0.522495	-4.11118e-10
172142979	chr1:172142979:A:T	2.31487e-30	0.13793	1.64499
172143011	chr1:172143011:C:T	1.80764e-31	-0.0681075	-0.698889
172143017	chr1:172143017:T:C	2.51915e-31	-2.90987e-10	-0.4351
172143814	chr1:172143814:T:C	3.87445e-30	3.58519	-1.28722
172145663	chr1:172145663:A:G	5.83726e-31	-2.90987e-10	0.40524
172145940	chr1:172145940:A:T	8.92861e-31	-1.2707	2.10094
172146014	chr1:172146014:C:T	1.4282e-31	-1.51802	0.515411
172146254	chr1:172146254:C:T	9.34238e-32	-2.90987e-10	-1.42704
172146489	chr1:172146489:G:A	9.35864e-32	-2.90987e-10	-1.42531
172146614	chr1:172146614:A:G	9.34236e-32	-2.90987e-10	-1.42705
172147033	chr1:172147033:TC:T	9.34187e-32	-2.90987e-10	-1.4271
172147262	chr1:172147262:GT:G	1.66966e-31	-2.90987e-10	-0.846401
172147621	chr1:172147621:G:A	1.21705e-31	-2.90987e-10	-1.16259
172147658	chr1:172147658:A:G	3.10039e-30	0.245505	1.82959
172147683	chr1:172147683:G:A	1.77576e-31	-0.784791	-4.11118e-10
172147982	chr1:172147982:T:C	2.798e-31	-2.90987e-10	-0.330117
172148016	chr1:172148016:A:G	1.56739e-31	-2.90987e-10	-0.909611
172148092	chr1:172148092:G:A	6.45849e-32	-1.12444	-0.671766
172148126	chr1:172148126:T:C	1.24409e-31	-2.90987e-10	-1.14062
172148210	chr1:172148210:C:T	9.0162e-31	-0.107941	0.947943
172148434	chr1:172148434:A:T	1.03872e-31	-2.90987e-10	-1.32103
172149278	chr1:172149278:G:A	1.37118e-31	-2.90987e-10	-1.04335
172149562	chr1:172149562:G:C	1.472e-31	-0.460271	-0.51213
172150419	chr1:172150419:T:C	2.45698e-31	-0.116716	-0.343373
172150442	chr1:172150442:C:G	4.88512e-32	-1.25622	-0.819196
172150772	chr1:172150772:C:T	1.02852e-31	-2.90987e-10	-1.3309
172150916	chr1:172150916:A:G	1.58388e-31	-2.90987e-10	-0.899144
172151024	chr1:172151024:A:T	2.80084e-30	-2.90987e-10	1.97348
172151031	chr1:172151031:G:A	1.3892e-31	-2.90987e-10	-1.03029
172152091	chr1:172152091:C:T	5.09896e-32	-2.03257	-4.11118e-10
172152796	chr1:172152796:C:T	3.6395e-31	-2.90987e-10	-0.0671761
172152961	chr1:172152961:C:T	1.07524e-30	-0.567064	1.58317
172153457	chr1:172153457:A:G	1.35125e-31	-2.90987e-10	-1.05799
172153669	chr1:172153669:G:C	3.02989e-29	5.64936	-1.29468
172153841	chr1:172153841:A:T	3.12223e-31	-2.90987e-10	-0.220474
172154461	chr1:172154461:T:C	1.33133e-31	-0.987797	-0.0850456
172155184	chr1:172155184:G:A	4.00967e-31	-2.90987e-10	0.0296868
172155436	chr1:172155436:G:A	1.8197e-31	-2.90987e-10	-0.760349
172155655	chr1:172155655:A:C	3.45265e-31	-2.90987e-10	-0.11988
172155688	chr1:172155688:C:T	6.23047e-30	3.77923	-1.00622
172156039	chr1:172156039:A:G	3.25351e-31	-2.90987e-10	-0.179287
172156480	chr1:172156480:C:T	1.51809e-31	-2.90987e-10	-0.941568
172156672	chr1:172156672:C:A	1.67172e-31	-2.90987e-10	-0.84517
172156705	chr1:172156705:A:G	3.45862e-32	-1.21857	-1.20217
172156732	chr1:172156732:C:T	3.04892e-31	-0.221755	-0.0224786
172157026	chr1:172157026:A:G	5.67728e-32	-1.32692	-0.59821
172157134	chr1:172157134:C:T	1.54982e-31	-2.90987e-10	-0.920886
172157215	chr1:172157215:T:C	1.03343e-31	-2.90987e-10	-1.32614
172157365	chr1:172157365:T:C	2.03573e-31	-0.455946	-0.192223
172157380	chr1:172157380:C:T	1.89279e-31	-2.90987e-10	-0.720971
172157594	chr1:172157594:T:C	1.13804e-31	-2.90987e-10	-1.22972
172157766	chr1:172157766:G:A	6.60217e-32	-1.77421	-4.11118e-10
172157821	chr1:172157821:A:G	3.2655e-31	-0.401479	0.225872
172157927	chr1:172157927:G:A	1.07058e-31	-2.90987e-10	-1.29082
172158148	chr1:172158148:G:A	1.39995e-31	-2.90987e-10	-1.02258
172158444	chr1:172158444:G:C	4.03139e-31	-2.90987e-10	0.0350897
172158996	chr1:172158996:T:C	6.96889e-31	-0.200156	0.782591
172159226	chr1:172159226:G:A	1.14301e-31	-2.90987e-10	-1.22535
172159289	chr1:172159289:C:T	9.52511e-32	-2.90987e-10	-1.40767
172159367	chr1:172159367:C:T	1.00887e-31	-2.90987e-10	-1.35019
172159396	chr1:172159396:G:A	4.99873e-31	-0.480301	0.730464
172159415	chr1:172159415:C:T	9.70009e-32	-2.90987e-10	-1.38947
172159952	chr1:172159952:A:G	6.23275e-32	-1.02407	-0.807722
172160126	chr1:172160126:A:C	2.24733e-31	-2.90987e-10	-0.549279
172160223	chr1:172160223:T:C	1.02064e-31	-2.90987e-10	-1.33859
172160242	chr1:172160242:G:A	1.14703e-31	-0.81842	-0.403426
172160566	chr1:172160566:T:C	1.28598e-31	-2.90987e-10	-1.1075
172160638	chr1:172160638:G:A	4.06545e-31	-2.90987e-10	0.0435034
172160659	chr1:172160659:A:G	8.01072e-31	0.721759	-4.11118e-10
172160726	chr1:172160726:T:C	1.29167e-31	-2.90987e-10	-1.10308
172161288	chr1:172161288:A:G	9.61556e-32	-2.90987e-10	-1.39822
172161316	chr1:172161316:G:A	4.06545e-31	-2.90987e-10	0.0435034
172161488	chr1:172161488:AAATC:A	9.71057e-32	-2.90987e-10	-1.38839
172161695	chr1:172161695:C:T	4.15804e-31	-0.326484	0.392506
172161763	chr1:172161763:A:G	1.44265e-31	-0.645617	-0.346922
172162008	chr1:172162008:T:A	9.36158e-32	-2.90987e-10	-1.42499
172162145	chr1:172162145:C:T	5.78897e-30	3.76237	-1.06285
172162252	chr1:172162252:T:C	3.58641e-31	-2.90987e-10	-0.0818701
172162280	chr1:172162280:TTTTG:T	1.25746e-31	-2.90987e-10	-1.12993
172162281	chr1:172162281:T:C	1.98143e-31	-0.3219	-0.353301
172162289	chr1:172162289:A:C	1.25776e-31	-2.90987e-10	-1.12969
172162346	chr1:172162346:A:T	1.35291e-26	10.6581	-0.201972
172162862	chr1:172162862:T:C	3.67142e-31	-0.58564	0.527198
172163101	chr1:172163101:AATG:A	9.32508e-32	-2.90987e-10	-1.4289
172163386	chr1:172163386:A:G	4.19095e-29	6.07383	-1.39475
172163387	chr1:172163387:T:C	8.3171e-31	-2.90987e-10	0.759293
172163473	chr1:172163473:C:T	3.03079e-31	-1.92817	1.67797
172163568	chr1:172163568:C:G	2.08595e-32	-1.97809	-0.948291
172163579	chr1:172163579:C:T	9.83099e-32	-2.90987e-10	-1.37607
172163768	chr1:172163768:G:C	7.55251e-31	-2.90987e-10	0.662858
172163769	chr1:172163769:C:G	2.76029e-30	1.9589	-4.11118e-10
172163899	chr1:172163899:GCA:G	6.21099e-31	1.89637	-1.42907
172163920	chr1:172163920:T:C	1.93886e-32	-1.93813	-1.06138
172163966	chr1:172163966:C:T	9.49067e-32	-2.90987e-10	-1.4113
172163988	chr1:172163988:T:C	5.10331e-32	-2.03172	-4.11118e-10
172164308	chr1:172164308:T:G	8.38354e-31	2.11975	-1.3525
172164950	chr1:172164950:T:A	1.59386e-30	2.69853	-1.2888
172164991	chr1:172164991:G:A	9.44854e-32	-2.90987e-10	-1.41575
172165181	chr1:172165181:C:T	1.07378e-31	-1.28783	-4.11118e-10
172165310	chr1:172165310:GA:G	1.29882e-31	-2.90987e-10	-1.09756
172165329	chr1:172165329:C:G	1.0208e-30	2.27331	-1.30917
172166513	chr1:172166513:T:C	1.85743e-30	2.31655	-0.75379
172167104	chr1:172167104:G:A	1.52354e-31	-2.90987e-10	-0.937987
172167879	chr1:172167879:G:A	3.15605e-30	3.51891	-1.42602
172167939	chr1:172167939:A:G	9.90319e-32	-2.90987e-10	-1.36875
172167954	chr1:172167954:G:A	1.22338e-32	-2.03384	-1.42614
172167979	chr1:172167979:T:G	2.40288e-30	3.01065	-1.19042
172167991	chr1:172167991:C:T	9.3258e-32	-2.90987e-10	-1.42882
172167994	chr1:172167994:A:T	3.29765e-30	3.56021	-1.42344
172168337	chr1:172168337:T:C	1.36852e-31	-2.90987e-10	-1.04529
172168386	chr1:172168386:A:G	1.2105e-31	-2.90987e-10	-1.16798
172168450	chr1:172168450:A:G	2.01535e-31	-2.90987e-10	-0.658227
172168768	chr1:172168768:C:T	2.09242e-31	-2.90987e-10	-0.6207
172168965	chr1:172168965:C:A	2.48554e-30	3.27261	-1.41855
172169163	chr1:172169163:A:G	1.46185e-31	-2.90987e-10	-0.979317
172169186	chr1:172169186:A:T	1.13147e-30	2.36751	-1.30042
172169422	chr1:172169422:C:T	1.27433e-31	-2.90987e-10	-1.1166
172169594	chr1:172169594:G:A	8.64634e-31	-2.90987e-10	0.798114
172169742	chr1:172169742:G:A	1.15651e-31	-2.90987e-10	-1.21361
172169789	chr1:172169789:T:C	1.24419e-31	-2.90987e-10	-1.14054
172169792	chr1:172169792:T:A	2.378e-30	3.09002	-1.28019
172169864	chr1:172169864:T:C	2.29184e-30	3.17248	-1.39956
172169958	chr1:172169958:A:G	2.10093e-31	-2.90987e-10	-0.61664
172170097	chr1:172170097:G:T	2.06274e-31	-2.90987e-10	-0.634987
172170130	chr1:172170130:A:T	2.21023e-31	-2.90987e-10	-0.565925
172170351	chr1:172170351:A:T	8.3667e-32	-1.53735	-4.11118e-10
172170670	chr1:172170670:G:GT	9.15923e-31	-2.90987e-10	0.855741
172170939	chr1:172170939:G:A	2.18208e-31	-2.90987e-10	-0.578741
172171327	chr1:172171327:A:T	1.96768e-31	-2.90987e-10	-0.682167
172171379	chr1:172171379:G:C	2.82604e-30	3.36613	-1.38369
172171381	chr1:172171381:A:G	1.35795e-31	-2.90987e-10	-1.05305
172171408	chr1:172171408:C:T	1.26789e-30	2.41312	-1.2322
172171520	chr1:172171520:G:T	1.2307e-32	-2.03407	-1.41996
172171610	chr1:172171610:T:G	9.08991e-31	-2.90987e-10	0.848143
172171620	chr1:172171620:A:G	1.31924e-30	2.4479	-1.22728
172171886	chr1:172171886:C:T	1.2499e-30	2.39143	-1.2248
172171914	chr1:172171914:G:A	1.41899e-31	-2.90987e-10	-1.00908
172172215	chr1:172172215:G:A	1.04742e-31	-2.90987e-10	-1.31269
172172263	chr1:172172263:A:T	1.43777e-30	2.73556	-1.42891
172172668	chr1:172172668:A:C	1.35287e-31	-2.90987e-10	-1.05679
172172859	chr1:172172859:C:T	2.76204e-30	3.327	-1.36746
172172988	chr1:172172988:A:T	1.05729e-31	-2.90987e-10	-1.30332
172173010	chr1:172173010:G:A	1.48994e-31	-2.90987e-10	-0.960283
172173269	chr1:172173269:A:C	1.04902e-31	-2.90987e-10	-1.31116
172173457	chr1:172173457:A:G	1.39446e-31	-2.90987e-10	-1.02651
172173607	chr1:172173607:G:T	1.41818e-32	-2.0092	-1.30303
172173938	chr1:172173938:A:G	9.9521e-32	-2.90987e-10	-1.36382
172174000	chr1:172174000:G:C	1.32769e-31	-2.90987e-10	-1.07558
172174014	chr1:172174014:G:A	7.97698e-32	-1.5026	-0.0824472
172174550	chr1:172174550:G:A	1.97082e-31	-2.90987e-10	-0.680572
172174991	chr1:172174991:T:C	2.85645e-30	3.39638	-1.40324
172175520	chr1:172175520:T:C	9.32919e-32	-2.90987e-10	-1.42846
172175552	chr1:172175552:C:T	1.23066e-32	-2.032	-1.42205
172175566	chr1:172175566:A:C	1.20472e-31	-2.90987e-10	-1.17277
172175654	chr1:172175654:T:C	1.70942e-30	2.28916	-0.809443
172175713	chr1:172175713:A:G	1.28797e-31	-2.90987e-10	-1.10595
172175714	chr1:172175714:C:T	1.02129e-31	-2.90987e-10	-1.33795
172176021	chr1:172176021:A:G	1.41532e-31	-2.90987e-10	-1.01166
172176062	chr1:172176062:G:A	1.9743e-31	-2.90987e-10	-0.678809
172177109	chr1:172177109:T:A	9.50662e-32	-2.90987e-10	-1.40962
172177508	chr1:172177508:G:A	1.8363e-30	2.88063	-1.32931
172177527	chr1:172177527:C:T	1.21432e-31	-2.90987e-10	-1.16484
172177795	chr1:172177795:C:G	2.30978e-32	-2.03101	-0.793448
172177887	chr1:172177887:T:C	2.46856e-30	3.20873	-1.36153
172178834	chr1:172178834:T:C	2.83928e-30	3.39863	-1.41151
172179968	chr1:172179968:G:A	1.57804e-30	2.3091	-0.909352
172180086	chr1:172180086:A:G	1.59008e-30	2.36982	-0.962468
172180148	chr1:172180148:A:G	1.97403e-31	-2.90987e-10	-0.678944
172180210	chr1:172180210:A:G	9.54249e-32	-2.90987e-10	-1.40585
172180604	chr1:172180604:TAA:T	2.06746e-32	-1.87559	-1.05969
172180610	chr1:172180610:G:A	1.22315e-31	-2.90987e-10	-1.1576
172180803	chr1:172180803:A:G	1.32908e-31	-2.90987e-10	-1.07453
172180808	chr1:172180808:T:C	2.17686e-30	3.04954	-1.32809
172180892	chr1:172180892:C:T	2.09581e-32	-1.87924	-1.04243
172181127	chr1:172181127:G:A	2.05979e-32	-2.02948	-0.909516
172181360	chr1:172181360:T:C	1.17171e-31	-2.02536	0.824804
172181818	chr1:172181818:TTTG:T	9.9742e-32	-2.90987e-10	-1.3616
172182310	chr1:172182310:T:G	8.88129e-30	-2.90987e-10	3.12751
172182329	chr1:172182329:A:G	1.44034e-31	-0.994144	-4.11118e-10
172182561	chr1:172182561:C:G	1.05625e-31	-2.00534	0.701045
172182677	chr1:172182677:T:A	1.16867e-30	2.17564	-1.07621
172182772	chr1:172182772:A:G	1.07786e-31	-2.01656	0.732518
172183062	chr1:172183062:A:G	1.13845e-29	4.40944	-1.03362
172183087	chr1:172183087:G:A	1.13994e-31	-2.90987e-10	-1.22804
172183926	chr1:172183926:T:C	2.84164e-31	-2.90987e-10	-0.314639
172183949	chr1:172183949:G:T	2.10454e-31	-2.90987e-10	-0.614925
172184019	chr1:172184019:A:C	1.11352e-31	-2.90987e-10	-1.25149
172184023	chr1:172184023:A:G	2.00344e-30	2.91858	-1.28015
172184084	chr1:172184084:T:G	2.22794e-32	-2.02916	-0.831364
172184127	chr1:172184127:T:C	1.86012e-32	-1.92353	-1.11744
172184757	chr1:172184757:T:C	4.38962e-30	3.84312	-1.42032
172184815	chr1:172184815:C:T	1.97203e-32	-1.94573	-1.03682
172184988	chr1:172184988:G:A	1.22533e-31	-2.90987e-10	-1.15581
172185472	chr1:172185472:G:T	1.7957e-31	-1.75659	0.982963
172185629	chr1:172185629:G:A	1.16175e-31	-2.90987e-10	-1.20909
172185748	chr1:172185748:ATAATC:A	3.76027e-31	-2.90987e-10	-0.0345317
172186084	chr1:172186084:T:C	2.8295e-32	-2.02391	-0.597593
172186548	chr1:172186548:G:A	2.11696e-32	-1.90999	-1.00164
172187746	chr1:172187746:A:G	1.38354e-30	2.42621	-1.158
172188202	chr1:172188202:A:T	4.25145e-30	3.49355	-1.10272
172188445	chr1:172188445:C:A	1.30046e-30	2.28045	-1.07417
172188716	chr1:172188716:C:T	1.01478e-31	-2.90987e-10	-1.34435
172188731	chr1:172188731:C:T	4.21414e-30	3.44512	-1.06311
172188974	chr1:172188974:AAG:A	1.36801e-30	2.34671	-1.08978
172189017	chr1:172189017:A:G	1.0355e-31	-2.01462	0.690481
172189145	chr1:172189145:C:T	9.34742e-32	-2.90987e-10	-1.42651
172189327	chr1:172189327:G:T	2.066e-31	-2.90987e-10	-0.633405
172189374	chr1:172189374:G:A	1.26129e-31	-2.90987e-10	-1.12689
172189569	chr1:172189569:T:C	2.48442e-31	-2.90987e-10	-0.448984
172189669	chr1:172189669:G:C	1.39283e-30	2.24871	-0.973808
172189772	chr1:172189772:C:T	3.17124e-32	-2.02226	-0.485222
172189846	chr1:172189846:G:A	9.48614e-32	-2.90987e-10	-1.41177
172189955	chr1:172189955:A:C	1.85178e-30	2.94866	-1.38895
172189957	chr1:172189957:C:T	2.44352e-31	-2.90987e-10	-0.465583
172190027	chr1:172190027:TTC:T	1.21692e-31	-2.90987e-10	-1.1627
172190099	chr1:172190099:G:A	1.3583e-30	-2.90987e-10	1.2498
172190124	chr1:172190124:T:A	3.27974e-32	-2.02432	-0.449524
172190253	chr1:172190253:A:G	1.45152e-30	2.3318	-1.01562
172190259	chr1:172190259:G:A	3.34921e-32	-2.02305	-0.429836
172190645	chr1:172190645:G:T	9.49887e-32	-2.90987e-10	-1.41043
172190677	chr1:172190677:G:A	1.3495e-30	2.28956	-1.04626
172191056	chr1:172191056:A:G	5.11401e-32	-2.02962	-4.11118e-10
172191066	chr1:172191066:T:G	1.68987e-30	2.8008	-1.33259
172191126	chr1:172191126:T:C	1.26445e-30	2.3065	-1.1283
172191259	chr1:172191259:T:C	3.89685e-31	-2.90987e-10	0.00114862
172191489	chr1:172191489:G:A	1.51604e-31	-0.942918	-4.11118e-10
172191760	chr1:172191760:T:A	1.07766e-31	-2.90987e-10	-1.28423
172191870	chr1:172191870:T:A	1.87323e-31	-2.90987e-10	-0.73136
172191929	chr1:172191929:G:T	2.03678e-32	-1.91559	-1.03465
172192237	chr1:172192237:C:T	1.87823e-31	-0.728692	-4.11118e-10
172192299	chr1:172192299:A:G	3.35694e-31	-2.90987e-10	-0.147991
172192612	chr1:172192612:T:C	1.3024e-31	-2.90987e-10	-1.09481
172192802	chr1:172192802:G:T	9.74492e-32	-2.90987e-10	-1.38486
172193019	chr1:172193019:T:C	1.14001e-30	2.10604	-1.03144
172193200	chr1:172193200:C:A	3.33609e-32	-2.02228	-0.434522
172193274	chr1:172193274:G:C	1.3251e-30	2.24339	-1.01834
172193319	chr1:172193319:A:C	1.32383e-30	2.25397	-1.02988
172193337	chr1:172193337:C:T	1.73963e-30	2.83805	-1.34081
172193393	chr1:172193393:T:G	4.77629e-31	-2.90987e-10	0.204643
172193536	chr1:172193536:G:T	9.98265e-32	-2.90987e-10	-1.36076
172193540	chr1:172193540:T:C	1.68563e-30	2.78015	-1.31445
172193571	chr1:172193571:C:T	2.0427e-31	-2.90987e-10	-0.644748
172193676	chr1:172193676:A:G	9.4666e-32	-2.90987e-10	-1.41384
172193773	chr1:172193773:A:C	2.15948e-32	-2.03264	-0.859106
172193896	chr1:172193896:T:C	2.10803e-32	-1.70592	-1.20993
172194013	chr1:172194013:C:A	2.01899e-32	-2.02855	-0.930459
172194103	chr1:172194103:T:C	1.53285e-30	2.30512	-0.934428
172194160	chr1:172194160:G:A	3.53306e-32	-2.01846	-0.380976
172194231	chr1:172194231:T:G	7.91448e-31	-2.90987e-10	0.709673
172194239	chr1:172194239:A:T	1.3332e-30	2.27873	-1.04759
172194240	chr1:172194240:G:T	9.54234e-32	-2.90987e-10	-1.40587
172194275	chr1:172194275:T:C	9.3756e-32	-2.90987e-10	-1.4235
172194516	chr1:172194516:A:T	1.42441e-31	-2.90987e-10	-1.00526
172194533	chr1:172194533:T:A	9.35591e-32	-2.90987e-10	-1.4256
172194568	chr1:172194568:G:A	3.28303e-30	3.44026	-1.30793
172194631	chr1:172194631:T:C	1.36926e-30	2.29474	-1.0369
172195250	chr1:172195250:C:T	1.26538e-30	2.19415	-1.01521
172195359	chr1:172195359:G:T	1.28874e-30	2.23312	-1.03589
172195366	chr1:172195366:C:A	3.10733e-32	-2.01908	-0.508761
172195556	chr1:172195556:A:G	3.75048e-30	3.44125	-1.17581
172195717	chr1:172195717:C:A	2.30456e-32	-2.02184	-0.804879
172196155	chr1:172196155:T:C	1.70413e-31	-0.825967	-4.11118e-10
172196307	chr1:172196307:T:C	1.09722e-31	-2.90987e-10	-1.26624
172196657	chr1:172196657:G:A	1.35564e-30	2.3235	-1.07567
172197070	chr1:172197070:G:C	4.4153e-30	3.47506	-1.04642
172197120	chr1:172197120:G:A	1.9453e-31	-2.90987e-10	-0.693606
172197201	chr1:172197201:G:A	5.70773e-32	-1.91978	-4.11118e-10
172197408	chr1:172197408:C:T	5.73211e-30	3.04308	-0.353429
172197460	chr1:172197460:T:C	1.52327e-31	-0.938164	-4.11118e-10
172197862	chr1:172197862:C:T	3.78764e-30	2.5288	-0.253489
172197966	chr1:172197966:G:A	1.29348e-31	-2.90987e-10	-1.10168
172198046	chr1:172198046:G:C	8.8377e-31	-2.90987e-10	0.820006
172198086	chr1:172198086:T:C	3.75075e-30	3.41901	-1.15349
172198094	chr1:172198094:T:G	2.22061e-32	-1.92911	-0.934717
172198610	chr1:172198610:G:A	1.63298e-31	-2.90987e-10	-0.868616
172199105	chr1:172199105:G:T	9.63476e-32	-2.90987e-10	-1.39623
172199316	chr1:172199316:T:A	1.27523e-31	-2.90987e-10	-1.1159
172199503	chr1:172199503:G:A	9.46862e-32	-2.90987e-10	-1.41362
172199560	chr1:172199560:C:T	3.2175e-32	-2.01666	-0.47634
172199684	chr1:172199684:T:C	1.9652e-31	-2.90987e-10	-0.683428
172199810	chr1:172199810:AG:A	1.53722e-30	2.36689	-0.993352
172199888	chr1:172199888:A:G	1.81281e-30	2.87562	-1.33717
172199899	chr1:172199899:A:G	1.65654e-32	-1.79694	-1.35993
172200226	chr1:172200226:A:G	9.47628e-32	-2.90987e-10	-1.41281
172200533	chr1:172200533:G:A	2.49124e-32	-1.74734	-1.00149
172200622	chr1:172200622:T:C	1.96981e-31	-2.90987e-10	-0.681085
172200727	chr1:172200727:G:C	1.25261e-31	-2.90987e-10	-1.13379
172201175	chr1:172201175:A:G	1.29348e-31	-2.90987e-10	-1.10168
172201506	chr1:172201506:C:A	3.17731e-32	-2.02186	-0.483716
172201778	chr1:172201778:C:T	1.3404e-30	2.3266	-1.09007
172202316	chr1:172202316:A:T	4.3393e-30	3.41655	-1.00527
172202639	chr1:172202639:C:T	1.10233e-31	-2.90987e-10	-1.2616
172202710	chr1:172202710:A:G	3.54171e-32	-1.98739	-0.409607
172203106	chr1:172203106:C:A	9.43706e-32	-2.90987e-10	-1.41696
172203176	chr1:172203176:A:G	9.53686e-32	-2.90987e-10	-1.40644
172203327	chr1:172203327:C:A	3.31738e-30	3.4423	-1.29956
172203535	chr1:172203535:G:C	1.78119e-32	-2.03064	-1.05368
172203636	chr1:172203636:G:A	1.80281e-32	-2.03385	-1.0384
172204067	chr1:172204067:G:A	1.24439e-31	-2.90987e-10	-1.14038
172204145	chr1:172204145:C:G	1.40458e-31	-2.90987e-10	-1.01928
172204489	chr1:172204489:C:T	4.21637e-30	3.4168	-1.03426
172204578	chr1:172204578:C:T	3.33003e-30	3.44572	-1.29918
172205529	chr1:172205529:A:G	9.40799e-32	-2.90987e-10	-1.42005
172205932	chr1:172205932:C:T	1.67552e-31	-2.90987e-10	-0.842897
172205975	chr1:172205975:T:C	7.42513e-31	2.0752	-1.42935
172206450	chr1:172206450:T:G	3.50734e-30	3.32604	-1.12762
172206456	chr1:172206456:A:G	9.59069e-32	-2.90987e-10	-1.40081
172206671	chr1:172206671:G:A	1.63422e-30	2.76375	-1.32902
172206778	chr1:172206778:C:T	2.73171e-31	-0.354093	-4.11118e-10
172206792	chr1:172206792:G:C	3.57658e-32	-2.02093	-0.366271
172206937	chr1:172206937:T:C	1.24565e-31	-2.90987e-10	-1.13937
172206985	chr1:172206985:A:G	1.28224e-30	2.2154	-1.02323
172207448	chr1:172207448:A:G	1.37943e-31	-2.90987e-10	-1.03735
172207853	chr1:172207853:A:G	1.24154e-30	2.19688	-1.03696
172208161	chr1:172208161:C:T	3.97551e-32	-2.03347	-0.247986
172208649	chr1:172208649:T:C	5.19804e-32	-2.01332	-4.11118e-10
172208749	chr1:172208749:C:T	1.00794e-31	-2.90987e-10	-1.35111
172209627	chr1:172209627:C:A	2.25577e-32	-2.03408	-0.814037
172209629	chr1:172209629:C:T	1.89653e-32	-1.9705	-1.05107
172209778	chr1:172209778:C:A	1.32454e-31	-2.90987e-10	-1.07796
172209981	chr1:172209981:A:G	3.44139e-32	-2.0184	-0.40733
172210144	chr1:172210144:A:G	9.48695e-32	-2.90987e-10	-1.41169
172210612	chr1:172210612:A:G	9.43525e-32	-2.90987e-10	-1.41715
172210682	chr1:172210682:T:C	9.3222e-32	-2.90987e-10	-1.42921
172210902	chr1:172210902:T:C	1.25303e-31	-2.90987e-10	-1.13346
172210939	chr1:172210939:C:T	1.28238e-31	-2.90987e-10	-1.1103
172211039	chr1:172211039:A:G	9.58938e-32	-2.90987e-10	-1.40095
172211256	chr1:172211256:G:A	2.53495e-32	-2.02525	-0.706178
172211349	chr1:172211349:A:C	1.94851e-32	-1.88023	-1.11431
172212022	chr1:172212022:G:A	3.3826e-32	-2.02904	-0.413918
172212078	chr1:172212078:G:A	6.41927e-32	-1.8023	-4.11118e-10
172212237	chr1:172212237:T:C	1.26127e-32	-2.02487	-1.40462
172212247	chr1:172212247:T:G	9.45475e-32	-2.90987e-10	-1.41509
172213271	chr1:172213271:ACTC:A	9.11583e-31	2.23864	-1.38765
172213838	chr1:172213838:A:G	3.26545e-31	-2.90987e-10	-0.175624
172214163	chr1:172214163:A:G	1.00173e-31	-2.90987e-10	-1.3573
172214523	chr1:172214523:A:C	1.01156e-31	-2.90987e-10	-1.34753
172214544	chr1:172214544:G:A	1.43016e-32	-1.92043	-1.38339
172214667	chr1:172214667:T:C	9.3759e-32	-2.90987e-10	-1.42346
172215519	chr1:172215519:G:A	1.62939e-32	-1.77129	-1.40211
172215548	chr1:172215548:A:T	5.09912e-32	-2.03254	-4.11118e-10
172215570	chr1:172215570:A:G	1.90432e-31	-2.90987e-10	-0.714898
172215889	chr1:172215889:T:G	4.2384e-30	2.17963	0.208122
172216005	chr1:172216005:A:T	2.44135e-30	1.83612	-4.11118e-10
172216116	chr1:172216116:A:G	3.23263e-31	-2.90987e-10	-0.185726
172216224	chr1:172216224:G:A	1.5461e-32	-1.79789	-1.42799
172216246	chr1:172216246:A:T	9.37641e-32	-2.90987e-10	-1.42341
172216294	chr1:172216294:G:C	1.72113e-32	-1.74477	-1.37385
172216416	chr1:172216416:T:A	1.54984e-32	-1.79494	-1.42851
172216462	chr1:172216462:G:A	9.33658e-32	-2.90987e-10	-1.42767
172217166	chr1:172217166:TC:T	3.34401e-31	-2.90987e-10	-0.151852
172217170	chr1:172217170:C:T	1.49084e-32	-2.02901	-1.23326
172217181	chr1:172217181:C:T	1.47506e-32	-1.88837	-1.38453
172217337	chr1:172217337:A:C	3.59691e-32	-2.00376	-0.377773
172217589	chr1:172217589:G:A	1.3954e-31	0.14696	-1.1728
172217644	chr1:172217644:G:A	1.56986e-31	-2.90987e-10	-0.908037
172217715	chr1:172217715:T:C	1.14746e-31	-2.90987e-10	-1.22147
172217745	chr1:172217745:C:T	9.75462e-32	-2.90987e-10	-1.38386
172218110	chr1:172218110:G:A	9.71807e-31	1.72116	-0.806193
172218263	chr1:172218263:G:A	4.63664e-32	-2.01919	-0.108426
172218334	chr1:172218334:A:G	2.3083e-30	2.90587	-1.1258
172218679	chr1:172218679:A:G	6.16656e-32	-1.86076	0.0182967
172218932	chr1:172218932:A:C	1.78273e-32	-1.73447	-1.349
172218988	chr1:172218988:A:T	1.3074e-31	-2.90987e-10	-1.09098
172219004	chr1:172219004:C:A	7.08735e-32	-1.7033	-4.11118e-10
172219050	chr1:172219050:A:C	1.29236e-31	-2.90987e-10	-1.10255
172219208	chr1:172219208:G:C	3.71157e-31	1.2782	-1.32577
172219584	chr1:172219584:A:G	1.37193e-31	0.114789	-1.15759
172219878	chr1:172219878:G:C	1.18565e-31	-2.90987e-10	-1.18873
172220082	chr1:172220082:C:A	5.0984e-32	-2.03268	-4.11118e-10
172220177	chr1:172220177:A:G	2.03284e-31	-2.90987e-10	-0.649588
172220624	chr1:172220624:A:C	7.98429e-31	1.30534	-0.586884
172220749	chr1:172220749:T:G	1.90007e-30	0.641575	0.943881
172220945	chr1:172220945:T:A	8.86605e-32	-0.0594507	-1.41993
172221354	chr1:172221354:C:T	2.94358e-31	0.660132	-0.939525
172221773	chr1:172221773:A:G	1.02113e-31	-2.90987e-10	-1.33811
172221955	chr1:172221955:G:C	9.59076e-32	-2.90987e-10	-1.40081
172222192	chr1:172222192:G:A	3.98909e-31	1.18612	-1.16158
172222254	chr1:172222254:A:C	2.14422e-29	3.45665	0.552271
172222822	chr1:172222822:A:G	5.21837e-32	-2.00942	-4.11118e-10
172223005	chr1:172223005:G:A	3.59824e-31	1.06046	-1.13904
172223733	chr1:172223733:C:A	1.33541e-31	-2.90987e-10	-1.06978
172223815	chr1:172223815:G:A	9.5027e-32	-2.90987e-10	-1.41003
172224163	chr1:172224163:C:T	6.42262e-31	0.828979	-0.328174
172224528	chr1:172224528:G:A	4.04377e-31	1.13071	-1.09255
172224680	chr1:172224680:T:C	8.06038e-31	1.00444	-0.276504
172224765	chr1:172224765:A:C	8.35261e-31	1.04545	-0.281897
172226207	chr1:172226207:C:T	5.93035e-31	0.788154	-0.367092
172227898	chr1:172227898:T:A	4.07484e-31	1.09985	-1.05404
172227922	chr1:172227922:G:C	5.61633e-32	-1.93593	-4.11118e-10
172228157	chr1:172228157:T:C	3.9772e-31	1.07395	-1.0524
172228174	chr1:172228174:T:C	5.72942e-31	-2.90987e-10	0.386592
172228175	chr1:172228175:T:C	3.69224e-31	1.02048	-1.07327
172228409	chr1:172228409:G:A	2.01842e-31	-1.63167	0.974965
172228756	chr1:172228756:A:C	8.36719e-31	0.975695	-0.210398
172229841	chr1:172229841:C:G	4.43647e-30	0.700254	1.73317
172229851	chr1:172229851:C:T	6.27571e-30	0.715002	2.06525
172230108	chr1:172230108:T:A	4.50138e-31	1.04966	-0.904298
172230157	chr1:172230157:ATCTTGGC:A	1.34084e-30	-2.90987e-10	1.23686
172230339	chr1:172230339:A:T	1.49789e-31	-2.90987e-10	-0.954965
172230622	chr1:172230622:G:A	1.26254e-32	-2.0098	-1.41868
172230928	chr1:172230928:C:G	9.32213e-32	-2.90987e-10	-1.42922
172231363	chr1:172231363:A:G	2.23121e-31	-2.90987e-10	-0.556477
172231388	chr1:172231388:C:A	9.32255e-32	-2.90987e-10	-1.42917
172231644	chr1:172231644:G:A	9.56245e-32	-2.90987e-10	-1.40376
172231645	chr1:172231645:C:T	9.32924e-32	-2.90987e-10	-1.42845
172231705	chr1:172231705:G:T	1.46198e-30	-2.90987e-10	1.32336
172231719	chr1:172231719:T:C	1.92506e-30	0.22982	1.3687
172231741	chr1:172231741:T:C	5.69154e-31	1.24412	-0.864163
172231755	chr1:172231755:G:A	1.83506e-31	-2.90987e-10	-0.751947
172232230	chr1:172232230:G:A	1.85418e-31	-2.90987e-10	-0.741578
172232296	chr1:172232296:A:G	1.87561e-31	-2.90987e-10	-0.730085
172232490	chr1:172232490:G:T	4.18615e-31	0.888049	-0.815289
172232639	chr1:172232639:T:C	9.34584e-32	-2.90987e-10	-1.42667
172232745	chr1:172232745:C:T	7.75885e-32	-1.61277	-4.11118e-10
172232803	chr1:172232803:A:G	9.62552e-32	-2.90987e-10	-1.39719
172233086	chr1:172233086:A:G	9.61215e-32	-2.90987e-10	-1.39858
172233181	chr1:172233181:T:C	2.63622e-31	-2.90987e-10	-0.389674
172233417	chr1:172233417:A:G	2.03467e-30	-2.90987e-10	1.6539
172233420	chr1:172233420:T:G	1.07705e-31	-2.90987e-10	-1.2848
172233555	chr1:172233555:C:T	9.33007e-32	-2.90987e-10	-1.42836
172233819	chr1:172233819:G:A	1.75104e-30	-2.90987e-10	1.50377
172233938	chr1:172233938:T:A	2.37548e-31	-2.90987e-10	-0.493821
172234029	chr1:172234029:A:T	9.34301e-32	-2.90987e-10	-1.42698
172234239	chr1:172234239:C:T	4.50788e-31	0.146806	-4.11118e-10
172234244	chr1:172234244:A:G	5.33807e-31	1.11411	-0.798264
172234360	chr1:172234360:A:G	5.17209e-31	1.06212	-0.777868
172234720	chr1:172234720:A:T	9.43703e-32	-2.90987e-10	-1.41697
172234754	chr1:172234754:G:A	5.1e-31	1.12782	-0.857599
172234812	chr1:172234812:A:G	2.16182e-30	-2.90987e-10	1.71452
172235251	chr1:172235251:T:C	4.3997e-31	-2.90987e-10	0.122516
172235665	chr1:172235665:A:T	1.24329e-31	-2.90987e-10	-1.14126
172235694	chr1:172235694:A:G	4.96696e-30	-2.90987e-10	2.54637
172235743	chr1:172235743:G:A	1.23296e-31	-2.90987e-10	-1.1496
172235844	chr1:172235844:T:G	2.24577e-29	0.770847	3.28435
172236025	chr1:172236025:T:C	1.83769e-30	-2.90987e-10	1.55207
172236073	chr1:172236073:A:G	1.39086e-31	-2.90987e-10	-1.0291
172236185	chr1:172236185:T:G	5.16808e-32	-2.0191	-4.11118e-10
172236188	chr1:172236188:G:A	1.17445e-31	-1.19822	-4.11118e-10
172236886	chr1:172236886:G:A	7.20016e-32	-0.258515	-1.42899
172237050	chr1:172237050:C:G	9.68485e-31	-2.90987e-10	0.911541
172237095	chr1:172237095:G:A	9.49534e-32	-2.90987e-10	-1.4108
172237520	chr1:172237520:A:G	2.58836e-31	-1.64086	1.23287
172237531	chr1:172237531:C:G	1.03844e-31	-2.90987e-10	-1.3213
172237623	chr1:172237623:G:T	2.10056e-30	-2.90987e-10	1.68577
172238110	chr1:172238110:T:C	9.38817e-32	-2.90987e-10	-1.42216
172238222	chr1:172238222:A:G	9.34642e-32	-2.90987e-10	-1.42661
172238611	chr1:172238611:T:C	9.39266e-32	-2.90987e-10	-1.42168
172238696	chr1:172238696:G:A	1.0833e-31	-2.90987e-10	-1.27901
172239064	chr1:172239064:T:C	2.99073e-31	0.611799	-0.875303
172239089	chr1:172239089:T:A	2.15428e-30	-2.90987e-10	1.71102
172239394	chr1:172239394:T:C	3.31839e-30	-2.90987e-10	2.14304
172239480	chr1:172239480:G:A	3.00041e-31	0.531623	-0.791896
172239731	chr1:172239731:T:C	4.15449e-31	0.802989	-0.73782
172240054	chr1:172240054:G:C	1.08286e-31	-2.90987e-10	-1.27941
172240607	chr1:172240607:A:G	3.81247e-31	0.678046	-0.698791
172240982	chr1:172240982:C:CACAA	7.2928e-30	0.420795	2.50966
172241221	chr1:172241221:A:G	9.32085e-32	-2.90987e-10	-1.42935
172241883	chr1:172241883:G:A	1.35416e-31	-2.90987e-10	-1.05584
172242195	chr1:172242195:A:G	1.01024e-31	-2.90987e-10	-1.34884
172242653	chr1:172242653:G:A	2.23549e-30	-2.90987e-10	1.74802
172242702	chr1:172242702:C:A	1.08787e-31	-2.90987e-10	-1.2748
172242780	chr1:172242780:C:A	9.35685e-32	-2.90987e-10	-1.4255
172242783	chr1:172242783:G:A	4.4315e-30	-2.90987e-10	2.4323
172243230	chr1:172243230:A:T	3.65505e-31	0.639441	-0.702352
172243538	chr1:172243538:T:C	9.34732e-32	-2.90987e-10	-1.42652
172244172	chr1:172244172:A:G	1.13611e-31	-2.90987e-10	-1.23141
172244264	chr1:172244264:G:A	4.30119e-31	0.88607	-0.786199
172244804	chr1:172244804:T:A	1.06491e-31	-2.90987e-10	-1.29613
172244911	chr1:172244911:C:T	3.11859e-31	0.615352	-0.836993
172245013	chr1:172245013:G:T	9.32243e-32	-2.90987e-10	-1.42918
172245229	chr1:172245229:A:G	9.32739e-32	-2.90987e-10	-1.42865
172245258	chr1:172245258:A:G	1.85985e-31	-0.738526	-4.11118e-10
172245502	chr1:172245502:A:G	6.2183e-30	0.304382	2.46668
172245720	chr1:172245720:A:G	3.14343e-31	0.62641	-0.840117
172246292	chr1:172246292:A:G	9.32074e-32	-2.90987e-10	-1.42936
172246870	chr1:172246870:T:C	2.9493e-31	0.554081	-0.831536
172246950	chr1:172246950:G:C	2.84328e-31	0.528293	-0.842357
172247181	chr1:172247181:A:G	9.35722e-32	-2.90987e-10	-1.42546
172247489	chr1:172247489:G:C	1.83524e-31	-2.90987e-10	-0.751845
172247731	chr1:172247731:C:A	5.46178e-32	-1.96383	-4.11118e-10
172248868	chr1:172248868:T:C	3.03062e-30	2.49961	-0.447277
172248965	chr1:172248965:T:C	3.17056e-31	0.634982	-0.840095
172249534	chr1:172249534:T:C	1.05627e-31	-2.90987e-10	-1.30427
172249965	chr1:172249965:A:G	3.0536e-31	0.597968	-0.840668
172250492	chr1:172250492:G:C	1.01176e-31	-2.90987e-10	-1.34733
172250855	chr1:172250855:A:G	3.18089e-31	0.646192	-0.848053
172251191	chr1:172251191:C:T	1.9979e-31	-2.90987e-10	-0.666924
172251341	chr1:172251341:CTTTTTAGAAATATCCATGATATACT:C	2.90923e-30	2.50773	-0.496277
172251987	chr1:172251987:C:T	1.64165e-31	-2.90987e-10	-0.863317
172252434	chr1:172252434:A:G	1.74387e-31	-2.90987e-10	-0.802913
172252510	chr1:172252510:G:A	1.53433e-31	-2.90987e-10	-0.930925
172252578	chr1:172252578:G:T	1.95497e-31	-1.47338	0.784729
172252973	chr1:172252973:T:C	9.45998e-32	-2.90987e-10	-1.41454
172254230	chr1:172254230:T:C	2.33159e-31	0.567775	-1.08025
172254263	chr1:172254263:C:A	2.02215e-31	0.510206	-1.16506
172254466	chr1:172254466:C:G	3.24093e-31	0.856927	-1.04009
172254598	chr1:172254598:G:A	2.05035e-31	0.52971	-1.17072
172254949	chr1:172254949:T:C	2.47495e-30	0.173376	1.67641
172255324	chr1:172255324:C:T	6.56521e-32	-1.77982	-4.11118e-10
172255339	chr1:172255339:G:A	4.36928e-32	-0.757893	-1.42912
172255574	chr1:172255574:G:A	9.45751e-32	-2.90987e-10	-1.4148
172256169	chr1:172256169:C:T	9.50163e-32	-2.90987e-10	-1.41014
172256294	chr1:172256294:CTGTT:C	8.32138e-32	-1.54278	-4.11118e-10
172256791	chr1:172256791:A:G	1.42052e-31	-0.60135	-0.406649
172257061	chr1:172257061:A:T	2.5157e-32	-1.45511	-1.28395
172257451	chr1:172257451:T:A	1.44532e-31	-0.990691	-4.11118e-10
172257615	chr1:172257615:CAT:C	9.99177e-32	-2.90987e-10	-1.35984
172257815	chr1:172257815:T:C	9.77426e-32	-2.90987e-10	-1.38185
172258118	chr1:172258118:T:G	6.66933e-31	0.538498	-4.11118e-10
172258383	chr1:172258383:C:T	2.04991e-31	0.470552	-1.11178
172258392	chr1:172258392:A:G	4.24489e-32	-1.60339	-0.612499
172258570	chr1:172258570:C:T	1.6117e-31	-2.90987e-10	-0.881732
172259368	chr1:172259368:T:C	9.37687e-32	-2.90987e-10	-1.42336
172259488	chr1:172259488:AC:A	1.10145e-31	-2.90987e-10	-1.26239
172259517	chr1:172259517:C:G	3.80672e-32	-0.896474	-1.42837
172259678	chr1:172259678:T:C	9.9175e-32	-2.90987e-10	-1.3673
172259936	chr1:172259936:G:A	9.85359e-32	-2.90987e-10	-1.37377
172260165	chr1:172260165:G:T	6.83699e-31	-1.33187	1.8952
172260258	chr1:172260258:T:C	1.56807e-31	-2.90987e-10	-0.909172
172260328	chr1:172260328:T:G	1.69694e-30	0.509389	0.963004
172260741	chr1:172260741:T:C	2.35562e-31	-2.90987e-10	-0.502216
172260787	chr1:172260787:T:C	1.63359e-31	-2.90987e-10	-0.868242
172261089	chr1:172261089:G:A	4.0704e-32	-0.829532	-1.42833
172261099	chr1:172261099:A:G	3.43545e-32	-1.00055	-1.42691
172261374	chr1:172261374:T:C	1.60397e-30	-2.90987e-10	1.41604
172261640	chr1:172261640:A:G	4.98298e-31	-2.02057	2.26758
172262136	chr1:172262136:G:C	1.90056e-31	-2.90987e-10	-0.71687
172262293	chr1:172262293:G:C	9.58721e-32	-2.90987e-10	-1.40118
172262669	chr1:172262669:A:G	3.9508e-30	-2.90987e-10	2.31748
172262768	chr1:172262768:G:C	1.93386e-30	-2.90987e-10	1.60308
172262819	chr1:172262819:T:A	9.81633e-32	-2.90987e-10	-1.37756
172262982	chr1:172262982:G:A	9.9267e-32	-2.90987e-10	-1.36638
172263037	chr1:172263037:G:A	3.87846e-32	-0.952073	-1.3541
172263438	chr1:172263438:G:A	2.56598e-30	-2.90987e-10	1.8859
172263496	chr1:172263496:G:A	9.98423e-32	-2.90987e-10	-1.3606
172263690	chr1:172263690:A:C	1.07131e-31	-2.90987e-10	-1.29014
172263693	chr1:172263693:T:C	2.82978e-30	-0.137329	2.12109
172263954	chr1:172263954:C:T	1.11601e-31	-2.90987e-10	-1.24926
172264328	chr1:172264328:T:C	2.02215e-31	0.526173	-1.18103
172264941	chr1:172264941:T:A	1.65946e-30	-2.90987e-10	1.45005
172265274	chr1:172265274:C:T	1.10017e-31	-2.90987e-10	-1.26355
172265336	chr1:172265336:T:C	1.00877e-31	-2.90987e-10	-1.35029
172265433	chr1:172265433:C:T	1.5395e-30	-2.90987e-10	1.37502
172266254	chr1:172266254:T:G	1.21035e-31	-1.16811	-4.11118e-10
172266921	chr1:172266921:C:T	1.85109e-30	-2.90987e-10	1.55934
172267053	chr1:172267053:G:A	9.44351e-32	-2.90987e-10	-1.41628
172267222	chr1:172267222:C:A	1.09336e-31	-2.90987e-10	-1.26977
172267262	chr1:172267262:A:G	1.77822e-30	-2.90987e-10	1.51918
172267555	chr1:172267555:AG:A	9.71298e-32	-2.90987e-10	-1.38814
172267994	chr1:172267994:G:A	1.01702e-31	-2.90987e-10	-1.34214
172268122	chr1:172268122:G:A	1.63834e-30	-2.90987e-10	1.43725
172268214	chr1:172268214:GAT:G	9.41854e-32	-2.90987e-10	-1.41893
172268716	chr1:172268716:A:G	1.18551e-31	-2.90987e-10	-1.18885
172269016	chr1:172269016:G:A	9.5736e-32	-2.90987e-10	-1.4026
172269207	chr1:172269207:T:C	1.62732e-31	-2.90987e-10	-0.872089
172269442	chr1:172269442:T:C	1.62878e-31	-2.90987e-10	-0.871189
172269511	chr1:172269511:T:G	1.5535e-31	-2.90987e-10	-0.91851
172269643	chr1:172269643:A:G	5.85885e-32	-1.89365	-4.11118e-10
172269881	chr1:172269881:G:A	9.39633e-32	-2.90987e-10	-1.42129
172270023	chr1:172270023:A:G	9.76071e-32	-2.90987e-10	-1.38324
172270034	chr1:172270034:A:G	9.35008e-32	-2.90987e-10	-1.42622
172270086	chr1:172270086:A:G	1.95144e-31	-2.90987e-10	-0.690454
172270164	chr1:172270164:G:A	1.01647e-31	-2.90987e-10	-1.34268
172270357	chr1:172270357:A:G	9.76475e-32	-2.90987e-10	-1.38283
172270383	chr1:172270383:A:G	1.28622e-31	-0.557051	-0.550263
172270734	chr1:172270734:T:C	9.76178e-32	-2.90987e-10	-1.38313
172270964	chr1:172270964:A:G	9.77404e-32	-2.90987e-10	-1.38188
172272027	chr1:172272027:T:A	1.9706e-30	-2.90987e-10	1.6219
172272111	chr1:172272111:C:T	4.98289e-32	-2.01851	-0.0370874
172272445	chr1:172272445:T:G	9.76227e-32	-2.90987e-10	-1.38308
172272626	chr1:172272626:A:G	1.02811e-31	-2.90987e-10	-1.3313
172272905	chr1:172272905:T:A	1.08561e-31	-1.2467	-0.0301815
172273041	chr1:172273041:G:A	4.46494e-32	-0.736069	-1.42928
172273567	chr1:172273567:A:T	9.76274e-32	-2.90987e-10	-1.38303
172274011	chr1:172274011:G:A	9.93807e-32	-1.36523	-4.11118e-10
172274253	chr1:172274253:C:A	9.97459e-32	-2.90987e-10	-1.36157
172274337	chr1:172274337:A:G	3.18894e-31	0.837768	-1.0371
172274610	chr1:172274610:T:C	2.78371e-30	-2.90987e-10	1.96735
172275163	chr1:172275163:C:A	9.76274e-32	-2.90987e-10	-1.38303
172275329	chr1:172275329:C:T	1.62391e-31	-2.90987e-10	-0.874183
172275519	chr1:172275519:C:T	1.54226e-31	-2.90987e-10	-0.925772
172275540	chr1:172275540:A:AGC	6.81123e-32	-1.74303	-4.11118e-10
172276225	chr1:172276225:A:C	1.44548e-31	-2.90987e-10	-0.990577
172276282	chr1:172276282:T:C	1.02722e-31	-2.90987e-10	-1.33217
172276492	chr1:172276492:T:C	1.02757e-31	-2.90987e-10	-1.33183
172276757	chr1:172276757:C:A	2.89811e-31	0.778029	-1.07299
172276903	chr1:172276903:G:A	1.62843e-31	-2.90987e-10	-0.871404
172277239	chr1:172277239:C:A	2.5349e-31	0.668414	-1.09728
172277347	chr1:172277347:C:T	1.0445e-31	-2.90987e-10	-1.31548
172277659	chr1:172277659:A:T	1.04098e-31	-2.90987e-10	-1.31886
172277725	chr1:172277725:G:A	2.7849e-31	1.08076	-1.41557
172277987	chr1:172277987:G:T	3.25275e-31	0.901456	-1.08098
172278065	chr1:172278065:A:G	1.49782e-31	-2.90987e-10	-0.955013
172278130	chr1:172278130:G:C	9.78387e-32	-2.90987e-10	-1.38087
172278185	chr1:172278185:C:T	1.05765e-31	-1.30297	-4.11118e-10
172278249	chr1:172278249:A:G	1.01662e-31	-2.90987e-10	-1.34254
172278255	chr1:172278255:C:G	3.14531e-31	0.817757	-1.03087
172278380	chr1:172278380:C:T	5.23377e-32	-2.00647	-4.11118e-10
172278457	chr1:172278457:G:T	9.78387e-32	-2.90987e-10	-1.38087
172278918	chr1:172278918:C:G	2.68605e-31	0.7654	-1.13635
172279323	chr1:172279323:G:A	1.66085e-31	-2.90987e-10	-0.851689
172279496	chr1:172279496:G:A	1.6545e-31	-2.90987e-10	-0.85552
172279654	chr1:172279654:T:G	9.77883e-32	-2.90987e-10	-1.38139
172279732	chr1:172279732:A:G	1.66144e-31	-2.90987e-10	-0.851335
172279774	chr1:172279774:T:C	2.26307e-31	-2.90987e-10	-0.542299
172279973	chr1:172279973:A:G	2.97597e-31	0.829775	-1.09823
172280085	chr1:172280085:C:T	9.78387e-32	-2.90987e-10	-1.38087
172280164	chr1:172280164:G:A	1.93313e-31	-2.90987e-10	-0.699882
172280488	chr1:172280488:G:T	9.78387e-32	-2.90987e-10	-1.38087
172280520	chr1:172280520:C:G	1.09342e-31	-2.90987e-10	-1.26971
172280686	chr1:172280686:T:C	1.03918e-31	-2.90987e-10	-1.32059
172280808	chr1:172280808:T:C	9.78387e-32	-2.90987e-10	-1.38087
172280871	chr1:172280871:C:T	9.78927e-32	-2.90987e-10	-1.38032
172281261	chr1:172281261:C:T	9.62822e-32	-2.90987e-10	-1.39691
172281607	chr1:172281607:C:T	9.74114e-32	-2.90987e-10	-1.38525
172281762	chr1:172281762:T:C	1.2298e-31	-2.90987e-10	-1.15217
172281826	chr1:172281826:A:G	1.14119e-31	-2.90987e-10	-1.22695
172281872	chr1:172281872:T:C	9.38976e-32	-2.90987e-10	-1.42199
172283416	chr1:172283416:GCCATTT:G	5.99337e-32	-1.87095	-4.11118e-10
172283585	chr1:172283585:C:T	5.28779e-32	-1.99621	-4.11118e-10
172283653	chr1:172283653:G:A	2.66889e-31	0.665908	-1.04327
172284445	chr1:172284445:C:T	3.69913e-31	1.03707	-1.088
172284460	chr1:172284460:T:C	9.34335e-32	-2.90987e-10	-1.42694
172284494	chr1:172284494:T:C	5.26823e-30	-0.0891945	2.69445
172284625	chr1:172284625:T:C	6.57971e-30	-0.0388463	2.8664
172284659	chr1:172284659:G:T	9.9395e-32	-2.90987e-10	-1.36509
172284670	chr1:172284670:T:C	1.6296e-31	-2.90987e-10	-0.870688
172284857	chr1:172284857:A:G	2.19276e-31	-2.90987e-10	-0.573859
172285189	chr1:172285189:T:A	1.04455e-31	-2.90987e-10	-1.31543
172285220	chr1:172285220:C:A	9.79017e-32	-2.90987e-10	-1.38023
172286028	chr1:172286028:C:T	4.73083e-31	-2.90987e-10	0.195079
172286976	chr1:172286976:T:C	4.29439e-32	-0.778099	-1.4262
172287689	chr1:172287689:C:T	2.23892e-30	3.17374	-1.42418
172287696	chr1:172287696:C:T	9.55771e-32	-2.90987e-10	-1.40426
172288758	chr1:172288758:G:A	4.25971e-31	-2.90987e-10	0.0901795
172288858	chr1:172288858:C:T	1.05204e-31	-2.90987e-10	-1.30829
172289185	chr1:172289185:T:C	2.08647e-31	0.628469	-1.25202
172289312	chr1:172289312:T:C	1.78945e-31	-2.90987e-10	-0.777112
172289350	chr1:172289350:A:T	9.68613e-32	-2.90987e-10	-1.39091
172290019	chr1:172290019:A:C	6.75056e-32	-0.425521	-1.32646
172290323	chr1:172290323:G:A	1.95753e-31	-2.90987e-10	-0.687337
172290362	chr1:172290362:A:G	1.06703e-31	-2.90987e-10	-1.29414
172290979	chr1:172290979:G:GT	1.16023e-30	2.2607	-1.16851
172291080	chr1:172291080:G:A	8.9693e-32	-1.4678	-4.11118e-10
172291263	chr1:172291263:CATACATGTGCGTGT:C	1.53663e-31	0.449906	-1.37933
172291282	chr1:172291282:ACG:A	1.44576e-31	0.381436	-1.37182
172291381	chr1:172291381:T:C	2.39397e-31	0.200266	-0.686333
172291438	chr1:172291438:T:C	6.099e-32	-0.52616	-1.32732
172291910	chr1:172291910:T:C	1.06706e-31	-2.90987e-10	-1.29411
172292083	chr1:172292083:A:G	1.44566e-32	-1.88295	-1.41008
172292086	chr1:172292086:G:A	1.87097e-30	1.57002	-4.11118e-10
172292289	chr1:172292289:G:A	4.63322e-32	-0.736767	-1.39159
172292507	chr1:172292507:A:G	6.41068e-32	-1.80364	-4.11118e-10
172292842	chr1:172292842:C:T	4.34464e-32	-0.968261	-1.2244
172292854	chr1:172292854:A:G	4.32522e-32	-0.973729	-1.22341
172293300	chr1:172293300:T:C	9.86443e-31	2.12367	-1.19375
172293313	chr1:172293313:TAC:T	1.06703e-31	-2.90987e-10	-1.29414
172293354	chr1:172293354:T:C	9.25707e-31	2.05415	-1.18778
172293934	chr1:172293934:T:C	3.64607e-30	2.26062	-0.0234021
172294035	chr1:172294035:T:C	2.74352e-31	-2.90987e-10	-0.349781
172294318	chr1:172294318:G:T	9.57868e-32	-2.90987e-10	-1.40207
172294344	chr1:172294344:AG:A	3.18835e-31	-2.90987e-10	-0.199517
172294779	chr1:172294779:CT:C	4.55056e-32	-0.924224	-1.22213
172294797	chr1:172294797:G:A	4.85533e-32	-0.900364	-1.18117
172294868	chr1:172294868:C:T	9.58469e-32	-2.90987e-10	-1.40144
172294915	chr1:172294915:A:G	1.07451e-31	-2.90987e-10	-1.28716
172295053	chr1:172295053:C:T	4.23246e-32	-1.00031	-1.21851
172295105	chr1:172295105:G:A	1.99927e-32	-2.02695	-0.94187
172295147	chr1:172295147:G:C	1.11743e-30	-2.90987e-10	1.05459
172295261	chr1:172295261:C:T	3.9386e-32	-1.05856	-1.23222
172295285	chr1:172295285:G:A	7.83788e-32	-1.72057	0.117936
172295376	chr1:172295376:AC:A	1.06582e-31	-2.90987e-10	-1.29527
172295412	chr1:172295412:A:G	9.67282e-32	-2.90987e-10	-1.39229
172295492	chr1:172295492:ATTC:A	5.22348e-32	-0.636	-1.37244
172295567	chr1:172295567:C:T	4.40487e-31	-2.90987e-10	0.12369
172295584	chr1:172295584:A:G	1.06804e-31	-2.90987e-10	-1.2932
172295685	chr1:172295685:C:T	1.47989e-31	-2.90987e-10	-0.967052
172295774	chr1:172295774:A:T	1.1778e-31	-2.90987e-10	-1.19537
172295872	chr1:172295872:A:G	8.52214e-31	2.02134	-1.23769
172295995	chr1:172295995:A:G	2.33537e-31	-2.90987e-10	-0.510851
172296026	chr1:172296026:C:T	9.69275e-31	2.0926	-1.18024
172296106	chr1:172296106:G:A	9.7486e-31	2.09481	-1.17671
172296792	chr1:172296792:C:T	4.31261e-32	-0.96239	-1.23767
172296853	chr1:172296853:A:G	5.10588e-32	-0.659421	-1.37179
172296916	chr1:172296916:A:G	4.29974e-32	-0.965255	-1.2378
172296921	chr1:172296921:T:C	4.41264e-32	-0.936086	-1.24105
172297009	chr1:172297009:G:A	1.06689e-31	-2.90987e-10	-1.29427
172297012	chr1:172297012:A:G	3.19292e-32	-1.07757	-1.4231
172297482	chr1:172297482:T:G	1.06956e-31	-2.90987e-10	-1.29177
172297676	chr1:172297676:T:C	1.60749e-31	-2.90987e-10	-0.884345
172297788	chr1:172297788:G:A	9.34332e-32	-2.90987e-10	-1.42694
172297841	chr1:172297841:G:T	4.03158e-32	-1.13189	-1.13556
172298023	chr1:172298023:G:A	9.35236e-32	-2.90987e-10	-1.42598
172298037	chr1:172298037:C:T	2.52723e-31	-2.90987e-10	-0.431896
172298095	chr1:172298095:A:T	9.82266e-31	2.09024	-1.16457
172298279	chr1:172298279:T:C	1.05811e-30	2.1397	-1.13966
172298414	chr1:172298414:C:T	2.96094e-32	-1.57998	-0.996123
172298445	chr1:172298445:C:T	9.70621e-32	-1.38884	-4.11118e-10
172298469	chr1:172298469:A:G	9.76336e-31	2.07897	-1.15936
172298511	chr1:172298511:C:T	9.39302e-32	-2.90987e-10	-1.42164
172298825	chr1:172298825:GAAAA:G	5.1442e-32	-0.652847	-1.37089
172298893	chr1:172298893:GA:G	9.41563e-32	-2.90987e-10	-1.41923
172298927	chr1:172298927:G:C	9.09444e-31	1.8756	-1.02696
172298957	chr1:172298957:G:A	3.63762e-31	-2.90987e-10	-0.0676928
172299296	chr1:172299296:G:A	5.43455e-32	-1.96883	-4.11118e-10
172299625	chr1:172299625:A:G	5.09481e-32	-0.666442	-1.36694
172299829	chr1:172299829:A:G	9.33209e-32	-2.90987e-10	-1.42815
172300231	chr1:172300231:GTTAT:G	9.88955e-32	-2.90987e-10	-1.37013
172300258	chr1:172300258:T:C	1.45771e-32	-1.86131	-1.42343
172300326	chr1:172300326:G:A	1.07909e-31	-2.90987e-10	-1.2829
172300387	chr1:172300387:C:T	9.51773e-32	-2.90987e-10	-1.40845
172300471	chr1:172300471:T:C	9.52469e-32	-2.90987e-10	-1.40772
172300816	chr1:172300816:C:T	4.44104e-32	-0.74618	-1.42454
172300928	chr1:172300928:T:A	9.3323e-32	-2.90987e-10	-1.42813
172301086	chr1:172301086:A:G	2.97135e-32	-1.14325	-1.42933
172301347	chr1:172301347:G:A	9.45942e-32	-2.90987e-10	-1.41459
172301375	chr1:172301375:GC:G	1.24462e-31	-1.70273	0.562534
172301397	chr1:172301397:G:C	9.45472e-32	-2.90987e-10	-1.41509
172301697	chr1:172301697:T:G	3.27926e-31	-2.90987e-10	-0.171403
172301804	chr1:172301804:A:T	9.46466e-32	-2.90987e-10	-1.41404
172301910	chr1:172301910:C:T	4.37233e-31	0.714071	-0.597796
172302014	chr1:172302014:T:A	1.00167e-31	-2.90987e-10	-1.35735
172302138	chr1:172302138:A:G	6.12662e-32	-0.706319	-1.14264
172302145	chr1:172302145:G:GA	2.32165e-31	-2.90987e-10	-0.516743
172302586	chr1:172302586:C:T	9.55515e-32	-2.90987e-10	-1.40453
172302587	chr1:172302587:T:C	9.55056e-32	-2.90987e-10	-1.40501
172302713	chr1:172302713:C:T	1.07597e-31	-2.90987e-10	-1.2858
172302736	chr1:172302736:A:C	9.47971e-32	-2.90987e-10	-1.41245
172302888	chr1:172302888:A:G	9.88584e-32	-2.90987e-10	-1.3705
172303569	chr1:172303569:C:T	3.96206e-31	0.644365	-0.626621
172304575	chr1:172304575:T:C	1.96589e-31	-2.90987e-10	-0.683074
172304818	chr1:172304818:C:T	3.37497e-30	2.01973	0.140218
172304954	chr1:172304954:A:C	7.33339e-31	0.215191	0.418226
172305176	chr1:172305176:T:C	1.81908e-31	-2.90987e-10	-0.760688
172305458	chr1:172305458:G:A	5.23499e-32	-0.635685	-1.37056
172306044	chr1:172306044:A:G	2.61334e-31	-2.90987e-10	-0.398393
172306050	chr1:172306050:A:G	2.62337e-31	-2.90987e-10	-0.394561
172306185	chr1:172306185:C:G	1.06703e-31	-2.90987e-10	-1.29414
172306265	chr1:172306265:T:A	3.72847e-30	1.76547	0.494088
172306280	chr1:172306280:T:G	1.15937e-31	-2.90987e-10	-1.21115
172306283	chr1:172306283:T:TGCAAA	9.34196e-32	-2.90987e-10	-1.42709
172306313	chr1:172306313:G:A	1.07595e-31	-0.957379	-0.328436
172306649	chr1:172306649:G:C	2.83832e-32	-1.18914	-1.42925
172306700	chr1:172306700:G:A	2.09417e-31	-2.90987e-10	-0.619862
172306763	chr1:172306763:A:G	9.48006e-32	-2.90987e-10	-1.41242
172306991	chr1:172306991:C:G	9.3413e-32	-2.90987e-10	-1.42716
172307353	chr1:172307353:G:A	6.45594e-32	-0.3963	-1.4003
172307418	chr1:172307418:G:T	3.90628e-30	1.70694	0.599215
172307423	chr1:172307423:G:T	9.39432e-32	-2.90987e-10	-1.4215
172307669	chr1:172307669:G:A	9.33172e-32	-2.90987e-10	-1.42819
172307882	chr1:172307882:G:T	1.01586e-31	-2.90987e-10	-1.34329
172308527	chr1:172308527:A:AT	5.56256e-32	-0.793244	-1.1523
172308534	chr1:172308534:A:T	1.23332e-31	-1.14931	-4.11118e-10
172308567	chr1:172308567:AC:A	5.27119e-32	-0.831412	-1.16794
172308628	chr1:172308628:A:G	9.45888e-32	-2.90987e-10	-1.41465
172308785	chr1:172308785:C:T	1.66595e-32	-1.74131	-1.4099
172309563	chr1:172309563:C:T	9.72406e-32	-2.90987e-10	-1.387
172309657	chr1:172309657:C:T	2.39659e-31	-2.90987e-10	-0.484972
172309802	chr1:172309802:G:T	1.06703e-31	-2.90987e-10	-1.29414
172309881	chr1:172309881:G:A	4.7409e-32	-0.75207	-1.35331
172309902	chr1:172309902:A:G	2.75085e-31	-2.90987e-10	-0.34711
172310429	chr1:172310429:C:T	9.78805e-32	-2.90987e-10	-1.38044
172310458	chr1:172310458:T:C	1.06703e-31	-2.90987e-10	-1.29414
172310697	chr1:172310697:T:C	1.18395e-31	-2.90987e-10	-1.19016
172310769	chr1:172310769:G:A	1.37165e-31	0.347949	-1.39095
172311449	chr1:172311449:A:C	1.97628e-31	-1.17539	0.497588
172311551	chr1:172311551:G:A	9.35205e-32	-2.90987e-10	-1.42601
172311613	chr1:172311613:C:G	1.00812e-31	-2.90987e-10	-1.35094
172311670	chr1:172311670:T:G	5.99118e-32	-0.678324	-1.19299
172312194	chr1:172312194:T:C	1.44781e-31	-2.90987e-10	-0.988972
172312201	chr1:172312201:A:G	6.02116e-32	-0.570439	-1.29589
172312300	chr1:172312300:A:T	1.303e-31	0.295587	-1.38993
172312997	chr1:172312997:C:G	2.42657e-31	-2.90987e-10	-0.472542
172313159	chr1:172313159:G:A	9.36159e-32	-2.90987e-10	-1.42499
172313277	chr1:172313277:A:G	9.71277e-32	-2.90987e-10	-1.38816
172313402	chr1:172313402:A:T	1.18728e-31	-2.90987e-10	-1.18736
172313407	chr1:172313407:A:G	1.1894e-31	-2.90987e-10	-1.18557
172313869	chr1:172313869:C:T	2.46087e-31	-2.90987e-10	-0.458506
172314114	chr1:172314114:C:G	2.43878e-31	-2.90987e-10	-0.467521
172314250	chr1:172314250:G:A	1.08564e-31	-2.90987e-10	-1.27685
172314268	chr1:172314268:G:A	7.70665e-32	-2.02529	0.405765
172314277	chr1:172314277:C:G	4.54753e-32	-0.731109	-1.41591
172314384	chr1:172314384:T:C	3.48185e-32	-0.990709	-1.42333
172314712	chr1:172314712:G:A	9.48689e-32	-2.90987e-10	-1.4117
172314716	chr1:172314716:A:G	1.02405e-31	-2.90987e-10	-1.33525
172315018	chr1:172315018:G:A	9.53559e-32	-2.90987e-10	-1.40657
172315021	chr1:172315021:C:T	9.32265e-32	-2.90987e-10	-1.42916
172315089	chr1:172315089:C:T	9.48059e-32	-2.90987e-10	-1.41236
172315166	chr1:172315166:C:A	3.18146e-31	-2.90987e-10	-0.201681
172315191	chr1:172315191:A:G	9.85179e-32	-2.90987e-10	-1.37395
172315223	chr1:172315223:C:A	2.46341e-31	-2.90987e-10	-0.457474
172315522	chr1:172315522:C:T	6.99954e-31	-2.90987e-10	0.586823
172315733	chr1:172315733:C:A	5.09204e-32	-2.03393	-4.11118e-10
172315776	chr1:172315776:A:G	1.01911e-31	-2.90987e-10	-1.34009
172315946	chr1:172315946:C:A	5.67437e-32	-0.555429	-1.37022
172316033	chr1:172316033:G:A	3.11383e-32	-1.41408	-1.11167
172316131	chr1:172316131:C:T	1.5271e-31	0.458986	-1.39463
172316219	chr1:172316219:G:A	5.80259e-32	-0.533675	-1.36963
172316333	chr1:172316333:C:A	3.50975e-30	1.83593	0.363176
172316458	chr1:172316458:A:G	7.3559e-32	-0.508848	-1.15726
172316587	chr1:172316587:T:C	2.96505e-31	0.40423	-0.676357
172317613	chr1:172317613:C:G	2.03758e-31	-2.90987e-10	-0.647257
172317637	chr1:172317637:A:C	1.95558e-31	-2.90987e-10	-0.688337
172317659	chr1:172317659:G:A	1.67119e-32	-1.77292	-1.37515
172317827	chr1:172317827:G:C	9.33817e-32	-2.90987e-10	-1.4275
172317832	chr1:172317832:C:T	4.92019e-32	-0.684254	-1.38401
172318183	chr1:172318183:A:G	2.38289e-31	0.919572	-1.41028
172318388	chr1:172318388:G:A	9.36391e-32	-2.90987e-10	-1.42474
172318414	chr1:172318414:G:T	5.54311e-32	-1.94905	-4.11118e-10
172318532	chr1:172318532:A:T	5.09743e-32	-2.03287	-4.11118e-10
172318591	chr1:172318591:T:C	3.33095e-32	-1.02901	-1.42933
172318617	chr1:172318617:T:C	2.88876e-30	-2.90987e-10	2.00439
172318627	chr1:172318627:A:C	2.09927e-32	-1.97346	-0.946555
172318775	chr1:172318775:G:A	4.82292e-32	-0.715977	-1.37225
172318791	chr1:172318791:T:C	9.36254e-32	-2.90987e-10	-1.42489
172318921	chr1:172318921:C:T	9.50455e-32	-2.90987e-10	-1.40984
172318969	chr1:172318969:G:A	4.32896e-32	-0.766924	-1.42935
172319342	chr1:172319342:T:A	9.35131e-32	-2.90987e-10	-1.42609
172319477	chr1:172319477:T:A	9.38296e-32	-2.90987e-10	-1.42271
172319518	chr1:172319518:C:T	9.50206e-32	-2.90987e-10	-1.4101
172319618	chr1:172319618:G:A	1.10717e-31	-1.25721	-4.11118e-10
172319949	chr1:172319949:A:G	2.37798e-31	-2.90987e-10	-0.49277
172319980	chr1:172319980:G:C	3.41598e-32	-1.25375	-1.17939
172320107	chr1:172320107:C:T	5.15855e-32	-2.02095	-4.11118e-10
172320302	chr1:172320302:C:T	8.12998e-32	-1.56605	-4.11118e-10
172320605	chr1:172320605:T:A	9.3306e-32	-2.90987e-10	-1.42831
172320745	chr1:172320745:C:T	9.46662e-32	-2.90987e-10	-1.41383
172320781	chr1:172320781:G:C	5.13463e-32	-0.666453	-1.35915
172321036	chr1:172321036:A:G	3.10288e-31	-2.90987e-10	-0.22669
172321096	chr1:172321096:C:A	9.32653e-32	-2.90987e-10	-1.42874
172321250	chr1:172321250:A:G	1.05072e-31	-2.90987e-10	-1.30955
172321293	chr1:172321293:C:T	4.865e-32	-0.71792	-1.36162
172321324	chr1:172321324:T:C	1.6608e-31	-2.90987e-10	-0.851721
172321336	chr1:172321336:C:T	2.53781e-31	-2.90987e-10	-0.427719
172321406	chr1:172321406:G:C	6.31035e-31	-2.90987e-10	0.48317
172321792	chr1:172321792:A:G	3.11212e-32	-1.0972	-1.4291
172321809	chr1:172321809:T:C	9.45969e-32	-2.90987e-10	-1.41457
172321835	chr1:172321835:C:T	1.87949e-31	-2.90987e-10	-0.728023
172321950	chr1:172321950:G:A	1.00888e-31	-1.15147	-0.19871
172322241	chr1:172322241:A:G	9.35795e-32	-2.90987e-10	-1.42538
172322268	chr1:172322268:T:G	5.04097e-32	-0.675293	-1.36871
172322393	chr1:172322393:G:A	4.0165e-32	-0.936688	-1.33451
172322544	chr1:172322544:C:T	7.60299e-32	-1.63306	-4.11118e-10
172322994	chr1:172322994:T:C	9.3323e-32	-2.90987e-10	-1.42812
172323065	chr1:172323065:T:C	2.0611e-32	-1.509	-1.42936
172323184	chr1:172323184:T:C	1.22234e-31	-2.90987e-10	-1.15825
172323377	chr1:172323377:C:G	1.19195e-31	-2.90987e-10	-1.18343
172323649	chr1:172323649:C:T	2.45236e-31	-0.394865	-0.0671057
172323695	chr1:172323695:G:A	1.11846e-31	-2.90987e-10	-1.24707
172323792	chr1:172323792:G:A	7.40048e-31	-2.90987e-10	0.642524
172323930	chr1:172323930:G:C	1.00058e-31	-2.90987e-10	-1.35844
172324002	chr1:172324002:G:A	7.55621e-32	-0.210235	-1.429
172324233	chr1:172324233:G:A	1.36423e-32	-2.00625	-1.34477
172324657	chr1:172324657:C:T	1.52483e-32	-1.9007	-1.33902
172324899	chr1:172324899:TG:T	2.84797e-31	-2.90987e-10	-0.312416
172325141	chr1:172325141:A:G	7.48671e-32	-1.64848	-4.11118e-10
172325319	chr1:172325319:C:T	9.87228e-32	-2.90987e-10	-1.37188
172326672	chr1:172326672:A:G	1.3582e-32	-1.94767	-1.40777
172327461	chr1:172327461:G:A	1.40405e-32	-1.92492	-1.39732
172327911	chr1:172327911:A:G	1.00911e-31	-2.90987e-10	-1.34995
172328261	chr1:172328261:C:T	1.49509e-31	-2.90987e-10	-0.956837
172328492	chr1:172328492:G:A	9.8671e-32	-2.90987e-10	-1.3724
172328754	chr1:172328754:T:C	3.54069e-32	-0.972686	-1.4246
172328873	chr1:172328873:T:A	9.2418e-32	-1.43787	-4.11118e-10
172329082	chr1:172329082:G:A	1.46945e-31	-2.90987e-10	-0.974133
172329353	chr1:172329353:A:C	2.24065e-31	-2.90987e-10	-0.552254
172329438	chr1:172329438:C:A	1.43875e-32	-1.92032	-1.37752
172329815	chr1:172329815:G:A	2.09964e-31	-2.90987e-10	-0.617253
172329847	chr1:172329847:T:C	1.59844e-32	-1.83456	-1.35802
172330575	chr1:172330575:A:G	9.32536e-32	-2.90987e-10	-1.42887
172330899	chr1:172330899:C:T	1.51561e-32	-1.88329	-1.36249
172331205	chr1:172331205:A:C	3.14008e-32	-1.88152	-0.635842
172331548	chr1:172331548:A:C	8.30202e-32	-0.154357	-1.39075
172331567	chr1:172331567:C:T	9.37626e-32	0.00450343	-1.42793
172332237	chr1:172332237:A:G	6.31156e-32	-0.39397	-1.42525
172333118	chr1:172333118:C:T	2.28501e-32	-1.73022	-1.10501
172333246	chr1:172333246:A:G	1.96084e-32	-1.79078	-1.19746
172333524	chr1:172333524:T:C	3.08193e-31	-2.90987e-10	-0.233465
172333540	chr1:172333540:T:G	1.33953e-31	-2.90987e-10	-1.0667
172333737	chr1:172333737:T:C	2.08785e-32	-1.49617	-1.4293
172334369	chr1:172334369:A:C	2.04061e-32	-1.53416	-1.4142
172334741	chr1:172334741:AGT:A	3.38982e-31	-2.90987e-10	-0.138245
172334888	chr1:172334888:G:T	3.44078e-31	-2.90987e-10	-0.123324
172335850	chr1:172335850:T:C	4.33765e-31	-2.90987e-10	0.108311
172336330	chr1:172336330:A:T	2.65462e-32	-1.35828	-1.32702
172336599	chr1:172336599:A:G	2.48023e-32	-1.47685	-1.2764
172336735	chr1:172336735:T:C	2.47553e-31	-2.90987e-10	-0.452567
172337190	chr1:172337190:A:G	3.85859e-31	-2.90987e-10	-0.0087186
172337251	chr1:172337251:T:C	3.78294e-31	-2.90987e-10	-0.0285196
172337593	chr1:172337593:A:G	4.76432e-31	-2.90987e-10	0.202134
172337626	chr1:172337626:T:A	3.22144e-31	-0.189191	-4.11118e-10
172337749	chr1:172337749:A:G	4.14577e-31	-2.90987e-10	0.0630668
172337897	chr1:172337897:TTTTATTTTATTTTATTTTATTTTA:T	4.05713e-31	0.0414538	-4.11118e-10
172337902	chr1:172337902:TTTTATTTTATTTTATTTTA:T	1.44447e-32	-1.91724	-1.37662
172338216	chr1:172338216:G:A	1.11147e-31	-2.90987e-10	-1.25334
172338453	chr1:172338453:C:T	1.22768e-32	-2.03128	-1.4252
172338587	chr1:172338587:GA:G	1.77021e-32	-2.03224	-1.05827
172338967	chr1:172338967:A:G	6.35942e-31	-2.90987e-10	0.490917
172339098	chr1:172339098:C:T	1.39099e-32	-1.9626	-1.36899
172339193	chr1:172339193:A:G	3.61907e-32	-0.997987	-1.3774
172339406	chr1:172339406:T:C	7.39738e-32	-1.34604	-0.314437
172339445	chr1:172339445:C:T	1.62099e-31	-2.90987e-10	-0.875985
172339538	chr1:172339538:T:C	3.85859e-31	-2.90987e-10	-0.0087186
172339699	chr1:172339699:C:T	6.14022e-31	-2.90987e-10	0.45584
172340239	chr1:172340239:C:T	7.92101e-31	-2.90987e-10	0.710498
172340530	chr1:172340530:G:A	3.73e-31	-2.90987e-10	-0.0426142
172340550	chr1:172340550:T:C	4.34006e-31	-2.90987e-10	0.108866
172340556	chr1:172340556:CT:C	3.66284e-31	-2.90987e-10	-0.0607821
172340597	chr1:172340597:T:G	2.07868e-31	-2.90987e-10	-0.627286
172340635	chr1:172340635:G:A	1.6436e-31	-2.90987e-10	-0.862133
172340703	chr1:172340703:T:G	3.73708e-31	-2.90987e-10	-0.0407178
172340774	chr1:172340774:C:T	1.98389e-31	-2.90987e-10	-0.673963
172340916	chr1:172340916:C:T	1.07232e-31	-2.90987e-10	-1.28919
172341066	chr1:172341066:C:CA	4.36801e-31	-2.90987e-10	0.115287
172342059	chr1:172342059:A:G	2.72169e-32	-1.59272	-1.06763
172342200	chr1:172342200:C:T	9.54533e-32	-2.90987e-10	-1.40555
172342539	chr1:172342539:T:C	2.24486e-32	-1.44733	-1.40564
172343003	chr1:172343003:G:A	1.68314e-31	-2.90987e-10	-0.838358
172343342	chr1:172343342:AAG:A	2.12043e-31	-2.90987e-10	-0.607403
172343629	chr1:172343629:G:A	1.38832e-32	-1.96878	-1.36473
172343779	chr1:172343779:G:A	1.9217e-32	-1.59786	-1.41054
172344277	chr1:172344277:G:T	1.05246e-31	-2.90987e-10	-1.30789
172345042	chr1:172345042:A:G	1.80183e-31	-2.90987e-10	-0.770218
172345252	chr1:172345252:T:C	3.97615e-31	-2.90987e-10	0.0212931
172346535	chr1:172346535:A:T	2.3046e-31	-2.90987e-10	-0.524115
172346544	chr1:172346544:T:G	1.0575e-31	-2.90987e-10	-1.30311
172346621	chr1:172346621:C:CA	3.97615e-31	-2.90987e-10	0.0212931
172347250	chr1:172347250:G:C	2.07206e-31	-2.90987e-10	-0.630479
172347293	chr1:172347293:T:C	3.97784e-31	-2.90987e-10	0.0217177
172347391	chr1:172347391:T:C	1.0802e-31	-2.90987e-10	-1.28188
172347437	chr1:172347437:T:C	5.21325e-32	-2.0104	-4.11118e-10
172347453	chr1:172347453:G:A	1.69843e-32	-1.93274	-1.19916
172347654	chr1:172347654:G:A	4.97582e-31	-2.90987e-10	0.24557
172347702	chr1:172347702:G:A	6.90724e-32	-1.28241	-0.446627
172348264	chr1:172348264:T:C	7.78285e-32	-1.04239	-0.567295
172348891	chr1:172348891:T:C	1.40561e-32	-1.99117	-1.32996
172348974	chr1:172348974:C:T	9.92741e-32	-2.90987e-10	-1.36631
172349153	chr1:172349153:A:C	7.84012e-32	-1.00069	-0.601657
172349181	chr1:172349181:G:A	5.95457e-31	-2.90987e-10	0.425138
172349418	chr1:172349418:T:C	1.52899e-31	-1.16644	0.232024
172349628	chr1:172349628:A:G	1.03675e-31	-2.90987e-10	-1.32293
172350109	chr1:172350109:T:A	1.2898e-31	-1.49362	0.389085
172350346	chr1:172350346:T:G	8.58989e-32	-1.00408	-0.50694
172351018	chr1:172351018:A:G	8.40425e-32	-1.53287	-4.11118e-10
172351178	chr1:172351178:T:C	1.24041e-32	-2.03404	-1.41213
172351367	chr1:172351367:T:C	3.76611e-32	-0.964672	-1.37089
172351537	chr1:172351537:T:C	3.70453e-31	-2.90987e-10	-0.0494644
172351635	chr1:172351635:G:C	3.10051e-31	-2.90987e-10	-0.227455
172351829	chr1:172351829:A:G	7.87885e-32	-1.06317	-0.534255
172352501	chr1:172352501:A:T	3.79066e-32	-1.59648	-0.732583
172352604	chr1:172352604:G:A	1.53588e-31	-2.90987e-10	-0.929919
172352838	chr1:172352838:G:A	1.33319e-31	-2.90987e-10	-1.07144
172353104	chr1:172353104:A:G	7.61172e-32	-1.05475	-0.577168
172353480	chr1:172353480:A:G	3.69991e-32	-1.53732	-0.815975
172353640	chr1:172353640:C:T	9.9808e-32	-2.90987e-10	-1.36094
172353994	chr1:172353994:G:A	2.18199e-32	-2.03036	-0.851006
172354437	chr1:172354437:C:CTGCA	8.76053e-32	-1.12438	-0.366968
172354760	chr1:172354760:G:A	1.03632e-31	-2.90987e-10	-1.32335
172354874	chr1:172354874:C:T	3.92392e-31	-2.90987e-10	0.00806994
172354999	chr1:172354999:G:A	3.75982e-31	-2.90987e-10	-0.0346495
172355395	chr1:172355395:A:G	3.92519e-32	-0.926413	-1.36778
172355641	chr1:172355641:A:G	7.61609e-32	-1.07642	-0.554921
172355790	chr1:172355790:A:G	8.41506e-32	-0.994693	-0.53689
172355889	chr1:172355889:C:A	1.76154e-31	-1.168	0.375162
172356275	chr1:172356275:AAAC:A	1.33352e-31	-2.90987e-10	-1.0712
172356412	chr1:172356412:TATAAA:T	1.91847e-31	-2.90987e-10	-0.707493
172356678	chr1:172356678:G:T	3.24621e-30	-2.90987e-10	2.12105
172356783	chr1:172356783:A:AAGAT	5.24891e-31	-2.90987e-10	0.299
172356806	chr1:172356806:C:A	3.7033e-31	-2.90987e-10	-0.0497977
172357003	chr1:172357003:A:T	2.88819e-32	-1.68648	-0.914502
172357351	chr1:172357351:A:G	3.57716e-32	-1.0297	-1.35734
172357481	chr1:172357481:C:T	1.06021e-31	-2.90987e-10	-1.30055
172358205	chr1:172358205:A:T	7.85751e-31	-2.90987e-10	0.702448
172358207	chr1:172358207:G:A	7.85751e-31	-2.90987e-10	0.702448
172358259	chr1:172358259:T:C	1.88871e-32	-2.02192	-1.00379
172359747	chr1:172359747:T:C	2.96814e-31	-2.90987e-10	-0.271085
172360240	chr1:172360240:A:T	6.1131e-32	-1.85117	-4.11118e-10
172360813	chr1:172360813:G:A	9.70901e-32	-2.90987e-10	-1.38855
172360983	chr1:172360983:G:A	3.76945e-31	-2.90987e-10	-0.0320932
172361599	chr1:172361599:A:G	2.60885e-32	-1.56488	-1.13781
172361919	chr1:172361919:A:G	1.67237e-32	-2.00414	-1.14322
172362491	chr1:172362491:T:TC	2.06516e-32	-1.85468	-1.08172
172362645	chr1:172362645:T:A	4.14087e-31	-2.90987e-10	0.0618855
172362869	chr1:172362869:A:G	1.85003e-32	-1.79407	-1.25233
172363091	chr1:172363091:C:T	1.65582e-32	-1.87446	-1.28285
172363701	chr1:172363701:A:C	9.33826e-32	-2.90987e-10	-1.42749
172364060	chr1:172364060:C:T	9.01226e-31	-2.90987e-10	0.839564
172364308	chr1:172364308:A:G	1.47208e-32	-1.91022	-1.36471
172364455	chr1:172364455:G:A	1.40431e-32	-1.97702	-1.34503
172364566	chr1:172364566:T:C	1.06853e-31	-2.90987e-10	-1.29274
172364605	chr1:172364605:C:G	5.77995e-32	-1.90721	-4.11118e-10
172365135	chr1:172365135:A:G	9.216e-31	-2.90987e-10	0.86192
172365510	chr1:172365510:A:G	9.33805e-32	-2.90987e-10	-1.42751
172365678	chr1:172365678:T:C	1.30406e-32	-1.98505	-1.41107
172366059	chr1:172366059:G:T	1.36541e-31	-1.39139	0.343818
172366216	chr1:172366216:G:C	1.11304e-30	-2.90987e-10	1.05065
172366344	chr1:172366344:T:C	9.33877e-32	-2.90987e-10	-1.42743
172366606	chr1:172366606:A:G	3.23112e-31	-0.186194	-4.11118e-10
172366789	chr1:172366789:T:G	1.19173e-31	-2.90987e-10	-1.18362
172367103	chr1:172367103:G:C	1.03735e-30	-2.90987e-10	0.980233
172367187	chr1:172367187:T:A	9.32553e-32	-2.90987e-10	-1.42885
172367331	chr1:172367331:A:G	3.2417e-31	-2.90987e-10	-0.182923
172367428	chr1:172367428:T:C	5.10065e-32	-2.03224	-4.11118e-10
172367825	chr1:172367825:A:G	8.07296e-32	-1.57309	-4.11118e-10
172367952	chr1:172367952:C:T	1.3267e-32	-1.97899	-1.39992
172368808	chr1:172368808:C:A	2.60201e-31	-0.164786	-0.237952
172369161	chr1:172369161:A:G	2.94274e-32	-1.60672	-0.975546
172369584	chr1:172369584:C:T	7.43099e-32	-0.61237	-1.04358
172370078	chr1:172370078:C:T	5.47867e-31	-0.723297	1.06514
172370631	chr1:172370631:T:A	1.32255e-31	-2.90987e-10	-1.07946
172371521	chr1:172371521:T:A	3.34979e-32	-1.59533	-0.85738
172371872	chr1:172371872:T:A	3.49874e-31	-2.90987e-10	-0.106618
172372326	chr1:172372326:T:C	1.25798e-31	-2.90987e-10	-1.12951
172372603	chr1:172372603:TTAGA:T	3.54012e-32	-1.51756	-0.879887
172372832	chr1:172372832:C:T	1.00377e-31	-2.90987e-10	-1.35526
172372835	chr1:172372835:C:A	1.44784e-32	-1.95723	-1.3343
172373059	chr1:172373059:G:A	1.35238e-32	-1.9795	-1.38024
172373222	chr1:172373222:T:C	9.33659e-32	-2.90987e-10	-1.42767
172373972	chr1:172373972:G:C	3.19728e-31	-2.90987e-10	-0.19672
172374316	chr1:172374316:T:C	7.31294e-32	-0.284479	-1.38748
172374401	chr1:172374401:C:T	1.99187e-31	-2.90987e-10	-0.669946
172374464	chr1:172374464:A:G	4.1608e-32	-1.58765	-0.648249
172374566	chr1:172374566:T:C	9.46073e-32	-1.41446	-4.11118e-10
172374861	chr1:172374861:T:C	1.13168e-31	-2.90987e-10	-1.23532
172374906	chr1:172374906:G:A	5.5518e-32	-1.94748	-4.11118e-10
172376214	chr1:172376214:GT:G	3.41661e-31	-2.90987e-10	-0.130371
172376384	chr1:172376384:A:G	1.06939e-31	-2.90987e-10	-1.29193
172376800	chr1:172376800:C:A	3.4328e-31	-2.90987e-10	-0.125644
172377162	chr1:172377162:AG:A	1.43507e-31	-0.99781	-4.11118e-10
172377256	chr1:172377256:T:A	1.35571e-32	-2.02817	-1.32911
172377408	chr1:172377408:G:A	1.49289e-32	-1.91156	-1.34933
172378205	chr1:172378205:T:C	3.87401e-31	-2.90987e-10	-0.0047304
172378872	chr1:172378872:G:A	3.4222e-31	-2.90987e-10	-0.128737
172379182	chr1:172379182:C:T	1.30766e-31	-2.90987e-10	-1.09078
172379612	chr1:172379612:GATT:G	3.1256e-31	-2.90987e-10	-0.219394
172379683	chr1:172379683:C:T	2.54644e-32	-1.87983	-0.84708
172379794	chr1:172379794:TA:T	8.24219e-32	-1.55234	-4.11118e-10
172379811	chr1:172379811:G:A	1.10784e-31	-2.90987e-10	-1.25661
172379862	chr1:172379862:A:G	8.88744e-32	-1.47697	-4.11118e-10
172380106	chr1:172380106:A:C	2.54507e-32	-1.50059	-1.22686
172380604	chr1:172380604:C:A	3.38801e-31	-2.90987e-10	-0.138779
172380781	chr1:172380781:G:A	2.70029e-32	-2.03336	-0.634884
172381912	chr1:172381912:T:C	1.33258e-32	-2.03368	-1.34081
172382558	chr1:172382558:A:G	5.09151e-32	-2.03403	-4.11118e-10
172383541	chr1:172383541:C:T	2.64865e-31	-2.90987e-10	-0.384969
172383658	chr1:172383658:G:A	4.40458e-31	-2.90987e-10	0.123623
172383850	chr1:172383850:G:A	1.4721e-32	-1.9371	-1.33782
172384171	chr1:172384171:C:T	1.44987e-32	-1.93084	-1.35929
172385852	chr1:172385852:C:T	1.43924e-32	-1.94598	-1.3515
172386136	chr1:172386136:G:A	1.43035e-32	-1.94144	-1.36225
172386288	chr1:172386288:ATAG:A	2.18063e-31	-2.90987e-10	-0.579407
172387297	chr1:172387297:A:G	5.1047e-32	-2.03144	-4.11118e-10
172387442	chr1:172387442:G:A	1.35378e-32	-1.98373	-1.37497
172387552	chr1:172387552:G:A	9.7501e-32	-2.90987e-10	-1.38433
172387721	chr1:172387721:AT:A	1.33303e-32	-1.98318	-1.39097
172388183	chr1:172388183:G:A	1.063e-31	-0.502079	-0.795849
172388203	chr1:172388203:C:T	3.12476e-31	-2.90987e-10	-0.219663
172388293	chr1:172388293:T:C	1.38829e-32	-1.96072	-1.37281
172388301	chr1:172388301:G:T	2.23955e-32	-2.03268	-0.822655
172389027	chr1:172389027:G:A	1.34803e-32	-1.98145	-1.38152
172389448	chr1:172389448:G:T	1.23527e-31	-0.267444	-0.88029
172389524	chr1:172389524:A:C	1.3882e-32	-1.95382	-1.37977
172389557	chr1:172389557:G:T	1.38423e-32	-1.95304	-1.38342
172389673	chr1:172389673:C:A	1.19615e-31	-2.90987e-10	-1.17991
172389676	chr1:172389676:A:G	1.38228e-32	-1.95648	-1.38139
172389960	chr1:172389960:C:T	1.39867e-32	-1.9519	-1.37419
172390297	chr1:172390297:G:A	3.04415e-31	-2.90987e-10	-0.2458
172390436	chr1:172390436:T:A	1.37163e-32	-1.97369	-1.37191
172390640	chr1:172390640:A:G	1.35475e-32	-1.96775	-1.39024
172390675	chr1:172390675:C:A	1.30624e-32	-2.03407	-1.36039
172390739	chr1:172390739:A:G	1.31281e-31	-2.90987e-10	-1.08685
172390896	chr1:172390896:T:C	1.02816e-31	-0.491124	-0.840126
172391024	chr1:172391024:A:G	1.3816e-32	-1.98856	-1.3498
172391075	chr1:172391075:G:A	5.35889e-32	-0.851709	-1.13114
172391555	chr1:172391555:G:A	5.11632e-32	-1.69912	-0.330055
172391697	chr1:172391697:C:T	1.61944e-31	-0.876944	-4.11118e-10
172391829	chr1:172391829:G:A	1.21934e-31	-2.90987e-10	-1.16071
172391871	chr1:172391871:G:C	6.58428e-32	-1.03818	-0.738745
172391892	chr1:172391892:G:T	1.26413e-32	-2.00276	-1.42446
172391974	chr1:172391974:T:C	3.27255e-31	-2.90987e-10	-0.173452
172392039	chr1:172392039:G:C	1.22011e-32	-2.0333	-1.42937
172392376	chr1:172392376:C:T	1.22028e-32	-2.03341	-1.42912
172392426	chr1:172392426:GTATT:G	3.50317e-32	-2.03399	-0.373945
172392848	chr1:172392848:A:G	9.90532e-32	-2.90987e-10	-1.36853
172392992	chr1:172392992:G:A	1.75538e-31	-2.90987e-10	-0.796335
172394029	chr1:172394029:C:T	1.07101e-31	-2.90987e-10	-1.29042
172394348	chr1:172394348:A:G	2.45782e-32	-1.83997	-0.922361
172394386	chr1:172394386:A:G	1.7241e-32	-1.69472	-1.42218
172394595	chr1:172394595:C:G	7.42268e-32	-1.43144	-0.225627
172394675	chr1:172394675:A:C	2.20605e-32	-1.68093	-1.18947
172394872	chr1:172394872:G:A	2.06393e-32	-1.74228	-1.19471
172395369	chr1:172395369:C:T	5.58772e-32	-1.94103	-4.11118e-10
172395515	chr1:172395515:A:G	2.02168e-31	-2.90987e-10	-0.655094
172395572	chr1:172395572:A:G	1.12533e-31	0.180097	-1.42104
172395825	chr1:172395825:G:A	5.24313e-31	-2.90987e-10	0.297898
172396386	chr1:172396386:A:C	5.73291e-31	-2.90987e-10	0.387203
172396577	chr1:172396577:C:T	1.18367e-31	-0.657174	-0.533227
172397432	chr1:172397432:A:G	3.7631e-31	-2.90987e-10	-0.0337776
172397539	chr1:172397539:A:G	3.59652e-31	-2.90987e-10	-0.0790542
172397666	chr1:172397666:A:G	1.2449e-32	-2.03358	-1.40897
172397922	chr1:172397922:A:G	2.08573e-31	0.581767	-1.20567
172397997	chr1:172397997:T:C	1.92621e-31	0.502689	-1.20616
172398270	chr1:172398270:C:T	5.51897e-31	-2.90987e-10	0.349171
172398537	chr1:172398537:A:G	9.28927e-32	-0.686532	-0.746215
172398762	chr1:172398762:A:G	9.32073e-32	-2.90987e-10	-1.42936
172399170	chr1:172399170:A:G	1.26141e-32	-2.03312	-1.39626
172399723	chr1:172399723:G:T	5.83925e-32	-0.954932	-0.942072
172399827	chr1:172399827:T:C	4.42865e-31	-0.267976	0.397049
172400207	chr1:172400207:C:T	9.7504e-32	-0.229438	-1.15486
172400474	chr1:172400474:A:G	2.52175e-31	-2.90987e-10	-0.434067
172400475	chr1:172400475:A:G	2.3139e-31	-2.90987e-10	-0.520085
172400785	chr1:172400785:A:G	2.35955e-31	-2.90987e-10	-0.500552
172400889	chr1:172400889:C:T	2.20392e-31	-2.90987e-10	-0.568785
172400909	chr1:172400909:C:T	2.12148e-32	-1.50275	-1.40674
172401712	chr1:172401712:T:C	2.92016e-31	-2.90987e-10	-0.287384
172401733	chr1:172401733:C:T	2.36195e-32	-1.90924	-0.89288
172401834	chr1:172401834:T:C	1.51823e-31	-2.90987e-10	-0.941476
172402011	chr1:172402011:C:A	1.51294e-32	-1.81882	-1.42873
172402196	chr1:172402196:A:G	6.47542e-31	-2.90987e-10	0.508993
172402222	chr1:172402222:TA:T	3.11255e-32	-1.11489	-1.41127
172402243	chr1:172402243:A:G	2.12647e-31	-2.90987e-10	-0.604557
172402352	chr1:172402352:A:T	1.75466e-31	-2.90987e-10	-0.796747
172402782	chr1:172402782:A:G	3.14424e-32	-1.64706	-0.868974
172402952	chr1:172402952:C:A	1.17312e-31	-2.90987e-10	-1.19935
172403539	chr1:172403539:G:T	2.0117e-31	-2.90987e-10	-0.660043
172404597	chr1:172404597:A:G	1.96446e-31	-2.90987e-10	-0.683802
172405109	chr1:172405109:G:A	2.16515e-31	-2.90987e-10	-0.586532
172405415	chr1:172405415:A:G	1.5474e-32	-2.02339	-1.20164
172405505	chr1:172405505:C:A	3.19758e-31	-0.868875	0.672248
172405604	chr1:172405604:C:A	2.8908e-32	-1.22378	-1.37629
172405995	chr1:172405995:A:C	7.48806e-31	-2.90987e-10	0.654289
172406037	chr1:172406037:AC:A	6.63372e-32	-1.76944	-4.11118e-10
172406141	chr1:172406141:G:A	1.90585e-31	-2.90987e-10	-0.714093
172406247	chr1:172406247:G:A	4.64758e-31	-0.687257	0.864582
172406972	chr1:172406972:C:CTTAT	1.88497e-31	-2.90987e-10	-0.725111
172406985	chr1:172406985:T:C	3.5868e-31	-2.90987e-10	-0.081761
172407219	chr1:172407219:CA:C	2.44306e-32	-1.81588	-0.952472
172407349	chr1:172407349:A:C	2.72344e-31	-0.668249	0.311122
172407396	chr1:172407396:T:C	4.65323e-31	-2.90987e-10	0.178541
172407492	chr1:172407492:C:T	3.01115e-32	-1.78919	-0.770093
172407669	chr1:172407669:T:C	1.35826e-32	-1.98815	-1.36725
172407884	chr1:172407884:G:A	7.37911e-32	-1.66295	-4.11118e-10
172407906	chr1:172407906:G:A	1.54459e-31	0.504504	-1.42876
172408049	chr1:172408049:G:A	4.77895e-31	-2.90987e-10	0.205199
172408122	chr1:172408122:G:A	3.21078e-32	-1.1955	-1.29959
172408461	chr1:172408461:T:C	5.87135e-31	-2.90987e-10	0.411064
172410664	chr1:172410664:G:A	6.72136e-31	-2.90987e-10	0.546269
172410950	chr1:172410950:G:A	2.01939e-31	-2.90987e-10	-0.656227
172411076	chr1:172411076:C:T	1.47414e-31	-2.90987e-10	-0.970944
172411341	chr1:172411341:C:T	1.59598e-31	-0.891534	-4.11118e-10
172411600	chr1:172411600:G:A	1.78883e-31	-2.90987e-10	-0.77746
172411786	chr1:172411786:G:A	4.47718e-32	-1.94634	-0.216276
172412144	chr1:172412144:T:C	5.06531e-32	-0.80919	-1.23
172412243	chr1:172412243:T:C	1.83092e-32	-1.67993	-1.37686
172412544	chr1:172412544:TC:T	2.61934e-31	-2.90987e-10	-0.3961
172412870	chr1:172412870:G:A	6.07205e-32	-1.85791	-4.11118e-10
172412872	chr1:172412872:G:A	6.07218e-32	-1.85789	-4.11118e-10
172413008	chr1:172413008:G:A	5.24722e-31	-2.90987e-10	0.298677
172413479	chr1:172413479:G:A	9.41465e-32	-2.90987e-10	-1.41934
172413506	chr1:172413506:T:C	1.24669e-32	-2.0118	-1.42931
172413825	chr1:172413825:A:G	2.21571e-32	-1.50911	-1.35692
172414458	chr1:172414458:A:G	1.53982e-31	-2.90987e-10	-0.927359
172414546	chr1:172414546:T:A	4.70856e-32	-0.920558	-1.19167
172415165	chr1:172415165:G:T	1.71699e-31	-2.90987e-10	-0.81845
172415257	chr1:172415257:G:A	1.61498e-32	-1.77254	-1.40974
172415772	chr1:172415772:C:T	1.34145e-32	-1.94251	-1.42535
172415805	chr1:172415805:C:T	9.59859e-32	-2.90987e-10	-1.39999
172415828	chr1:172415828:C:T	1.57447e-31	0.483873	-1.38897
172415926	chr1:172415926:G:A	1.58474e-31	-0.898599	-4.11118e-10
172416629	chr1:172416629:C:T	3.93056e-31	-0.742416	0.752176
172417550	chr1:172417550:C:T	2.43771e-32	-1.65427	-1.11627
172417749	chr1:172417749:TG:T	2.58353e-31	-2.90987e-10	-0.409865
172418107	chr1:172418107:C:T	4.9989e-32	-1.38318	-0.669213
172418293	chr1:172418293:T:G	7.74679e-32	-1.61433	-4.11118e-10
172418324	chr1:172418324:T:A	1.22362e-31	-2.90987e-10	-1.15721
172418395	chr1:172418395:G:A	1.11062e-31	-1.25411	-4.11118e-10
172418416	chr1:172418416:T:C	3.25864e-31	-2.90987e-10	-0.177711
172419251	chr1:172419251:C:T	2.75396e-31	-2.90987e-10	-0.345981
172419638	chr1:172419638:G:T	6.75461e-32	-0.456462	-1.29492
172420058	chr1:172420058:A:G	3.82002e-32	-1.31558	-1.00577
172420530	chr1:172420530:T:C	2.89625e-31	-2.90987e-10	-0.295606
172420532	chr1:172420532:T:G	2.88934e-31	-2.90987e-10	-0.297994
172421188	chr1:172421188:AT:A	1.35974e-32	-1.97053	-1.38378
172421511	chr1:172421511:G:T	2.5906e-32	-1.92984	-0.779877
172421624	chr1:172421624:C:T	5.11333e-32	-2.02975	-4.11118e-10
172421756	chr1:172421756:A:G	1.24612e-32	-2.01968	-1.42189
172421785	chr1:172421785:C:G	1.13584e-31	-1.23165	-4.11118e-10
172421916	chr1:172421916:C:T	7.70852e-32	-0.663288	-0.955992
172422125	chr1:172422125:G:A	1.34008e-30	-2.90987e-10	1.23629
172422254	chr1:172422254:G:T	1.01383e-31	-2.90987e-10	-1.34528
172422719	chr1:172422719:A:C	9.32878e-32	-2.90987e-10	-1.4285
172422763	chr1:172422763:AG:A	1.91621e-32	-1.76764	-1.24362
172422921	chr1:172422921:G:A	8.25435e-32	-1.55087	-4.11118e-10
172423026	chr1:172423026:T:C	1.70093e-31	-2.90987e-10	-0.827844
172423708	chr1:172423708:T:A	1.44914e-31	-2.90987e-10	-0.988052
172424375	chr1:172424375:G:T	9.82645e-32	-2.90987e-10	-1.37653
172424403	chr1:172424403:T:C	1.3548e-32	-1.93797	-1.41999
172424686	chr1:172424686:C:T	5.20783e-32	-2.01144	-4.11118e-10
172425034	chr1:172425034:G:T	1.14516e-31	-1.22348	-4.11118e-10
172425061	chr1:172425061:G:A	1.23566e-32	-2.0207	-1.42931
172425148	chr1:172425148:C:A	2.82969e-32	-1.92796	-0.693478
172425218	chr1:172425218:C:T	1.37182e-32	-1.93041	-1.41505
172425577	chr1:172425577:G:GC	5.97532e-31	-2.90987e-10	0.428617
172425817	chr1:172425817:G:T	1.25311e-31	-2.90987e-10	-1.1334
172426372	chr1:172426372:C:T	3.40339e-32	-1.69621	-0.740622
172426880	chr1:172426880:A:G	8.8449e-32	-0.12866	-1.3531
172427277	chr1:172427277:A:G	1.49601e-31	-2.90987e-10	-0.956217
172427381	chr1:172427381:A:G	1.27154e-31	-2.90987e-10	-1.11879
172427756	chr1:172427756:C:A	2.97172e-32	-1.91938	-0.653089
172427811	chr1:172427811:T:C	1.29922e-32	-2.02546	-1.37439
172429777	chr1:172429777:C:CT	1.01893e-31	-0.930288	-0.409978
172430068	chr1:172430068:G:A	1.27303e-31	-2.90987e-10	-1.11762
172430349	chr1:172430349:T:G	1.37082e-31	-1.04361	-4.11118e-10
172430456	chr1:172430456:T:G	5.16158e-32	-2.02036	-4.11118e-10
172430869	chr1:172430869:AT:A	2.1024e-32	-1.59172	-1.32681
172431720	chr1:172431720:C:T	2.04921e-32	-1.62206	-1.3221
172431867	chr1:172431867:A:G	9.85463e-32	-2.90987e-10	-1.37366
172432382	chr1:172432382:G:A	1.64388e-31	-2.90987e-10	-0.861964
172432721	chr1:172432721:C:T	9.45196e-32	-0.714173	-0.701211
172432952	chr1:172432952:C:T	4.32894e-31	-2.90987e-10	0.106301
172432987	chr1:172432987:C:G	9.57503e-32	-0.0928642	-1.30958
172433452	chr1:172433452:C:T	5.16364e-32	-2.01996	-4.11118e-10
172433670	chr1:172433670:C:T	1.55365e-31	-2.90987e-10	-0.918412
172434192	chr1:172434192:T:C	1.78961e-32	-1.99446	-1.08515
172434268	chr1:172434268:A:G	9.85307e-32	-2.90987e-10	-1.37382
172434520	chr1:172434520:A:G	9.0978e-32	-1.45357	-4.11118e-10
172435106	chr1:172435106:T:C	1.1096e-31	-1.25502	-4.11118e-10
172435169	chr1:172435169:A:C	2.58613e-32	-2.03382	-0.677623
172435530	chr1:172435530:T:C	1.48726e-31	-2.90987e-10	-0.962085
172435775	chr1:172435775:G:A	2.01537e-32	-1.63214	-1.32866
172436124	chr1:172436124:A:G	1.36037e-32	-1.97446	-1.37939
172436145	chr1:172436145:C:A	8.52979e-32	-0.769421	-0.74862
172437124	chr1:172437124:T:C	2.52788e-31	-2.90987e-10	-0.431641
172438541	chr1:172438541:A:T	9.85319e-32	-2.90987e-10	-1.37381
172438839	chr1:172438839:C:T	8.9899e-31	-2.90987e-10	0.83708
172439131	chr1:172439131:A:G	2.50812e-32	-1.55913	-1.18294
172439406	chr1:172439406:A:G	1.38623e-31	0.387158	-1.41959
172439786	chr1:172439786:T:C	1.59169e-30	-0.540865	1.94923
172439813	chr1:172439813:C:T	9.74036e-32	-2.90987e-10	-1.38533
172439854	chr1:172439854:A:C	7.47407e-32	-1.65017	-4.11118e-10
172439860	chr1:172439860:GAGGCA:G	7.56658e-32	-1.63787	-4.11118e-10
172440032	chr1:172440032:A:G	3.22859e-31	-2.90987e-10	-0.186976
172440193	chr1:172440193:C:G	4.48107e-31	-0.439238	0.580079
172440380	chr1:172440380:G:C	5.41291e-32	-1.97282	-4.11118e-10
172441464	chr1:172441464:G:A	7.07214e-31	-2.90987e-10	0.597142
172441682	chr1:172441682:G:A	1.39359e-31	-2.90987e-10	-1.02714
172442125	chr1:172442125:A:G	1.03063e-31	-2.90987e-10	-1.32885
172442356	chr1:172442356:A:G	1.3678e-32	-2.03277	-1.31563
172442628	chr1:172442628:T:C	1.43563e-32	-1.88307	-1.41694
172443025	chr1:172443025:G:A	1.20076e-31	-2.90987e-10	-1.17606
172443855	chr1:172443855:T:C	2.3255e-32	-1.81138	-1.00629
172443979	chr1:172443979:C:T	3.55027e-31	-2.90987e-10	-0.0919967
172444339	chr1:172444339:G:A	7.23675e-31	-2.90987e-10	0.620151
172444386	chr1:172444386:T:G	2.04177e-32	-1.85522	-1.09256
172444843	chr1:172444843:G:C	3.54551e-31	1.12083	-1.21417
172445014	chr1:172445014:T:C	1.70444e-31	-2.90987e-10	-0.825782
172445723	chr1:172445723:A:G	7.7901e-31	-0.00815522	0.701987
172446211	chr1:172446211:GA:G	7.98597e-32	-0.340312	-1.24361
172446311	chr1:172446311:C:T	3.02182e-32	-1.78233	-0.773416
172446406	chr1:172446406:C:T	1.29614e-32	-2.01443	-1.38778
172446768	chr1:172446768:CT:C	5.18762e-31	-2.90987e-10	0.287254
172446897	chr1:172446897:C:T	5.24183e-32	-2.00494	-4.11118e-10
172447343	chr1:172447343:A:G	1.62365e-31	-2.90987e-10	-0.874342
172447443	chr1:172447443:G:T	5.40748e-30	1.4977	1.13364
172447720	chr1:172447720:C:T	6.47137e-32	-1.31401	-0.480206
172447737	chr1:172447737:G:A	3.6681e-31	-2.90987e-10	-0.0593471
172447829	chr1:172447829:A:G	6.90451e-32	-1.72943	-4.11118e-10
172448328	chr1:172448328:G:C	2.41555e-29	1.06165	3.06643
172448641	chr1:172448641:A:G	1.53952e-32	-2.03408	-1.19606
172449111	chr1:172449111:G:A	6.27566e-32	-1.82493	-4.11118e-10
172449128	chr1:172449128:C:T	1.7809e-32	-1.89717	-1.18731
172449148	chr1:172449148:G:A	1.09328e-31	-2.90987e-10	-1.26984
172449610	chr1:172449610:G:A	3.04979e-31	0.845934	-1.08988
172449649	chr1:172449649:G:A	4.48539e-31	-2.90987e-10	0.141805
172449665	chr1:172449665:T:C	5.69188e-32	-0.51484	-1.40773
172449902	chr1:172449902:C:G	1.04672e-31	-2.90987e-10	-1.31336
172449955	chr1:172449955:G:A	2.74676e-32	-1.22246	-1.42873
172450173	chr1:172450173:G:A	9.11554e-32	-1.45163	-4.11118e-10
172450226	chr1:172450226:C:T	2.00141e-31	0.6305	-1.29567
172450297	chr1:172450297:C:A	2.00417e-31	0.631877	-1.29567
172450389	chr1:172450389:G:A	2.37866e-32	-2.02989	-0.765183
172450426	chr1:172450426:G:A	9.84049e-32	-2.90987e-10	-1.3751
172450472	chr1:172450472:A:C	1.52803e-31	-2.90987e-10	-0.935044
172450511	chr1:172450511:T:G	2.53732e-32	-1.99451	-0.735991
172450656	chr1:172450656:G:A	6.78633e-32	-1.7467	-4.11118e-10
172450737	chr1:172450737:C:T	6.64845e-32	-1.76722	-4.11118e-10
172450761	chr1:172450761:G:A	1.51627e-32	-1.85824	-1.38711
172450771	chr1:172450771:T:C	5.17859e-32	-2.01707	-4.11118e-10
172450820	chr1:172450820:A:G	2.89685e-32	-1.17265	-1.42533
172451518	chr1:172451518:C:T	2.3299e-32	-2.02699	-0.788792
172451844	chr1:172451844:A:G	2.01082e-31	-2.90987e-10	-0.660478
172451859	chr1:172451859:T:C	9.75285e-32	-2.90987e-10	-1.38405
172452507	chr1:172452507:TAA:T	5.4087e-31	-2.90987e-10	0.328987
172452604	chr1:172452604:G:A	7.20119e-32	-0.400278	-1.28708
172452651	chr1:172452651:G:A	5.09998e-32	-2.03237	-4.11118e-10
172452695	chr1:172452695:A:C	3.57272e-31	-2.90987e-10	-0.0856927
172453069	chr1:172453069:C:T	1.59721e-32	-2.00463	-1.18872
172453265	chr1:172453265:G:A	1.78989e-31	0.579198	-1.35607
172453509	chr1:172453509:A:G	1.60749e-32	-1.99791	-1.18902
172454001	chr1:172454001:T:C	9.14906e-32	-1.44795	-4.11118e-10
172454010	chr1:172454010:G:A	3.84664e-31	-2.90987e-10	-0.0118212
172454117	chr1:172454117:G:A	5.67705e-32	-0.520908	-1.40427
172454157	chr1:172454157:T:A	7.82158e-32	-1.11342	-0.491303
172454499	chr1:172454499:G:A	1.6011e-32	-2.00444	-1.18648
172454522	chr1:172454522:C:G	8.29871e-29	1.1443	4.21795
172454740	chr1:172454740:GC:G	9.76576e-32	-2.90987e-10	-1.38272
172454989	chr1:172454989:G:A	2.72876e-32	-2.01458	-0.643181
172455227	chr1:172455227:C:T	6.98002e-31	-2.90987e-10	0.584031
172455265	chr1:172455265:G:A	5.37302e-32	-0.574098	-1.40612
172455341	chr1:172455341:C:T	3.5887e-31	-2.90987e-10	-0.0812301
172456079	chr1:172456079:C:T	1.71794e-31	-2.90987e-10	-0.817898
172456637	chr1:172456637:G:A	1.84113e-31	-0.408435	-0.340205
172456838	chr1:172456838:C:T	1.69031e-31	-2.90987e-10	-0.834107
172457430	chr1:172457430:T:C	8.84352e-31	-2.90987e-10	0.820664
172457609	chr1:172457609:G:A	1.04342e-31	-1.31652	-4.11118e-10
172457718	chr1:172457718:A:G	3.34035e-32	-1.30887	-1.14666
172457963	chr1:172457963:G:C	9.57686e-32	-2.90987e-10	-1.40226
172458211	chr1:172458211:A:G	1.92586e-32	-1.98114	-1.02509
172458524	chr1:172458524:T:A	2.15914e-31	-2.90987e-10	-0.589312
172459157	chr1:172459157:C:G	7.59562e-32	-1.63403	-4.11118e-10
172459290	chr1:172459290:T:C	2.71295e-31	-2.90987e-10	-0.360986
172459430	chr1:172459430:A:G	2.72888e-31	-2.90987e-10	-0.35513
172459492	chr1:172459492:C:T	3.4247e-32	-2.01529	-0.415302
172459908	chr1:172459908:C:A	2.86456e-31	-2.90987e-10	-0.306606
172459939	chr1:172459939:C:G	5.75414e-32	-1.91169	-4.11118e-10
172460002	chr1:172460002:T:TCA	9.10979e-32	-1.99816	0.545906
172460036	chr1:172460036:T:C	1.32429e-31	-2.90987e-10	-1.07814
172460105	chr1:172460105:T:C	1.73476e-29	0.829782	2.96724
172460127	chr1:172460127:T:C	1.28062e-30	1.6524	-0.461491
172460206	chr1:172460206:A:G	1.47702e-30	-2.90987e-10	1.33359
172460298	chr1:172460298:A:T	1.23356e-30	-2.90987e-10	1.15347
172460407	chr1:172460407:CTG:C	1.92684e-32	-1.97646	-1.02926
172460595	chr1:172460595:TAA:T	1.14074e-31	-2.90987e-10	-1.22734
172460613	chr1:172460613:TATTG:T	1.11398e-30	1.52605	-0.474548
172460720	chr1:172460720:A:G	5.80561e-31	-2.90987e-10	0.399803
172460921	chr1:172460921:G:T	1.31043e-32	-1.96876	-1.42249
172461324	chr1:172461324:AT:A	4.56311e-32	-0.754915	-1.38869
172461457	chr1:172461457:C:T	1.30744e-32	-1.97066	-1.42287
172461468	chr1:172461468:G:A	2.54795e-30	-2.90987e-10	1.87885
172461725	chr1:172461725:G:A	2.36643e-30	-2.90987e-10	1.80495
172461745	chr1:172461745:T:C	1.52866e-30	-2.90987e-10	1.36796
172462070	chr1:172462070:G:A	2.72267e-32	-1.3521	-1.30789
172462193	chr1:172462193:A:G	1.19535e-30	1.53593	-0.41392
172462246	chr1:172462246:G:A	1.15505e-30	1.49531	-0.407604
172462295	chr1:172462295:A:G	1.88115e-30	-0.733027	2.30847
172462401	chr1:172462401:A:T	2.00514e-30	-2.90987e-10	1.63928
172462640	chr1:172462640:A:G	9.39338e-32	-2.90987e-10	-1.4216
172462752	chr1:172462752:T:C	5.2878e-32	-1.36725	-0.628953
172462797	chr1:172462797:G:T	4.47121e-31	-2.90987e-10	0.138638
172462803	chr1:172462803:C:G	4.51864e-31	-2.90987e-10	0.14919
172462846	chr1:172462846:C:T	1.20055e-30	1.1452	-0.0188607
172463024	chr1:172463024:G:A	1.28854e-32	-1.97893	-1.42917
172463068	chr1:172463068:T:A	2.68219e-32	-1.39432	-1.28065
172463074	chr1:172463074:A:G	2.64989e-32	-1.36914	-1.31795
172463468	chr1:172463468:T:C	2.40312e-30	-2.90987e-10	1.82033
172464804	chr1:172464804:C:T	1.22293e-32	-2.0336	-1.42675
172464857	chr1:172464857:G:A	1.30625e-30	1.79922	-0.588503
172465107	chr1:172465107:C:T	4.36363e-32	-1.48085	-0.707457
172465169	chr1:172465169:G:A	4.94888e-32	-1.36009	-0.702361
172465235	chr1:172465235:G:A	2.75204e-32	-1.34356	-1.3057
172465238	chr1:172465238:C:A	1.06895e-30	1.64742	-0.637184
172465965	chr1:172465965:T:G	1.02384e-30	1.89498	-0.927854
172466311	chr1:172466311:A:C	2.59576e-32	-1.37078	-1.33695
172466711	chr1:172466711:T:C	1.85609e-32	-1.92424	-1.1189
172466729	chr1:172466729:A:G	3.03973e-30	-2.90987e-10	2.05533
172466852	chr1:172466852:G:A	2.63304e-32	-1.3662	-1.32727
172467448	chr1:172467448:T:C	3.03716e-30	-2.90987e-10	2.05449
172467542	chr1:172467542:G:A	1.22859e-32	-2.03323	-1.42251
172467646	chr1:172467646:A:C	3.09378e-30	-2.90987e-10	2.07296
172467894	chr1:172467894:A:C	3.03973e-30	-2.90987e-10	2.05533
172468364	chr1:172468364:T:C	2.02173e-31	-2.90987e-10	-0.655066
172468452	chr1:172468452:G:A	4.77321e-32	-1.39616	-0.702431
172468767	chr1:172468767:C:T	3.03973e-30	-2.90987e-10	2.05533
172468768	chr1:172468768:G:A	8.38108e-31	1.72876	-0.961803
172468896	chr1:172468896:T:C	1.30568e-32	-1.97041	-1.42447
172469107	chr1:172469107:T:C	9.82954e-31	1.87845	-0.952079
172469197	chr1:172469197:T:C	1.1018e-31	-2.90987e-10	-1.26208
172469288	chr1:172469288:T:G	1.03575e-30	1.87751	-0.898813
172469446	chr1:172469446:C:T	9.69446e-31	1.81732	-0.904792
172469530	chr1:172469530:G:A	9.12914e-31	1.78234	-0.929887
172469587	chr1:172469587:C:CT	8.48437e-31	-0.894726	1.67393
172469647	chr1:172469647:G:A	2.30159e-31	-2.90987e-10	-0.525419
172469686	chr1:172469686:G:A	1.27199e-31	-2.90987e-10	-1.11844
172469806	chr1:172469806:G:A	1.94945e-31	-2.90987e-10	-0.691474
172469895	chr1:172469895:A:G	6.24985e-31	-2.90987e-10	0.473537
172470140	chr1:172470140:G:T	1.24006e-32	-2.02174	-1.42471
172470259	chr1:172470259:G:A	1.7196e-31	-0.81693	-4.11118e-10
172470303	chr1:172470303:C:T	1.99301e-32	-1.54318	-1.42878
172470482	chr1:172470482:G:T	1.09073e-31	-2.90987e-10	-1.27218
172471019	chr1:172471019:A:G	5.74425e-32	-1.91341	-4.11118e-10
172471059	chr1:172471059:T:C	1.28262e-32	-1.98809	-1.42461
172471202	chr1:172471202:T:C	5.4592e-31	-2.90987e-10	0.33828
172471439	chr1:172471439:C:T	1.23434e-32	-2.03284	-1.41823
172472097	chr1:172472097:G:A	2.43377e-31	-2.90987e-10	-0.469578
172472301	chr1:172472301:T:G	1.18045e-31	-2.90987e-10	-1.19313
172472493	chr1:172472493:G:A	4.08083e-32	-1.51511	-0.740198
172472515	chr1:172472515:A:C	9.38693e-31	-2.90987e-10	0.880297
172472845	chr1:172472845:T:G	8.9493e-31	-2.90987e-10	0.832555
172472898	chr1:172472898:C:T	1.56323e-30	-0.92746	2.31778
172473295	chr1:172473295:T:G	1.90179e-32	-1.59183	-1.42698
172473317	chr1:172473317:C:T	1.94213e-29	2.4967	1.41324
172473427	chr1:172473427:A:G	6.54181e-31	-2.90987e-10	0.519193
172473511	chr1:172473511:A:G	1.13245e-31	-2.90987e-10	-1.23463
172473705	chr1:172473705:A:G	5.60919e-32	-1.9372	-4.11118e-10
172474380	chr1:172474380:A:C	7.84105e-31	1.60256	-0.902211
172474450	chr1:172474450:C:T	2.54371e-31	-2.90987e-10	-0.425399
172474731	chr1:172474731:T:G	8.40772e-31	-2.90987e-10	0.770129
172474987	chr1:172474987:G:A	1.018e-31	-2.90987e-10	-1.34118
172475818	chr1:172475818:C:T	1.50223e-31	-2.90987e-10	-0.95207
172475998	chr1:172475998:A:G	1.49431e-31	-2.90987e-10	-0.95736
172476563	chr1:172476563:A:G	1.24648e-32	-2.012	-1.42929
172477884	chr1:172477884:T:C	1.76219e-31	-2.90987e-10	-0.792466
172478022	chr1:172478022:C:T	1.06143e-30	2.35324	-1.35006
172478033	chr1:172478033:C:T	8.24453e-31	-2.02049	2.77102
172478113	chr1:172478113:A:G	2.2695e-31	0.850661	-1.39012
172478358	chr1:172478358:C:T	3.38186e-31	-2.03232	1.89172
172478384	chr1:172478384:T:A	1.48176e-31	-2.90987e-10	-0.965792
172478443	chr1:172478443:A:G	1.54093e-32	-1.85366	-1.37556
172478817	chr1:172478817:G:A	5.68587e-32	-1.92362	-4.11118e-10
172479013	chr1:172479013:C:T	1.50674e-30	-0.613761	1.96727
172479049	chr1:172479049:T:C	9.2237e-31	1.8907	-1.02794
172479062	chr1:172479062:G:A	2.18464e-31	0.820232	-1.3978
172479111	chr1:172479111:G:T	2.22232e-31	0.836774	-1.39724
172479402	chr1:172479402:C:T	2.27048e-31	0.85413	-1.39316
172479541	chr1:172479541:G:A	1.278e-32	-1.9909	-1.42541
172479614	chr1:172479614:T:C	9.01088e-31	1.86722	-1.02781
172479652	chr1:172479652:A:T	9.85121e-32	-2.90987e-10	-1.37401
172479746	chr1:172479746:C:T	1.92879e-30	2.34285	-0.742389
172480054	chr1:172480054:T:C	4.02935e-31	1.09635	-1.06177
172480069	chr1:172480069:G:T	5.26143e-32	-2.0012	-4.11118e-10
172480091	chr1:172480091:A:G	8.06452e-32	-1.57413	-4.11118e-10
172480386	chr1:172480386:C:T	2.38545e-30	3.23171	-1.41876
172480459	chr1:172480459:T:C	2.11951e-31	0.821415	-1.42925
172480488	chr1:172480488:AT:A	5.20561e-32	-2.01187	-4.11118e-10
172480841	chr1:172480841:T:C	1.48552e-31	-2.90987e-10	-0.963256
172481250	chr1:172481250:A:C	1.47963e-32	-2.03401	-1.23581
172481484	chr1:172481484:T:C	1.32916e-32	-1.96928	-1.40778
172481549	chr1:172481549:T:G	1.8341e-31	0.0446936	-0.797159
172481620	chr1:172481620:C:T	1.88012e-31	0.0802972	-0.807982
172481634	chr1:172481634:G:A	1.37895e-31	0.0842365	-1.12194
172481668	chr1:172481668:G:A	1.33794e-32	-1.96239	-1.40808
172482238	chr1:172482238:G:C	1.94122e-31	0.105855	-0.801559
172482268	chr1:172482268:G:A	1.95112e-31	0.098426	-0.789042
172482451	chr1:172482451:T:C	1.62127e-31	-0.0499307	-0.82588
172482575	chr1:172482575:C:T	1.36261e-31	-2.90987e-10	-1.04962
172482613	chr1:172482613:T:G	3.1605e-32	-1.16487	-1.346
172482746	chr1:172482746:C:T	2.02294e-31	0.125043	-0.779514
172482869	chr1:172482869:A:G	1.36524e-32	-1.94392	-1.40635
172482914	chr1:172482914:ACT:A	3.32392e-31	-2.90987e-10	-0.157878
172483282	chr1:172483282:C:T	1.92011e-31	0.0999489	-0.80659
172484057	chr1:172484057:T:G	3.5489e-30	3.31401	-1.10381
172484204	chr1:172484204:A:G	2.80873e-31	-2.90987e-10	-0.32629
172484554	chr1:172484554:G:A	2.86547e-31	-2.90987e-10	-0.306289
172484590	chr1:172484590:G:A	7.46519e-32	-1.65136	-4.11118e-10
172484661	chr1:172484661:T:C	2.64139e-31	0.324964	-0.712681
172484700	chr1:172484700:T:C	2.85518e-32	-1.19456	-1.41792
172485337	chr1:172485337:G:A	2.02745e-31	-2.90987e-10	-0.652242
172485351	chr1:172485351:T:A	4.28747e-32	-0.835951	-1.36996
172485435	chr1:172485435:C:T	1.69948e-31	-2.90987e-10	-0.828699
172485440	chr1:172485440:G:A	8.64419e-32	-0.261236	-1.24348
172485686	chr1:172485686:C:T	1.45017e-32	-2.028	-1.26193
172485982	chr1:172485982:C:G	1.32942e-31	0.203206	-1.27749
172486086	chr1:172486086:G:A	9.66797e-32	-2.90987e-10	-1.39279
172486564	chr1:172486564:T:C	9.60661e-32	-2.90987e-10	-1.39916
172486877	chr1:172486877:A:G	1.37857e-31	-2.90987e-10	-1.03797
172487004	chr1:172487004:T:TC	2.68742e-31	-2.90987e-10	-0.370439
172487232	chr1:172487232:C:T	6.99124e-32	-1.38304	-0.333912
172487507	chr1:172487507:C:G	5.70025e-32	-1.9211	-4.11118e-10
172488041	chr1:172488041:C:A	1.86565e-31	-2.90987e-10	-0.735412
172488042	chr1:172488042:A:T	1.87247e-31	-2.90987e-10	-0.731764
172488210	chr1:172488210:A:G	3.20857e-32	-1.2432	-1.25258
172488438	chr1:172488438:C:T	6.26678e-31	-2.90987e-10	0.476242
172488511	chr1:172488511:G:A	2.12285e-32	-2.02335	-0.885496
172488651	chr1:172488651:T:C	9.60161e-32	-2.90987e-10	-1.39968
172488735	chr1:172488735:A:G	6.30536e-32	-0.53965	-1.28056
172488756	chr1:172488756:A:G	9.51467e-32	-2.90987e-10	-1.40877
172488819	chr1:172488819:C:T	2.80426e-31	-2.90987e-10	-0.327881
172488929	chr1:172488929:T:C	1.49809e-31	-2.90987e-10	-0.954829
172489603	chr1:172489603:T:C	4.72592e-32	-1.51111	-0.597431
172489737	chr1:172489737:C:A	4.05951e-31	-2.90987e-10	0.042041
172490238	chr1:172490238:G:T	7.85036e-32	-1.47562	-0.125426
172490243	chr1:172490243:T:C	5.12394e-32	-2.02768	-4.11118e-10
172490370	chr1:172490370:A:G	1.35807e-31	-2.90987e-10	-1.05296
172490460	chr1:172490460:A:C	2.6086e-30	-2.90987e-10	1.90238
172490500	chr1:172490500:T:C	4.03998e-31	-2.90987e-10	0.0372189
172490636	chr1:172490636:G:A	9.50078e-32	-2.90987e-10	-1.41023
172490727	chr1:172490727:G:C	4.75044e-31	-2.90987e-10	0.199216
172490832	chr1:172490832:C:T	3.08756e-31	-2.90987e-10	-0.23164
172490906	chr1:172490906:C:T	9.45538e-32	-2.90987e-10	-1.41502
172490918	chr1:172490918:T:C	1.39202e-31	-2.90987e-10	-1.02827
172490991	chr1:172490991:TTTC:T	9.45149e-32	-2.90987e-10	-1.41543
172491845	chr1:172491845:C:T	2.84647e-32	-1.19595	-1.41958
172492076	chr1:172492076:T:A	1.33984e-31	-2.90987e-10	-1.06647
172492243	chr1:172492243:C:T	1.40375e-31	-2.90987e-10	-1.01988
172492273	chr1:172492273:C:T	7.79628e-32	-1.34727	-0.26069
172492298	chr1:172492298:A:G	1.05547e-31	-2.90987e-10	-1.30504
172492390	chr1:172492390:TCCTAAAAGCTTTGCCCAGAGGTCTAAATTCATTTTCTCTCAGATATTTGTCTTGTGTCATGTTGCAAGCTGCCTGTTGCCATAAGGGCTGCCTAGAACTAG:T	9.3738e-32	-2.90987e-10	-1.42369
172492620	chr1:172492620:T:C	9.45159e-32	-2.90987e-10	-1.41542
172492796	chr1:172492796:TG:T	2.30885e-32	-1.39719	-1.42766
172492990	chr1:172492990:T:C	9.42345e-32	-2.90987e-10	-1.4184
172493094	chr1:172493094:G:A	9.34395e-32	-2.90987e-10	-1.42688
172493155	chr1:172493155:C:A	9.44977e-32	-2.90987e-10	-1.41562
172493536	chr1:172493536:C:T	9.44358e-32	-2.90987e-10	-1.41627
172493564	chr1:172493564:G:C	3.7135e-31	-2.90987e-10	-0.0470463
172493680	chr1:172493680:A:G	1.50051e-31	-2.90987e-10	-0.953218
172493822	chr1:172493822:G:A	4.59265e-32	-1.4705	-0.666651
172494112	chr1:172494112:G:T	9.46361e-32	-2.90987e-10	-1.41415
172494793	chr1:172494793:C:T	2.39043e-32	-1.45171	-1.33843
172494855	chr1:172494855:A:T	2.41263e-32	-1.38904	-1.39185
172495011	chr1:172495011:G:A	2.03918e-32	-1.9832	-0.965861
172495199	chr1:172495199:C:A	1.08312e-31	-2.90987e-10	-1.27918
172495357	chr1:172495357:C:T	3.79667e-32	-0.952949	-1.37453
172495379	chr1:172495379:T:G	1.55789e-32	-1.81146	-1.40682
172495953	chr1:172495953:G:A	2.03975e-32	-1.53551	-1.41327
172496074	chr1:172496074:T:G	2.22016e-32	-2.03341	-0.830612
172496135	chr1:172496135:G:A	1.10263e-31	-2.90987e-10	-1.26132
172496358	chr1:172496358:G:A	1.67793e-31	-2.90987e-10	-0.841463
172496457	chr1:172496457:A:G	3.52477e-32	-1.90723	-0.494562
172496516	chr1:172496516:G:A	1.68016e-31	-0.840132	-4.11118e-10
172496585	chr1:172496585:C:T	1.84106e-32	-1.86607	-1.18519
172497098	chr1:172497098:AC:A	9.78679e-32	-2.90987e-10	-1.38057
172497369	chr1:172497369:G:T	3.5401e-32	-1.76083	-0.636625
172497591	chr1:172497591:T:C	1.46967e-32	-1.97843	-1.29813
172497715	chr1:172497715:G:T	4.24841e-32	-0.937243	-1.27782
172497741	chr1:172497741:G:A	1.3412e-32	-2.02311	-1.34493
172497797	chr1:172497797:A:T	1.35224e-32	-2.01067	-1.34917
172497904	chr1:172497904:T:C	3.88522e-32	-1.09371	-1.21071
172498076	chr1:172498076:T:C	1.61472e-32	-1.98536	-1.19708
172498094	chr1:172498094:C:T	9.99431e-32	-2.90987e-10	-1.35959
172498108	chr1:172498108:G:A	1.67118e-32	-1.99199	-1.15609
172498148	chr1:172498148:A:G	1.16757e-31	-2.90987e-10	-1.2041
172498164	chr1:172498164:T:A	2.36925e-31	-2.90987e-10	-0.49645
172498332	chr1:172498332:G:A	1.35716e-32	-1.9963	-1.35991
172498418	chr1:172498418:C:G	1.80399e-32	-1.78878	-1.28283
172498516	chr1:172498516:C:T	1.64627e-32	-1.95681	-1.20628
172498734	chr1:172498734:A:G	2.98825e-32	-1.13782	-1.4291
172499147	chr1:172499147:T:C	1.60557e-32	-2.01124	-1.17689
172499279	chr1:172499279:G:A	1.1989e-31	-2.90987e-10	-1.17761
172499370	chr1:172499370:A:G	1.70166e-32	-1.94176	-1.18824
172499558	chr1:172499558:T:C	1.59777e-32	-1.94946	-1.24354
172499829	chr1:172499829:G:A	9.38398e-32	-2.90987e-10	-1.4226
172499875	chr1:172499875:A:G	6.47534e-31	-2.90987e-10	0.50898
172499926	chr1:172499926:T:C	1.71665e-32	-1.9112	-1.21003
172500136	chr1:172500136:C:T	1.16371e-31	-2.90987e-10	-1.20741
172500331	chr1:172500331:C:T	5.78741e-32	-1.07454	-0.831381
172500567	chr1:172500567:G:A	1.71105e-32	-1.91095	-1.21354
172501015	chr1:172501015:C:T	1.65622e-31	-2.90987e-10	-0.854483
172501042	chr1:172501042:T:C	1.92625e-31	-2.90987e-10	-0.703445
172501047	chr1:172501047:G:C	1.93703e-31	-2.90987e-10	-0.697865
172501255	chr1:172501255:A:T	1.1402e-31	-2.90987e-10	-1.22782
172501493	chr1:172501493:T:G	3.62101e-31	-0.0722689	-4.11118e-10
172501690	chr1:172501690:A:G	1.39433e-32	-2.01988	-1.30931
172501848	chr1:172501848:T:C	1.22265e-31	-2.90987e-10	-1.158
172501931	chr1:172501931:TC:T	8.94133e-31	0.321948	0.509715
172502026	chr1:172502026:C:G	9.53053e-32	-2.90987e-10	-1.40711
172502567	chr1:172502567:C:A	3.05258e-32	-1.18485	-1.36077
172502774	chr1:172502774:T:C	1.61361e-31	-2.90987e-10	-0.880547
172502848	chr1:172502848:A:G	1.5979e-32	-1.96905	-1.22387
172503045	chr1:172503045:T:A	1.9012e-32	-1.95451	-1.06461
172503046	chr1:172503046:T:G	1.49628e-32	-1.8605	-1.39812
172503400	chr1:172503400:A:G	1.04031e-31	-2.90987e-10	-1.3195
172503480	chr1:172503480:C:T	1.30351e-32	-1.99852	-1.39802
172503680	chr1:172503680:T:C	2.11086e-32	-1.48534	-1.42917
172504695	chr1:172504695:T:A	1.03648e-31	-2.90987e-10	-1.32319
172504710	chr1:172504710:C:T	9.36188e-32	-2.90987e-10	-1.42496
172504782	chr1:172504782:A:T	1.25591e-31	-2.90987e-10	-1.13116
172504877	chr1:172504877:C:T	1.74552e-32	-1.97667	-1.12789
172505678	chr1:172505678:C:T	3.24759e-32	-1.11952	-1.36417
172505692	chr1:172505692:A:G	2.75723e-31	-0.344796	-4.11118e-10
172505784	chr1:172505784:T:C	9.32623e-32	-2.90987e-10	-1.42878
172506362	chr1:172506362:C:T	1.79826e-31	-2.90987e-10	-0.772203
172506455	chr1:172506455:C:T	1.49755e-31	-2.90987e-10	-0.955192
172506538	chr1:172506538:C:CTCTGGCCATAGGAATGGCT	1.60261e-31	-2.90987e-10	-0.887389
172506738	chr1:172506738:A:G	1.12427e-31	-2.90987e-10	-1.24188
172506910	chr1:172506910:C:T	1.53138e-31	-2.90987e-10	-0.932854
172506952	chr1:172506952:C:T	3.09525e-32	-1.13907	-1.39267
172507313	chr1:172507313:T:A	2.16851e-31	-2.90987e-10	-0.584981
172507476	chr1:172507476:C:T	1.03893e-31	-2.90987e-10	-1.32083
172507838	chr1:172507838:G:A	1.13359e-31	-2.90987e-10	-1.23363
172508309	chr1:172508309:A:C	1.5568e-31	-2.90987e-10	-0.916386
172509175	chr1:172509175:AAAAG:A	1.13102e-31	-2.90987e-10	-1.2359
172509248	chr1:172509248:A:G	1.09912e-31	-2.90987e-10	-1.26451
172509697	chr1:172509697:C:T	1.20491e-31	-2.90987e-10	-1.17262
172509871	chr1:172509871:A:G	1.04175e-31	-2.90987e-10	-1.31812
172510327	chr1:172510327:C:T	2.45529e-31	-2.90987e-10	-0.460775
172510620	chr1:172510620:A:G	3.53039e-31	-2.90987e-10	-0.0976134
172510826	chr1:172510826:A:G	1.28115e-32	-1.99342	-1.42043
172511325	chr1:172511325:C:T	1.02938e-31	-2.90987e-10	-1.33007
172511903	chr1:172511903:C:T	6.42055e-32	-1.8021	-4.11118e-10
172512066	chr1:172512066:T:A	1.59384e-31	-2.90987e-10	-0.892876
172512669	chr1:172512669:A:T	1.37406e-31	-2.90987e-10	-1.04125
172513419	chr1:172513419:G:A	9.74855e-32	-2.90987e-10	-1.38449
172513642	chr1:172513642:G:T	9.55001e-32	-2.90987e-10	-1.40506
172513910	chr1:172513910:AT:A	2.0862e-31	-2.90987e-10	-0.623679
172513931	chr1:172513931:AG:A	9.41226e-32	-2.90987e-10	-1.41959
172514323	chr1:172514323:G:T	2.067e-31	-2.90987e-10	-0.632925
172514344	chr1:172514344:C:T	9.41284e-32	-2.90987e-10	-1.41953
172514551	chr1:172514551:T:C	5.28299e-31	-0.495499	0.80097
172515265	chr1:172515265:G:A	1.86004e-31	-2.90987e-10	-0.738424
172515867	chr1:172515867:C:T	1.70084e-32	-1.89821	-1.23227
172516130	chr1:172516130:C:T	2.12114e-30	-2.90987e-10	1.69552
172516580	chr1:172516580:G:A	1.54642e-31	-2.90987e-10	-0.923078
172516613	chr1:172516613:G:T	1.75628e-32	-2.01692	-1.08149
172516829	chr1:172516829:A:G	9.40417e-32	-2.90987e-10	-1.42045
172516958	chr1:172516958:C:T	1.55765e-31	-2.90987e-10	-0.915843
172517347	chr1:172517347:G:A	5.34343e-32	-1.98574	-4.11118e-10
172517582	chr1:172517582:A:G	1.5578e-31	-2.90987e-10	-0.91575
172517977	chr1:172517977:GAATA:G	1.10038e-31	-2.90987e-10	-1.26337
172518118	chr1:172518118:C:T	1.55977e-31	-2.90987e-10	-0.914482
172518603	chr1:172518603:C:T	9.73346e-32	-2.90987e-10	-1.38604
172518727	chr1:172518727:CAT:C	3.41839e-32	-1.21405	-1.21838
172518880	chr1:172518880:T:C	9.38077e-32	-2.90987e-10	-1.42294
172519397	chr1:172519397:C:G	9.69059e-32	-2.90987e-10	-1.39045
172519549	chr1:172519549:A:C	2.37211e-31	-2.90987e-10	-0.495243
172519667	chr1:172519667:T:A	1.19879e-31	-2.90987e-10	-1.17771
172520286	chr1:172520286:T:C	1.48439e-31	-2.90987e-10	-0.964017
172520543	chr1:172520543:T:C	1.61307e-31	-2.90987e-10	-0.880883
172520570	chr1:172520570:C:T	1.60911e-31	-2.90987e-10	-0.88334
172520922	chr1:172520922:G:A	1.01498e-31	-2.90987e-10	-1.34415
172521866	chr1:172521866:T:C	1.63389e-31	-2.90987e-10	-0.86806
172522028	chr1:172522028:T:G	9.66128e-32	-2.90987e-10	-1.39348
172522649	chr1:172522649:C:T	1.07518e-31	-2.90987e-10	-1.28654
172523358	chr1:172523358:T:C	1.74185e-32	-1.91823	-1.18842
172523518	chr1:172523518:G:A	9.57499e-32	-2.90987e-10	-1.40245
172523684	chr1:172523684:A:G	9.53853e-32	-2.90987e-10	-1.40627
172523884	chr1:172523884:T:C	5.04065e-31	-2.90987e-10	0.258514
172524959	chr1:172524959:G:A	1.85066e-32	-1.83461	-1.21146
172525707	chr1:172525707:G:A	9.49689e-32	-2.90987e-10	-1.41064
172525956	chr1:172525956:A:G	1.66092e-31	-2.90987e-10	-0.85165
172526170	chr1:172526170:A:G	2.32507e-32	-1.77722	-1.04064
172526487	chr1:172526487:G:C	3.50753e-32	-1.20924	-1.19745
172526518	chr1:172526518:T:A	3.21238e-32	-1.12411	-1.37048
172527091	chr1:172527091:CTCTTT:C	1.21072e-31	-2.90987e-10	-1.16781
172527193	chr1:172527193:A:G	9.71164e-32	-2.90987e-10	-1.38828
172527219	chr1:172527219:G:C	1.83705e-31	-2.90987e-10	-0.750862
172527262	chr1:172527262:A:C	2.05879e-31	-2.90987e-10	-0.636904
172527648	chr1:172527648:A:G	1.97987e-32	-1.82777	-1.1508
172528084	chr1:172528084:G:A	1.04187e-31	-2.90987e-10	-1.318
172528361	chr1:172528361:C:A	1.8108e-31	-2.90987e-10	-0.76525
172528734	chr1:172528734:A:G	1.98697e-32	-1.96157	-1.01343
172529084	chr1:172529084:T:TA	9.32072e-32	-2.90987e-10	-1.42937
172529112	chr1:172529112:C:T	1.4831e-31	-2.90987e-10	-0.964889
172529494	chr1:172529494:T:C	6.16329e-32	-1.843	-4.11118e-10
172529738	chr1:172529738:T:C	9.45992e-32	-2.90987e-10	-1.41454
172529823	chr1:172529823:T:C	1.0307e-31	-2.90987e-10	-1.32878
172529889	chr1:172529889:G:C	1.65773e-32	-1.78224	-1.37392
172530383	chr1:172530383:T:C	1.15843e-31	-2.90987e-10	-1.21196
172530572	chr1:172530572:C:T	1.3506e-32	-2.03403	-1.32703
172530641	chr1:172530641:G:A	3.05223e-32	-1.11805	-1.42768
172530810	chr1:172530810:TACTC:T	1.5605e-31	-2.90987e-10	-0.914017
172531383	chr1:172531383:A:G	9.59267e-32	-2.90987e-10	-1.40061
172531526	chr1:172531526:A:T	1.07267e-31	-2.90987e-10	-1.28887
172531543	chr1:172531543:T:G	6.16403e-32	-1.84288	-4.11118e-10
172531545	chr1:172531545:C:A	9.74999e-32	-2.90987e-10	-1.38434
172531582	chr1:172531582:C:T	1.4255e-31	-1.0045	-4.11118e-10
172531867	chr1:172531867:A:G	1.65997e-31	-2.90987e-10	-0.852222
172532412	chr1:172532412:A:G	9.58506e-32	-2.90987e-10	-1.4014
172532503	chr1:172532503:T:C	1.81949e-32	-1.82857	-1.23448
172532716	chr1:172532716:T:C	9.77854e-32	-2.90987e-10	-1.38142
172533115	chr1:172533115:C:T	1.27809e-31	-2.90987e-10	-1.11365
172533200	chr1:172533200:T:C	2.05441e-32	-1.88274	-1.05888
172533339	chr1:172533339:T:C	1.32341e-32	-2.02858	-1.35281
172533518	chr1:172533518:G:C	9.93028e-32	-2.90987e-10	-1.36602
172533557	chr1:172533557:C:A	9.36824e-32	-2.90987e-10	-1.42428
172533587	chr1:172533587:TA:T	1.75306e-32	-1.77579	-1.32445
172533633	chr1:172533633:C:G	9.32459e-32	-2.90987e-10	-1.42895
172533649	chr1:172533649:CT:C	1.00579e-31	-2.90987e-10	-1.35324
172534060	chr1:172534060:T:C	9.32606e-32	-2.90987e-10	-1.42879
172534612	chr1:172534612:A:G	1.0992e-31	-2.90987e-10	-1.26444
172534919	chr1:172534919:A:G	9.97032e-32	-2.90987e-10	-1.36199
172534966	chr1:172534966:T:A	3.84262e-32	-0.945043	-1.37041
172535449	chr1:172535449:G:A	1.4744e-32	-1.91604	-1.35732
172536480	chr1:172536480:CATT:C	1.08621e-31	-2.90987e-10	-1.27632
172536636	chr1:172536636:G:A	1.21844e-31	-2.90987e-10	-1.16145
172536965	chr1:172536965:A:C	2.38895e-32	-1.36289	-1.42786
172537037	chr1:172537037:T:A	1.05909e-31	-2.90987e-10	-1.30162
172537388	chr1:172537388:A:G	2.98233e-32	-1.23726	-1.33164
172538166	chr1:172538166:T:TGGAGGGTAAAGTGGAATGTAGGGGCCGTA	5.16743e-32	-2.01923	-4.11118e-10
172538466	chr1:172538466:G:T	1.00262e-31	-2.90987e-10	-1.3564
172538530	chr1:172538530:G:A	7.40821e-31	-2.90987e-10	0.643568
172538572	chr1:172538572:C:A	1.4195e-32	-1.9171	-1.3942
172538733	chr1:172538733:T:A	3.03356e-32	-1.21907	-1.3328
172538932	chr1:172538932:A:G	9.4348e-32	-2.90987e-10	-1.4172
172539008	chr1:172539008:G:A	1.73444e-31	-2.90987e-10	-0.808336
172539092	chr1:172539092:A:G	1.1793e-31	-2.90987e-10	-1.1941
172539647	chr1:172539647:T:C	9.56525e-32	-2.90987e-10	-1.40347
172540150	chr1:172540150:G:C	1.16687e-31	-2.90987e-10	-1.20469
172541007	chr1:172541007:TG:T	9.56972e-32	-2.90987e-10	-1.403
172541008	chr1:172541008:G:T	1.48608e-32	-1.85637	-1.4091
172541136	chr1:172541136:A:G	1.54568e-31	-2.90987e-10	-0.923557
172541313	chr1:172541313:C:G	9.36888e-32	-2.90987e-10	-1.42421
172541464	chr1:172541464:G:A	9.37711e-32	-2.90987e-10	-1.42333
172541533	chr1:172541533:G:T	1.42338e-31	-2.90987e-10	-1.00599
172541837	chr1:172541837:C:T	9.56977e-32	-2.90987e-10	-1.403
172542031	chr1:172542031:C:T	1.31289e-32	-1.99057	-1.39881
172542081	chr1:172542081:T:A	1.03053e-31	-2.90987e-10	-1.32895
172542238	chr1:172542238:C:T	9.6384e-32	-2.90987e-10	-1.39585
172542313	chr1:172542313:C:T	3.16589e-32	-1.19316	-1.31601
172542344	chr1:172542344:T:C	9.67509e-32	-2.90987e-10	-1.39205
172542829	chr1:172542829:G:A	1.46988e-32	-1.92775	-1.34868
172543242	chr1:172543242:T:C	1.25262e-32	-2.00971	-1.42666
172543311	chr1:172543311:A:G	9.53204e-32	-2.90987e-10	-1.40695
172543593	chr1:172543593:A:T	1.21767e-31	-2.90987e-10	-1.16208
172543851	chr1:172543851:C:A	9.32341e-32	-2.90987e-10	-1.42908
172543919	chr1:172543919:T:G	1.7027e-31	-2.90987e-10	-0.826805
172544304	chr1:172544304:T:A	3.79782e-32	-0.899432	-1.42775
172545352	chr1:172545352:A:G	2.28702e-32	-2.01025	-0.824104
172546848	chr1:172546848:C:T	1.2179e-31	-2.90987e-10	-1.1619
172547615	chr1:172547615:A:G	1.92187e-31	-2.90987e-10	-0.705721
172547819	chr1:172547819:C:G	9.73856e-32	-2.90987e-10	-1.38551
172548215	chr1:172548215:A:G	1.42651e-31	-2.90987e-10	-1.00379
172548340	chr1:172548340:A:G	3.00375e-32	-1.24429	-1.31746
172548427	chr1:172548427:A:G	1.32431e-32	-2.03387	-1.34685
172548582	chr1:172548582:C:G	9.47773e-32	-2.90987e-10	-1.41266
172548872	chr1:172548872:G:A	9.44686e-32	-2.90987e-10	-1.41592
172549756	chr1:172549756:C:T	4.00618e-32	-0.88159	-1.39218
172549843	chr1:172549843:C:T	9.70748e-32	-2.90987e-10	-1.38871
172549850	chr1:172549850:A:G	9.57871e-32	-2.90987e-10	-1.40206
172550759	chr1:172550759:TTTCA:T	1.42013e-31	-2.90987e-10	-1.00827
172550897	chr1:172550897:G:C	1.00356e-31	-2.90987e-10	-1.35547
172550917	chr1:172550917:ACT:A	1.09013e-31	-2.90987e-10	-1.27273
172551142	chr1:172551142:T:G	9.57517e-32	-2.90987e-10	-1.40243
172551552	chr1:172551552:G:A	1.05669e-31	-2.90987e-10	-1.30388
172551807	chr1:172551807:T:G	1.02582e-31	-2.90987e-10	-1.33353
172552046	chr1:172552046:A:G	3.14759e-32	-1.19886	-1.31611
172552695	chr1:172552695:G:T	4.17639e-31	0.0704255	-4.11118e-10
172552746	chr1:172552746:A:G	3.1001e-32	-1.21508	-1.31509
172553073	chr1:172553073:ATGT:A	1.33739e-31	-2.90987e-10	-1.0683
172553109	chr1:172553109:A:G	3.99266e-32	-0.890667	-1.38648
172553435	chr1:172553435:C:CTTTG	1.0569e-31	-2.90987e-10	-1.30368
172553462	chr1:172553462:G:A	1.2929e-32	-2.00434	-1.40038
172553751	chr1:172553751:A:G	1.54169e-32	-1.89964	-1.32908
172554523	chr1:172554523:G:A	1.68709e-31	-2.90987e-10	-0.836015
172555236	chr1:172555236:A:C	3.28722e-32	-1.15461	-1.31696
172555620	chr1:172555620:T:C	4.7918e-31	0.207886	-4.11118e-10
172555648	chr1:172555648:T:A	1.28817e-32	-1.98595	-1.42243
172556819	chr1:172556819:C:T	1.31634e-32	-1.98952	-1.39723
172557569	chr1:172557569:C:A	1.03158e-31	-2.90987e-10	-1.32793
172558372	chr1:172558372:A:G	1.42466e-32	-1.92873	-1.37894
172558639	chr1:172558639:T:C	1.2663e-31	-2.90987e-10	-1.12292
172559247	chr1:172559247:T:C	1.49146e-31	-2.90987e-10	-0.959263
172559803	chr1:172559803:T:C	3.59619e-32	-0.962633	-1.4191
172559981	chr1:172559981:TAAG:T	1.60546e-32	-1.98338	-1.20482
172560189	chr1:172560189:G:A	1.03979e-31	-2.90987e-10	-1.32
172560481	chr1:172560481:T:G	9.60001e-32	-2.90987e-10	-1.39984
172560774	chr1:172560774:C:T	1.43696e-32	-1.91666	-1.38241
172561008	chr1:172561008:C:T	1.20188e-31	-2.90987e-10	-1.17513
172561011	chr1:172561011:C:T	2.37583e-31	-2.90987e-10	-0.493675
172561129	chr1:172561129:C:T	2.33941e-31	-0.509122	-4.11118e-10
172561287	chr1:172561287:T:C	1.08888e-31	-2.90987e-10	-1.27387
172561547	chr1:172561547:T:C	1.56357e-32	-2.00652	-1.20812
172561763	chr1:172561763:C:T	3.45891e-32	-0.991549	-1.4291
172561885	chr1:172561885:C:T	9.57916e-32	-2.90987e-10	-1.40202
172561980	chr1:172561980:A:T	3.04495e-32	-1.23368	-1.31445
172562427	chr1:172562427:G:A	1.1814e-31	-2.90987e-10	-1.19232
172562532	chr1:172562532:A:G	9.39785e-32	-2.90987e-10	-1.42113
172563085	chr1:172563085:CTG:C	1.13283e-31	-2.90987e-10	-1.2343
172563486	chr1:172563486:G:T	9.72494e-32	-2.90987e-10	-1.38691
172564007	chr1:172564007:C:T	4.72711e-31	0.194293	-4.11118e-10
172564360	chr1:172564360:T:C	9.85601e-32	-2.90987e-10	-1.37352
172564501	chr1:172564501:A:G	1.07169e-31	-2.90987e-10	-1.28978
172564517	chr1:172564517:C:G	1.25265e-31	-2.90987e-10	-1.13376
172564634	chr1:172564634:T:A	9.55419e-32	-2.90987e-10	-1.40463
172564730	chr1:172564730:G:A	8.21114e-32	-1.55611	-4.11118e-10
172564880	chr1:172564880:T:G	9.60194e-32	-2.90987e-10	-1.39964
172565455	chr1:172565455:T:C	1.08682e-31	-2.90987e-10	-1.27576
172565590	chr1:172565590:C:T	9.74397e-32	-2.90987e-10	-1.38496
172565957	chr1:172565957:A:G	3.81338e-32	-0.894403	-1.42869
172566110	chr1:172566110:A:G	6.3022e-32	-1.82071	-4.11118e-10
172566195	chr1:172566195:G:A	9.45871e-32	-2.90987e-10	-1.41467
172566725	chr1:172566725:C:G	9.54277e-32	-2.90987e-10	-1.40582
172566894	chr1:172566894:A:G	1.31509e-32	-1.99181	-1.39588
172567235	chr1:172567235:C:T	9.32071e-32	-2.90987e-10	-1.42937
172567541	chr1:172567541:A:G	1.0871e-31	-2.90987e-10	-1.2755
172568278	chr1:172568278:A:G	9.51356e-32	-2.90987e-10	-1.40889
172568413	chr1:172568413:T:G	1.0861e-31	-2.90987e-10	-1.27643
172568507	chr1:172568507:T:G	1.2234e-31	-2.90987e-10	-1.15738
172568687	chr1:172568687:C:T	3.05623e-32	-1.22553	-1.31889
172569271	chr1:172569271:C:G	9.51158e-32	-2.90987e-10	-1.4091
172569609	chr1:172569609:G:A	1.00031e-31	-2.90987e-10	-1.35871
172569899	chr1:172569899:T:C	9.56616e-32	-2.90987e-10	-1.40337
172570302	chr1:172570302:A:G	1.37714e-32	-1.92077	-1.42083
172570377	chr1:172570377:T:TA	3.40666e-32	-1.0069	-1.42897
172571188	chr1:172571188:G:A	1.1521e-30	-2.90987e-10	1.08515
172571350	chr1:172571350:T:C	9.41438e-32	-2.90987e-10	-1.41937
172571561	chr1:172571561:T:A	9.33601e-32	-2.90987e-10	-1.42773
172572760	chr1:172572760:T:A	9.48515e-32	-2.90987e-10	-1.41188
172573031	chr1:172573031:A:T	9.34323e-32	-2.90987e-10	-1.42695
172573304	chr1:172573304:T:C	9.48153e-32	-2.90987e-10	-1.41226
172573313	chr1:172573313:C:T	9.72559e-32	-2.90987e-10	-1.38685
172573647	chr1:172573647:A:T	1.25188e-32	-2.02471	-1.41225
172574443	chr1:172574443:A:G	1.22171e-31	-2.90987e-10	-1.15877
172574481	chr1:172574481:T:TA	1.93738e-31	-0.697682	-4.11118e-10
172574663	chr1:172574663:C:T	1.06301e-31	-2.90987e-10	-1.29792
172574734	chr1:172574734:T:C	9.34546e-32	-2.90987e-10	-1.42672
172575737	chr1:172575737:A:C	3.09363e-32	-1.20404	-1.32822
172575827	chr1:172575827:GT:G	1.39102e-32	-1.90925	-1.42232
172576520	chr1:172576520:TC:T	9.36578e-32	-2.90987e-10	-1.42454
172576722	chr1:172576722:C:G	9.48551e-32	-2.90987e-10	-1.41184
172576880	chr1:172576880:G:A	1.39122e-32	-1.90372	-1.42771
172577071	chr1:172577071:A:G	5.19135e-32	-2.01461	-4.11118e-10
172577854	chr1:172577854:A:T	9.35112e-32	-2.90987e-10	-1.42611
172577871	chr1:172577871:A:G	9.54604e-32	-2.90987e-10	-1.40548
172578325	chr1:172578325:A:G	1.54024e-32	-2.00419	-1.22548
172578651	chr1:172578651:T:G	1.86529e-31	-2.90987e-10	-0.735605
172579579	chr1:172579579:C:T	1.29762e-31	-2.90987e-10	-1.09849
172579673	chr1:172579673:A:T	1.17385e-31	-2.90987e-10	-1.19873
172579752	chr1:172579752:A:G	6.41344e-32	-1.80321	-4.11118e-10
172580027	chr1:172580027:C:T	9.32147e-32	-2.90987e-10	-1.42929
172580154	chr1:172580154:C:G	4.0122e-32	-0.912071	-1.36019
172580752	chr1:172580752:T:C	9.44872e-32	-2.90987e-10	-1.41573
172581169	chr1:172581169:A:T	9.50116e-32	-2.90987e-10	-1.41019
172581910	chr1:172581910:C:T	1.17786e-31	-2.90987e-10	-1.19533
172582584	chr1:172582584:A:G	9.47085e-32	-2.90987e-10	-1.41339
172582745	chr1:172582745:G:A	9.58321e-32	-2.90987e-10	-1.40159
172583033	chr1:172583033:A:G	9.59688e-32	-2.90987e-10	-1.40017
172583219	chr1:172583219:TTTG:T	1.77532e-32	-1.97241	-1.11522
172583313	chr1:172583313:A:C	2.24848e-31	-0.841344	0.292577
172583435	chr1:172583435:A:G	1.03747e-31	-2.90987e-10	-1.32224
172583484	chr1:172583484:C:G	3.09221e-32	-1.25007	-1.28264
172583538	chr1:172583538:C:G	9.76389e-32	-2.90987e-10	-1.38292
172583724	chr1:172583724:T:G	9.34031e-32	-2.90987e-10	-1.42727
172584128	chr1:172584128:C:T	1.17006e-31	-2.90987e-10	-1.20197
172584314	chr1:172584314:CTG:C	1.22947e-31	-2.90987e-10	-1.15243
172584499	chr1:172584499:G:A	9.49616e-32	-2.90987e-10	-1.41072
172584966	chr1:172584966:A:G	9.53685e-32	-2.90987e-10	-1.40644
172585140	chr1:172585140:T:C	1.15576e-30	-2.90987e-10	1.08832
172585186	chr1:172585186:A:C	1.29556e-31	-2.90987e-10	-1.10008
172585461	chr1:172585461:A:G	1.75667e-32	-1.82958	-1.26861
172585607	chr1:172585607:C:T	1.2151e-31	-2.90987e-10	-1.16419
172585669	chr1:172585669:C:T	1.78133e-31	-2.90987e-10	-0.781658
172586232	chr1:172586232:G:T	1.33043e-31	-2.90987e-10	-1.07352
172586531	chr1:172586531:A:T	1.25604e-32	-2.00518	-1.42846
172586633	chr1:172586633:A:G	9.53585e-32	-1.40655	-4.11118e-10
172586990	chr1:172586990:C:G	3.56588e-32	-0.961254	-1.42894
172587027	chr1:172587027:G:A	9.33687e-32	-2.90987e-10	-1.42764
172587047	chr1:172587047:A:C	9.4969e-32	-2.90987e-10	-1.41064
172587049	chr1:172587049:TA:T	9.49443e-32	-2.90987e-10	-1.4109
172587150	chr1:172587150:C:T	1.10097e-31	-2.90987e-10	-1.26283
172587177	chr1:172587177:G:C	3.42748e-32	-1.00041	-1.42937
172587372	chr1:172587372:G:A	2.98392e-31	-2.90987e-10	-0.265784
172587989	chr1:172587989:A:T	1.17137e-31	-2.90987e-10	-1.20085
172588294	chr1:172588294:T:C	1.12415e-31	-1.24199	-4.11118e-10
172588551	chr1:172588551:C:G	1.14547e-31	-2.90987e-10	-1.22321
172588574	chr1:172588574:T:C	3.53951e-31	-2.90987e-10	-0.0950339
172589073	chr1:172589073:T:A	9.57304e-32	-2.90987e-10	-1.40266
172589384	chr1:172589384:A:G	3.06743e-32	-1.2391	-1.30166
172589454	chr1:172589454:A:G	1.04847e-31	-2.90987e-10	-1.31169
172589951	chr1:172589951:A:G	1.02448e-31	-2.90987e-10	-1.33483
172590183	chr1:172590183:A:G	1.32032e-32	-2.00231	-1.38143
172590712	chr1:172590712:G:A	1.21727e-31	-2.90987e-10	-1.16241
172590779	chr1:172590779:C:T	1.00335e-31	-2.90987e-10	-1.35568
172591147	chr1:172591147:A:C	4.76855e-31	0.203022	-4.11118e-10
172591286	chr1:172591286:A:G	3.41892e-32	-1.01934	-1.41295
172591553	chr1:172591553:G:A	9.7609e-32	-2.90987e-10	-1.38322
172591891	chr1:172591891:A:C	8.71171e-32	-1.49694	-4.11118e-10
172592288	chr1:172592288:T:C	9.82057e-32	-2.90987e-10	-1.37713
172592386	chr1:172592386:C:T	1.52912e-31	-2.90987e-10	-0.934326
172592548	chr1:172592548:T:G	5.53207e-32	-1.95104	-4.11118e-10
172592852	chr1:172592852:A:G	1.38908e-32	-2.00275	-1.33022
172592860	chr1:172592860:T:C	1.01374e-31	-2.90987e-10	-1.34537
172593070	chr1:172593070:CTGTT:C	3.61676e-32	-1.01495	-1.36108
172593253	chr1:172593253:G:A	9.36285e-32	-2.90987e-10	-1.42486
172594470	chr1:172594470:G:A	9.33234e-32	-2.90987e-10	-1.42812
172594592	chr1:172594592:G:A	9.44683e-32	-2.90987e-10	-1.41593
172594615	chr1:172594615:T:C	9.32363e-32	-2.90987e-10	-1.42905
172594707	chr1:172594707:G:A	5.11453e-32	-2.02952	-4.11118e-10
172594729	chr1:172594729:G:A	9.72818e-32	-2.90987e-10	-1.38658
172594759	chr1:172594759:T:G	9.7744e-32	-1.38184	-4.11118e-10
172594761	chr1:172594761:A:G	9.14875e-32	-1.44799	-4.11118e-10
172594897	chr1:172594897:G:A	3.88664e-32	-0.947114	-1.35695
172595001	chr1:172595001:CTCT:C	1.01983e-31	-2.90987e-10	-1.33939
172595600	chr1:172595600:T:C	1.09684e-31	-2.90987e-10	-1.26658
172595682	chr1:172595682:C:T	9.38859e-32	-2.90987e-10	-1.42211
172595719	chr1:172595719:T:G	3.39793e-31	-0.135855	-4.11118e-10
172595941	chr1:172595941:C:G	3.02786e-31	-2.90987e-10	-0.251166
172596177	chr1:172596177:G:A	9.45598e-32	-2.90987e-10	-1.41496
172596530	chr1:172596530:C:T	1.32154e-32	-2.0167	-1.36611
172596887	chr1:172596887:C:T	1.38148e-32	-1.93543	-1.40303
172597260	chr1:172597260:T:A	1.15283e-31	-2.90987e-10	-1.2168
172597285	chr1:172597285:C:T	2.07106e-31	-2.90987e-10	-0.630959
172597671	chr1:172597671:C:A	1.12834e-31	-2.90987e-10	-1.23827
172597701	chr1:172597701:C:T	1.36954e-32	-1.94873	-1.39841
172597702	chr1:172597702:T:C	1.36804e-32	-1.95183	-1.39639
172597706	chr1:172597706:A:G	9.67038e-31	-2.90987e-10	0.910046
172597875	chr1:172597875:A:G	1.33262e-31	-2.90987e-10	-1.07187
172598753	chr1:172598753:A:G	5.18916e-32	-2.01503	-4.11118e-10
172598788	chr1:172598788:A:G	1.81373e-31	-2.90987e-10	-0.763635
172599261	chr1:172599261:G:A	5.59421e-32	-1.93987	-4.11118e-10
172599690	chr1:172599690:C:T	1.34727e-31	-2.90987e-10	-1.06094
172600306	chr1:172600306:A:G	3.73163e-31	-0.0421757	-4.11118e-10
172600878	chr1:172600878:G:C	1.65812e-31	-2.90987e-10	-0.853336
172600962	chr1:172600962:A:G	1.34727e-31	-2.90987e-10	-1.06094
172601285	chr1:172601285:G:T	1.06171e-31	-2.90987e-10	-1.29914
172601410	chr1:172601410:A:C	1.53805e-32	-2.00402	-1.22707
172601665	chr1:172601665:C:T	1.44938e-31	-2.90987e-10	-0.987883
172601764	chr1:172601764:GACAA:G	1.05403e-31	-2.90987e-10	-1.3064
172601922	chr1:172601922:C:G	9.49616e-32	-2.90987e-10	-1.41072
172602327	chr1:172602327:T:C	2.78905e-32	-1.28399	-1.35191
172602428	chr1:172602428:A:G	1.3249e-32	-1.96857	-1.41169
172603146	chr1:172603146:T:C	2.01116e-31	-2.90987e-10	-0.660309
172603479	chr1:172603479:A:T	5.08992e-31	0.268241	-4.11118e-10
172603577	chr1:172603577:T:C	1.38681e-31	-2.90987e-10	-1.03202
172603758	chr1:172603758:T:C	1.1719e-31	-2.90987e-10	-1.20039
172603862	chr1:172603862:A:G	1.3202e-32	-2.00002	-1.38381
172604042	chr1:172604042:A:G	9.91793e-32	-2.90987e-10	-1.36726
172604156	chr1:172604156:G:A	9.44858e-32	-2.90987e-10	-1.41574
172604264	chr1:172604264:C:T	1.16767e-31	-2.90987e-10	-1.20401
172604344	chr1:172604344:G:A	9.51687e-32	-2.90987e-10	-1.40854
172604978	chr1:172604978:A:G	9.49302e-32	-2.90987e-10	-1.41105
172605123	chr1:172605123:T:G	1.13393e-31	-2.90987e-10	-1.23333
172606158	chr1:172606158:G:A	2.92436e-32	-1.23685	-1.35168
172606658	chr1:172606658:G:A	9.4987e-32	-2.90987e-10	-1.41045
172606785	chr1:172606785:C:T	9.98867e-32	-2.90987e-10	-1.36015
172606819	chr1:172606819:T:G	3.43243e-32	-0.99906	-1.42928
172607875	chr1:172607875:A:G	5.10267e-32	-2.03184	-4.11118e-10
172607941	chr1:172607941:A:G	1.48066e-31	-2.90987e-10	-0.966531
172608301	chr1:172608301:C:T	6.74811e-32	-1.75234	-4.11118e-10
172608405	chr1:172608405:A:G	1.38588e-31	-2.90987e-10	-1.03268
172609430	chr1:172609430:A:G	1.16686e-31	-2.90987e-10	-1.20471
172610679	chr1:172610679:T:C	1.22634e-31	-2.90987e-10	-1.15498
172610714	chr1:172610714:G:A	1.26553e-31	-2.90987e-10	-1.12353
172611214	chr1:172611214:C:CTTATTA	1.47257e-31	-2.90987e-10	-0.97201
172611296	chr1:172611296:C:T	9.65229e-32	-2.90987e-10	-1.39441
172611392	chr1:172611392:C:A	9.45425e-32	-2.90987e-10	-1.41514
172611397	chr1:172611397:A:G	2.78794e-32	-1.29143	-1.34487
172612167	chr1:172612167:A:G	1.47156e-31	-2.90987e-10	-0.972697
172612189	chr1:172612189:A:G	3.53451e-31	-2.90987e-10	-0.0964453
172612440	chr1:172612440:A:T	9.38861e-32	-2.90987e-10	-1.42211
172612809	chr1:172612809:T:C	5.75683e-32	-1.91122	-4.11118e-10
172612832	chr1:172612832:T:A	9.45125e-32	-2.90987e-10	-1.41546
172612882	chr1:172612882:C:T	9.43897e-32	-2.90987e-10	-1.41676
172612930	chr1:172612930:A:G	1.29742e-32	-2.00602	-1.39521
172613175	chr1:172613175:C:T	9.73308e-32	-2.90987e-10	-1.38608
172613205	chr1:172613205:G:C	1.54228e-32	-2.01491	-1.21343
172613295	chr1:172613295:T:C	9.63494e-32	-2.90987e-10	-1.39621
172613352	chr1:172613352:C:A	9.44303e-32	-2.90987e-10	-1.41633
172613646	chr1:172613646:G:A	9.52847e-32	-2.90987e-10	-1.40732
172614348	chr1:172614348:G:A	1.90199e-31	-2.90987e-10	-0.716119
172614440	chr1:172614440:T:G	4.09035e-31	-2.90987e-10	0.0496091
172614451	chr1:172614451:G:A	9.46206e-32	-2.90987e-10	-1.41432
172614659	chr1:172614659:G:T	1.34727e-31	-2.90987e-10	-1.06094
172614949	chr1:172614949:A:G	9.43169e-32	-2.90987e-10	-1.41753
172614977	chr1:172614977:C:T	1.31546e-31	-2.90987e-10	-1.08483
172615109	chr1:172615109:C:CACTAAACATA	5.18651e-32	-2.01555	-4.11118e-10
172615144	chr1:172615144:G:C	9.53014e-32	-2.90987e-10	-1.40715
172615296	chr1:172615296:G:A	9.37509e-32	-2.90987e-10	-1.42355
172615436	chr1:172615436:G:A	9.6576e-32	-2.90987e-10	-1.39386
172615459	chr1:172615459:T:C	3.26221e-31	-0.176616	-4.11118e-10
172615680	chr1:172615680:T:C	9.34606e-32	-2.90987e-10	-1.42665
172615699	chr1:172615699:A:G	9.5804e-32	-2.90987e-10	-1.40189
172615717	chr1:172615717:T:A	9.39899e-32	-2.90987e-10	-1.421
172616224	chr1:172616224:C:T	9.88753e-32	-2.90987e-10	-1.37033
172616516	chr1:172616516:A:G	1.85653e-32	-1.78563	-1.25727
172616924	chr1:172616924:C:T	9.32303e-32	-2.90987e-10	-1.42912
172618373	chr1:172618373:A:C	1.01362e-31	-2.90987e-10	-1.34549
172618412	chr1:172618412:G:A	1.35699e-31	-2.90987e-10	-1.05375
172619058	chr1:172619058:A:T	1.27258e-31	-2.90987e-10	-1.11798
172619172	chr1:172619172:T:C	9.32615e-32	-2.90987e-10	-1.42878
172619255	chr1:172619255:G:GATTCCTTACAGAATAGAGTTCCATCAAAGCC	1.2179e-31	-2.90987e-10	-1.1619
172619263	chr1:172619263:A:G	9.5695e-32	-2.90987e-10	-1.40303
172619417	chr1:172619417:C:T	1.27395e-31	-2.90987e-10	-1.1169
172619449	chr1:172619449:T:C	2.96686e-32	-1.24999	-1.32412
172619836	chr1:172619836:G:A	9.43655e-32	-2.90987e-10	-1.41702
172619929	chr1:172619929:C:T	1.23517e-31	-2.90987e-10	-1.14781
172620554	chr1:172620554:A:G	2.03611e-31	-2.90987e-10	-0.64798
172620851	chr1:172620851:C:T	1.35417e-31	-2.90987e-10	-1.05583
172620893	chr1:172620893:T:C	1.18848e-31	-2.90987e-10	-1.18635
172620937	chr1:172620937:C:A	9.33182e-32	-2.90987e-10	-1.42818
172621416	chr1:172621416:G:A	9.65403e-32	-2.90987e-10	-1.39423
172621601	chr1:172621601:C:T	9.51235e-32	-2.90987e-10	-1.40902
172621885	chr1:172621885:C:T	9.3799e-32	-2.90987e-10	-1.42304
172622012	chr1:172622012:G:A	9.44117e-32	-2.90987e-10	-1.41653
172622088	chr1:172622088:A:G	1.55062e-32	-1.86533	-1.35762
172622263	chr1:172622263:G:A	1.4752e-31	-2.90987e-10	-0.97023
172622365	chr1:172622365:C:T	2.06873e-31	-2.90987e-10	-0.632087
172622810	chr1:172622810:A:C	9.57418e-32	-2.90987e-10	-1.40254
172622905	chr1:172622905:T:C	1.02188e-31	-2.90987e-10	-1.33738
172622949	chr1:172622949:G:A	3.78829e-32	-0.912407	-1.41728
172623786	chr1:172623786:C:T	9.32242e-32	-2.90987e-10	-1.42918
172624009	chr1:172624009:A:G	9.64556e-32	-2.90987e-10	-1.39511
172624327	chr1:172624327:T:TATAA	1.56436e-32	-1.82062	-1.39351
172624566	chr1:172624566:CTATA:C	5.85423e-32	-1.89444	-4.11118e-10
172624983	chr1:172624983:A:G	1.01832e-31	-2.90987e-10	-1.34086
172625118	chr1:172625118:G:A	9.34565e-32	-2.90987e-10	-1.42669
172625196	chr1:172625196:C:G	9.46857e-32	-2.90987e-10	-1.41363
172625241	chr1:172625241:T:C	2.09543e-31	-2.90987e-10	-0.619262
172625478	chr1:172625478:C:T	1.28311e-32	-1.99669	-1.41562
172625553	chr1:172625553:G:A	1.15092e-31	-2.90987e-10	-1.21846
172626138	chr1:172626138:G:A	5.10249e-32	-2.03188	-4.11118e-10
172626377	chr1:172626377:G:A	1.21016e-31	-2.90987e-10	-1.16827
172626484	chr1:172626484:C:T	1.61273e-32	-1.75453	-1.42915
172626983	chr1:172626983:G:A	4.94149e-32	-0.705547	-1.35839
172627072	chr1:172627072:C:T	9.94251e-32	-2.90987e-10	-1.36479
172627174	chr1:172627174:C:T	9.34721e-32	-2.90987e-10	-1.42653
172627209	chr1:172627209:G:C	1.70914e-32	-1.69688	-1.42874
172627366	chr1:172627366:G:A	1.07922e-31	-2.90987e-10	-1.28278
172627485	chr1:172627485:A:T	4.46107e-32	-0.739063	-1.42716
172627580	chr1:172627580:G:A	5.22094e-32	-2.00893	-4.11118e-10
172627658	chr1:172627658:T:A	9.79054e-32	-2.90987e-10	-1.38019
172627675	chr1:172627675:C:T	9.34704e-32	-2.90987e-10	-1.42655
172627752	chr1:172627752:G:A	1.47972e-31	-2.90987e-10	-0.967168
172627909	chr1:172627909:A:G	1.17834e-31	-2.90987e-10	-1.19491
172628000	chr1:172628000:T:G	9.66766e-32	-2.90987e-10	-1.39282
172628413	chr1:172628413:T:C	1.31063e-32	-1.98599	-1.40511
172628729	chr1:172628729:C:T	8.33986e-32	-1.54056	-4.11118e-10
172629099	chr1:172629099:A:G	1.00263e-31	-2.90987e-10	-1.35639
172630192	chr1:172630192:T:C	2.89625e-32	-1.24786	-1.35033
172630449	chr1:172630449:GA:G	2.10709e-32	-1.5162	-1.40009
172630738	chr1:172630738:G:C	1.47935e-32	-2.00064	-1.26936
172630903	chr1:172630903:T:C	9.59103e-32	-2.90987e-10	-1.40078
172631036	chr1:172631036:T:A	3.06335e-32	-1.21389	-1.32821
172631050	chr1:172631050:A:G	9.6538e-32	-2.90987e-10	-1.39425
172631354	chr1:172631354:TTCA:T	4.05006e-32	-1.17561	-1.08727
172631476	chr1:172631476:T:C	1.02516e-31	-2.90987e-10	-1.33417
172631693	chr1:172631693:C:T	3.36169e-32	-1.1387	-1.31046
172631850	chr1:172631850:C:T	1.07725e-31	-2.90987e-10	-1.28461
172631893	chr1:172631893:C:T	1.02862e-31	-2.90987e-10	-1.3308
172631993	chr1:172631993:C:T	1.50695e-32	-1.99546	-1.25606
172632264	chr1:172632264:C:G	1.46112e-32	-2.00928	-1.27312
172632735	chr1:172632735:TGG:T	3.22772e-31	-2.90987e-10	-0.187245
172632792	chr1:172632792:T:C	8.62648e-32	-1.50677	-4.11118e-10
172632898	chr1:172632898:G:A	1.01399e-31	-2.90987e-10	-1.34512
172632946	chr1:172632946:T:C	1.02884e-31	-2.90987e-10	-1.33059
172633199	chr1:172633199:C:A	1.14173e-31	-2.90987e-10	-1.22648
172633598	chr1:172633598:T:C	1.78723e-32	-1.85999	-1.22095
172633836	chr1:172633836:G:A	1.07945e-31	-2.90987e-10	-1.28257
172633864	chr1:172633864:C:G	3.94129e-32	-0.891359	-1.39874
172633999	chr1:172633999:C:G	3.06109e-32	-1.20783	-1.33501
172634189	chr1:172634189:G:T	1.73486e-32	-1.84686	-1.26382
172634271	chr1:172634271:C:A	1.7425e-32	-1.83533	-1.27096
172634602	chr1:172634602:C:T	1.06053e-31	-2.90987e-10	-1.30025
172634604	chr1:172634604:G:T	1.0609e-31	-2.90987e-10	-1.2999
172634629	chr1:172634629:A:G	1.77596e-32	-1.88767	-1.19959
172634800	chr1:172634800:C:T	1.42215e-32	-1.88959	-1.41985
172635054	chr1:172635054:C:A	1.35605e-31	-2.90987e-10	-1.05444
172635070	chr1:172635070:G:A	1.4502e-32	-1.87566	-1.41424
172635168	chr1:172635168:G:A	1.71204e-32	-1.85469	-1.26923
172635231	chr1:172635231:G:A	2.34487e-31	-0.627157	0.120367
172635311	chr1:172635311:A:T	1.07891e-31	-2.90987e-10	-1.28307
172635571	chr1:172635571:G:A	1.71102e-32	-1.86876	-1.25575
172635573	chr1:172635573:T:G	1.71635e-32	-1.86457	-1.25684
172635594	chr1:172635594:C:T	9.86269e-32	-2.90987e-10	-1.37285
172635744	chr1:172635744:G:T	1.68089e-32	-1.86568	-1.2766
172635882	chr1:172635882:ATTGT:A	1.07835e-31	-2.90987e-10	-1.28359
172636332	chr1:172636332:C:T	1.76179e-32	-1.85466	-1.24061
172636471	chr1:172636471:T:G	1.07832e-31	-2.90987e-10	-1.28362
172636512	chr1:172636512:C:T	1.77462e-32	-1.83043	-1.25759
172636736	chr1:172636736:G:A	1.08067e-31	-2.90987e-10	-1.28144
172636928	chr1:172636928:T:C	3.10615e-32	-1.2508	-1.27742
172637061	chr1:172637061:G:A	9.48435e-32	-2.90987e-10	-1.41196
172637132	chr1:172637132:G:A	6.38441e-32	-1.80775	-4.11118e-10
172637183	chr1:172637183:G:A	9.32385e-32	-2.90987e-10	-1.42903
172637240	chr1:172637240:GA:G	1.77369e-32	-1.82013	-1.26841
172637383	chr1:172637383:C:T	9.32635e-32	-2.90987e-10	-1.42876
172637474	chr1:172637474:T:C	1.62242e-32	-1.88619	-1.2915
172637660	chr1:172637660:G:A	9.39509e-32	-2.90987e-10	-1.42142
172637817	chr1:172637817:G:C	2.56953e-32	-1.29982	-1.41806
172638742	chr1:172638742:A:G	1.00392e-31	-2.90987e-10	-1.35511
172639342	chr1:172639342:G:A	1.0333e-31	-2.90987e-10	-1.32626
172639355	chr1:172639355:T:C	6.84468e-31	-2.90987e-10	0.56445
172640057	chr1:172640057:C:T	2.54926e-32	-1.39533	-1.33048
172640089	chr1:172640089:A:G	2.83866e-32	-1.62755	-0.990728
172640166	chr1:172640166:T:G	1.01319e-31	-2.90987e-10	-1.34592
172640281	chr1:172640281:A:G	6.22406e-32	-1.83318	-4.11118e-10
172640439	chr1:172640439:G:A	9.65882e-32	-2.90987e-10	-1.39373
172640471	chr1:172640471:C:T	1.12929e-31	-2.90987e-10	-1.23743
172640549	chr1:172640549:C:T	9.59498e-32	-2.90987e-10	-1.40037
172640620	chr1:172640620:T:G	2.20453e-32	-1.49927	-1.37182
172640813	chr1:172640813:A:C	7.92678e-32	-1.59136	-4.11118e-10
172640900	chr1:172640900:CATCATACATG:C	9.48686e-32	-2.90987e-10	-1.4117
172641480	chr1:172641480:C:T	1.9844e-31	-2.90987e-10	-0.673706
172641570	chr1:172641570:C:G	6.84412e-32	-0.592784	-1.14543
172641632	chr1:172641632:G:GACTC	1.85779e-31	-2.90987e-10	-0.739632
172641707	chr1:172641707:T:C	4.88763e-32	-0.781132	-1.29377
172641807	chr1:172641807:G:A	1.09643e-31	-2.90987e-10	-1.26696
172641861	chr1:172641861:C:T	4.76226e-32	-0.782486	-1.3184
172641879	chr1:172641879:T:C	2.0907e-31	-2.90987e-10	-0.621523
172642137	chr1:172642137:T:C	1.72083e-31	-2.90987e-10	-0.816217
172642427	chr1:172642427:G:T	1.34538e-31	-2.90987e-10	-1.06235
172642456	chr1:172642456:A:G	3.09424e-32	-1.46071	-1.07135
172642928	chr1:172642928:A:G	5.04612e-32	-0.738726	-1.30426
172643247	chr1:172643247:A:G	8.64218e-32	-1.50495	-4.11118e-10
172643256	chr1:172643256:C:T	6.07884e-32	-1.85679	-4.11118e-10
172643456	chr1:172643456:G:A	5.18036e-32	-0.741012	-1.27572
172643701	chr1:172643701:A:G	5.63736e-32	-0.729419	-1.20277
172643702	chr1:172643702:C:T	1.28788e-31	-2.90987e-10	-1.10602
172643742	chr1:172643742:GC:G	5.67782e-32	-1.92504	-4.11118e-10
172643956	chr1:172643956:T:A	1.49163e-31	-2.90987e-10	-0.959149
172644101	chr1:172644101:A:G	4.18129e-32	-0.833256	-1.39773
172644600	chr1:172644600:A:G	1.08112e-31	-2.90987e-10	-1.28102
172644944	chr1:172644944:A:C	1.0222e-31	-2.90987e-10	-1.33706
172645021	chr1:172645021:G:A	1.2168e-31	-2.90987e-10	-1.1628
172645061	chr1:172645061:T:A	3.45429e-32	-1.16919	-1.2528
172645066	chr1:172645066:A:G	4.91033e-32	-1.02415	-1.04612
172645109	chr1:172645109:C:T	1.30897e-31	-2.90987e-10	-1.08978
172645423	chr1:172645423:A:G	9.66058e-32	-2.90987e-10	-1.39355
172645877	chr1:172645877:C:T	1.4533e-31	-0.356691	-0.628493
172645977	chr1:172645977:G:A	2.82525e-31	-0.585478	0.265053
172646255	chr1:172646255:C:T	8.60137e-32	-0.299882	-1.2098
172646333	chr1:172646333:A:G	1.06329e-31	-2.90987e-10	-1.29765
172646357	chr1:172646357:C:T	1.53942e-31	-2.90987e-10	-0.927613
172646423	chr1:172646423:A:G	9.68035e-32	-2.90987e-10	-1.39151
172646781	chr1:172646781:A:G	1.10884e-30	-2.90987e-10	1.04688
172647224	chr1:172647224:G:A	1.31181e-31	-2.90987e-10	-1.08761
172647499	chr1:172647499:C:T	1.07218e-31	-0.530648	-0.758676
172647638	chr1:172647638:C:T	1.88965e-31	-2.90987e-10	-0.72263
172647800	chr1:172647800:G:A	1.20512e-31	-0.489864	-0.682576
172647851	chr1:172647851:T:C	1.23316e-31	-0.464148	-0.685291
172648033	chr1:172648033:T:C	2.46986e-31	-2.90987e-10	-0.45486
172648145	chr1:172648145:A:G	1.53988e-31	-2.90987e-10	-0.927318
172648335	chr1:172648335:G:T	1.01789e-31	-2.90987e-10	-1.34129
172648913	chr1:172648913:T:C	1.23265e-31	-2.90987e-10	-1.14986
172648942	chr1:172648942:G:A	5.41806e-31	-2.90987e-10	0.330717
172648964	chr1:172648964:T:C	9.58601e-32	-2.90987e-10	-1.4013
172649436	chr1:172649436:A:T	3.0933e-32	-1.95769	-0.574683
172649741	chr1:172649741:C:T	1.14903e-31	-0.507888	-0.712216
172649991	chr1:172649991:C:T	3.3578e-31	-0.454227	0.306491
172650296	chr1:172650296:C:T	9.4779e-32	-2.90987e-10	-1.41264
172650672	chr1:172650672:T:C	1.01873e-31	-2.90987e-10	-1.34047
172650711	chr1:172650711:C:G	1.5318e-31	-0.30643	-0.626148
172650998	chr1:172650998:A:ACT	1.42137e-31	-0.413803	-0.593594
172651414	chr1:172651414:A:C	1.60849e-31	-2.90987e-10	-0.883723
172651466	chr1:172651466:T:C	1.3374e-31	-2.90987e-10	-1.06829
172651691	chr1:172651691:T:G	9.84449e-32	-2.90987e-10	-1.37469
172651969	chr1:172651969:G:A	9.84433e-32	-2.90987e-10	-1.37471
172652740	chr1:172652740:G:A	1.50465e-31	-2.90987e-10	-0.950463
172652926	chr1:172652926:A:T	1.2526e-31	-2.90987e-10	-1.1338
172653091	chr1:172653091:C:T	1.58931e-31	-2.90987e-10	-0.895722
172653138	chr1:172653138:G:A	1.11509e-31	-2.90987e-10	-1.25009
172653211	chr1:172653211:C:T	1.00004e-31	-2.90987e-10	-1.35898
172653302	chr1:172653302:G:A	1.16597e-31	-0.533229	-0.672235
172653359	chr1:172653359:T:C	3.43931e-31	-0.398636	0.274886
172653680	chr1:172653680:G:A	1.31118e-31	-0.433671	-0.654425
172653752	chr1:172653752:A:G	3.49884e-31	-0.475124	0.368535
172653833	chr1:172653833:A:G	7.55723e-32	-1.6391	-4.11118e-10
172654153	chr1:172654153:G:C	3.38703e-31	-2.90987e-10	-0.139067
172654893	chr1:172654893:A:T	1.64624e-31	-2.90987e-10	-0.860528
172655086	chr1:172655086:G:A	2.4385e-32	-1.34229	-1.42794
172655093	chr1:172655093:C:T	3.1998e-32	-1.15777	-1.34075
172655366	chr1:172655366:G:GT	8.85704e-32	-0.712822	-0.767572
172655475	chr1:172655475:A:G	9.86778e-32	-2.90987e-10	-1.37233
172655556	chr1:172655556:G:C	1.52446e-31	-2.90987e-10	-0.93738
172655724	chr1:172655724:C:T	1.29731e-31	-0.574567	-0.524163
172655747	chr1:172655747:G:A	9.89052e-32	-2.90987e-10	-1.37003
172656014	chr1:172656014:A:G	1.81873e-31	0.194718	-0.955603
172656089	chr1:172656089:T:C	2.14059e-31	0.290715	-0.888656
172656393	chr1:172656393:G:A	1.25406e-31	-0.0100854	-1.12255
172656469	chr1:172656469:C:T	9.66793e-32	-2.90987e-10	-1.39279
172656793	chr1:172656793:C:T	9.61222e-31	-2.90987e-10	0.904014
172656797	chr1:172656797:C:T	1.3605e-32	-1.93732	-1.41644
172657003	chr1:172657003:TCTGACCCCAGG:T	2.57249e-31	-2.90987e-10	-0.414149
172657240	chr1:172657240:A:G	2.76197e-32	-1.22324	-1.42242
172657250	chr1:172657250:C:T	1.08351e-31	-2.90987e-10	-1.27881
172657325	chr1:172657325:T:C	3.71263e-31	-2.90987e-10	-0.0472798
172657466	chr1:172657466:A:G	1.58415e-32	-1.89679	-1.30476
172657533	chr1:172657533:A:C	5.15231e-32	-2.02216	-4.11118e-10
172657997	chr1:172657997:T:C	3.73953e-32	-0.945014	-1.39763
172658079	chr1:172658079:T:C	1.4361e-32	-1.91454	-1.38514
172658116	chr1:172658116:C:A	1.42274e-32	-1.9317	-1.37732
172658167	chr1:172658167:G:GT	1.80262e-31	-2.90987e-10	-0.769782
172658358	chr1:172658358:C:T	5.53624e-32	-1.23872	-0.711568
172658724	chr1:172658724:A:T	9.28218e-31	-0.00348802	0.872563
172659348	chr1:172659348:G:A	2.51577e-31	-2.90987e-10	-0.436441
172659757	chr1:172659757:A:G	6.01214e-32	-0.512296	-1.35553
172659928	chr1:172659928:A:C	1.04492e-31	-2.90987e-10	-1.31508
172660576	chr1:172660576:A:G	5.75687e-32	-0.481991	-1.42922
172660663	chr1:172660663:G:T	1.10892e-31	-2.90987e-10	-1.25564
172661314	chr1:172661314:T:C	6.9478e-32	-0.852801	-0.87038
172662300	chr1:172662300:AC:A	1.36406e-32	-1.92664	-1.4245
172662917	chr1:172662917:A:G	2.73492e-32	-1.47849	-1.17701
172663817	chr1:172663817:A:T	1.09011e-31	-1.21289	-0.0598542
172664210	chr1:172664210:A:G	1.76476e-30	0.367957	1.14362
172664601	chr1:172664601:G:A	9.33369e-32	-2.90987e-10	-1.42798
172664788	chr1:172664788:A:T	1.94467e-31	-2.90987e-10	-0.69393
172665316	chr1:172665316:A:T	1.62369e-31	-2.90987e-10	-0.874317
172665511	chr1:172665511:A:G	9.4599e-32	-2.90987e-10	-1.41454
172665514	chr1:172665514:C:A	9.46006e-32	-2.90987e-10	-1.41453
172665594	chr1:172665594:T:C	8.71097e-32	-1.49702	-4.11118e-10
172666624	chr1:172666624:T:A	9.63969e-32	-2.90987e-10	-1.39572
172666628	chr1:172666628:T:A	1.73444e-31	-2.90987e-10	-0.808338
172668049	chr1:172668049:C:T	8.06448e-32	-1.06751	-0.506627
172668183	chr1:172668183:C:T	1.68915e-31	-2.90987e-10	-0.834796
172668315	chr1:172668315:T:G	4.19185e-32	-0.93108	-1.29738
172668968	chr1:172668968:G:A	2.22032e-32	-1.5375	-1.32645
172669098	chr1:172669098:A:C	9.33486e-32	-2.90987e-10	-1.42785
172669332	chr1:172669332:A:G	5.78457e-32	-1.90641	-4.11118e-10
172669360	chr1:172669360:A:G	1.82679e-32	-1.77895	-1.2801
172669520	chr1:172669520:A:G	1.37209e-31	-2.90987e-10	-1.04268
172669626	chr1:172669626:C:T	4.67212e-31	-2.90987e-10	0.182593
172670148	chr1:172670148:C:T	1.02732e-31	-2.90987e-10	-1.33207
172670312	chr1:172670312:A:C	1.62626e-31	-2.90987e-10	-0.87274
172670330	chr1:172670330:G:A	1.56471e-31	-2.90987e-10	-0.911318
172670411	chr1:172670411:G:A	1.746e-31	-2.90987e-10	-0.801695
172670442	chr1:172670442:A:G	1.49085e-32	-1.84066	-1.4216
172670620	chr1:172670620:G:T	1.22347e-31	-2.90987e-10	-1.15733
172670891	chr1:172670891:C:T	1.11841e-31	-2.90987e-10	-1.24711
172671666	chr1:172671666:G:C	1.39184e-31	-2.90987e-10	-1.02839
172671934	chr1:172671934:G:A	1.62492e-31	-2.90987e-10	-0.873564
172672306	chr1:172672306:T:C	3.35555e-31	-2.90987e-10	-0.148405
172672497	chr1:172672497:A:G	1.62313e-31	-2.90987e-10	-0.874664
172672732	chr1:172672732:T:A	9.33126e-32	-1.42824	-4.11118e-10
172672900	chr1:172672900:G:A	1.62492e-31	-2.90987e-10	-0.873564
172672978	chr1:172672978:C:T	1.62833e-32	-1.85136	-1.3227
172673469	chr1:172673469:G:A	1.55144e-31	-2.90987e-10	-0.91984
172673473	chr1:172673473:C:T	9.46006e-32	-2.90987e-10	-1.41453
172673894	chr1:172673894:A:G	1.43162e-31	-2.90987e-10	-1.00021
172674080	chr1:172674080:A:G	1.64626e-32	-1.77972	-1.38338
172674634	chr1:172674634:C:T	8.71258e-32	-1.08274	-0.414094
172675493	chr1:172675493:C:T	9.39685e-32	-2.90987e-10	-1.42123
172675940	chr1:172675940:T:C	2.96785e-32	-1.81882	-0.754943
172676211	chr1:172676211:G:A	2.97217e-31	-2.90987e-10	-0.269728
172676374	chr1:172676374:A:T	1.62621e-31	-2.90987e-10	-0.872766
172676758	chr1:172676758:C:T	8.12732e-32	-1.09884	-0.467531
172677298	chr1:172677298:A:G	9.33369e-32	-2.90987e-10	-1.42798
172677963	chr1:172677963:T:C	1.17512e-31	-2.90987e-10	-1.19765
172678383	chr1:172678383:G:T	1.81412e-32	-1.7647	-1.3013
172679091	chr1:172679091:AG:A	9.42133e-32	-2.90987e-10	-1.41863
172679190	chr1:172679190:T:C	9.49762e-32	-2.90987e-10	-1.41056
172679816	chr1:172679816:T:C	1.15781e-31	-1.1232	-0.0892867
172680622	chr1:172680622:T:C	4.36916e-31	-2.90987e-10	0.11555
172681248	chr1:172681248:T:C	7.14342e-32	-1.10773	-0.58768
172681316	chr1:172681316:A:G	1.3386e-31	-2.90987e-10	-1.0674
172681461	chr1:172681461:A:C	1.15247e-31	-2.90987e-10	-1.21712
172681545	chr1:172681545:C:T	6.36277e-32	-1.73575	-0.0753903
172682328	chr1:172682328:C:T	1.35137e-31	-2.90987e-10	-1.05791
172682628	chr1:172682628:T:A	6.46175e-32	-1.89459	0.0988804
172682894	chr1:172682894:A:G	6.27087e-32	-1.90822	0.082525
172682895	chr1:172682895:A:C	6.25107e-32	-1.9049	0.0760459
172683603	chr1:172683603:C:T	3.97137e-31	-2.90987e-10	0.0200904
172683905	chr1:172683905:C:T	2.01445e-31	-2.90987e-10	-0.658677
172684573	chr1:172684573:C:A	1.37041e-31	-2.90987e-10	-1.04391
172684823	chr1:172684823:AAAG:A	1.06492e-31	-2.90987e-10	-1.29612
172684900	chr1:172684900:T:C	1.44714e-31	-2.90987e-10	-0.989433
172685228	chr1:172685228:C:T	9.3907e-32	-2.90987e-10	-1.42189
172685237	chr1:172685237:G:A	1.51222e-32	-1.9972	-1.25083
172685599	chr1:172685599:C:G	5.09238e-31	-2.90987e-10	0.268723
172685622	chr1:172685622:T:C	4.95243e-31	-2.90987e-10	0.240857
172685684	chr1:172685684:T:C	2.8961e-32	-2.01638	-0.581858
172688464	chr1:172688464:T:C	9.90715e-32	-2.90987e-10	-1.36835
172689502	chr1:172689502:T:C	1.54882e-32	-1.98478	-1.23933
172689783	chr1:172689783:A:C	2.17446e-32	-2.02327	-0.86156
172690093	chr1:172690093:G:A	1.87561e-31	-2.90987e-10	-0.730089
172690352	chr1:172690352:C:T	1.16193e-31	-2.90987e-10	-1.20894
172690649	chr1:172690649:G:C	1.53019e-32	-1.99413	-1.24208
172690695	chr1:172690695:C:T	2.08272e-32	-1.9489	-0.979036
172690697	chr1:172690697:C:T	1.42489e-31	-1.00493	-4.11118e-10
172690723	chr1:172690723:A:G	9.33042e-32	-2.90987e-10	-1.42833
172690808	chr1:172690808:A:G	2.05722e-32	-2.00832	-0.931931
172691179	chr1:172691179:ACACACC:A	9.38406e-32	-2.90987e-10	-1.42259
172691234	chr1:172691234:T:C	1.21986e-32	-2.03351	-1.42936
172691386	chr1:172691386:C:T	1.89874e-31	-2.90987e-10	-0.717833
172691391	chr1:172691391:G:T	1.89211e-31	-2.90987e-10	-0.721329
172691542	chr1:172691542:G:A	9.33424e-32	-2.90987e-10	-1.42792
172691576	chr1:172691576:G:A	1.33483e-32	-1.97963	-1.39318
172691812	chr1:172691812:T:C	2.17547e-32	-2.02869	-0.855671
172691917	chr1:172691917:C:T	4.5365e-32	-1.96158	-0.187869
172691919	chr1:172691919:GT:G	1.16531e-31	-1.20604	-4.11118e-10
172692198	chr1:172692198:C:T	1.26693e-32	-1.99573	-1.42928
172692590	chr1:172692590:T:G	1.85732e-32	-1.98855	-1.05392
172692684	chr1:172692684:C:T	9.38559e-32	-2.90987e-10	-1.42243
172692740	chr1:172692740:A:G	9.77032e-32	-2.90987e-10	-1.38226
172692775	chr1:172692775:G:T	3.66109e-31	-2.90987e-10	-0.0612611
172692864	chr1:172692864:A:G	1.88918e-32	-1.9002	-1.12526
172693087	chr1:172693087:A:C	1.87591e-31	-2.90987e-10	-0.72993
172693529	chr1:172693529:A:G	2.49988e-31	-2.90987e-10	-0.442777
172693563	chr1:172693563:A:G	1.15221e-31	-2.90987e-10	-1.21734
172693575	chr1:172693575:G:T	1.92449e-32	-2.00254	-1.00441
172693599	chr1:172693599:A:C	1.12486e-31	-2.90987e-10	-1.24136
172693906	chr1:172693906:C:A	3.6487e-31	-2.90987e-10	-0.0646489
172695302	chr1:172695302:A:G	3.66813e-32	-1.86122	-0.500699
172695875	chr1:172695875:G:T	1.06974e-31	-2.90987e-10	-1.29161
172696124	chr1:172696124:G:A	1.94259e-31	-2.90987e-10	-0.695001
172696316	chr1:172696316:A:G	1.1596e-31	-2.90987e-10	-1.21095
172696604	chr1:172696604:A:G	1.98602e-32	-1.99206	-0.983417
172697489	chr1:172697489:C:T	2.43632e-32	-1.42174	-1.34938
172697565	chr1:172697565:G:C	2.59676e-32	-1.66652	-1.04082
172697587	chr1:172697587:C:T	1.88478e-31	-2.90987e-10	-0.725209
172697607	chr1:172697607:C:T	2.69133e-32	-1.65419	-1.01738
172697661	chr1:172697661:A:C	6.41895e-31	-2.90987e-10	0.500233
172697681	chr1:172697681:G:T	1.90636e-32	-1.71541	-1.30099
172697931	chr1:172697931:A:C	1.27613e-32	-1.99114	-1.42664
172698827	chr1:172698827:T:C	1.23021e-31	-0.223723	-0.928116
172699200	chr1:172699200:T:C	2.16081e-32	-2.02481	-0.866313
172699305	chr1:172699305:G:A	1.17148e-31	-2.90987e-10	-1.20075
172700077	chr1:172700077:A:G	5.19415e-32	-2.01407	-4.11118e-10
172700275	chr1:172700275:C:G	2.21798e-32	-1.57286	-1.29215
172700408	chr1:172700408:T:C	5.19967e-32	-2.01301	-4.11118e-10
172700796	chr1:172700796:G:A	1.03433e-31	-2.90987e-10	-1.32526
172701580	chr1:172701580:T:C	2.17259e-32	-2.01541	-0.870272
172702026	chr1:172702026:A:G	1.0933e-31	-2.90987e-10	-1.26982
172702267	chr1:172702267:G:A	3.64671e-31	-2.90987e-10	-0.0651948
172703111	chr1:172703111:G:A	6.39971e-32	-1.80535	-4.11118e-10
172703145	chr1:172703145:C:CAA	1.29522e-32	-2.03157	-1.37136
172703333	chr1:172703333:T:A	1.92501e-32	-1.68709	-1.31958
172703459	chr1:172703459:A:G	1.06768e-31	-2.90987e-10	-1.29353
172703585	chr1:172703585:C:T	7.31878e-32	-1.67116	-4.11118e-10
172704182	chr1:172704182:C:A	1.96714e-32	-1.62041	-1.36461
172704443	chr1:172704443:C:T	3.86538e-32	-1.02431	-1.28524
172704503	chr1:172704503:A:C	4.83243e-30	-2.90987e-10	2.51891
172704716	chr1:172704716:T:G	1.62971e-31	-2.90987e-10	-0.870621
172704958	chr1:172704958:C:T	1.08596e-31	-2.90987e-10	-1.27656
172705198	chr1:172705198:T:C	2.00952e-31	-2.90987e-10	-0.661125
172705401	chr1:172705401:C:T	2.19438e-32	-1.45001	-1.4257
172705414	chr1:172705414:A:T	1.32113e-32	-2.00721	-1.37591
172705628	chr1:172705628:T:C	4.83029e-30	-2.90987e-10	2.51847
172705636	chr1:172705636:G:A	2.2019e-32	-1.44455	-1.42774
172705957	chr1:172705957:T:C	4.80033e-32	-1.07744	-1.01548
172706205	chr1:172706205:T:A	6.47886e-32	-1.79306	-4.11118e-10
172706385	chr1:172706385:T:C	3.28578e-32	-1.04941	-1.42259
172707046	chr1:172707046:T:C	1.35594e-31	-2.90987e-10	-1.05453
172707075	chr1:172707075:G:A	2.29637e-31	-2.90987e-10	-0.527691
172707282	chr1:172707282:C:T	1.0215e-31	-2.90987e-10	-1.33775
172707405	chr1:172707405:C:T	2.07914e-31	-2.90987e-10	-0.627065
172707847	chr1:172707847:G:T	2.21262e-31	-2.90987e-10	-0.564845
172707848	chr1:172707848:A:T	2.20953e-31	-2.90987e-10	-0.566243
172708034	chr1:172708034:T:C	3.25906e-32	-1.07559	-1.40458
172708165	chr1:172708165:G:C	1.53129e-31	-2.90987e-10	-0.932909
172708368	chr1:172708368:T:C	4.83919e-30	-2.90987e-10	2.52031
172709069	chr1:172709069:C:G	1.97702e-31	-2.90987e-10	-0.677428
172709088	chr1:172709088:G:A	1.01673e-31	-2.90987e-10	-1.34243
172709989	chr1:172709989:A:G	3.13582e-32	-1.11156	-1.40715
172710104	chr1:172710104:A:T	1.10557e-31	-2.90987e-10	-1.25866
172710153	chr1:172710153:G:A	1.17288e-31	-2.90987e-10	-1.19956
172710256	chr1:172710256:A:G	1.37853e-31	-2.90987e-10	-1.038
172710446	chr1:172710446:A:T	9.94459e-32	-2.90987e-10	-1.36458
172710564	chr1:172710564:G:T	2.77763e-32	-1.40013	-1.23987
172710795	chr1:172710795:C:G	3.33908e-32	-1.07089	-1.38502
172711325	chr1:172711325:T:C	2.06629e-32	-1.80465	-1.1312
172711326	chr1:172711326:A:G	1.00685e-31	-2.90987e-10	-1.35219
172711599	chr1:172711599:T:G	1.9359e-31	-2.90987e-10	-0.698446
172711891	chr1:172711891:T:C	2.16812e-32	-1.45879	-1.42896
172711976	chr1:172711976:G:A	3.93867e-31	-2.90987e-10	0.0118228
172712147	chr1:172712147:AAGTATAATACAGGACAGGTAAAACAGTATAACAGAAACT:A	1.47308e-31	-2.90987e-10	-0.971665
172712212	chr1:172712212:ACAGC:A	2.53481e-31	-2.90987e-10	-0.428901
172712218	chr1:172712218:AAACTGAGATGATGTT:A	2.08916e-31	-2.90987e-10	-0.622261
172712412	chr1:172712412:C:A	1.34533e-32	-2.00088	-1.36409
172712429	chr1:172712429:G:A	3.13101e-32	-1.12876	-1.39149
172712696	chr1:172712696:G:T	1.95953e-31	-2.90987e-10	-0.686315
172712971	chr1:172712971:C:G	1.90241e-31	-2.90987e-10	-0.7159
172713509	chr1:172713509:T:C	1.01058e-31	-2.90987e-10	-1.3485
172713761	chr1:172713761:T:A	3.64941e-32	-1.89166	-0.475383
172714306	chr1:172714306:G:A	2.11652e-31	-2.90987e-10	-0.609246
172714430	chr1:172714430:G:A	1.41739e-32	-1.88734	-1.42544
172714809	chr1:172714809:A:T	2.07249e-31	-2.90987e-10	-0.630272
172715473	chr1:172715473:A:G	3.97411e-32	-1.51929	-0.762518
172715512	chr1:172715512:G:T	1.01557e-31	-2.90987e-10	-1.34357
172715944	chr1:172715944:T:C	9.45672e-32	-2.90987e-10	-1.41488
172716350	chr1:172716350:A:T	1.58897e-32	-1.88015	-1.31837
172716685	chr1:172716685:A:G	9.32074e-32	-2.90987e-10	-1.42936
172717342	chr1:172717342:A:G	1.04253e-31	-2.90987e-10	-1.31737
172717438	chr1:172717438:A:C	9.37524e-32	-2.90987e-10	-1.42353
172717473	chr1:172717473:G:A	1.05196e-31	-2.90987e-10	-1.30837
172717539	chr1:172717539:A:T	1.07666e-31	-2.90987e-10	-1.28516
172717729	chr1:172717729:G:A	2.17275e-31	-2.90987e-10	-0.583026
172717813	chr1:172717813:T:C	9.48743e-32	-2.90987e-10	-1.41164
172718118	chr1:172718118:A:G	1.2908e-32	-2.01547	-1.39088
172718418	chr1:172718418:T:C	2.00899e-31	-2.90987e-10	-0.661389
172718666	chr1:172718666:A:G	9.38719e-32	-2.90987e-10	-1.42226
172718775	chr1:172718775:A:G	5.09528e-32	-2.03329	-4.11118e-10
172718952	chr1:172718952:A:G	1.00381e-31	-2.90987e-10	-1.35522
172719145	chr1:172719145:C:T	5.13064e-32	-2.02638	-4.11118e-10
172719146	chr1:172719146:G:A	1.50132e-31	-2.90987e-10	-0.952677
172719450	chr1:172719450:T:C	7.70929e-31	-2.90987e-10	0.683405
172719471	chr1:172719471:A:G	1.94347e-31	-2.90987e-10	-0.694549
172719828	chr1:172719828:T:A	5.20984e-32	-2.01106	-4.11118e-10
172720361	chr1:172720361:G:A	1.72806e-32	-1.81349	-1.30112
172720902	chr1:172720902:A:AG	1.91543e-31	-2.90987e-10	-0.709078
172721055	chr1:172721055:A:G	9.89767e-32	-2.90987e-10	-1.36931
172721648	chr1:172721648:A:G	2.0023e-31	-2.90987e-10	-0.664727
172721835	chr1:172721835:T:C	1.76177e-31	-0.792703	-4.11118e-10
172722341	chr1:172722341:G:A	1.04151e-31	-2.90987e-10	-1.31835
172722709	chr1:172722709:T:C	2.01736e-31	-2.90987e-10	-0.65723
172722980	chr1:172722980:C:T	2.3538e-31	-2.90987e-10	-0.502989
172723656	chr1:172723656:C:T	5.58976e-32	-1.94067	-4.11118e-10
172723682	chr1:172723682:T:C	8.19706e-32	-0.139728	-1.4181
172723976	chr1:172723976:T:G	1.89103e-31	-1.20466	0.482764
172724091	chr1:172724091:T:C	1.16698e-31	-2.90987e-10	-1.2046
172724422	chr1:172724422:T:C	1.16222e-31	-2.90987e-10	-1.20869
172724495	chr1:172724495:C:G	1.39581e-31	-2.90987e-10	-1.02554
172724498	chr1:172724498:T:C	1.14043e-31	-2.90987e-10	-1.22761
172725090	chr1:172725090:G:A	2.02319e-31	-2.90987e-10	-0.654345
172725200	chr1:172725200:A:G	3.12303e-32	-1.17855	-1.34426
172725238	chr1:172725238:G:A	2.03702e-31	-2.90987e-10	-0.647531
172726151	chr1:172726151:G:A	2.79786e-32	-1.24638	-1.38638
172726589	chr1:172726589:G:A	9.87116e-32	-1.37199	-4.11118e-10
172726964	chr1:172726964:C:T	1.00291e-31	-2.90987e-10	-1.35612
172727103	chr1:172727103:A:G	1.31869e-31	-2.90987e-10	-1.08238
172727250	chr1:172727250:T:C	1.90807e-31	-2.90987e-10	-0.71293
172727273	chr1:172727273:C:T	2.78118e-31	-2.90987e-10	-0.336144
172727397	chr1:172727397:T:C	7.61199e-32	-1.91858	0.286703
172727513	chr1:172727513:C:T	2.42949e-31	-1.78504	1.31369
172727570	chr1:172727570:G:A	5.09225e-32	-2.03389	-4.11118e-10
172727593	chr1:172727593:G:T	2.10346e-31	-1.80933	1.19389
172727735	chr1:172727735:C:T	2.79981e-32	-1.25113	-1.38093
172727930	chr1:172727930:G:A	7.5261e-32	-1.64323	-4.11118e-10
172730439	chr1:172730439:G:A	1.22991e-31	-1.86338	0.711298
172730686	chr1:172730686:C:T	2.68526e-31	-2.90987e-10	-0.371242
172731481	chr1:172731481:G:C	1.14266e-31	-2.90987e-10	-1.22566
172731658	chr1:172731658:G:A	3.19538e-32	-1.21626	-1.28364
172731682	chr1:172731682:T:C	1.27299e-31	-2.90987e-10	-1.11765
172731728	chr1:172731728:G:A	1.00464e-31	-2.90987e-10	-1.35439
172732141	chr1:172732141:C:T	1.85356e-31	-2.90987e-10	-0.741912
172732191	chr1:172732191:A:G	1.1641e-31	-1.87202	0.664942
172732481	chr1:172732481:G:A	1.04853e-31	-2.90987e-10	-1.31164
172732495	chr1:172732495:T:C	5.09334e-32	-2.03367	-4.11118e-10
172732630	chr1:172732630:C:T	4.16942e-31	-2.90987e-10	0.0687551
172733270	chr1:172733270:A:G	1.06037e-31	-2.90987e-10	-1.3004
172733367	chr1:172733367:A:C	5.2699e-32	-1.99959	-4.11118e-10
172733503	chr1:172733503:C:T	1.63022e-32	-1.90973	-1.26316
172733725	chr1:172733725:C:T	4.57322e-31	0.161197	-4.11118e-10
172734061	chr1:172734061:G:C	2.60858e-31	-2.90987e-10	-0.400216
172734173	chr1:172734173:A:T	1.80115e-31	-2.90987e-10	-0.770597
172734227	chr1:172734227:G:T	5.04536e-31	-2.90987e-10	0.259449
172734265	chr1:172734265:A:G	1.15678e-31	-2.90987e-10	-1.21338
172734345	chr1:172734345:C:T	9.52142e-32	-2.90987e-10	-1.40806
172734562	chr1:172734562:A:G	4.84682e-31	-2.90987e-10	0.219301
172734653	chr1:172734653:G:A	2.30812e-31	-2.90987e-10	-0.522586
172734666	chr1:172734666:G:A	4.20364e-31	-2.90987e-10	0.0769296
172735039	chr1:172735039:G:C	4.77353e-31	-2.90987e-10	0.204065
172735071	chr1:172735071:TC:T	4.19475e-31	-2.90987e-10	0.074813
172735073	chr1:172735073:T:A	4.18443e-31	-2.90987e-10	0.0723488
172735079	chr1:172735079:T:C	4.18908e-31	-2.90987e-10	0.0734599
172735331	chr1:172735331:T:A	3.35678e-32	-1.18227	-1.26836
172735334	chr1:172735334:C:T	4.67577e-31	-2.90987e-10	0.183372
172735343	chr1:172735343:T:G	4.32463e-31	-1.65852	1.76383
172735369	chr1:172735369:C:T	4.70337e-31	-2.90987e-10	0.189257
172735479	chr1:172735479:T:C	9.53468e-32	-2.90987e-10	-1.40667
172735526	chr1:172735526:A:T	3.94705e-31	-2.90987e-10	0.0139478
172735628	chr1:172735628:A:G	1.12052e-31	-2.90987e-10	-1.24523
172735839	chr1:172735839:T:C	5.44631e-31	-2.90987e-10	0.335917
172736002	chr1:172736002:GT:G	4.76399e-31	-2.90987e-10	0.202065
172736135	chr1:172736135:C:T	4.75922e-31	-2.90987e-10	0.201062
172736548	chr1:172736548:C:T	4.38906e-31	-2.90987e-10	0.120094
172736631	chr1:172736631:G:A	1.0914e-31	-2.90987e-10	-1.27156
172736732	chr1:172736732:T:C	6.83917e-31	-2.90987e-10	0.563646
172737158	chr1:172737158:A:G	4.77789e-31	-2.90987e-10	0.204978
172737264	chr1:172737264:T:C	8.85927e-32	-1.85026	0.370118
172737300	chr1:172737300:A:G	4.76704e-31	-2.90987e-10	0.202705
172737519	chr1:172737519:C:T	8.79699e-31	-2.90987e-10	0.815388
172737582	chr1:172737582:T:C	4.77895e-31	-2.90987e-10	0.205199
172737643	chr1:172737643:G:C	4.60571e-31	-2.90987e-10	0.168276
172737768	chr1:172737768:C:T	4.7479e-31	-2.90987e-10	0.198681
172737874	chr1:172737874:A:T	4.78551e-31	-2.90987e-10	0.206572
172738307	chr1:172738307:TGTTA:T	4.77089e-31	-2.90987e-10	0.203512
172738312	chr1:172738312:G:C	2.98632e-31	-2.90987e-10	-0.264979
172738391	chr1:172738391:ACTT:A	4.76704e-31	-2.90987e-10	0.202705
172738410	chr1:172738410:A:G	4.78538e-31	-2.90987e-10	0.206545
172738613	chr1:172738613:G:A	1.10389e-31	-2.90987e-10	-1.26018
172738771	chr1:172738771:T:C	1.02708e-31	-2.90987e-10	-1.3323
172739148	chr1:172739148:T:G	6.84948e-32	-1.90527	0.167836
172739483	chr1:172739483:T:G	9.41648e-32	-2.90987e-10	-1.41915
172739708	chr1:172739708:C:T	4.77996e-31	-2.90987e-10	0.205411
172740019	chr1:172740019:T:C	1.74267e-31	-2.90987e-10	-0.803602
172740154	chr1:172740154:C:T	5.05792e-32	-1.26206	-0.778589
172740653	chr1:172740653:G:A	1.09533e-31	-2.90987e-10	-1.26796
172741026	chr1:172741026:T:C	3.85581e-31	-1.75979	1.75035
172741027	chr1:172741027:A:G	4.76814e-31	-2.90987e-10	0.202936
172741143	chr1:172741143:A:G	9.37371e-32	-2.90987e-10	-1.4237
172741321	chr1:172741321:A:G	4.75401e-31	-2.90987e-10	0.199967
172741474	chr1:172741474:G:T	2.19852e-32	-1.53261	-1.34122
172741502	chr1:172741502:T:A	4.69493e-31	-2.90987e-10	0.187463
172741515	chr1:172741515:C:T	3.1348e-32	-1.19628	-1.32276
172741542	chr1:172741542:A:T	4.76074e-31	-2.90987e-10	0.201382
172741767	chr1:172741767:T:C	5.95551e-31	-2.90987e-10	0.425295
172741860	chr1:172741860:T:C	1.8433e-31	-1.93227	1.18481
172742018	chr1:172742018:G:T	4.7809e-31	-2.90987e-10	0.205607
172742028	chr1:172742028:A:G	1.0665e-31	-2.90987e-10	-1.29464
172742720	chr1:172742720:G:A	7.21768e-31	-2.90987e-10	0.617512
172742833	chr1:172742833:A:T	1.8412e-31	-2.90987e-10	-0.748602
172743085	chr1:172743085:G:A	2.71026e-31	-1.75496	1.39298
172743126	chr1:172743126:G:T	3.63318e-31	-2.90987e-10	-0.0689117
172743140	chr1:172743140:C:T	4.49199e-31	-2.90987e-10	0.143274
172743284	chr1:172743284:G:A	5.63909e-32	-1.85678	-0.0750988
172743329	chr1:172743329:A:G	2.02439e-31	-2.90987e-10	-0.653752
172743421	chr1:172743421:G:A	9.80477e-32	-2.90987e-10	-1.37874
172743567	chr1:172743567:C:T	4.88414e-32	-1.31134	-0.764272
172743647	chr1:172743647:C:G	5.68536e-31	-2.90987e-10	0.378873
172743648	chr1:172743648:T:A	1.89286e-31	-2.90987e-10	-0.720932
172743685	chr1:172743685:C:T	1.87187e-31	-0.732083	-4.11118e-10
172743843	chr1:172743843:A:T	1.05723e-31	-2.90987e-10	-1.30337
172744111	chr1:172744111:C:A	7.08168e-31	-2.90987e-10	0.59849
172744410	chr1:172744410:A:G	2.59919e-31	-2.90987e-10	-0.403819
172744553	chr1:172744553:C:T	1.28848e-31	-2.90987e-10	-1.10555
172745266	chr1:172745266:C:T	7.82093e-32	-1.6048	-4.11118e-10
172745300	chr1:172745300:A:G	1.3374e-31	-2.90987e-10	-1.0683
172745491	chr1:172745491:C:T	5.90798e-31	-2.90987e-10	0.417283
172745983	chr1:172745983:G:A	4.52362e-31	-2.90987e-10	0.150291
172746023	chr1:172746023:T:C	2.32496e-31	-2.90987e-10	-0.515319
172746176	chr1:172746176:A:G	1.11156e-31	-2.90987e-10	-1.25325
172746448	chr1:172746448:T:A	4.45922e-31	-2.90987e-10	0.135954
172746450	chr1:172746450:A:G	4.4488e-31	-2.90987e-10	0.133614
172746562	chr1:172746562:A:G	1.04746e-31	0.0110764	-1.32373
172746909	chr1:172746909:T:C	1.47443e-31	-0.97075	-4.11118e-10
172746925	chr1:172746925:T:C	7.84316e-32	-1.81673	0.214766
172747018	chr1:172747018:T:C	1.01252e-31	-2.90987e-10	-1.34658
172747321	chr1:172747321:A:G	7.76627e-32	-0.922615	-0.689201
172747357	chr1:172747357:C:T	3.67555e-31	-1.76544	1.70812
172747408	chr1:172747408:G:C	7.82682e-31	-2.90987e-10	0.698535
172747636	chr1:172747636:T:TC	9.58783e-32	-2.90987e-10	-1.40111
172747640	chr1:172747640:T:TC	1.01507e-31	-2.90987e-10	-1.34406
172747690	chr1:172747690:G:A	2.01077e-30	-1.7858	3.42788
172747757	chr1:172747757:G:A	9.11815e-32	-1.98819	0.536849
172747842	chr1:172747842:C:T	7.86866e-31	-2.90987e-10	0.703866
172748232	chr1:172748232:G:C	8.53156e-32	-1.92096	0.403123
172748273	chr1:172748273:G:A	5.16957e-32	-2.01882	-4.11118e-10
172748285	chr1:172748285:C:T	8.9707e-32	-1.89852	0.430875
172748345	chr1:172748345:C:T	8.36997e-32	-1.81252	0.27556
172748520	chr1:172748520:C:T	6.1382e-32	-1.84707	-4.11118e-10
172748627	chr1:172748627:T:C	9.68795e-32	-2.90987e-10	-1.39072
172748966	chr1:172748966:A:G	1.70331e-32	-1.83743	-1.2916
172749110	chr1:172749110:C:T	7.64318e-32	-1.62779	-4.11118e-10
172749414	chr1:172749414:TC:T	1.66102e-32	-1.82678	-1.32739
172749808	chr1:172749808:G:A	6.80781e-32	-1.66639	-0.0771498
172749948	chr1:172749948:C:T	3.4518e-31	-2.90987e-10	-0.120126
172750311	chr1:172750311:A:G	1.39087e-32	-1.91013	-1.42155
172750439	chr1:172750439:G:A	1.62581e-32	-1.87385	-1.30175
172750519	chr1:172750519:C:T	2.19938e-32	-1.80377	-1.06966
172750528	chr1:172750528:G:A	1.1703e-31	-2.90987e-10	-1.20176
172750688	chr1:172750688:A:C	1.33493e-31	-2.90987e-10	-1.07014
172750733	chr1:172750733:A:G	2.54134e-32	-1.72494	-1.00397
172750896	chr1:172750896:A:C	2.13184e-32	-1.82984	-1.07478
172751205	chr1:172751205:C:G	9.49749e-32	-2.02804	0.617464
172751461	chr1:172751461:A:G	3.34044e-31	-2.90987e-10	-0.152919
172751789	chr1:172751789:GTTA:G	5.13789e-32	-2.02496	-4.11118e-10
172752482	chr1:172752482:A:G	3.15039e-31	-2.90987e-10	-0.211496
172752556	chr1:172752556:G:C	1.37379e-31	-2.90987e-10	-1.04145
172752952	chr1:172752952:A:C	2.87116e-32	-1.89093	-0.715958
172752984	chr1:172752984:T:TC	5.03434e-31	-2.90987e-10	0.257261
172753065	chr1:172753065:G:A	1.18783e-31	-2.90987e-10	-1.18689
172753164	chr1:172753164:G:A	1.78344e-32	-1.81793	-1.26513
172753610	chr1:172753610:A:C	3.18254e-31	-2.90987e-10	-0.201341
172753824	chr1:172753824:G:A	1.4342e-31	-2.90987e-10	-0.998411
172754009	chr1:172754009:A:T	9.78338e-32	-2.90987e-10	-1.38092
172754134	chr1:172754134:A:C	1.30157e-31	-2.90987e-10	-1.09545
172754384	chr1:172754384:A:G	2.117e-31	-2.90987e-10	-0.609022
172754560	chr1:172754560:G:A	2.5037e-32	-1.76532	-0.978513
172754721	chr1:172754721:TG:T	1.57954e-32	-1.82339	-1.38109
172754815	chr1:172754815:A:G	1.87668e-31	-2.90987e-10	-0.729518
172755254	chr1:172755254:G:A	2.55102e-32	-1.79429	-0.930825
172755535	chr1:172755535:G:C	1.81166e-31	-2.90987e-10	-0.764775
172755640	chr1:172755640:C:G	1.00824e-31	-2.90987e-10	-1.35081
172755912	chr1:172755912:GGCACACT:G	9.91314e-32	-2.90987e-10	-1.36775
172756868	chr1:172756868:G:A	5.876e-32	-1.89073	-4.11118e-10
172757005	chr1:172757005:C:T	1.76429e-31	-2.90987e-10	-0.791273
172757425	chr1:172757425:G:A	2.33492e-31	-2.90987e-10	-0.511042
172757616	chr1:172757616:A:T	9.63798e-32	-2.90987e-10	-1.3959
172758948	chr1:172758948:C:A	1.57316e-32	-1.85045	-1.35807
172758995	chr1:172758995:A:G	2.099e-31	-2.90987e-10	-0.617558
172759397	chr1:172759397:A:AGAT	1.5699e-32	-1.89446	-1.31613
172759408	chr1:172759408:CAG:C	1.55939e-32	-1.87022	-1.34709
172759536	chr1:172759536:A:T	1.74015e-32	-1.82951	-1.27812
172759791	chr1:172759791:G:C	2.20486e-31	-1.99862	1.43026
172760304	chr1:172760304:G:A	2.37304e-31	-2.90987e-10	-0.49485
172761065	chr1:172761065:A:G	2.48929e-32	-1.39398	-1.35562
172761074	chr1:172761074:C:A	1.22391e-32	-2.03401	-1.42555
172761215	chr1:172761215:T:C	9.52533e-32	-2.90987e-10	-1.40765
172761274	chr1:172761274:C:G	9.77984e-32	-2.90987e-10	-1.38128
172761450	chr1:172761450:TTA:T	9.36524e-32	-2.90987e-10	-1.4246
172761689	chr1:172761689:T:C	3.77176e-32	-1.33498	-0.999087
172762246	chr1:172762246:A:G	1.31528e-32	-1.95832	-1.42923
172762505	chr1:172762505:T:C	1.80729e-31	-0.767192	-4.11118e-10
172762937	chr1:172762937:C:T	1.7293e-31	-2.90987e-10	-0.811302
172763235	chr1:172763235:G:A	1.66748e-31	-2.90987e-10	-0.847711
172763760	chr1:172763760:T:C	1.14189e-31	-2.90987e-10	-1.22633
172763979	chr1:172763979:G:A	1.40655e-31	-2.90987e-10	-1.01788
172764946	chr1:172764946:G:A	1.15697e-31	-2.90987e-10	-1.21321
172765365	chr1:172765365:G:A	1.01772e-31	-2.90987e-10	-1.34145
172766354	chr1:172766354:C:T	1.58706e-32	-2.0339	-1.16582
172769424	chr1:172769424:T:C	1.44759e-31	-2.90987e-10	-0.989118
172769741	chr1:172769741:C:T	1.57909e-31	-2.90987e-10	-0.902173
172769784	chr1:172769784:A:G	5.39214e-32	-1.97666	-4.11118e-10
172769866	chr1:172769866:C:T	3.21996e-31	-1.43277	1.24312
172770065	chr1:172770065:C:T	9.64074e-32	-2.90987e-10	-1.39561
172771665	chr1:172771665:G:C	4.54768e-32	-1.28832	-0.858671
172771814	chr1:172771814:A:C	2.80138e-31	-1.30952	0.980615
172772399	chr1:172772399:G:A	3.73563e-32	-1.0261	-1.31759
172772768	chr1:172772768:C:T	5.15593e-32	-2.02146	-4.11118e-10
172773042	chr1:172773042:C:G	5.29561e-32	-1.99473	-4.11118e-10
172774587	chr1:172774587:A:G	3.43445e-31	-1.40216	1.27699
172775403	chr1:172775403:G:A	4.95093e-32	-1.2517	-0.810327
172775627	chr1:172775627:C:T	9.70346e-32	-2.90987e-10	-1.38912
172775794	chr1:172775794:C:T	2.42153e-32	-2.03244	-0.744767
172775950	chr1:172775950:T:C	7.21239e-32	-1.68581	-4.11118e-10
172776144	chr1:172776144:T:C	5.25491e-32	-1.37719	-0.62525
172776176	chr1:172776176:T:C	4.50819e-32	-1.37253	-0.78318
172776866	chr1:172776866:C:T	9.53137e-32	-2.90987e-10	-1.40702
172776872	chr1:172776872:T:C	9.96985e-32	-2.90987e-10	-1.36204
172777056	chr1:172777056:GTTTT:G	8.24895e-32	-2.01523	0.463711
172777631	chr1:172777631:A:G	4.64887e-32	-1.27008	-0.854905
172777881	chr1:172777881:C:T	1.54519e-32	-1.80976	-1.4167
172779672	chr1:172779672:T:C	5.9119e-32	-1.39998	-0.484657
172780342	chr1:172780342:G:C	1.4708e-31	-2.90987e-10	-0.973214
172780635	chr1:172780635:C:A	4.88144e-31	-2.90987e-10	0.226419
172780774	chr1:172780774:A:G	7.20705e-32	-1.68655	-4.11118e-10
172781277	chr1:172781277:G:A	9.93828e-32	-1.9705	0.605283
172781386	chr1:172781386:A:G	1.00568e-31	-1.35336	-4.11118e-10
172781748	chr1:172781748:A:G	1.04006e-31	-2.90987e-10	-1.31975
172781861	chr1:172781861:A:G	1.04069e-31	-2.90987e-10	-1.31913
172783408	chr1:172783408:T:C	5.61365e-32	-1.9364	-4.11118e-10
172783550	chr1:172783550:T:A	3.06417e-32	-2.01704	-0.524795
172784514	chr1:172784514:G:A	1.27097e-31	-2.90987e-10	-1.11924
172784993	chr1:172784993:C:T	2.81512e-31	-1.46046	1.13645
172785108	chr1:172785108:C:T	1.21034e-31	-1.16812	-4.11118e-10
172785278	chr1:172785278:G:T	1.26093e-32	-2.03407	-1.39569
172785962	chr1:172785962:T:G	5.12945e-32	-2.02661	-4.11118e-10
172786095	chr1:172786095:A:G	1.01971e-31	-2.90987e-10	-1.3395
172787238	chr1:172787238:C:A	1.10014e-31	-2.90987e-10	-1.26359
172787403	chr1:172787403:C:T	1.57272e-32	-1.99942	-1.20938
172787713	chr1:172787713:C:A	1.0908e-31	-2.90987e-10	-1.27211
172787861	chr1:172787861:G:A	1.1448e-31	-2.90987e-10	-1.22379
172788483	chr1:172788483:G:A	1.28497e-31	-2.90987e-10	-1.10829
172788525	chr1:172788525:C:T	1.28497e-31	-2.90987e-10	-1.10829
172788644	chr1:172788644:C:T	1.49704e-31	-2.90987e-10	-0.955532
172788956	chr1:172788956:C:T	5.07135e-32	-1.52601	-0.511985
172790078	chr1:172790078:C:G	1.05775e-31	-2.90987e-10	-1.30288
172790807	chr1:172790807:G:A	9.32074e-32	-2.90987e-10	-1.42936
172790908	chr1:172790908:G:A	5.94873e-32	-1.87843	-4.11118e-10
172790982	chr1:172790982:A:T	3.12236e-32	-1.64048	-0.882542
172791387	chr1:172791387:G:T	4.38705e-32	-1.96001	-0.22294
172791459	chr1:172791459:T:C	3.1596e-32	-1.60541	-0.905749
172791787	chr1:172791787:T:G	9.59055e-32	-2.90987e-10	-1.40083
172792032	chr1:172792032:G:A	7.68652e-32	-1.62214	-4.11118e-10
172792300	chr1:172792300:T:C	1.15826e-31	-2.90987e-10	-1.2121
172792329	chr1:172792329:TATGAG:T	9.35419e-32	-2.90987e-10	-1.42578
172792703	chr1:172792703:G:C	9.46223e-32	-2.90987e-10	-1.4143
172792956	chr1:172792956:G:GA	9.47325e-32	-2.90987e-10	-1.41313
172793334	chr1:172793334:G:A	3.97446e-32	-1.68645	-0.59527
172793465	chr1:172793465:T:A	5.09539e-32	-2.03327	-4.11118e-10
172793624	chr1:172793624:T:A	1.15851e-31	-2.90987e-10	-1.21189
172793701	chr1:172793701:C:G	5.58372e-32	-1.94175	-4.11118e-10
172794006	chr1:172794006:T:A	1.25475e-31	-2.90987e-10	-1.13208
172794355	chr1:172794355:T:A	1.34787e-31	-1.80129	0.740799
172794415	chr1:172794415:C:T	3.25158e-32	-1.70369	-0.778773
172794908	chr1:172794908:T:C	9.18182e-32	-1.89841	0.454024
172795308	chr1:172795308:T:G	9.59677e-32	-2.90987e-10	-1.40018
172795310	chr1:172795310:C:T	9.59658e-32	-2.90987e-10	-1.4002
172795342	chr1:172795342:G:A	5.16674e-32	-2.01936	-4.11118e-10
172795588	chr1:172795588:A:G	1.23447e-31	-2.90987e-10	-1.14838
172796137	chr1:172796137:C:G	1.03096e-31	-2.90987e-10	-1.32853
172797390	chr1:172797390:G:A	9.41693e-32	-2.90987e-10	-1.4191
172798169	chr1:172798169:C:A	9.32634e-32	-2.90987e-10	-1.42876
172798496	chr1:172798496:G:A	5.89417e-32	-1.68194	-0.205701
172799103	chr1:172799103:C:T	1.82676e-31	-2.90987e-10	-0.756478
172799194	chr1:172799194:T:C	1.23602e-31	-2.90987e-10	-1.14712
172799249	chr1:172799249:A:G	6.36229e-32	-1.63003	-0.181185
172799302	chr1:172799302:T:G	5.74165e-32	-1.63352	-0.280339
172799898	chr1:172799898:A:G	6.82514e-32	-1.92121	0.180213
172799919	chr1:172799919:G:A	9.59023e-32	-2.90987e-10	-1.40086
172800027	chr1:172800027:T:G	1.22888e-31	-2.90987e-10	-1.15292
172800092	chr1:172800092:G:A	5.59091e-32	-1.66375	-0.276713
172800289	chr1:172800289:T:C	4.67226e-32	-1.62153	-0.498434
172800434	chr1:172800434:A:G	1.27873e-31	-2.90987e-10	-1.11316
172800451	chr1:172800451:G:C	4.00853e-32	-1.65489	-0.618295
172800534	chr1:172800534:A:G	4.34051e-32	-1.63251	-0.5611
172800815	chr1:172800815:T:C	1.30332e-31	-2.90987e-10	-1.09411
172801018	chr1:172801018:G:A	4.00891e-32	-1.64702	-0.62607
172801053	chr1:172801053:A:G	2.455e-31	-1.60432	1.14343
172801134	chr1:172801134:T:C	4.62232e-32	-1.6202	-0.510512
172801209	chr1:172801209:C:T	6.56076e-32	-1.7805	-4.11118e-10
172801332	chr1:172801332:C:T	5.95521e-32	-1.60912	-0.268215
172801522	chr1:172801522:G:A	6.36286e-32	-1.61997	-0.191154
172801523	chr1:172801523:C:T	7.20504e-32	-1.56322	-0.12361
172801569	chr1:172801569:C:T	6.19751e-32	-1.83746	-4.11118e-10
172802225	chr1:172802225:C:A	9.83465e-32	-2.90987e-10	-1.37569
172802945	chr1:172802945:C:A	1.26152e-32	-2.03319	-1.39609
172803912	chr1:172803912:C:T	9.42681e-32	-2.90987e-10	-1.41805
172804397	chr1:172804397:T:C	6.95509e-32	-1.61404	-0.108091
172804557	chr1:172804557:A:G	1.13944e-31	-2.90987e-10	-1.22848
172804927	chr1:172804927:A:T	1.3085e-31	-2.90987e-10	-1.09014
172805097	chr1:172805097:C:G	9.0225e-32	-1.46188	-4.11118e-10
172805232	chr1:172805232:G:A	1.55643e-31	-2.90987e-10	-0.916623
172805832	chr1:172805832:C:T	1.31824e-31	-2.90987e-10	-1.08272
172806466	chr1:172806466:T:G	9.77514e-32	-2.90987e-10	-1.38176
172806585	chr1:172806585:G:A	4.97669e-31	-2.90987e-10	0.245743
172806826	chr1:172806826:G:A	5.09147e-32	-2.03404	-4.11118e-10
172807312	chr1:172807312:T:C	1.78402e-31	-2.90987e-10	-0.780151
172807529	chr1:172807529:A:G	2.51821e-32	-1.40641	-1.33164
172807756	chr1:172807756:C:T	2.05268e-31	-2.90987e-10	-0.639873
172808048	chr1:172808048:A:C	2.21912e-31	-2.90987e-10	-0.56191
172808217	chr1:172808217:T:C	2.12147e-32	-1.66405	-1.24545
172808322	chr1:172808322:G:A	7.14785e-32	-1.59377	-0.101027
172808476	chr1:172808476:G:A	2.71945e-32	-1.23339	-1.42779
172808745	chr1:172808745:G:A	9.37326e-32	-2.90987e-10	-1.42375
172809383	chr1:172809383:T:C	1.28255e-32	-2.02686	-1.3859
172809867	chr1:172809867:C:A	6.63007e-31	0.532594	-4.11118e-10
172810106	chr1:172810106:C:G	2.05214e-31	-2.90987e-10	-0.640136
172810444	chr1:172810444:A:G	4.55521e-32	-1.40889	-0.736445
172810666	chr1:172810666:G:A	1.0491e-31	-2.90987e-10	-1.31109
172810693	chr1:172810693:T:C	5.03274e-32	-0.641588	-1.40405
172811336	chr1:172811336:T:A	9.39832e-32	-2.90987e-10	-1.42108
172811866	chr1:172811866:C:T	9.37013e-32	-2.90987e-10	-1.42408
172811885	chr1:172811885:G:A	6.99905e-32	-1.71583	-4.11118e-10
172812577	chr1:172812577:G:A	1.15948e-31	-2.90987e-10	-1.21105
172812946	chr1:172812946:T:A	2.18526e-32	-1.50229	-1.37758
172813420	chr1:172813420:G:C	4.24036e-31	-2.90987e-10	0.0856268
172813748	chr1:172813748:C:T	5.35334e-32	-1.72242	-0.261469
172813961	chr1:172813961:A:C	2.08117e-31	-2.90987e-10	-0.62609
172813990	chr1:172813990:C:G	1.23447e-31	-2.90987e-10	-1.14838
172814218	chr1:172814218:G:A	7.99128e-32	-1.61181	0.0285584
172814426	chr1:172814426:A:G	1.12491e-31	-2.90987e-10	-1.24132
172814464	chr1:172814464:C:T	1.50062e-31	-2.90987e-10	-0.953145
172815258	chr1:172815258:T:C	2.00273e-31	-1.63991	0.975396
172815654	chr1:172815654:A:T	1.52217e-31	-2.90987e-10	-0.938885
172815995	chr1:172815995:T:C	1.75406e-31	-2.90987e-10	-0.797087
172816326	chr1:172816326:TAATATGAGA:T	1.0521e-31	-2.90987e-10	-1.30823
172816341	chr1:172816341:T:A	1.04593e-31	-2.90987e-10	-1.31411
172816356	chr1:172816356:T:A	1.05428e-31	-2.90987e-10	-1.30616
172816363	chr1:172816363:C:T	9.4226e-32	-2.90987e-10	-1.4185
172816366	chr1:172816366:C:G	1.04686e-31	-2.90987e-10	-1.31322
172816367	chr1:172816367:A:AAT	1.04716e-31	-2.90987e-10	-1.31294
172816372	chr1:172816372:T:A	1.04565e-31	-2.90987e-10	-1.31438
172816373	chr1:172816373:TGCCAGA:T	1.05534e-31	-2.90987e-10	-1.30516
172816503	chr1:172816503:G:C	1.12628e-31	-2.90987e-10	-1.2401
172817207	chr1:172817207:T:TAA	2.12657e-31	-1.58302	0.978505
172817268	chr1:172817268:CACTT:C	9.82966e-32	-2.90987e-10	-1.3762
172817489	chr1:172817489:T:G	9.3211e-32	-2.90987e-10	-1.42933
172818448	chr1:172818448:C:T	1.50041e-32	-2.03382	-1.22206
172818743	chr1:172818743:T:C	1.51191e-31	-2.90987e-10	-0.945649
172819441	chr1:172819441:C:T	1.34239e-30	-2.90987e-10	1.23802
172819605	chr1:172819605:G:A	6.12642e-32	-1.95223	0.10323
172819896	chr1:172819896:G:A	5.09489e-32	-2.03337	-4.11118e-10
172820431	chr1:172820431:T:C	1.95784e-32	-1.98356	-1.0062
172820542	chr1:172820542:T:A	1.39175e-31	-1.02846	-4.11118e-10
172820625	chr1:172820625:A:G	4.39282e-32	-1.97046	-0.211169
172820830	chr1:172820830:A:G	1.35741e-31	-2.90987e-10	-1.05344
172821813	chr1:172821813:T:G	2.03028e-32	-1.99991	-0.953524
172822311	chr1:172822311:C:T	9.3904e-32	-2.90987e-10	-1.42192
172822356	chr1:172822356:G:A	3.82298e-31	-2.90987e-10	-0.0179906
172822372	chr1:172822372:G:A	3.69943e-32	-2.026	-0.327425
172822405	chr1:172822405:C:T	2.27449e-31	-2.90987e-10	-0.537265
172822441	chr1:172822441:T:C	2.48306e-31	-2.90987e-10	-0.44953
172822826	chr1:172822826:G:A	1.94903e-32	-1.83453	-1.15975
172823468	chr1:172823468:C:T	1.20755e-30	-2.90987e-10	1.13215
172823806	chr1:172823806:G:A	2.81818e-31	-0.322931	-4.11118e-10
172823889	chr1:172823889:G:A	4.1496e-32	-1.94564	-0.292959
172823979	chr1:172823979:G:A	1.6123e-32	-2.03372	-1.15023
172824278	chr1:172824278:A:G	3.57273e-32	-1.94827	-0.44001
172824353	chr1:172824353:T:C	1.05523e-31	-2.90987e-10	-1.30526
172824528	chr1:172824528:C:T	3.17761e-32	-2.03166	-0.473819
172824859	chr1:172824859:A:C	2.94857e-30	-2.90987e-10	2.02488
172825179	chr1:172825179:G:A	2.09904e-31	-2.90987e-10	-0.617542
172825360	chr1:172825360:T:G	6.06612e-32	-1.98423	0.125346
172825946	chr1:172825946:A:G	5.12653e-32	-1.98108	-0.0461005
172826204	chr1:172826204:G:T	9.47816e-32	-2.90987e-10	-1.41262
172826448	chr1:172826448:T:C	2.19513e-31	-2.90987e-10	-0.572781
172826786	chr1:172826786:G:C	5.30453e-32	-1.99304	-4.11118e-10
172826855	chr1:172826855:A:C	6.23634e-32	-1.98636	0.155152
172827121	chr1:172827121:G:A	4.89483e-32	-1.98469	-0.0887378
172827256	chr1:172827256:C:T	9.35721e-32	-2.90987e-10	-1.42546
172827365	chr1:172827365:C:G	5.24066e-32	-1.9874	-0.0177593
172827646	chr1:172827646:A:G	4.85978e-32	-1.9944	-0.0862129
172827828	chr1:172827828:A:T	1.74912e-31	-2.90987e-10	-0.799911
172827945	chr1:172827945:T:C	4.34943e-31	-2.90987e-10	0.111023
172829166	chr1:172829166:T:C	9.85776e-32	-2.90987e-10	-1.37335
172829357	chr1:172829357:C:T	2.0415e-31	-2.90987e-10	-0.645336
172829458	chr1:172829458:C:T	4.49263e-32	-2.02218	-0.136983
172830203	chr1:172830203:G:C	4.8153e-32	-1.98395	-0.10586
172830238	chr1:172830238:A:C	4.71236e-32	-1.98895	-0.122467
172830660	chr1:172830660:C:T	9.4896e-32	-2.90987e-10	-1.41141
172830748	chr1:172830748:C:A	1.31605e-32	-2.0325	-1.35447
172830808	chr1:172830808:G:T	2.31273e-31	-2.90987e-10	-0.520593
172831415	chr1:172831415:GTAAA:G	2.48072e-32	-2.03396	-0.719097
172831665	chr1:172831665:T:C	2.48952e-32	-2.03397	-0.715543
172831781	chr1:172831781:A:G	3.28296e-31	-0.170276	-4.11118e-10
172832291	chr1:172832291:A:G	1.37172e-32	-2.03256	-1.31298
172832851	chr1:172832851:G:A	1.42612e-31	-2.90987e-10	-1.00407
172833042	chr1:172833042:G:A	9.78276e-32	-2.90987e-10	-1.38098
172833119	chr1:172833119:G:A	2.50325e-32	-2.0289	-0.715115
172833435	chr1:172833435:C:A	1.91941e-32	-1.64095	-1.36864
172833905	chr1:172833905:G:A	9.39584e-32	-2.90987e-10	-1.42134
172834818	chr1:172834818:C:CAG	1.09497e-31	-2.90987e-10	-1.26829
172835553	chr1:172835553:C:CA	1.02245e-31	-2.90987e-10	-1.33682
172835576	chr1:172835576:T:C	9.32161e-32	-2.90987e-10	-1.42927
172835674	chr1:172835674:T:A	1.31975e-31	-2.90987e-10	-1.08158
172835697	chr1:172835697:A:G	1.31846e-31	-2.90987e-10	-1.08256
172835982	chr1:172835982:A:G	9.32979e-32	-2.90987e-10	-1.42839
172836125	chr1:172836125:T:G	1.03255e-31	-2.90987e-10	-1.32699
172836167	chr1:172836167:A:G	1.03255e-31	-2.90987e-10	-1.32699
172836528	chr1:172836528:G:A	1.16582e-31	-2.90987e-10	-1.2056
172836908	chr1:172836908:A:G	1.00855e-31	-2.90987e-10	-1.35051
172837329	chr1:172837329:C:T	8.1925e-32	-1.55839	-4.11118e-10
172839640	chr1:172839640:A:G	1.32999e-31	-2.90987e-10	-1.07385
172839681	chr1:172839681:T:C	1.09308e-31	-2.90987e-10	-1.27002
172839711	chr1:172839711:T:G	1.27025e-31	-2.90987e-10	-1.11981
172839942	chr1:172839942:C:T	5.42278e-32	-1.971	-4.11118e-10
172840475	chr1:172840475:G:A	9.95268e-32	-2.90987e-10	-1.36376
172840493	chr1:172840493:G:A	2.33982e-32	-1.63103	-1.18051
172840594	chr1:172840594:C:T	5.00912e-31	-2.90987e-10	0.25224
172840630	chr1:172840630:T:C	9.54126e-32	-2.90987e-10	-1.40598
172841589	chr1:172841589:C:T	7.16456e-32	-1.69246	-4.11118e-10
172841666	chr1:172841666:T:C	5.38152e-32	-2.01105	0.0324129
172841671	chr1:172841671:G:T	5.09905e-32	-2.03255	-4.11118e-10
172842401	chr1:172842401:G:A	2.65091e-31	-2.90987e-10	-0.384118
172842773	chr1:172842773:T:C	9.81895e-32	-2.90987e-10	-1.37729
172843243	chr1:172843243:A:T	1.06671e-31	-2.90987e-10	-1.29444
172844346	chr1:172844346:CTG:C	1.95778e-31	-2.90987e-10	-0.687207
172845326	chr1:172845326:A:G	1.82641e-31	-1.99098	1.23431
172845330	chr1:172845330:C:T	9.92229e-32	-2.90987e-10	-1.36682
172845411	chr1:172845411:C:T	1.05348e-31	-2.90987e-10	-1.30692
172845715	chr1:172845715:T:C	1.39778e-31	-2.90987e-10	-1.02414
172846037	chr1:172846037:A:G	9.81163e-32	-2.90987e-10	-1.37804
172846089	chr1:172846089:A:C	1.0535e-31	-2.90987e-10	-1.3069
172846709	chr1:172846709:C:T	2.61824e-31	-2.90987e-10	-0.396519
172847024	chr1:172847024:T:C	9.37307e-32	-2.90987e-10	-1.42377
172847424	chr1:172847424:C:T	9.49624e-32	-2.90987e-10	-1.41071
172847846	chr1:172847846:G:T	9.32142e-32	-2.90987e-10	-1.42929
172847863	chr1:172847863:T:C	9.90308e-32	-2.90987e-10	-1.36876
172848130	chr1:172848130:G:T	1.32143e-31	-2.90987e-10	-1.0803
172848637	chr1:172848637:A:G	5.09971e-32	-2.03242	-4.11118e-10
172849753	chr1:172849753:T:C	1.27064e-31	-2.90987e-10	-1.1195
172850171	chr1:172850171:A:G	1.28645e-31	-2.90987e-10	-1.10714
172851311	chr1:172851311:A:G	8.49802e-32	-1.91416	0.392383
172851821	chr1:172851821:T:C	2.02986e-31	-2.90987e-10	-0.651056
172851871	chr1:172851871:G:A	1.3023e-31	-2.90987e-10	-1.09489
172852228	chr1:172852228:G:GT	1.27662e-31	-2.90987e-10	-1.11481
172852634	chr1:172852634:T:G	1.38348e-31	-1.95129	0.916873
172852998	chr1:172852998:CCCA:C	9.78778e-32	-2.90987e-10	-1.38047
172853646	chr1:172853646:T:C	1.13946e-30	-2.90987e-10	1.07412
172854066	chr1:172854066:T:G	2.732e-31	-2.90987e-10	-0.353988
172854300	chr1:172854300:G:A	1.04056e-31	-2.90987e-10	-1.31926
172854399	chr1:172854399:A:T	3.05728e-31	-2.90987e-10	-0.241495
172854662	chr1:172854662:A:G	1.2748e-31	-2.90987e-10	-1.11624
172854684	chr1:172854684:G:T	2.48623e-31	-2.90987e-10	-0.448255
172855356	chr1:172855356:G:A	7.03526e-32	-1.71067	-4.11118e-10
172855435	chr1:172855435:T:G	1.82853e-32	-1.74909	-1.309
172855666	chr1:172855666:G:A	1.28826e-31	-2.90987e-10	-1.10573
172855913	chr1:172855913:G:C	1.26734e-31	-2.90987e-10	-1.1221
172856681	chr1:172856681:A:G	5.65205e-32	-1.92959	-4.11118e-10
172856756	chr1:172856756:A:G	1.58186e-31	-2.01545	1.11503
172856990	chr1:172856990:G:A	1.56174e-31	-0.913219	-4.11118e-10
172857658	chr1:172857658:A:G	2.90977e-32	-1.97121	-0.622319
172857891	chr1:172857891:T:C	1.64207e-31	-2.90987e-10	-0.863065
172858071	chr1:172858071:A:G	1.01433e-31	-2.90987e-10	-1.34479
172859114	chr1:172859114:T:A	2.57389e-32	-1.48146	-1.23473
172859273	chr1:172859273:C:T	1.80844e-31	-2.90987e-10	-0.766557
172859924	chr1:172859924:T:C	9.34678e-32	-2.90987e-10	-1.42657
172860489	chr1:172860489:T:C	2.73573e-32	-1.47827	-1.17694
172861246	chr1:172861246:G:C	1.24593e-31	-1.96885	0.829714
172861443	chr1:172861443:G:GAGT	1.26303e-31	-2.90987e-10	-1.12551
172861569	chr1:172861569:C:T	2.83745e-32	-2.00414	-0.614563
172861625	chr1:172861625:A:C	8.11215e-32	-1.95775	0.389502
172861944	chr1:172861944:T:C	2.87582e-32	-1.9847	-0.620563
172862383	chr1:172862383:T:C	1.01757e-31	-2.90987e-10	-1.3416
172863016	chr1:172863016:T:A	3.23466e-31	-0.185099	-4.11118e-10
172863068	chr1:172863068:A:G	1.26364e-31	-2.90987e-10	-1.12502
172863177	chr1:172863177:A:G	1.64506e-31	-2.90987e-10	-0.861246
172863450	chr1:172863450:C:T	3.07145e-31	-0.236871	-4.11118e-10
172863532	chr1:172863532:A:G	5.15901e-32	-2.02086	-4.11118e-10
172863681	chr1:172863681:A:G	1.30278e-31	-2.90987e-10	-1.09452
172863799	chr1:172863799:TTAAAA:T	1.51927e-31	-2.90987e-10	-0.940789
172864233	chr1:172864233:A:T	1.5032e-31	-2.90987e-10	-0.951424
172864391	chr1:172864391:C:G	9.46823e-32	-2.90987e-10	-1.41366
172864757	chr1:172864757:G:A	1.25528e-31	-2.90987e-10	-1.13166
172864827	chr1:172864827:G:GTTA	1.40384e-32	-2.02887	-1.29353
172865655	chr1:172865655:A:G	1.97344e-31	-2.90987e-10	-0.679241
172866024	chr1:172866024:C:T	1.53008e-31	-2.90987e-10	-0.9337
172866228	chr1:172866228:A:T	1.69327e-32	-1.9665	-1.16844
172866699	chr1:172866699:T:C	1.47261e-31	-2.90987e-10	-0.971986
172867063	chr1:172867063:T:C	1.43767e-31	-2.90987e-10	-0.995995
172867078	chr1:172867078:T:G	9.32074e-32	-2.90987e-10	-1.42936
172867222	chr1:172867222:C:T	1.00993e-31	-2.90987e-10	-1.34914
172867810	chr1:172867810:T:C	1.44726e-31	-2.90987e-10	-0.98935
172868022	chr1:172868022:T:C	9.60244e-32	-2.90987e-10	-1.39959
172868257	chr1:172868257:G:A	1.43731e-31	-2.90987e-10	-0.996244
172869708	chr1:172869708:C:T	1.8682e-31	-2.90987e-10	-0.734047
172869749	chr1:172869749:T:C	6.1852e-32	-1.83945	-4.11118e-10
172870308	chr1:172870308:C:A	9.8739e-32	-2.90987e-10	-1.37171
172870861	chr1:172870861:G:A	1.485e-31	-2.90987e-10	-0.963604
172870869	chr1:172870869:A:G	1.26458e-31	-2.90987e-10	-1.12428
172871552	chr1:172871552:G:A	9.79403e-32	-2.90987e-10	-1.37983
172871804	chr1:172871804:T:C	2.20742e-32	-1.67091	-1.19888
172872522	chr1:172872522:T:C	9.47352e-32	-2.90987e-10	-1.41311
172873499	chr1:172873499:A:G	1.19775e-31	-2.90987e-10	-1.17857
172873837	chr1:172873837:G:A	9.79479e-32	-1.37976	-4.11118e-10
172873949	chr1:172873949:C:T	1.88822e-31	-2.90987e-10	-0.723385
172874687	chr1:172874687:CTCTA:C	1.05691e-31	-2.90987e-10	-1.30367
172875110	chr1:172875110:T:C	1.37417e-31	-2.90987e-10	-1.04117
172875139	chr1:172875139:A:G	1.25039e-31	-2.90987e-10	-1.13557
172875212	chr1:172875212:T:G	9.32556e-32	-2.90987e-10	-1.42885
172875269	chr1:172875269:T:A	1.84772e-31	-2.90987e-10	-0.745068
172875613	chr1:172875613:C:G	1.17499e-31	-2.90987e-10	-1.19776
172875905	chr1:172875905:T:C	1.08377e-31	-2.90987e-10	-1.27858
172876505	chr1:172876505:G:A	6.11982e-32	-1.85007	-4.11118e-10
172876557	chr1:172876557:G:A	6.29699e-32	-2.0321	0.210563
172876605	chr1:172876605:T:A	1.39558e-31	-2.90987e-10	-1.02571
172876885	chr1:172876885:A:G	1.96115e-32	-1.64592	-1.34215
172877424	chr1:172877424:C:T	1.7383e-32	-2.01159	-1.0971
172877840	chr1:172877840:T:G	1.36074e-32	-2.01666	-1.33692
172878093	chr1:172878093:A:T	1.84424e-31	-2.90987e-10	-0.746956
172878400	chr1:172878400:T:G	1.01824e-31	-2.90987e-10	-1.34094
172879116	chr1:172879116:G:A	1.07633e-31	-2.90987e-10	-1.28547
172879163	chr1:172879163:G:A	1.64784e-32	-1.84699	-1.31515
172879320	chr1:172879320:T:C	1.21098e-31	-2.90987e-10	-1.16759
172879356	chr1:172879356:C:T	3.54019e-32	-1.14091	-1.25651
172879557	chr1:172879557:A:G	1.26402e-31	-2.90987e-10	-1.12473
172879838	chr1:172879838:G:A	9.37935e-32	-2.90987e-10	-1.4231
172879887	chr1:172879887:A:T	3.22589e-32	-1.65428	-0.836121
172880670	chr1:172880670:G:A	2.07538e-31	-2.90987e-10	-0.628878
172880796	chr1:172880796:G:C	1.93157e-32	-1.70722	-1.29605
172880919	chr1:172880919:T:G	3.26271e-32	-1.20253	-1.27651
172881225	chr1:172881225:C:T	2.05435e-32	-1.64785	-1.2938
172881493	chr1:172881493:ATCT:A	5.2802e-32	-1.99764	-4.11118e-10
172881593	chr1:172881593:T:C	1.39366e-31	-2.90987e-10	-1.02709
172881769	chr1:172881769:G:A	1.23749e-31	-2.90987e-10	-1.14594
172882326	chr1:172882326:C:T	9.3411e-32	-2.90987e-10	-1.42718
172882529	chr1:172882529:T:A	9.32227e-32	-2.90987e-10	-1.4292
172882820	chr1:172882820:G:A	6.84942e-32	-1.73744	-4.11118e-10
172882975	chr1:172882975:C:T	9.32422e-32	-2.90987e-10	-1.42899
172882978	chr1:172882978:A:G	3.44018e-32	-1.62901	-0.797069
172882982	chr1:172882982:TG:T	1.09843e-31	-2.90987e-10	-1.26514
172883225	chr1:172883225:C:T	1.52515e-31	-0.936929	-4.11118e-10
172883263	chr1:172883263:A:G	1.17508e-31	-2.90987e-10	-1.19769
172883773	chr1:172883773:A:G	2.30951e-32	-1.58037	-1.2442
172884320	chr1:172884320:C:T	9.43655e-32	-2.90987e-10	-1.41702
172885126	chr1:172885126:T:C	2.34425e-32	-1.64637	-1.16327
172885194	chr1:172885194:G:A	9.35847e-32	-2.90987e-10	-1.42532
172885888	chr1:172885888:C:G	9.92802e-32	-2.90987e-10	-1.36625
172886436	chr1:172886436:A:G	1.14253e-31	-2.90987e-10	-1.22578
172887270	chr1:172887270:A:AT	1.15958e-31	-2.90987e-10	-1.21096
172887861	chr1:172887861:C:T	1.18724e-31	-2.90987e-10	-1.18739
172887910	chr1:172887910:C:T	1.19397e-31	-2.90987e-10	-1.18174
172888483	chr1:172888483:T:G	2.08489e-32	-1.53495	-1.39194
172888527	chr1:172888527:G:A	9.42266e-32	-1.36168	-0.0568119
172888639	chr1:172888639:T:C	1.95879e-32	-1.57383	-1.41545
172888671	chr1:172888671:A:G	1.16362e-31	-2.90987e-10	-1.20749
172888877	chr1:172888877:G:A	1.99678e-31	-0.667486	-4.11118e-10
172889326	chr1:172889326:G:A	1.31824e-30	-2.90987e-10	1.21986
172889440	chr1:172889440:T:C	1.78778e-32	-1.68443	-1.3962
172890895	chr1:172890895:A:C	1.15426e-31	-2.90987e-10	-1.21556
172891023	chr1:172891023:C:T	1.12106e-30	1.05784	-4.11118e-10
172891076	chr1:172891076:C:T	1.452e-31	-2.90987e-10	-0.986082
172891324	chr1:172891324:A:G	1.12214e-31	-2.90987e-10	-1.24378
172892042	chr1:172892042:G:C	1.20569e-31	-2.90987e-10	-1.17197
172892433	chr1:172892433:A:G	1.79687e-31	-2.90987e-10	-0.772974
172892434	chr1:172892434:C:T	1.21337e-31	-2.90987e-10	-1.16562
172892533	chr1:172892533:G:T	1.05035e-31	-2.90987e-10	-1.3099
172893094	chr1:172893094:A:G	1.20024e-31	-2.90987e-10	-1.1765
172893240	chr1:172893240:C:G	1.15051e-31	-2.90987e-10	-1.21882
172893799	chr1:172893799:C:T	1.21475e-31	-2.90987e-10	-1.16448
172893844	chr1:172893844:C:T	3.25507e-32	-1.50638	-0.975009
172894137	chr1:172894137:A:G	5.1309e-32	-2.02633	-4.11118e-10
172894162	chr1:172894162:A:G	1.25419e-31	-2.90987e-10	-1.13253
172894507	chr1:172894507:T:C	1.14788e-31	-1.26993	0.0488266
172894808	chr1:172894808:G:A	1.1689e-31	-2.90987e-10	-1.20296
172895030	chr1:172895030:C:T	1.00509e-31	-2.90987e-10	-1.35395
172895084	chr1:172895084:A:G	2.12583e-32	-1.50105	-1.40639
172895512	chr1:172895512:T:A	3.15247e-32	-1.38396	-1.12946
172896142	chr1:172896142:A:G	9.84639e-32	-2.90987e-10	-1.3745
172896294	chr1:172896294:G:GGGATCA	3.48188e-32	-1.48665	-0.927385
172896332	chr1:172896332:C:T	6.37892e-32	-1.80861	-4.11118e-10
172896352	chr1:172896352:A:G	1.263e-31	-2.90987e-10	-1.12553
172896932	chr1:172896932:T:C	1.56064e-31	-2.90987e-10	-0.913923
172896935	chr1:172896935:T:A	3.22721e-31	-2.90987e-10	-0.187402
172897070	chr1:172897070:G:A	9.75987e-32	-2.90987e-10	-1.38333
172897364	chr1:172897364:A:G	8.84912e-31	-1.8508	2.67209
172897756	chr1:172897756:A:G	4.09273e-32	-1.29789	-0.954509
172897809	chr1:172897809:C:T	9.34736e-32	-2.90987e-10	-1.42651
172897866	chr1:172897866:A:C	9.35691e-32	-2.90987e-10	-1.42549
172898152	chr1:172898152:C:T	1.12529e-31	-2.90987e-10	-1.24098
172898576	chr1:172898576:C:T	2.45245e-31	-2.90987e-10	-0.461932
172899424	chr1:172899424:C:T	7.55521e-32	-1.63937	-4.11118e-10
172899611	chr1:172899611:C:T	9.34503e-32	-2.90987e-10	-1.42676
172900305	chr1:172900305:A:T	1.23366e-31	-2.90987e-10	-1.14904
172900534	chr1:172900534:G:T	9.72102e-32	-2.90987e-10	-1.38732
172900864	chr1:172900864:C:T	9.52694e-32	-2.90987e-10	-1.40748
172901111	chr1:172901111:C:T	9.74274e-32	-2.90987e-10	-1.38508
172901851	chr1:172901851:G:A	9.63922e-32	-2.90987e-10	-1.39577
172902049	chr1:172902049:T:C	5.03489e-31	-2.90987e-10	0.25737
172902244	chr1:172902244:C:T	2.30316e-32	-1.60677	-1.22056
172902358	chr1:172902358:T:C	2.4027e-32	-1.70345	-1.08156
172902537	chr1:172902537:GATCACTA:G	5.15734e-32	-2.02119	-4.11118e-10
172902550	chr1:172902550:A:T	2.86075e-32	-1.94639	-0.664132
172903252	chr1:172903252:T:G	1.76331e-31	-2.90987e-10	-0.791826
172903312	chr1:172903312:A:T	2.92417e-32	-1.94447	-0.644124
172903559	chr1:172903559:C:T	1.03624e-31	-2.90987e-10	-1.32343
172903816	chr1:172903816:A:G	1.27588e-31	-2.90987e-10	-1.11539
172903848	chr1:172903848:G:A	8.03835e-31	-2.90987e-10	0.725203
172903973	chr1:172903973:T:G	1.03187e-31	-2.90987e-10	-1.32765
172903975	chr1:172903975:G:C	1.69714e-31	-2.90987e-10	-0.830076
172904173	chr1:172904173:C:T	1.03931e-31	-2.90987e-10	-1.32046
172905090	chr1:172905090:C:A	6.27894e-31	-2.90987e-10	0.478181
172905979	chr1:172905979:A:C	1.66845e-32	-1.74922	-1.4005
172906478	chr1:172906478:T:A	1.97996e-32	-1.69391	-1.28462
172906726	chr1:172906726:TG:T	9.79428e-32	-2.90987e-10	-1.37981
172907223	chr1:172907223:G:A	1.35814e-32	-1.96066	-1.39482
172908452	chr1:172908452:A:G	2.68801e-32	-1.75318	-0.919624
172908481	chr1:172908481:G:A	2.83615e-32	-1.44648	-1.17268
172908764	chr1:172908764:A:C	2.63222e-32	-1.75907	-0.934707
172909247	chr1:172909247:T:C	2.62381e-32	-1.78973	-0.907252
172909282	chr1:172909282:T:C	2.54184e-32	-1.80316	-0.925562
172909412	chr1:172909412:A:G	2.49915e-32	-1.7993	-0.946356
172909503	chr1:172909503:T:C	1.88391e-31	-2.90987e-10	-0.725673
172909535	chr1:172909535:T:C	7.05559e-32	-1.57625	-0.131537
172909772	chr1:172909772:C:G	9.72209e-32	-2.90987e-10	-1.38721
172910148	chr1:172910148:G:A	2.3675e-31	-2.90987e-10	-0.497186
172910156	chr1:172910156:G:C	8.17755e-31	-2.90987e-10	0.742372
172910166	chr1:172910166:C:T	1.82534e-31	-2.90987e-10	-0.757255
172910645	chr1:172910645:T:C	1.99975e-31	-0.665998	-4.11118e-10
172911219	chr1:172911219:A:T	3.70714e-32	-1.59371	-0.757633
172911235	chr1:172911235:A:T	2.37167e-31	-2.90987e-10	-0.495427
172911485	chr1:172911485:TCA:T	1.29373e-31	-2.90987e-10	-1.10149
172912213	chr1:172912213:C:T	2.72281e-32	-1.78184	-0.878099
172912418	chr1:172912418:TAGAG:T	1.88633e-31	-2.90987e-10	-0.724388
172912687	chr1:172912687:G:A	2.77701e-32	-1.22259	-1.41764
172912949	chr1:172912949:G:A	1.03633e-31	-2.90987e-10	-1.32333
172913140	chr1:172913140:G:A	2.353e-32	-1.56845	-1.23747
172913309	chr1:172913309:A:G	3.12259e-32	-1.12066	-1.40229
172914008	chr1:172914008:T:C	1.33382e-31	-2.90987e-10	-1.07097
172914093	chr1:172914093:T:C	2.6364e-31	-2.90987e-10	-0.389606
172914781	chr1:172914781:C:G	9.74162e-32	-2.90987e-10	-1.3852
172915324	chr1:172915324:G:T	1.30069e-31	-2.90987e-10	-1.09613
172915361	chr1:172915361:A:T	3.06681e-31	-2.90987e-10	-0.238384
172915732	chr1:172915732:T:G	2.12543e-32	-1.63792	-1.26971
172915752	chr1:172915752:AAAACC:A	9.55557e-32	-2.90987e-10	-1.40448
172916092	chr1:172916092:A:G	9.59081e-32	-2.90987e-10	-1.4008
172916805	chr1:172916805:C:T	1.53385e-31	-1.86213	0.930891
172916852	chr1:172916852:T:C	9.3245e-32	-2.90987e-10	-1.42896
172917360	chr1:172917360:C:A	1.94711e-32	-1.57949	-1.41577
172917441	chr1:172917441:T:C	1.29905e-30	-2.90987e-10	1.2052
172917645	chr1:172917645:G:A	1.19689e-31	-2.90987e-10	-1.17929
172917658	chr1:172917658:C:T	2.27812e-31	-2.90987e-10	-0.53567
172918426	chr1:172918426:A:G	1.06098e-31	-2.90987e-10	-1.29983
172918884	chr1:172918884:G:A	1.77467e-31	-2.90987e-10	-0.785405
172918912	chr1:172918912:A:G	1.07546e-31	-2.90987e-10	-1.28627
172918918	chr1:172918918:C:T	3.84866e-31	-2.90987e-10	-0.0112952
172919350	chr1:172919350:C:T	1.93486e-31	-2.90987e-10	-0.698988
172919433	chr1:172919433:T:C	1.44924e-31	-2.90987e-10	-0.987982
172919666	chr1:172919666:G:A	2.56245e-31	-0.418056	-4.11118e-10
172919711	chr1:172919711:C:T	1.34164e-31	-2.90987e-10	-1.06513
172920003	chr1:172920003:A:C	2.59607e-32	-1.80677	-0.900832
172920252	chr1:172920252:A:G	9.52257e-32	-2.90987e-10	-1.40794
172921169	chr1:172921169:G:A	3.04856e-31	-0.24435	-4.11118e-10
172921474	chr1:172921474:A:G	2.59577e-32	-1.79437	-0.913354
172921587	chr1:172921587:G:A	1.3e-31	-2.90987e-10	-1.09666
172921966	chr1:172921966:T:A	5.41423e-32	-1.97257	-4.11118e-10
172922034	chr1:172922034:C:T	2.52553e-32	-1.30584	-1.42932
172922221	chr1:172922221:C:T	3.64355e-31	-2.90987e-10	-0.0660634
172922228	chr1:172922228:A:G	3.51429e-31	-2.90987e-10	-0.102184
172922237	chr1:172922237:A:G	3.69763e-31	-2.90987e-10	-0.0513293
172922306	chr1:172922306:G:A	9.32074e-32	-2.90987e-10	-1.42936
172922368	chr1:172922368:T:C	5.00794e-31	-1.99416	2.24617
172922671	chr1:172922671:G:A	9.35004e-32	-2.90987e-10	-1.42623
172922678	chr1:172922678:T:C	9.33399e-32	-2.90987e-10	-1.42794
172922917	chr1:172922917:T:A	4.71773e-31	-2.90987e-10	0.192306
172923221	chr1:172923221:C:G	3.09336e-32	-1.10513	-1.42722
172923255	chr1:172923255:T:C	2.7692e-32	-1.76733	-0.875719
172923712	chr1:172923712:AGACTTGACCCTAG:A	8.16716e-31	-2.90987e-10	0.741101
172924002	chr1:172924002:G:GTA	2.77712e-32	-1.75718	-0.883006
172924696	chr1:172924696:G:A	1.58575e-31	-0.897965	-4.11118e-10
172924830	chr1:172924830:C:T	1.25232e-31	-1.13403	-4.11118e-10
172925626	chr1:172925626:A:G	5.32412e-32	-1.98936	-4.11118e-10
172925777	chr1:172925777:C:T	3.28331e-31	-2.90987e-10	-0.170169
172926001	chr1:172926001:G:T	1.05542e-31	-2.90987e-10	-1.30508
172926017	chr1:172926017:C:T	3.11891e-31	-2.90987e-10	-0.221538
172926686	chr1:172926686:C:T	6.50909e-32	-1.78841	-4.11118e-10
172926707	chr1:172926707:G:A	7.10394e-32	-1.33401	-0.366945
172926941	chr1:172926941:A:T	9.32084e-32	-2.90987e-10	-1.42935
172928705	chr1:172928705:G:A	5.29445e-31	-2.90987e-10	0.307638
172928889	chr1:172928889:G:C	3.57437e-31	-2.90987e-10	-0.0852318
172929196	chr1:172929196:A:G	1.97367e-31	-2.90987e-10	-0.679128
172929262	chr1:172929262:G:A	2.99131e-32	-1.18571	-1.38018
172929288	chr1:172929288:A:C	1.34359e-31	-2.90987e-10	-1.06368
172929303	chr1:172929303:T:A	5.25623e-32	-2.00219	-4.11118e-10
172929444	chr1:172929444:G:T	1.85215e-31	-2.90987e-10	-0.742675
172929668	chr1:172929668:G:A	9.76461e-32	-2.90987e-10	-1.38284
172929690	chr1:172929690:G:A	1.47306e-32	-1.85735	-1.41691
172929948	chr1:172929948:G:A	4.78785e-31	-2.90987e-10	0.20706
172929949	chr1:172929949:C:A	9.68241e-32	-2.90987e-10	-1.3913
172930685	chr1:172930685:C:G	5.79928e-32	-1.90387	-4.11118e-10
172930792	chr1:172930792:CA:C	1.44446e-31	-2.90987e-10	-0.991284
172931446	chr1:172931446:C:T	3.10382e-32	-1.13635	-1.39262
172931476	chr1:172931476:G:A	3.9593e-31	-2.90987e-10	0.0170472
172931915	chr1:172931915:A:AGG	2.80378e-31	-2.90987e-10	-0.328054
172932033	chr1:172932033:CTGTATAGCAAG:C	2.47789e-30	-2.90987e-10	1.85097
172932583	chr1:172932583:T:A	2.2383e-31	-0.553306	-4.11118e-10
172932584	chr1:172932584:T:C	7.23212e-32	-1.40384	-0.279236
172932746	chr1:172932746:A:G	7.08387e-32	-1.38074	-0.32305
172932874	chr1:172932874:CAGTG:C	1.58153e-31	-2.90987e-10	-0.900628
172933069	chr1:172933069:G:A	9.48979e-31	-2.90987e-10	0.891195
172933226	chr1:172933226:G:A	2.06141e-31	-2.90987e-10	-0.635632
172933868	chr1:172933868:G:A	9.20159e-32	-0.997457	-0.444773
172933926	chr1:172933926:C:G	1.10536e-31	-2.90987e-10	-1.25885
172934176	chr1:172934176:G:A	1.09436e-31	-2.90987e-10	-1.26885
172934306	chr1:172934306:T:A	2.386e-31	-2.90987e-10	-0.489405
172934402	chr1:172934402:A:G	2.55557e-32	-1.35017	-1.37316
172934441	chr1:172934441:A:G	9.40452e-32	-2.90987e-10	-1.42042
172934661	chr1:172934661:C:T	5.42985e-31	-2.90987e-10	0.33289
172934705	chr1:172934705:T:A	2.55541e-32	-1.68185	-1.04154
172935260	chr1:172935260:A:G	9.47093e-32	-2.90987e-10	-1.41338
172935334	chr1:172935334:C:A	4.70877e-31	-2.90987e-10	0.190405
172935610	chr1:172935610:A:T	9.40784e-32	-2.90987e-10	-1.42006
172935850	chr1:172935850:T:C	2.5493e-32	-1.31885	-1.40694
172935851	chr1:172935851:A:G	9.39503e-32	-2.90987e-10	-1.42143
172936174	chr1:172936174:A:G	2.9834e-32	-1.46441	-1.10414
172936188	chr1:172936188:A:G	1.38266e-31	-2.90987e-10	-1.03501
172936230	chr1:172936230:A:G	9.41905e-32	-2.90987e-10	-1.41887
172936611	chr1:172936611:A:G	4.76457e-32	-1.45466	-0.645737
172936888	chr1:172936888:C:T	2.24919e-31	-2.90987e-10	-0.548452
172936932	chr1:172936932:T:A	3.43734e-32	-1.71495	-0.711958
172937410	chr1:172937410:G:T	7.87646e-31	-2.90987e-10	0.704858
172937770	chr1:172937770:GATAT:G	2.51874e-32	-1.35425	-1.3836
172938736	chr1:172938736:T:A	1.18831e-31	-2.90987e-10	-1.18649
172938883	chr1:172938883:G:T	6.86103e-32	-1.73575	-4.11118e-10
172939124	chr1:172939124:C:CAA	9.3775e-32	-2.90987e-10	-1.42329
172939149	chr1:172939149:G:C	8.50839e-32	-1.68381	0.163254
172939589	chr1:172939589:G:A	1.31995e-31	-2.90987e-10	-1.08143
172939627	chr1:172939627:C:G	9.38786e-32	-2.90987e-10	-1.42219
172939649	chr1:172939649:G:A	1.06467e-31	-2.90987e-10	-1.29636
172940144	chr1:172940144:T:C	1.90764e-31	-2.90987e-10	-0.713155
172940252	chr1:172940252:T:C	2.84107e-31	-2.90987e-10	-0.314841
172940345	chr1:172940345:A:G	1.11844e-31	-2.90987e-10	-1.24708
172940510	chr1:172940510:C:A	3.53928e-31	-0.095097	-4.11118e-10
172940842	chr1:172940842:A:T	9.37566e-32	-2.90987e-10	-1.42349
172941121	chr1:172941121:G:A	2.9149e-32	-1.52053	-1.07124
172941149	chr1:172941149:C:T	9.31923e-32	-1.69234	0.262815
172941223	chr1:172941223:G:C	5.66183e-32	-1.92786	-4.11118e-10
172942020	chr1:172942020:C:T	2.60349e-32	-1.59909	-1.10566
172943256	chr1:172943256:C:G	1.78163e-31	-2.90987e-10	-0.781493
172943298	chr1:172943298:AGGTGATTACATCAT:A	5.1665e-32	-2.01941	-4.11118e-10
172943967	chr1:172943967:G:T	4.378e-31	-2.90987e-10	0.117571
172944317	chr1:172944317:G:T	1.40772e-31	-2.90987e-10	-1.01705
172944424	chr1:172944424:C:T	4.3152e-31	-1.77669	1.87981
172945059	chr1:172945059:CTA:C	9.52459e-32	-2.90987e-10	-1.40773
172945224	chr1:172945224:T:A	1.51392e-31	-2.90987e-10	-0.94432
172945405	chr1:172945405:G:A	2.58098e-31	-2.90987e-10	-0.410853
172945643	chr1:172945643:G:A	9.53506e-32	-2.90987e-10	-1.40663
172945859	chr1:172945859:A:C	2.15998e-31	-2.90987e-10	-0.588924
172946252	chr1:172946252:G:A	5.15027e-32	-1.12572	-0.89684
172946563	chr1:172946563:A:G	9.16242e-31	-2.90987e-10	0.856089
172946900	chr1:172946900:A:G	2.9745e-31	-2.90987e-10	-0.268947
172947236	chr1:172947236:A:C	2.41444e-31	-1.71747	1.23992
172947340	chr1:172947340:G:A	9.66749e-32	-2.90987e-10	-1.39284
172947398	chr1:172947398:T:C	9.45708e-32	-2.90987e-10	-1.41484
172947735	chr1:172947735:G:T	2.08606e-32	-1.51561	-1.41072
172947976	chr1:172947976:G:A	5.90623e-32	-1.29201	-0.593593
172948459	chr1:172948459:T:C	1.38376e-31	-2.90987e-10	-1.03422
172948682	chr1:172948682:G:T	5.22283e-32	-2.00857	-4.11118e-10
172948748	chr1:172948748:G:A	1.02756e-31	-2.90987e-10	-1.33183
172949036	chr1:172949036:C:T	5.09176e-32	-2.03398	-4.11118e-10
172949528	chr1:172949528:C:T	9.45179e-32	-2.90987e-10	-1.4154
172949913	chr1:172949913:A:G	1.0404e-31	-2.90987e-10	-1.31941
172950328	chr1:172950328:C:T	5.09265e-32	-2.03381	-4.11118e-10
172950832	chr1:172950832:G:A	5.2891e-32	-1.99596	-4.11118e-10
172951314	chr1:172951314:C:T	9.36955e-32	-2.90987e-10	-1.42414
172951938	chr1:172951938:G:A	1.63162e-31	-2.90987e-10	-0.869448
172952043	chr1:172952043:G:A	1.01396e-31	-2.90987e-10	-1.34516
172952136	chr1:172952136:C:T	1.74291e-32	-1.67822	-1.42783
172952481	chr1:172952481:A:C	9.33039e-32	-2.90987e-10	-1.42833
172953064	chr1:172953064:G:T	5.55934e-32	-1.94613	-4.11118e-10
172953598	chr1:172953598:T:C	2.42757e-32	-1.3698	-1.40491
172953753	chr1:172953753:G:A	2.2151e-32	-1.47447	-1.39183
172953790	chr1:172953790:C:A	2.16929e-31	-2.90987e-10	-0.584621
172953807	chr1:172953807:T:C	2.32969e-32	-1.58494	-1.23093
172954229	chr1:172954229:A:G	9.61073e-32	-2.90987e-10	-1.39873
172954675	chr1:172954675:C:T	6.69607e-32	-1.76009	-4.11118e-10
172954929	chr1:172954929:C:T	2.60256e-31	-2.90987e-10	-0.402527
172955733	chr1:172955733:G:T	7.20138e-31	-2.90987e-10	0.615251
172955836	chr1:172955836:A:C	2.84108e-31	-2.90987e-10	-0.314837
172956123	chr1:172956123:G:A	9.4233e-32	-1.41842	-4.11118e-10
172957159	chr1:172957159:C:T	2.08961e-32	-1.49946	-1.42517
172957190	chr1:172957190:A:G	3.50774e-31	-2.90987e-10	-0.104049
172958906	chr1:172958906:G:C	2.24207e-32	-1.60057	-1.25364
172958975	chr1:172958975:C:T	2.33079e-31	-2.90987e-10	-0.512814
172959035	chr1:172959035:T:C	2.25787e-32	-1.52102	-1.32616
172959071	chr1:172959071:C:T	9.52545e-32	-2.90987e-10	-1.40764
172959072	chr1:172959072:A:G	9.53186e-32	-2.90987e-10	-1.40697
172959073	chr1:172959073:G:A	9.52639e-32	-2.90987e-10	-1.40754
172959088	chr1:172959088:A:G	9.50418e-32	-2.90987e-10	-1.40987
172959132	chr1:172959132:C:T	1.89463e-31	-2.90987e-10	-0.719998
172959801	chr1:172959801:G:A	9.58389e-32	-2.90987e-10	-1.40152
172959824	chr1:172959824:T:A	1.45802e-32	-1.85962	-1.42491
172959987	chr1:172959987:G:A	1.25539e-31	-1.13157	-4.11118e-10
172960098	chr1:172960098:G:A	1.33707e-31	-2.90987e-10	-1.06854
172960302	chr1:172960302:A:G	9.37367e-32	-2.90987e-10	-1.4237
172960405	chr1:172960405:T:C	2.52426e-31	-2.90987e-10	-0.433072
172960682	chr1:172960682:A:G	2.28851e-31	-2.90987e-10	-0.53112
172960924	chr1:172960924:T:C	5.08731e-32	-1.1181	-0.916757
172961694	chr1:172961694:C:T	6.13408e-31	-2.90987e-10	0.454839
172961907	chr1:172961907:T:C	1.56411e-31	-2.90987e-10	-0.911707
172962125	chr1:172962125:T:C	2.72456e-31	-2.90987e-10	-0.356713
172962685	chr1:172962685:T:C	1.0483e-31	-1.31185	-4.11118e-10
172962806	chr1:172962806:G:A	1.03846e-31	-2.90987e-10	-1.32129
172963241	chr1:172963241:A:T	2.17816e-31	-2.90987e-10	-0.580541
172963837	chr1:172963837:G:A	5.09291e-32	-2.03376	-4.11118e-10
172964297	chr1:172964297:C:T	9.65206e-32	-2.90987e-10	-1.39443
172964407	chr1:172964407:T:C	9.55601e-32	-2.90987e-10	-1.40444
172964552	chr1:172964552:AT:A	3.49535e-31	-2.90987e-10	-0.107589
172965101	chr1:172965101:C:T	9.45934e-32	-2.90987e-10	-1.4146
172965199	chr1:172965199:A:G	5.71593e-32	-1.91835	-4.11118e-10
172965677	chr1:172965677:A:G	1.01123e-31	-2.90987e-10	-1.34785
172966303	chr1:172966303:G:A	1.27833e-32	-2.01636	-1.3997
172966653	chr1:172966653:A:G	1.2676e-30	-2.90987e-10	1.18069
172967181	chr1:172967181:A:G	9.71024e-32	-2.90987e-10	-1.38843
172967496	chr1:172967496:T:C	2.52473e-32	-1.45243	-1.28305
172967503	chr1:172967503:G:A	1.62095e-31	-2.90987e-10	-0.876009
172967562	chr1:172967562:A:C	1.44638e-31	-0.875019	-0.11494
172968835	chr1:172968835:GTGCTATT:G	2.13181e-32	-1.93174	-0.972897
172969254	chr1:172969254:T:C	5.1738e-32	-2.018	-4.11118e-10
172969754	chr1:172969754:G:A	1.69242e-31	-2.90987e-10	-0.83286
172969880	chr1:172969880:C:T	1.00639e-31	-2.90987e-10	-1.35266
172970756	chr1:172970756:T:A	1.30039e-32	-2.02568	-1.37326
172970828	chr1:172970828:T:A	9.77302e-32	-2.90987e-10	-1.38198
172970913	chr1:172970913:A:AT	6.546e-32	-1.78275	-4.11118e-10
172971310	chr1:172971310:G:A	1.81894e-31	-1.86494	1.10418
172971467	chr1:172971467:C:T	1.24479e-32	-2.01373	-1.42891
172971637	chr1:172971637:C:CA	1.08792e-31	-2.90987e-10	-1.27475
172971743	chr1:172971743:T:G	8.66881e-32	-1.92065	0.418773
172971963	chr1:172971963:C:T	9.75558e-32	-2.90987e-10	-1.38377
172972303	chr1:172972303:T:C	3.7893e-32	-1.20507	-1.12435
172972573	chr1:172972573:G:A	4.5645e-32	-0.882107	-1.26119
172972673	chr1:172972673:A:G	1.16994e-31	-2.90987e-10	-1.20207
172972874	chr1:172972874:G:A	9.44183e-32	-2.90987e-10	-1.41646
172973018	chr1:172973018:A:G	1.04509e-31	-2.90987e-10	-1.31492
172973680	chr1:172973680:C:T	7.224e-32	-1.6842	-4.11118e-10
172973858	chr1:172973858:T:A	1.12225e-31	-2.90987e-10	-1.24368
172975611	chr1:172975611:T:G	1.3277e-32	-2.03381	-1.34435
172975630	chr1:172975630:CTTTTCTTTTTT:C	1.3218e-32	-2.01268	-1.36993
172975669	chr1:172975669:G:A	1.30896e-32	-2.00412	-1.38825
172975844	chr1:172975844:G:A	9.62806e-32	-2.90987e-10	-1.39692
172976102	chr1:172976102:C:G	2.78694e-31	-2.90987e-10	-0.334077
172976188	chr1:172976188:A:G	7.15486e-32	-1.69381	-4.11118e-10
172977109	chr1:172977109:C:T	9.68844e-32	-2.90987e-10	-1.39067
172977391	chr1:172977391:T:C	9.44653e-32	-2.90987e-10	-1.41596
172977620	chr1:172977620:C:T	6.05708e-32	-1.90544	0.0450591
172977776	chr1:172977776:G:A	5.89857e-32	-1.8869	-4.11118e-10
172978209	chr1:172978209:G:C	5.15383e-32	-2.02187	-4.11118e-10
172978649	chr1:172978649:T:G	3.33975e-32	-1.90228	-0.553431
172979000	chr1:172979000:C:T	6.12878e-32	-1.84861	-4.11118e-10
```
