## Supplementary material for "Characterization of shared and ancestry-specific signals driving complex traits using multi-ancestry fine-mapping": orig_s1_snps

```
rs11578976
rs56005133
rs10913257
rs61821285
rs1325594
rs138975492
rs2861812
rs10913258
rs12123952
rs78905952
rs72718620
rs141346306
rs116432544
rs35075425
rs55979408
rs55668054
rs1022523
rs115562918
rs760940
rs17312648
rs17378293
rs76808343
rs55719422
rs55806119
rs12138739
rs10732997
rs12132238
rs61821287
rs7543049
rs7543058
rs12127712
rs1325598
rs7546249
rs7544010
rs10913259
rs1325596
rs6659744
rs12035200
rs61821288
rs61821289
rs12131804
rs113686683
rs17378397
rs138051794
rs7540375
rs73050113
rs73050114
rs9728891
rs73050117
rs16850236
rs12142591
rs12131721
rs10798483
rs12132522
rs61821307
rs61821308
rs12132608
rs114795409
rs12144637
rs12134440
rs12136990
rs12134508
rs12133731
rs12129141
rs115621419
1:176802119_C_T
1:176802119_C_A
rs1014719
rs12131068
rs1014718
rs1040458
rs1040459
rs111933254
rs1964809
rs1040460
rs9659359
rs140912510
rs17378425
rs61821309
rs61821310
rs61821311
rs12133440
rs12144507
rs17378432
rs2223487
rs12138842
rs61821312
rs10798484
rs12086275
rs12118034
rs17312810
rs17312817
rs10753139
rs12142032
rs12139387
rs56785672
rs12089189
rs12137448
rs1044299
rs12137517
rs12137658
rs12135126
rs2294494
rs1883431
rs3817857
rs2861813
rs1044252
rs3183950
rs1801658
rs10753140
rs150008838
rs77865287
rs56932405
rs10489300
rs116709447
rs2038114
rs10753141
rs73050156
rs12140065
rs6670149
rs6681309
rs12120714
rs16850255
rs12091765
rs10913262
rs968285
rs144003758
rs12094387
rs1014712
rs2179391
rs1534957
rs61821314
rs10913263
rs12025276
rs1335
rs12120519
rs2206317
rs2206318
rs1154591
rs73050168
rs2223488
rs17312950
rs12093087
rs61823801
rs11576339
rs142340982
rs55807696
rs10798485
rs10798486
rs6693679
rs115854691
rs41267144
rs6425397
rs41267146
rs7513341
rs6413830
rs6425398
rs17378620
rs12118933
rs4652196
rs17312978
rs12752567
rs12747720
rs12120513
rs12123989
rs12025402
rs12125009
rs12122639
rs4652197
rs144788250
rs12123792
rs12068725
rs17378662
rs2056978
rs12028641
rs113071481
rs16850282
rs10913267
rs4652198
rs68139797
rs2206319
rs7532411
rs78485573
rs17313055
rs2076339
rs2076340
rs2076341
rs2076342
rs2072936
rs35448774
rs12124454
rs2861880
rs4652199
rs34513430
rs12129095
rs79626271
rs6659518
rs10798487
rs72718633
rs12137655
rs34468419
rs12042605
rs6699947
rs10489301
rs2072934
rs2076337
rs75775267
rs55837869
rs2235540
rs17313104
rs139278400
rs4652201
rs4652202
rs17313125
rs10913269
rs4652203
rs35547225
rs2072935
rs2076338
rs6687032
rs2206316
rs6676325
rs6679170
rs6679355
rs35954801
rs12138487
rs6685449
rs11805963
rs34875026
rs10913272
rs12124795
rs74665309
rs2281180
rs6680908
rs2228956
rs1555068
rs1555069
rs35053121
rs4397623
rs56351309
rs6425399
rs144572791
rs11804827
rs140481838
rs16850339
rs10489302
rs726517
rs12131188
rs12141483
rs7555232
rs12141490
rs12142282
rs12077914
rs10798488
rs12727627
rs12742167
rs12406916
rs185926439
rs78553813
rs12136890
rs12132203
rs6664879
rs7555335
rs9659386
rs61813265
rs34398637
rs6668625
rs76573057
rs61813266
rs10442615
rs149549868
rs10442616
rs2205889
rs11585886
rs10442617
rs11584258
rs12081270
rs6703638
rs6425401
rs12133126
rs6425402
rs6425403
rs12732567
rs186497802
rs2223298
rs6664184
rs7511658
rs7522154
rs4652205
rs61813267
rs10913275
rs1016612
rs72718653
rs4650953
rs12061882
rs10489303
rs144297592
rs12135048
rs6677171
rs10913276
rs140851510
rs4652206
rs2038047
rs35047221
rs11587780
rs6659737
rs77995521
rs972632
rs12563065
rs2205888
rs974299
rs6682133
rs12741683
rs16850406
rs34305032
rs6670777
rs6688579
rs12124783
rs731298
rs760690
rs151256456
rs72718659
rs6699378
rs112508178
rs11590855
rs61813272
rs1028317
rs35911166
rs56247555
rs55797813
rs6688684
rs12564351
rs12569108
rs12561927
rs11804030
rs12146087
rs11812079
rs74629093
rs143323528
rs4650954
rs17379085
rs4652207
rs146184019
rs6702216
rs78020483
rs2072836
rs577353116
rs2076071
rs17313493
rs16850437
rs12563589
rs5020909
rs12121068
rs147410451
rs7554828
rs1033408
rs6672307
rs932315
rs34029509
rs10913278
rs113669970
rs58582551
rs2076070
rs36055303
rs72718670
rs4652208
rs2076073
rs2067038
rs12072381
rs79607912
rs4652209
rs4652210
rs75618537
rs4652211
rs72718676
rs35337999
rs16850453
rs2179187
rs4652213
rs4652214
rs4652215
rs6687812
rs75817872
rs35655504
rs12076044
rs2235301
rs113536511
rs71628219
rs2235300
rs114673401
rs11805765
rs10913280
rs114882743
rs4652216
rs146784244
rs12752771
rs12131748
rs12565733
rs227984
rs10798489
rs34781094
rs34689615
rs16850479
rs10798490
rs145956897
rs35231278
rs150777231
rs227987
rs227988
rs77569661
rs117414134
rs78140234
rs34618517
rs74826447
rs139963266
rs112597902
rs35621811
rs78633168
rs12145795
rs6673860
rs61813275
rs114389832
rs56900053
rs227992
rs35994765
rs115023262
rs12569184
rs41267148
rs116414748
rs72718689
rs2142757
rs227996
rs115925080
rs2142756
rs74667143
rs61577256
rs227997
rs142918217
rs227999
rs16850555
rs4341326
rs16850561
rs228002
rs228003
rs21257
rs4652217
rs228005
rs228006
rs112120696
rs75526739
rs228008
rs10798494
rs116734993
rs148641634
rs12122503
rs72718697
rs228009
rs10489305
rs228011
rs76511057
rs228012
rs960340
rs10913287
rs228013
rs2861881
rs228014
rs228015
rs7556507
rs2861882
rs4650955
rs185420699
rs12755513
rs528119729
rs72720703
rs72720704
rs12135256
rs12125802
rs735607
rs228017
rs61369335
rs6661023
rs12724698
rs6668092
rs72720707
rs228019
rs10913288
rs78323492
rs7525302
rs228020
rs7536949
rs7532760
rs10798495
rs6662739
rs7545444
rs7540842
rs143521950
rs12568233
rs12565464
rs172917
rs10798496
rs114185812
rs112959040
rs2861883
rs760691
rs2076072
rs16850644
rs7513967
rs4650956
rs4652220
rs12041859
rs188742947
rs10753142
rs56297461
rs12568439
rs6682507
rs71628222
rs2223301
rs77822888
rs2076069
rs2861884
rs71628223
rs71628224
rs742123
rs742122
rs1883246
rs35506438
rs41480245
rs12568931
rs146756455
rs4652221
rs6672689
rs10913289
rs7517550
rs61813297
rs4652222
rs147359411
rs4652223
rs16850682
rs79994981
rs11576541
rs35923165
rs7416836
rs16850689
rs61813300
rs2209010
rs6667588
rs16850697
rs78024942
rs6670908
rs75974699
rs6671041
rs73047020
rs11582309
rs11577495
rs11579303
rs80354673
rs76669157
rs6425404
rs77203395
rs7546071
rs2861885
rs2861886
rs115441577
rs61001062
rs73047024
rs6694600
rs17379552
rs7548487
rs139798386
rs73047032
rs73047033
rs79737396
rs7548151
rs141494318
rs76329132
rs80217027
rs79939227
rs73047038
rs73047041
rs74547540
rs78967650
rs56377326
rs61075998
rs116649824
rs6673778
rs116252967
rs114261148
rs7555091
rs76905330
rs146071971
rs55755782
rs4650957
rs184348583
rs6661459
rs6697602
rs150727679
rs76714598
rs79907891
rs6665925
rs6704507
rs2861887
rs76529881
rs76797299
rs12750202
rs12741354
rs6659769
rs116071341
rs6683648
rs6675257
rs150884785
rs6686441
rs11587524
rs6678743
rs61813301
rs2205788
rs2205787
rs2205786
rs80070803
rs78711190
rs74987506
rs12744827
rs7547108
rs7516130
rs4652224
rs11585723
rs11585725
rs149284465
rs79239137
rs6425406
rs6425407
rs76777881
rs148445343
rs6701093
rs78661315
rs116300103
rs2068331
rs2861915
rs2902093
rs150416498
rs76737870
rs7529430
rs7517664
rs6425408
rs6425409
rs6678480
rs4370732
rs74468329
rs77769966
rs12732164
rs146009667
rs139966622
rs143532726
rs77827784
rs11583509
rs115065682
rs35937607
rs6425410
rs6425411
rs227530
rs6673537
rs148815907
rs12747882
rs1028305
rs1028304
rs1028303
rs115532493
rs12691477
rs13376249
rs80051689
rs57108422
rs114774374
rs59426705
rs59551381
rs13375316
rs75533359
rs114830900
rs12752940
rs57996349
rs2902094
rs116409524
rs73047088
rs35331750
rs12744173
rs75044565
rs34407646
rs79828449
rs115882209
rs77789823
rs74668832
rs2205785
rs77307744
rs16850722
rs75506084
rs1022835
rs75048653
rs76799000
rs76919411
rs76993648
rs16850724
rs12747711
rs16850726
rs58668748
rs7552345
rs12743382
rs12722726
rs115532781
rs7521610
rs17314087
rs6661056
rs6425412
rs77271675
rs16850728
rs7524889
rs17379768
rs7519595
rs74814187
rs17379781
rs17314157
rs78288769
rs7516985
rs34609491
rs11581139
rs11590989
rs11581173
rs11581207
rs11589923
rs12141039
rs73048914
rs77599300
rs7517491
rs115381459
rs77908637
rs11590343
rs11576931
rs227526
rs76748240
rs2861916
rs227524
rs71628226
rs227523
rs227521
rs227520
rs227519
rs113553930
rs11583666
rs148286902
rs227517
rs56374321
rs16850767
rs111850959
rs17379864
rs227513
rs76001277
rs227511
rs56358553
rs227510
rs12060149
rs2861917
rs227509
rs227508
rs227507
rs227506
rs112352619
rs113202034
rs227505
rs79106549
rs10798497
rs10798498
rs10753143
rs10798499
rs10798500
rs10798501
rs10489306
rs72720727
rs16850821
rs72720728
rs12084352
rs12084444
rs12070572
rs144139413
rs146905323
rs55681344
rs10047146
rs10047083
rs10489307
rs12082793
rs10047171
rs143046637
rs12030175
rs972484
rs1402640
rs12085539
rs10489308
rs147697788
rs12032400
rs72720729
rs12033472
rs10913291
rs6667502
rs12733741
rs7524893
rs111739112
rs141386473
rs150798883
rs7531103
rs149568485
rs13375301
rs76850981
rs7522073
rs7513002
rs10913293
rs59413640
rs183057690
rs143820232
rs72720734
rs6691459
rs6686716
rs35840613
rs12094495
rs77662597
rs11806241
rs6691106
rs10798502
rs530232
rs12084892
rs12085014
rs12088649
rs55873113
rs114555500
rs11577430
rs11588719
rs11577465
rs2014384
rs17314464
rs72720739
rs10798503
rs12039332
rs72720740
rs12021769
rs12088305
rs4652230
rs77450426
rs4652231
rs35011339
rs116239393
rs58372053
rs6704133
rs1010263
rs58098535
rs57081256
rs57160124
rs60658933
rs12092285
rs72720742
rs12088979
rs60263087
rs6665358
rs6701604
rs6665725
rs72720747
rs72720750
rs140439283
rs6425414
rs139149581
rs7515582
rs2049162
rs11590995
rs10913294
rs2056936
rs7514506
rs6685565
rs72720753
rs12568416
rs6681004
rs7534953
rs10913295
rs12061077
rs12097418
rs12071829
rs17314596
rs12058777
rs6687997
rs725416
rs137997673
rs57143436
rs148664875
rs17380289
rs115460190
rs72720756
rs73034435
rs74518646
rs200236411
rs12090000
rs114797295
rs12048084
rs17380303
rs17314674
rs10913296
rs60596527
rs72720757
rs66778594
rs114219691
rs74968601
rs12564343
rs556482
rs10913297
rs116151408
rs12117541
rs12120894
rs12128612
rs1521441
rs1402641
rs1402642
rs3926739
rs11805486
rs78738011
rs12031932
rs72720760
rs72720761
rs1521442
rs10913298
rs10753144
rs12076832
rs12076969
rs72720762
rs12079554
rs12563309
rs12126154
rs12030733
rs72720764
rs116837574
rs12082646
rs10798504
rs2861918
rs2902096
rs12070106
rs149364065
rs72720766
rs4652232
rs10753147
rs4652233
rs9919270
rs12083725
rs487768
rs79975643
rs140454716
rs114114968
rs537648
rs2294254
rs112112485
rs17380506
rs72720768
rs482484
rs556287
rs806253
rs12746872
rs12074160
rs34717204
rs113175301
rs34172536
rs518362
rs61814774
rs12731117
rs12759893
rs72720770
rs12093301
rs36045327
rs566442
rs510635
rs10913299
rs554351
rs554454
rs557474
rs532001
rs6660903
rs66800096
rs67549513
rs72720771
rs55699262
rs55657925
rs75911486
rs12131307
rs10913300
rs72720772
rs932311
rs932310
rs760689
rs760688
rs1009160
rs6683060
rs989536
rs1980443
rs71628231
rs6674725
rs3176441
rs3176442
rs12734367
rs7521851
rs75359207
rs139859990
rs6684962
rs12040163
rs142551184
rs7523311
rs926319
rs10798505
rs12758156
rs1879563
rs12758344
rs926318
rs926317
rs982875
rs1967666
rs58102470
rs10489309
rs10753148
rs1402638
rs1013219
rs76139557
rs6699955
rs6703964
rs2205880
rs11577869
rs1293347
rs10798506
rs12752137
rs71628232
rs10798507
rs2204047
rs6663848
rs55924279
rs80244500
rs200439294
rs12744134
rs113436772
rs2861919
rs35106233
rs6674326
rs6674400
rs75752690
rs12734243
rs12031532
rs12083865
rs12731391
rs4650961
rs10798508
rs12031361
rs114417088
rs2139876
rs17380778
rs74526077
rs188964957
rs78750590
rs11583327
rs77702814
rs150046352
rs141255332
rs72720787
rs76204340
rs74920193
rs3176443
rs1045736
rs17315200
rs35709620
rs17315214
rs9425454
rs11581477
rs1996742
rs58967969
rs11582500
rs11582132
rs77200077
rs1521439
rs12729262
rs74683788
rs113831577
rs16851031
rs72720790
rs72720791
rs12133299
rs12733032
rs75375071
rs12737508
rs1402639
rs16851035
rs79728360
rs11587000
rs75872248
rs80112274
rs66465149
rs79101307
rs11585306
rs2861971
rs111837750
rs144530198
rs72720800
rs67664585
rs9425455
rs72722503
rs68105828
rs766021
rs114840846
rs79200650
rs2205879
rs16851037
rs141531743
rs113908756
rs17315298
rs2861972
rs970764
rs970763
rs35735655
rs144451860
rs12024151
rs57046618
rs77647867
rs16851048
rs9425803
rs78201088
rs75139342
rs12569209
rs6670165
rs760687
rs75967088
rs16851050
rs7542908
rs17315346
rs4652238
rs79122187
rs1883244
rs2205881
rs140700447
rs9425804
rs114565907
rs12401643
rs78374856
rs1883243
rs1883242
rs4652239
rs112410126
rs113214139
rs58219571
rs10798509
rs112651114
rs72722526
rs4652240
rs2142752
rs112514430
rs2205887
rs114496455
rs4559456
rs144035233
rs140974950
rs139475032
rs115449657
rs149687334
rs2205886
rs4652242
rs4652243
rs56287245
rs16851062
rs78502333
rs12025907
rs2861973
rs2223297
rs72722535
rs76695035
rs4652244
rs1569469
rs112935138
rs56172555
rs77235379
rs114941157
rs1123317
rs2861974
rs4453002
rs6683975
rs6660559
rs17659270
rs12563758
rs4652245
rs10798510
rs6667899
rs116151820
rs6693903
rs4140633
rs7528533
rs3946142
rs17659437
rs7531704
rs6425418
rs35640420
rs113859457
rs78458174
rs77664516
rs6425419
rs4650963
rs1014297
rs75471399
rs6680701
rs6658794
rs4650964
rs76464586
rs12037639
rs12568066
rs6678710
rs80340753
rs74724163
rs72722566
rs189635458
rs6664016
rs12407549
rs12757194
rs10798511
rs9425805
rs9425456
rs12034256
rs6663086
rs79667169
rs10913304
rs77374824
rs6703634
rs74855223
rs10489219
rs72722581
rs2294336
rs4652247
rs75303705
rs75982300
rs10913305
rs71628236
rs112503143
rs6672376
rs12025407
rs12039685
rs1107923
rs10913308
rs144372475
rs12140154
rs72722590
rs4233170
rs3918426
rs74759529
rs10913310
rs10913311
rs113350740
rs12048883
rs112157657
rs12142979
rs76714282
rs35504019
rs2861976
rs10913312
rs34208909
rs149739916
rs147882932
rs2205882
rs2902103
rs79798804
rs1883245
rs17660139
rs12048531
rs67709676
rs112322263
rs2861977
rs12028782
rs10489220
rs7513623
rs7513726
rs10489221
rs12118657
rs10489222
rs12116918
rs72724808
rs2861978
rs72724811
rs11581714
rs147403880
rs10913315
rs12120651
rs12117373
rs148709203
rs4606279
rs111559127
rs146603173
rs2861980
rs145148762
rs4428842
rs2861981
rs12142673
rs11578303
rs75381319
rs2861982
rs144675968
rs4489513
rs79655412
rs112872331
rs10913316
rs2142755
rs926322
rs146949757
rs72724827
rs10429832
rs10913317
rs16851143
rs11811526
rs11799430
rs11803846
rs11800566
rs16851147
rs76020849
rs17608544
rs72724832
rs115945192
rs12116929
rs12117677
rs12117052
rs12120407
rs926321
rs80030343
rs1028316
rs6697667
rs6660189
rs12023819
rs1028315
rs12023123
rs12129327
rs77464348
rs10913318
rs10913319
rs79049045
rs17660645
rs74998655
rs75380283
rs11580867
rs11590322
rs11590332
rs978271
rs3829805
rs3829804
rs3829803
rs3829802
rs3829801
rs3829799
rs736841
rs3829797
rs736840
rs6659497
rs6670581
rs72724839
rs10489223
rs115668034
rs12119203
rs12127636
rs6673445
rs6673529
rs6673548
rs6698684
rs6662774
rs6662902
rs6699077
rs72724841
rs6674173
rs10913320
rs12128679
rs12128755
rs12118607
rs12118719
rs35600310
rs114042989
rs10798512
rs6657693
rs139445580
rs6660646
rs11802692
rs111546539
rs74993182
rs10798513
rs10913321
rs11584690
rs10798514
rs72724843
rs17661163
rs16851203
rs543177641
rs117215841
rs2205885
rs2223296
rs72724845
rs12135765
rs10913329
rs4652249
rs76227043
rs143783363
rs926323
rs2142754
rs10913333
rs11581304
rs10913334
rs9662701
rs17609581
rs9787286
rs9787143
rs11587004
rs141675993
rs80042997
rs16851221
rs10913336
rs143394951
rs17609664
rs2207029
rs12133045
rs16851227
rs12141778
rs16851232
rs72724863
rs72724865
rs72724866
rs149835834
rs10737322
rs10913337
rs12136329
rs72724871
rs2223819
rs12132962
rs72724874
rs11588897
rs11588941
rs16851248
rs75106356
rs76096131
rs7551092
rs10913339
rs72724880
rs16851250
rs10913340
rs72724882
rs742791
rs80226808
rs6676131
rs16851266
rs2861983
rs2861984
rs10798517
rs10913341
rs1040579
rs2143799
rs4140476
rs4140477
rs7543021
rs112791518
rs79873069
rs182078111
rs72724890
rs76853266
rs75785093
rs10913342
rs72724892
rs76793067
rs145635232
rs6673896
rs1883905
rs149057076
rs1883904
rs72724899
rs10798518
rs113559291
rs6683425
rs11579573
rs7535203
rs6425424
rs74602176
rs11587772
rs72726705
rs11589912
rs10913343
rs75273789
rs11578741
rs78678489
rs149109934
rs1883903
rs7550110
rs1883902
rs72726712
rs72726716
rs72726717
rs78689885
rs12143548
rs79173173
rs1569751
rs74558125
rs72726718
rs17610666
rs145716061
rs72726721
rs11577482
rs6677916
rs74601468
rs72726726
rs2207028
rs2207027
rs72726731
rs4650965
rs11576836
rs75210058
rs11800296
rs11801413
rs78724066
rs4382669
rs72726737
rs56172417
rs10798519
rs114601674
rs72726743
rs73041316
rs72726745
rs113266604
rs143763753
rs7520147
rs56383844
rs56239341
rs10913344
rs138588986
rs72726750
rs56350713
rs7521149
rs34879548
rs10489225
rs17668057
rs10798520
rs10798521
rs75061683
rs72726755
rs72726756
rs11578191
rs6425425
rs11579578
rs11578222
rs11577856
rs11579645
rs72726757
rs72710803
rs4650967
rs78986351
rs722454
rs77790985
rs10913345
rs7556631
rs715359
rs715358
rs150096664
rs113197150
rs2022274
rs77551640
rs6675242
rs10489226
rs6675650
rs7521346
rs1358842
rs4282771
rs4282772
rs2021569
rs6696093
rs6425426
rs7539470
rs10753150
rs10913346
rs10913347
rs1358841
rs7519677
rs2023426
rs2023425
rs139633260
rs77413594
rs75796144
rs77797011
rs1321767
rs10913348
rs10798522
rs10753151
rs10913349
rs10732999
rs12140698
rs10218703
rs10913350
rs10913351
rs10913352
rs12037766
rs145654687
rs1885021
rs1885020
rs10798523
rs12728949
rs10913353
rs34015683
rs12042305
rs10913354
rs10913355
rs10913356
rs10913357
rs12038173
rs10913358
rs2038486
rs11805899
rs10913360
rs10489227
rs10489228
rs10753152
rs10753153
rs10798526
rs77377627
rs9730147
rs9728280
rs9730113
rs10913364
rs12730748
rs9804133
rs10798527
rs10798528
rs2902113
rs1885028
rs1885027
rs1885026
rs1358844
rs10753154
rs145452116
rs10737324
rs10913365
rs6659804
rs7549083
rs12089461
rs7526423
rs1923155
rs2093205
rs2093204
rs10798529
rs12567599
rs12142019
rs10798530
rs1885025
rs2862030
rs4466607
rs2902114
rs10753155
rs10798531
rs10798532
rs182921784
rs10798533
rs10798534
rs79531410
rs12240001
rs72710838
rs1885024
rs1885023
rs10913366
rs111332470
rs112352341
rs7533877
rs138078995
rs6680269
rs6682927
rs6680597
rs6680599
rs10913367
rs10798535
rs12029490
rs12047881
rs1321776
rs79783208
rs12568389
rs7543170
rs79337935
rs12047065
rs10798536
rs142214063
rs10913368
rs12091441
rs10798537
rs10798538
rs138665883
rs1321775
rs7518102
rs12401435
rs9783014
rs1321774
rs1321773
rs1321772
rs1321771
rs1321770
rs113045907
rs1407173
rs72710846
rs2224407
rs6703769
rs12057474
rs841793
rs841792
rs841791
rs841790
rs841789
rs841788
rs841787
rs113126501
rs72710848
rs841786
rs841785
rs112923246
rs841784
rs10798540
rs12062422
rs841783
rs78567582
rs115172049
rs7512114
rs141871406
rs6425430
rs6425431
rs10753157
rs10753158
rs139893732
rs841782
rs34431329
rs6700261
rs1591634
rs1114481
rs1072968
rs1961153
rs6685891
rs6688444
rs6688446
rs7520412
rs2208401
rs10798544
rs10798545
rs10798546
rs113742139
rs151092496
rs2208398
rs1098777
rs1098776
rs10158880
rs10798547
rs10753159
rs77710420
rs10753160
rs10737325
rs114858385
rs10798548
rs10798549
rs1337157
rs1073598
rs12130811
rs6701041
rs10753161
rs10798550
rs7533887
rs12036760
rs12047089
rs10737327
rs143877823
rs2145432
rs147806672
rs2862031
rs841777
rs115668886
rs187360303
rs6693907
rs6660453
rs6669049
rs10798553
rs12079972
rs72720476
rs2104048
rs2093203
rs6670522
rs7533507
rs7556635
rs11806578
rs7533821
rs113719022
rs10798554
rs9988472
rs117541274
rs4142327
rs6696514
rs546110261
rs151281387
rs2038489
rs1337158
rs10798556
rs11808741
rs1890033
rs1555396
rs841775
rs841781
rs10913373
rs6682831
rs6683070
rs12726307
rs6671338
rs139276759
rs1885022
rs10913375
rs10913376
rs10913377
rs10913378
rs115759562
rs10798557
rs78935227
rs145225945
rs10737328
rs1415337
rs1415338
rs911277
rs911276
rs12021987
rs10753162
rs1337159
rs841779
rs140906383
rs72720490
rs841778
rs193183935
rs714077
rs10913380
rs10913381
rs1953671
rs1337160
rs4406598
rs190188611
rs6675892
rs1415339
rs34498520
rs1415340
rs12405674
rs4142491
rs952680
rs952681
rs147796579
rs142607369
rs1337161
rs6702691
rs143330415
rs12023284
rs12023305
rs6663961
rs17670433
rs78729418
rs12033642
rs10753163
rs1890034
rs1890035
rs10753164
rs16851585
rs12691478
rs61814830
rs61814831
rs35369099
rs2225852
rs10753165
rs78166146
rs77525287
rs12028987
rs11580183
rs145569537
rs74727581
rs34929437
rs190583572
rs10913384
rs12746326
rs12747694
rs1538034
rs1538035
rs1415342
rs2225853
rs10737329
rs181719549
rs114590440
rs10753166
rs2862033
rs12751236
rs11581525
rs10913386
rs4142492
rs868715
rs867541
rs10913387
rs114624323
rs138819663
rs1337163
rs1337164
rs11584671
rs78420914
rs7550729
rs16851602
rs1415334
rs1252074
rs79030269
rs74336390
rs4652251
rs1252072
rs12132869
rs182477466
rs1252071
rs12566910
rs1337156
rs113741678
rs1252070
rs1252069
rs12134550
rs1923622
rs1252068
rs1415335
rs140550427
rs1252065
rs1313160
rs78304184
rs80124980
rs72711335
rs1003073
rs1003074
rs10158439
rs1252083
rs1252082
rs11577921
rs12140710
rs12044435
rs1252081
rs1252079
rs77650682
rs1252078
rs1252077
rs151060947
rs1252076
rs12733845
rs1252075
rs12759749
rs76860765
rs2210953
rs6701237
rs1572511
rs1572512
rs551872885
rs77511328
rs10913390
rs12739056
rs115875359
rs4652252
rs12062921
rs148055214
rs1252066
rs16851663
rs1252067
rs12121835
rs17625605
rs12756455
rs17625634
rs12406954
rs187975697
rs10798559
rs189711555
rs2152776
rs1022798
rs1923624
rs75840470
rs12746344
rs74773116
rs911964
rs7529907
rs7540371
rs34597396
rs17360106
rs115287487
rs34849342
rs11581754
rs60414375
rs139496542
rs2208817
rs59073761
rs12124642
rs6692074
rs12746384
rs10913393
rs6693111
rs183479099
rs12126085
rs12722785
rs6702351
rs61813469
rs4589071
rs3889259
rs56107421
rs78259710
rs12035381
rs16851688
rs11585438
rs10913395
rs6677748
rs1923630
rs6689547
rs56348031
rs56232155
rs115226872
rs2104212
rs2104211
rs2065142
rs10753167
rs1885646
rs12563834
rs1923629
rs11585999
rs56107921
rs2224639
rs7547510
rs74128294
rs79997653
rs72711346
rs75357272
rs6678280
rs56067457
rs56334878
rs79962383
rs10913397
rs10913398
rs7547178
rs200867959
rs10798561
rs61500936
rs77598767
rs79112305
rs12750925
rs61813472
rs10913399
rs147646466
rs76474680
rs112033475
rs113526755
rs147814741
rs11589476
rs140163135
rs55972006
rs12139234
rs1923638
rs1022800
rs2181264
rs2181263
rs4509537
rs4402093
rs75634170
rs58392004
rs184449116
rs2902198
rs1923636
1:177673489_T_G
1:177673489_T_A
rs1160524
rs1022799
rs11587382
rs55847117
rs142740052
rs61813476
rs1923635
rs61813477
rs7542551
rs61813478
rs12143554
rs10127785
rs147112117
rs1923634
rs1923633
rs116624187
rs12409005
rs139554204
rs148731480
rs142409490
rs7536071
rs7512829
rs61813492
rs113533361
rs10913404
rs56220849
rs111596638
rs112502999
rs10753169
rs7525539
rs7547684
rs12410717
rs6425442
rs10913405
rs1923632
rs10913406
rs142514416
rs1960676
rs113113328
rs1813932
rs61813493
rs6425443
rs112283939
rs6694449
rs61813494
rs55805855
rs12402994
rs115647720
rs34545073
rs1923631
rs61813495
rs112724435
rs4652257
rs7556343
rs113308571
rs12562396
rs12145448
rs59637742
rs12742033
rs10913407
rs77173175
rs35772824
rs1118030
rs10798563
rs143110169
rs4316326
rs4316327
rs4652258
rs4652259
rs10913409
rs10753170
rs10913410
rs61813496
rs10913411
rs1923621
rs3131308
rs3117754
rs12134071
rs3117755
rs79162295
rs7512087
rs6425444
rs12120222
rs1923643
rs10798564
rs10913412
rs12131671
rs10913414
rs7535861
rs3117756
rs7522738
rs1885648
rs140505775
rs1885647
rs10458366
rs1923642
rs113740072
rs12126914
rs10913415
rs3117757
rs2065140
rs4652262
rs2065141
rs61813497
rs3131316
rs12039518
rs1923641
rs61813498
rs2902196
rs2902197
rs2146299
rs114898368
rs3117758
rs16851793
rs61813500
rs1923640
rs927481
rs150813460
rs1923639
rs3131323
rs17275390
rs12406676
rs75530729
rs16851814
rs3117760
rs72711371
rs55827622
rs12131792
rs3117761
rs12140439
rs3131325
rs116600458
rs3117762
rs17275404
rs190504344
rs3117763
rs3131326
rs114654695
rs3131327
rs61813512
rs4652263
rs77067752
rs75039959
rs76692281
rs3131328
rs3117764
rs3117765
rs3117766
rs12049184
rs4652264
rs61813513
rs12116988
rs12138989
rs55902020
rs56114350
rs111289647
rs147703899
rs3131329
rs12117205
rs3117767
rs112571600
rs145284617
rs141544399
rs74882222
rs9425461
rs61813516
rs12137274
rs12139947
rs1923625
rs74444701
rs1885644
rs10494504
rs61813517
rs932676
rs3131332
rs61813518
rs111816304
rs3131333
rs186564879
rs143599985
rs3117749
rs12047418
rs3117750
rs3117751
rs111885000
rs3117752
rs3117753
rs16851854
rs12144442
rs146092279
rs878833
rs16851861
rs72717422
rs115300114
rs2902199
rs16851869
rs2003999
rs1923628
rs113466017
rs746584
rs746583
rs746582
rs978992
rs74128112
rs75413306
rs73049127
rs2093519
rs12402666
rs74128113
rs34944316
rs61813519
rs4652266
rs10913418
rs10913419
rs12046610
rs73049133
rs1923626
rs4567246
rs10737331
rs78236581
rs9970167
rs71628252
rs9919161
rs57972714
rs10913420
rs115277500
rs7551267
rs10798567
rs9970077
rs12748436
rs12143741
rs6425445
rs12728890
rs116840496
rs7411090
rs72717424
rs6425446
rs6664268
rs4650973
rs4650974
rs114135218
rs75608493
rs3922648
rs12074250
rs3922649
rs71628253
rs3922650
rs4650975
rs145580491
rs4348685
rs4075235
rs4311843
rs4433348
rs10913421
rs12026179
rs10913422
rs4360486
rs72717429
rs12026268
rs4545298
rs75685459
rs4072161
rs79161286
rs4478775
rs10913423
rs10913424
rs10913425
rs11585009
rs4652267
rs11581129
rs4535964
rs4610965
rs12065770
rs4618929
rs6425449
rs4442331
rs12065872
rs4255342
rs4532784
rs10913426
rs10913427
rs111404284
rs10798568
rs10798569
rs10753171
rs4279802
rs10913428
rs4511072
rs113586020
```
