## Supplementary material for "Characterization of shared and ancestry-specific signals driving complex traits using multi-ancestry fine-mapping": s1.afreq

```
#CHROM	ID	REF	ALT	ALT_FREQS	OBS_CT
1	rs11578976	G	A	0.198807	1006
1	rs56005133	T	C	0.198807	1006
1	rs10913257	G	T	0.44831	1006
1	rs61821285	G	A	0.10835	1006
1	rs1325594	T	A	0.198807	1006
1	rs138975492	G	A	0.028827	1006
1	rs2861812	C	T	0.446322	1006
1	rs10913258	C	G	0.446322	1006
1	rs12123952	G	T	0.109344	1006
1	rs78905952	G	T	0.0894632	1006
1	rs72718620	G	A	0.200795	1006
1	rs141346306	C	A	0.00397614	1006
1	rs116432544	C	T	0.0238569	1006
1	rs35075425	G	A	0.202783	1006
1	rs55979408	T	C	0.199801	1006
1	rs55668054	G	A	0.199801	1006
1	rs1022523	G	A	0.758449	1006
1	rs115562918	C	T	0.00894632	1006
1	rs760940	C	A	0.444334	1006
1	rs17312648	T	C	0.200795	1006
1	rs17378293	C	T	0.200795	1006
1	rs76808343	T	G	0.055666	1006
1	rs55719422	T	C	0.201789	1006
1	rs55806119	G	A	0.201789	1006
1	rs12138739	C	T	0.109344	1006
1	rs10732997	G	A	0.553678	1006
1	rs12132238	G	A	0.109344	1006
1	rs61821287	T	C	0.0298211	1006
1	rs7543049	T	C	0.201789	1006
1	rs7543058	T	C	0.201789	1006
1	rs12127712	G	A	0.109344	1006
1	rs1325598	A	G	0.553678	1006
1	rs7546249	T	A	0.754473	1006
1	rs7544010	A	G	0.444334	1006
1	rs10913259	A	G	0.201789	1006
1	rs1325596	G	A	0.554672	1006
1	rs6659744	G	A	0.553678	1006
1	rs12035200	G	A	0.445328	1006
1	rs61821288	T	C	0.109344	1006
1	rs61821289	G	T	0.109344	1006
1	rs12131804	G	A	0.109344	1006
1	rs113686683	G	A	0.0119284	1006
1	rs17378397	A	T	0.109344	1006
1	rs138051794	T	A	0.0457256	1006
1	rs7540375	A	G	0.109344	1006
1	rs73050113	C	T	0.109344	1006
1	rs73050114	C	T	0.109344	1006
1	rs9728891	C	T	0.109344	1006
1	rs73050117	C	T	0.109344	1006
1	rs16850236	T	C	0.109344	1006
1	rs12142591	C	T	0.109344	1006
1	rs12131721	A	G	0.109344	1006
1	rs10798483	G	A	0.55666	1006
1	rs12132522	T	G	0.109344	1006
1	rs61821307	A	G	0.109344	1006
1	rs61821308	G	A	0.109344	1006
1	rs12132608	A	G	0.109344	1006
1	rs114795409	G	A	0.0198807	1006
1	rs12144637	C	T	0.110338	1006
1	rs12134440	T	G	0.109344	1006
1	rs12136990	G	A	0.109344	1006
1	rs12134508	T	A	0.109344	1006
1	rs12133731	A	G	0.109344	1006
1	rs12129141	A	G	0.109344	1006
1	rs115621419	C	T	0.0308151	1006
1	rs1014719	G	T	0.554672	1006
1	rs12131068	T	A	0.109344	1006
1	rs1014718	A	G	0.767396	1006
1	rs1040458	G	C	0.109344	1006
1	rs1040459	A	C	0.109344	1006
1	rs111933254	C	T	0.028827	1006
1	rs1964809	C	A	0.109344	1006
1	rs1040460	T	C	0.109344	1006
1	rs9659359	T	C	0.111332	1006
1	rs140912510	G	T	0.0159046	1006
1	rs17378425	G	T	0.110338	1006
1	rs61821309	G	A	0.110338	1006
1	rs61821310	A	C	0.110338	1006
1	rs61821311	G	A	0.110338	1006
1	rs12133440	A	C	0.110338	1006
1	rs12144507	C	T	0.110338	1006
1	rs17378432	G	A	0.110338	1006
1	rs2223487	G	A	0.445328	1006
1	rs12138842	G	A	0.110338	1006
1	rs61821312	T	C	0.110338	1006
1	rs10798484	C	T	0.441352	1006
1	rs12086275	T	C	0.0208748	1006
1	rs12118034	C	T	0.21173	1006
1	rs17312810	C	A	0.109344	1006
1	rs17312817	T	C	0.109344	1006
1	rs10753139	A	C	0.55169	1006
1	rs12142032	G	A	0.110338	1006
1	rs12139387	T	G	0.110338	1006
1	rs56785672	G	C	0.084493	1006
1	rs12089189	T	A	0.0208748	1006
1	rs12137448	G	C	0.110338	1006
1	rs1044299	C	T	0.55169	1006
1	rs12137517	G	A	0.110338	1006
1	rs12137658	G	A	0.111332	1006
1	rs12135126	A	G	0.115308	1006
1	rs2294494	T	C	0.082505	1006
1	rs1883431	C	T	0.437376	1006
1	rs3817857	T	A	0.0467197	1006
1	rs2861813	A	G	0.643141	1006
1	rs1044252	T	C	0.434394	1006
1	rs3183950	A	T	0.0357853	1006
1	rs1801658	C	G	0.205765	1006
1	rs10753140	G	T	0.428429	1006
1	rs150008838	A	G	0.0168986	1006
1	rs77865287	C	T	0.0238569	1006
1	rs56932405	C	T	0.0954274	1006
1	rs10489300	T	C	0.110338	1006
1	rs116709447	G	A	0.0109344	1006
1	rs2038114	T	C	0.428429	1006
1	rs10753141	T	C	0.428429	1006
1	rs73050156	T	C	0.0944334	1006
1	rs12140065	T	C	0.110338	1006
1	rs6670149	A	G	0.638171	1006
1	rs6681309	G	T	0.428429	1006
1	rs12120714	C	T	0.110338	1006
1	rs16850255	T	C	0.209742	1006
1	rs12091765	A	G	0.0954274	1006
1	rs10913262	G	A	0.428429	1006
1	rs968285	T	C	0.428429	1006
1	rs144003758	A	T	0.0228628	1006
1	rs12094387	T	C	0.205765	1006
1	rs1014712	G	A	0.428429	1006
1	rs2179391	C	T	0.428429	1006
1	rs1534957	G	A	0.205765	1006
1	rs61821314	C	T	0.110338	1006
1	rs10913263	T	C	0.638171	1006
1	rs12025276	C	T	0.428429	1006
1	rs1335	T	C	0.428429	1006
1	rs12120519	C	T	0.110338	1006
1	rs2206317	G	T	0.428429	1006
1	rs2206318	G	A	0.855865	1006
1	rs1154591	C	T	0.428429	1006
1	rs73050168	C	T	0.0258449	1006
1	rs2223488	A	G	0.981113	1006
1	rs17312950	T	C	0.39165	1006
1	rs12093087	A	G	0.111332	1006
1	rs61823801	C	A	0.111332	1006
1	rs11576339	G	A	0.392644	1006
1	rs142340982	G	T	0.0168986	1006
1	rs55807696	C	T	0.0357853	1006
1	rs10798485	G	A	0.392644	1006
1	rs10798486	A	G	0.393638	1006
1	rs6693679	A	C	0.134195	1006
1	rs115854691	C	T	0.0178926	1006
1	rs41267144	G	A	0.110338	1006
1	rs6425397	C	T	0.854871	1006
1	rs41267146	T	C	0.111332	1006
1	rs7513341	T	G	0.134195	1006
1	rs6413830	G	A	0.390656	1006
1	rs6425398	C	T	0.854871	1006
1	rs17378620	C	T	0.0735586	1006
1	rs12118933	G	C	0.110338	1006
1	rs4652196	T	C	0.854871	1006
1	rs17312978	C	T	0.110338	1006
1	rs12752567	C	T	0.33996	1006
1	rs12747720	T	C	0.0357853	1006
1	rs12120513	A	G	0.110338	1006
1	rs12123989	G	A	0.110338	1006
1	rs12025402	A	G	0.355865	1006
1	rs12125009	G	T	0.111332	1006
1	rs12122639	A	G	0.110338	1006
1	rs4652197	C	T	0.0357853	1006
1	rs144788250	C	T	0.0139165	1006
1	rs12123792	A	C	0.110338	1006
1	rs12068725	T	C	0.111332	1006
1	rs17378662	G	A	0.110338	1006
1	rs2056978	T	C	0.0357853	1006
1	rs113071481	C	A	0.0109344	1006
1	rs16850282	C	T	0.105368	1006
1	rs10913267	T	G	0.249503	1006
1	rs4652198	T	C	0.857853	1006
1	rs68139797	C	T	0.105368	1006
1	rs2206319	T	C	0.857853	1006
1	rs7532411	A	G	0.111332	1006
1	rs78485573	A	C	0.0357853	1006
1	rs17313055	A	G	0.110338	1006
1	rs2076339	C	T	0.355865	1006
1	rs2076340	G	C	0.746521	1006
1	rs2076341	C	T	0.857853	1006
1	rs2076342	C	T	0.857853	1006
1	rs2072936	G	C	0.857853	1006
1	rs35448774	T	C	0.0357853	1006
1	rs12124454	A	G	0.248509	1006
1	rs2861880	G	T	0.355865	1006
1	rs4652199	T	C	0.857853	1006
1	rs34513430	C	T	0.0347913	1006
1	rs12129095	G	C	0.248509	1006
1	rs79626271	T	C	0.0129225	1006
1	rs6659518	A	T	0.857853	1006
1	rs10798487	G	A	0.355865	1006
1	rs72718633	T	C	0.249503	1006
1	rs12137655	C	T	0.110338	1006
1	rs34468419	C	A	0.0357853	1006
1	rs12042605	C	T	0.356859	1006
1	rs6699947	C	G	0.106362	1006
1	rs10489301	T	C	0.249503	1006
1	rs2072934	C	A	0.111332	1006
1	rs2076337	G	A	0.356859	1006
1	rs75775267	C	T	0.0357853	1006
1	rs55837869	T	C	0.0357853	1006
1	rs2235540	G	T	0.858847	1006
1	rs17313104	G	C	0.248509	1006
1	rs139278400	C	T	0.00894632	1006
1	rs4652201	A	G	0.858847	1006
1	rs4652202	C	G	0.747515	1006
1	rs17313125	C	T	0.249503	1006
1	rs10913269	C	G	0.248509	1006
1	rs4652203	C	T	0.858847	1006
1	rs35547225	G	A	0.101392	1006
1	rs2072935	A	G	0.858847	1006
1	rs2076338	G	A	0.356859	1006
1	rs6687032	G	T	0.111332	1006
1	rs2206316	C	T	0.858847	1006
1	rs6676325	A	T	0.356859	1006
1	rs6679170	T	C	0.858847	1006
1	rs6679355	T	A	0.858847	1006
1	rs35954801	G	A	0.0357853	1006
1	rs12138487	C	A	0.110338	1006
1	rs6685449	T	C	0.858847	1006
1	rs11805963	G	A	0.248509	1006
1	rs34875026	T	A	0.0357853	1006
1	rs10913272	T	C	0.111332	1006
1	rs12124795	T	C	0.110338	1006
1	rs74665309	C	T	0.0357853	1006
1	rs2281180	G	C	0.858847	1006
1	rs6680908	C	T	0.111332	1006
1	rs2228956	T	C	0.858847	1006
1	rs1555068	A	G	0.858847	1006
1	rs1555069	A	C	0.858847	1006
1	rs35053121	G	A	0.0357853	1006
1	rs4397623	C	G	0.356859	1006
1	rs56351309	C	T	0.0357853	1006
1	rs6425399	A	T	0.502982	1006
1	rs144572791	T	G	0.00994036	1006
1	rs11804827	A	T	0.106362	1006
1	rs140481838	G	A	0.0198807	1006
1	rs16850339	C	T	0.0129225	1006
1	rs10489302	A	C	0.110338	1006
1	rs726517	T	C	0.285288	1006
1	rs12131188	T	C	0.858847	1006
1	rs12141483	C	T	0.110338	1006
1	rs7555232	G	T	0.248509	1006
1	rs12141490	C	T	0.110338	1006
1	rs12142282	C	T	0.247515	1006
1	rs12077914	A	G	0.0347913	1006
1	rs10798488	T	C	0.356859	1006
1	rs12727627	T	A	0.0357853	1006
1	rs12742167	C	A	0.0357853	1006
1	rs12406916	T	A	0.858847	1006
1	rs185926439	A	G	0.00596421	1006
1	rs78553813	A	C	0.0188867	1006
1	rs12136890	G	A	0.110338	1006
1	rs12132203	G	A	0.249503	1006
1	rs6664879	G	T	0.356859	1006
1	rs7555335	A	G	0.858847	1006
1	rs9659386	G	C	0.337972	1006
1	rs61813265	G	A	0.0308151	1006
1	rs34398637	C	T	0.0347913	1006
1	rs6668625	G	A	0.251491	1006
1	rs76573057	G	A	0.110338	1006
1	rs61813266	C	G	0.110338	1006
1	rs10442615	A	G	0.110338	1006
1	rs149549868	G	A	0.0178926	1006
1	rs10442616	T	G	0.110338	1006
1	rs2205889	T	C	0.858847	1006
1	rs11585886	G	A	0.250497	1006
1	rs10442617	T	C	0.858847	1006
1	rs11584258	A	G	0.248509	1006
1	rs12081270	T	A	0.0347913	1006
1	rs6703638	C	G	0.250497	1006
1	rs6425401	A	G	0.250497	1006
1	rs12133126	A	T	0.249503	1006
1	rs6425402	C	G	0.356859	1006
1	rs6425403	G	C	0.858847	1006
1	rs12732567	A	C	0.0347913	1006
1	rs186497802	A	G	0.00695825	1006
1	rs2223298	C	T	0.356859	1006
1	rs6664184	G	C	0.286282	1006
1	rs7511658	A	G	0.858847	1006
1	rs7522154	G	A	0.356859	1006
1	rs4652205	T	C	0.858847	1006
1	rs61813267	C	T	0.110338	1006
1	rs10913275	G	A	0.248509	1006
1	rs1016612	A	C	0.39165	1006
1	rs72718653	C	A	0.248509	1006
1	rs4650953	A	G	0.286282	1006
1	rs12061882	C	T	0.0417495	1006
1	rs10489303	A	G	0.249503	1006
1	rs144297592	G	C	0.0178926	1006
1	rs12135048	A	G	0.111332	1006
1	rs6677171	A	T	0.267396	1006
1	rs10913276	T	C	0.0805169	1006
1	rs140851510	G	A	0.00894632	1006
1	rs4652206	G	A	0.121272	1006
1	rs2038047	C	T	0.511928	1006
1	rs35047221	C	G	0.082505	1006
1	rs11587780	A	G	0.11829	1006
1	rs6659737	C	G	0.511928	1006
1	rs77995521	C	T	0.0367793	1006
1	rs972632	C	G	0.510934	1006
1	rs12563065	C	G	0.124254	1006
1	rs2205888	A	G	0.241551	1006
1	rs974299	A	G	0.510934	1006
1	rs6682133	T	C	0.11829	1006
1	rs12741683	A	T	0.11829	1006
1	rs16850406	C	T	0.124254	1006
1	rs34305032	T	C	0.0347913	1006
1	rs6670777	C	T	0.242545	1006
1	rs6688579	T	C	0.244533	1006
1	rs12124783	C	T	0.265408	1006
1	rs731298	A	G	0.158052	1006
1	rs760690	C	T	0.510934	1006
1	rs151256456	T	C	0.0109344	1006
1	rs72718659	G	C	0.122266	1006
1	rs6699378	T	A	0.423459	1006
1	rs112508178	G	A	0.130219	1006
1	rs11590855	G	A	0.260437	1006
1	rs61813272	T	C	0.109344	1006
1	rs1028317	G	A	0.121272	1006
1	rs35911166	G	A	0.0347913	1006
1	rs56247555	T	C	0.127237	1006
1	rs55797813	T	C	0.121272	1006
1	rs6688684	A	C	0.0347913	1006
1	rs12564351	C	T	0.121272	1006
1	rs12569108	A	G	0.121272	1006
1	rs12561927	T	C	0.121272	1006
1	rs11804030	C	T	0.0347913	1006
1	rs12146087	A	G	0.269384	1006
1	rs11812079	A	G	0.0347913	1006
1	rs74629093	T	C	0.0685885	1006
1	rs143323528	C	T	0.0129225	1006
1	rs4650954	C	A	0.121272	1006
1	rs17379085	T	C	0.269384	1006
1	rs4652207	T	C	0.163022	1006
1	rs146184019	T	G	0.0159046	1006
1	rs6702216	A	C	0.0347913	1006
1	rs78020483	C	G	0.0298211	1006
1	rs2072836	C	T	0.121272	1006
1	rs577353116	G	A	0.00795229	1006
1	rs2076071	A	G	0.127237	1006
1	rs17313493	T	C	0.121272	1006
1	rs16850437	A	C	0.127237	1006
1	rs12563589	G	A	0.121272	1006
1	rs5020909	A	C	0.121272	1006
1	rs12121068	T	C	0.0149105	1006
1	rs147410451	C	T	0.0178926	1006
1	rs7554828	C	G	0.163022	1006
1	rs1033408	A	G	0.122266	1006
1	rs6672307	T	C	0.0347913	1006
1	rs932315	A	G	0.116302	1006
1	rs34029509	C	T	0.0347913	1006
1	rs10913278	T	C	0.127237	1006
1	rs113669970	G	C	0.121272	1006
1	rs58582551	C	T	0.121272	1006
1	rs2076070	A	G	0.163022	1006
1	rs36055303	T	C	0.0119284	1006
1	rs72718670	G	T	0.121272	1006
1	rs4652208	A	C	0.521869	1006
1	rs2076073	A	G	0.127237	1006
1	rs2067038	T	G	0.164016	1006
1	rs12072381	A	G	0.0397614	1006
1	rs79607912	A	T	0.0218688	1006
1	rs4652209	T	C	0.164016	1006
1	rs4652210	G	T	0.0397614	1006
1	rs75618537	G	C	0.121272	1006
1	rs4652211	T	C	0.166004	1006
1	rs35337999	C	T	0.0377734	1006
1	rs16850453	C	T	0.122266	1006
1	rs2179187	C	T	0.982107	1006
1	rs4652213	A	T	0.0417495	1006
1	rs4652214	C	A	0.0417495	1006
1	rs4652215	C	T	0.0427435	1006
1	rs6687812	C	T	0.0417495	1006
1	rs75817872	G	A	0.0377734	1006
1	rs35655504	C	G	0.0377734	1006
1	rs12076044	T	A	0.0377734	1006
1	rs2235301	G	A	0.164016	1006
1	rs113536511	C	T	0.00994036	1006
1	rs71628219	G	T	0.0337972	1006
1	rs2235300	C	T	0.12326	1006
1	rs114673401	G	A	0.0218688	1006
1	rs11805765	A	G	0.0864811	1006
1	rs10913280	T	A	0.274354	1006
1	rs114882743	A	T	0.0178926	1006
1	rs4652216	C	T	0.166004	1006
1	rs146784244	C	T	0.0198807	1006
1	rs12752771	C	G	0.0119284	1006
1	rs12131748	T	C	0.27833	1006
1	rs12565733	T	A	0.124254	1006
1	rs227984	C	T	0.167992	1006
1	rs10798489	T	C	0.084493	1006
1	rs34781094	G	A	0.0367793	1006
1	rs34689615	A	T	0.0367793	1006
1	rs16850479	C	T	0.125249	1006
1	rs10798490	G	A	0.166004	1006
1	rs145956897	C	T	0.0198807	1006
1	rs35231278	T	C	0.0675944	1006
1	rs150777231	T	C	0.0149105	1006
1	rs227987	G	A	0.520875	1006
1	rs227988	T	C	0.803181	1006
1	rs77569661	T	A	0.0457256	1006
1	rs117414134	C	G	0.00994036	1006
1	rs78140234	T	C	0.0337972	1006
1	rs34618517	A	G	0.083499	1006
1	rs74826447	G	T	0.0139165	1006
1	rs139963266	A	G	0.0139165	1006
1	rs112597902	G	A	0.0188867	1006
1	rs35621811	C	T	0.027833	1006
1	rs78633168	G	A	0.0497018	1006
1	rs12145795	C	T	0.054672	1006
1	rs6673860	A	T	0.0685885	1006
1	rs61813275	T	C	0.0685885	1006
1	rs114389832	C	T	0.0119284	1006
1	rs56900053	C	T	0.127237	1006
1	rs227992	T	C	0.205765	1006
1	rs35994765	C	T	0.027833	1006
1	rs115023262	A	T	0.055666	1006
1	rs12569184	G	A	0.125249	1006
1	rs41267148	C	T	0.027833	1006
1	rs116414748	C	T	0.0119284	1006
1	rs72718689	C	G	0.125249	1006
1	rs2142757	T	G	0.125249	1006
1	rs227996	A	G	0.562624	1006
1	rs115925080	T	A	0.0328032	1006
1	rs2142756	C	T	0.130219	1006
1	rs74667143	G	C	0.0318091	1006
1	rs61577256	G	A	0.125249	1006
1	rs227997	C	G	0.565606	1006
1	rs142918217	T	C	0.0198807	1006
1	rs16850555	C	T	0.126243	1006
1	rs4341326	C	T	0.125249	1006
1	rs16850561	G	A	0.126243	1006
1	rs228002	C	G	0.565606	1006
1	rs228003	C	A	0.565606	1006
1	rs21257	C	T	0.565606	1006
1	rs4652217	G	C	0.435388	1006
1	rs228005	G	A	0.934394	1006
1	rs228006	C	T	0.5666	1006
1	rs112120696	C	T	0.126243	1006
1	rs75526739	C	T	0.0526839	1006
1	rs228008	T	C	0.567594	1006
1	rs10798494	C	T	0.4334	1006
1	rs116734993	A	G	0.027833	1006
1	rs148641634	G	A	0.027833	1006
1	rs12122503	G	A	0.0914513	1006
1	rs72718697	C	T	0.0516899	1006
1	rs228009	T	C	0.5666	1006
1	rs10489305	C	T	0.432406	1006
1	rs228011	G	A	0.567594	1006
1	rs76511057	G	T	0.00994036	1006
1	rs228012	C	T	0.567594	1006
1	rs960340	G	T	0.562624	1006
1	rs10913287	T	C	0.432406	1006
1	rs228013	G	A	0.567594	1006
1	rs2861881	C	T	0.562624	1006
1	rs228014	T	C	0.5666	1006
1	rs228015	G	C	0.567594	1006
1	rs7556507	T	G	0.432406	1006
1	rs2861882	G	A	0.562624	1006
1	rs4650955	A	G	0.562624	1006
1	rs185420699	C	A	0.00994036	1006
1	rs12755513	T	C	0.432406	1006
1	rs528119729	T	C	0.00497018	1006
1	rs72720703	C	T	0.0626243	1006
1	rs72720704	T	C	0.125249	1006
1	rs12135256	C	G	0.562624	1006
1	rs12125802	T	C	0.432406	1006
1	rs735607	G	A	0.432406	1006
1	rs228017	C	T	0.567594	1006
1	rs61369335	C	T	0.125249	1006
1	rs6661023	T	C	0.563618	1006
1	rs12724698	G	A	0.432406	1006
1	rs6668092	T	C	0.562624	1006
1	rs72720707	G	A	0.0616302	1006
1	rs228019	C	A	0.567594	1006
1	rs10913288	C	T	0.432406	1006
1	rs78323492	C	T	0.0894632	1006
1	rs7525302	C	T	0.432406	1006
1	rs228020	T	C	0.565606	1006
1	rs7536949	A	G	0.558648	1006
1	rs7532760	G	A	0.559642	1006
1	rs10798495	T	A	0.432406	1006
1	rs6662739	C	T	0.398608	1006
1	rs7545444	G	T	0.437376	1006
1	rs7540842	T	G	0.581511	1006
1	rs143521950	G	A	0.0129225	1006
1	rs12568233	C	T	0.145129	1006
1	rs12565464	A	G	0.145129	1006
1	rs172917	A	G	0.589463	1006
1	rs10798496	C	T	0.436382	1006
1	rs114185812	T	A	0.0328032	1006
1	rs112959040	A	T	0.0487078	1006
1	rs2861883	T	C	0.436382	1006
1	rs760691	T	A	0.215706	1006
1	rs2076072	C	T	0.145129	1006
1	rs16850644	C	G	0.145129	1006
1	rs7513967	G	T	0.43837	1006
1	rs4650956	C	G	0.431412	1006
1	rs4652220	T	C	0.432406	1006
1	rs12041859	T	C	0.209742	1006
1	rs188742947	C	G	0.00795229	1006
1	rs10753142	T	A	0.44334	1006
1	rs56297461	C	T	0.146123	1006
1	rs12568439	G	A	0.147117	1006
1	rs6682507	C	T	0.449304	1006
1	rs71628222	A	G	0.0129225	1006
1	rs2223301	T	C	0.59841	1006
1	rs77822888	C	A	0.0337972	1006
1	rs2076069	C	G	0.147117	1006
1	rs2861884	A	G	0.59841	1006
1	rs71628223	C	T	0.0238569	1006
1	rs71628224	G	A	0.0347913	1006
1	rs742123	A	G	0.59841	1006
1	rs742122	A	G	0.149105	1006
1	rs1883246	T	C	0.60338	1006
1	rs35506438	G	A	0.147117	1006
1	rs41480245	A	G	0.146123	1006
1	rs12568931	G	A	0.146123	1006
1	rs146756455	G	C	0.0188867	1006
1	rs4652221	G	C	0.59841	1006
1	rs6672689	G	A	0.449304	1006
1	rs10913289	G	A	0.397614	1006
1	rs7517550	A	C	0.59841	1006
1	rs61813297	A	C	0.0815109	1006
1	rs4652222	G	T	0.602386	1006
1	rs147359411	G	A	0.0159046	1006
1	rs4652223	C	T	0.602386	1006
1	rs16850682	T	A	0.147117	1006
1	rs79994981	G	C	0.147117	1006
1	rs11576541	G	A	0.0497018	1006
1	rs35923165	T	A	0.59841	1006
1	rs7416836	G	A	0.59841	1006
1	rs16850689	C	T	0.149105	1006
1	rs61813300	C	T	0.05666	1006
1	rs2209010	C	T	0.0626243	1006
1	rs6667588	A	G	0.563618	1006
1	rs16850697	T	G	0.0616302	1006
1	rs78024942	A	G	0.0367793	1006
1	rs6670908	T	C	0.130219	1006
1	rs75974699	G	A	0.0874751	1006
1	rs6671041	A	G	0.0248509	1006
1	rs73047020	T	C	0.0248509	1006
1	rs11582309	C	G	0.0248509	1006
1	rs11577495	T	A	0.0248509	1006
1	rs11579303	G	A	0.0188867	1006
1	rs80354673	G	C	0.0874751	1006
1	rs76669157	T	A	0.0874751	1006
1	rs6425404	T	A	0.0248509	1006
1	rs77203395	G	A	0.0874751	1006
1	rs7546071	G	A	0.0248509	1006
1	rs2861885	C	A	0.112326	1006
1	rs2861886	T	C	0.0874751	1006
1	rs115441577	A	G	0.0228628	1006
1	rs61001062	G	A	0.11332	1006
1	rs73047024	G	A	0.0218688	1006
1	rs6694600	T	C	0.0248509	1006
1	rs17379552	T	C	0.0427435	1006
1	rs7548487	A	G	0.112326	1006
1	rs139798386	G	A	0.00397614	1006
1	rs73047032	G	A	0.0208748	1006
1	rs73047033	C	T	0.0208748	1006
1	rs79737396	G	A	0.0168986	1006
1	rs7548151	G	A	0.0964215	1006
1	rs141494318	C	T	0.0139165	1006
1	rs76329132	T	C	0.0656064	1006
1	rs80217027	A	T	0.0656064	1006
1	rs79939227	G	A	0.0159046	1006
1	rs73047038	G	C	0.0904573	1006
1	rs73047041	A	G	0.0904573	1006
1	rs74547540	G	A	0.0904573	1006
1	rs78967650	T	C	0.0904573	1006
1	rs56377326	T	C	0.0188867	1006
1	rs61075998	G	C	0.0904573	1006
1	rs116649824	G	A	0.0656064	1006
1	rs6673778	G	A	0.0904573	1006
1	rs116252967	G	A	0.0188867	1006
1	rs114261148	T	A	0.0168986	1006
1	rs7555091	T	C	0.0904573	1006
1	rs76905330	C	T	0.0208748	1006
1	rs146071971	G	T	0.0188867	1006
1	rs55755782	A	T	0.0188867	1006
1	rs4650957	G	C	0.0228628	1006
1	rs184348583	G	C	0.0129225	1006
1	rs6661459	T	C	0.0904573	1006
1	rs6697602	C	G	0.0904573	1006
1	rs150727679	C	T	0.0477137	1006
1	rs76714598	C	T	0.0109344	1006
1	rs79907891	G	A	0.0656064	1006
1	rs6665925	A	G	0.0904573	1006
1	rs6704507	C	T	0.0904573	1006
1	rs2861887	C	T	0.560636	1006
1	rs76529881	G	A	0.0656064	1006
1	rs76797299	T	C	0.0188867	1006
1	rs12750202	G	A	0.49503	1006
1	rs12741354	T	C	0.49503	1006
1	rs6659769	C	A	0.560636	1006
1	rs116071341	C	T	0.0159046	1006
1	rs6683648	G	A	0.560636	1006
1	rs6675257	T	C	0.560636	1006
1	rs150884785	T	C	0.0178926	1006
1	rs6686441	G	A	0.56163	1006
1	rs6678743	T	G	0.560636	1006
1	rs61813301	C	G	0.205765	1006
1	rs2205788	T	C	0.560636	1006
1	rs2205787	A	G	0.560636	1006
1	rs2205786	T	C	0.560636	1006
1	rs80070803	G	A	0.0656064	1006
1	rs78711190	T	G	0.0656064	1006
1	rs74987506	C	T	0.0318091	1006
1	rs12744827	G	A	0.560636	1006
1	rs7547108	C	T	0.560636	1006
1	rs7516130	A	G	0.477137	1006
1	rs4652224	C	T	0.0168986	1006
1	rs11585723	T	A	0.560636	1006
1	rs11585725	T	C	0.560636	1006
1	rs149284465	A	G	0.0178926	1006
1	rs79239137	G	A	0.0656064	1006
1	rs6425406	A	G	0.477137	1006
1	rs6425407	T	C	0.560636	1006
1	rs76777881	C	T	0.0208748	1006
1	rs148445343	T	C	0.0178926	1006
1	rs6701093	C	T	0.560636	1006
1	rs78661315	A	G	0.0656064	1006
1	rs116300103	C	T	0.0188867	1006
1	rs2068331	C	T	0.559642	1006
1	rs2861915	T	C	0.559642	1006
1	rs2902093	G	A	0.494036	1006
1	rs150416498	C	T	0.0178926	1006
1	rs76737870	T	G	0.0656064	1006
1	rs7529430	A	G	0.560636	1006
1	rs7517664	C	T	0.494036	1006
1	rs6425408	G	C	0.559642	1006
1	rs6425409	G	A	0.560636	1006
1	rs6678480	A	C	0.477137	1006
1	rs4370732	A	G	0.560636	1006
1	rs74468329	G	A	0.0656064	1006
1	rs77769966	A	G	0.0656064	1006
1	rs12732164	G	A	0.559642	1006
1	rs146009667	T	C	0.0139165	1006
1	rs139966622	T	C	0.0129225	1006
1	rs143532726	A	C	0.0178926	1006
1	rs77827784	A	G	0.0656064	1006
1	rs11583509	A	C	0.560636	1006
1	rs115065682	C	G	0.0168986	1006
1	rs35937607	A	T	0.0705765	1006
1	rs6425410	C	T	0.559642	1006
1	rs6425411	A	G	0.5666	1006
1	rs227530	T	C	0.570577	1006
1	rs6673537	T	C	0.567594	1006
1	rs148815907	A	C	0.0168986	1006
1	rs12747882	G	A	0.564612	1006
1	rs1028305	G	A	0.564612	1006
1	rs1028304	C	T	0.472167	1006
1	rs1028303	C	A	0.564612	1006
1	rs115532493	C	T	0.0248509	1006
1	rs12691477	G	T	0.584493	1006
1	rs13376249	C	T	0.0168986	1006
1	rs80051689	A	T	0.0168986	1006
1	rs57108422	A	G	0.0168986	1006
1	rs114774374	G	A	0.0516899	1006
1	rs59426705	T	C	0.0168986	1006
1	rs59551381	A	T	0.0168986	1006
1	rs13375316	T	G	0.0188867	1006
1	rs75533359	A	T	0.0168986	1006
1	rs114830900	A	C	0.0188867	1006
1	rs12752940	G	C	0.409543	1006
1	rs57996349	C	T	0.0725646	1006
1	rs2902094	T	C	0.427435	1006
1	rs116409524	G	A	0.0168986	1006
1	rs73047088	T	A	0.0735586	1006
1	rs35331750	A	T	0.0695825	1006
1	rs12744173	T	C	0.410537	1006
1	rs75044565	G	A	0.0854871	1006
1	rs34407646	C	T	0.0188867	1006
1	rs79828449	C	T	0.0188867	1006
1	rs115882209	C	A	0.0188867	1006
1	rs77789823	G	A	0.0188867	1006
1	rs74668832	C	T	0.0188867	1006
1	rs2205785	C	T	0.0715706	1006
1	rs77307744	T	C	0.0188867	1006
1	rs16850722	G	A	0.0854871	1006
1	rs75506084	T	G	0.0337972	1006
1	rs1022835	T	C	0.0188867	1006
1	rs75048653	G	A	0.0159046	1006
1	rs76799000	T	C	0.0188867	1006
1	rs76919411	C	A	0.0188867	1006
1	rs76993648	C	G	0.104374	1006
1	rs16850724	A	G	0.0745527	1006
1	rs12747711	C	A	0.406561	1006
1	rs16850726	T	C	0.0188867	1006
1	rs58668748	G	A	0.0188867	1006
1	rs7552345	A	C	0.587475	1006
1	rs12743382	A	C	0.405567	1006
1	rs12722726	G	A	0.424453	1006
1	rs115532781	T	A	0.0705765	1006
1	rs7521610	G	T	0.585487	1006
1	rs17314087	A	T	0.0854871	1006
1	rs6661056	T	C	0.0715706	1006
1	rs6425412	A	G	0.0745527	1006
1	rs77271675	C	T	0.0854871	1006
1	rs16850728	T	C	0.0188867	1006
1	rs7524889	G	C	0.0745527	1006
1	rs17379768	A	T	0.0854871	1006
1	rs7519595	T	C	0.587475	1006
1	rs74814187	C	T	0.0735586	1006
1	rs17379781	C	T	0.0864811	1006
1	rs17314157	A	G	0.0874751	1006
1	rs78288769	C	A	0.0188867	1006
1	rs7516985	G	A	0.511928	1006
1	rs34609491	C	T	0.511928	1006
1	rs11581139	C	T	0.0685885	1006
1	rs11590989	T	C	0.0695825	1006
1	rs11581173	C	T	0.0695825	1006
1	rs11581207	C	T	0.0695825	1006
1	rs11589923	G	A	0.0695825	1006
1	rs12141039	T	C	0.353877	1006
1	rs73048914	C	T	0.0695825	1006
1	rs77599300	C	T	0.0526839	1006
1	rs7517491	C	A	0.0695825	1006
1	rs115381459	T	C	0.0188867	1006
1	rs77908637	C	T	0.0159046	1006
1	rs11590343	A	C	0.0695825	1006
1	rs11576931	G	A	0.0685885	1006
1	rs227526	T	C	0.0695825	1006
1	rs76748240	A	T	0.0159046	1006
1	rs2861916	T	C	0.0735586	1006
1	rs227524	T	C	0.135189	1006
1	rs71628226	G	A	0.0636183	1006
1	rs227523	T	C	0.135189	1006
1	rs227521	A	G	0.135189	1006
1	rs227520	A	T	0.135189	1006
1	rs227519	A	G	0.135189	1006
1	rs113553930	C	T	0.0149105	1006
1	rs11583666	C	T	0.0685885	1006
1	rs148286902	A	T	0.0178926	1006
1	rs227517	T	C	0.136183	1006
1	rs56374321	C	A	0.0606362	1006
1	rs16850767	C	T	0.120278	1006
1	rs111850959	T	C	0.0149105	1006
1	rs17379864	G	A	0.0685885	1006
1	rs76001277	G	A	0.0149105	1006
1	rs227511	A	C	0.120278	1006
1	rs56358553	G	T	0.027833	1006
1	rs227510	A	G	0.136183	1006
1	rs12060149	T	G	0.0914513	1006
1	rs2861917	C	T	0.0218688	1006
1	rs227509	A	C	0.119284	1006
1	rs227508	G	T	0.120278	1006
1	rs227507	A	G	0.120278	1006
1	rs227506	C	T	0.119284	1006
1	rs112352619	C	A	0.0149105	1006
1	rs113202034	A	C	0.0149105	1006
1	rs227505	G	T	0.134195	1006
1	rs79106549	T	A	0.0149105	1006
1	rs10798497	C	T	0.0904573	1006
1	rs10798498	C	T	0.0516899	1006
1	rs10753143	A	G	0.143141	1006
1	rs10798499	A	C	0.0735586	1006
1	rs10798500	T	C	0.0487078	1006
1	rs10798501	T	A	0.0487078	1006
1	rs10489306	T	C	0.0477137	1006
1	rs72720727	G	A	0.0218688	1006
1	rs16850821	T	A	0.0477137	1006
1	rs72720728	G	C	0.0218688	1006
1	rs12084352	C	G	0.0477137	1006
1	rs12084444	C	T	0.0477137	1006
1	rs12070572	T	G	0.0477137	1006
1	rs144139413	G	A	0.0119284	1006
1	rs146905323	A	G	0.0168986	1006
1	rs55681344	T	G	0.0218688	1006
1	rs10047146	T	C	0.0497018	1006
1	rs10047083	C	T	0.0477137	1006
1	rs10489307	G	C	0.0477137	1006
1	rs12082793	C	T	0.0705765	1006
1	rs10047171	T	C	0.0477137	1006
1	rs143046637	C	T	0.0447316	1006
1	rs12030175	T	C	0.0705765	1006
1	rs972484	G	A	0.139165	1006
1	rs1402640	A	G	0.0477137	1006
1	rs12085539	C	T	0.0477137	1006
1	rs10489308	T	C	0.0477137	1006
1	rs147697788	G	T	0.0129225	1006
1	rs12032400	A	T	0.0477137	1006
1	rs72720729	A	T	0.0149105	1006
1	rs12033472	A	G	0.0477137	1006
1	rs10913291	G	A	0.0477137	1006
1	rs6667502	T	C	0.492048	1006
1	rs12733741	G	A	0.0775348	1006
1	rs7524893	T	A	0.0477137	1006
1	rs111739112	A	G	0.0139165	1006
1	rs141386473	C	T	0.0178926	1006
1	rs150798883	C	T	0.00994036	1006
1	rs7531103	T	G	0.138171	1006
1	rs149568485	A	G	0.0437376	1006
1	rs13375301	G	A	0.0477137	1006
1	rs76850981	G	T	0.0149105	1006
1	rs7522073	A	T	0.139165	1006
1	rs7513002	C	T	0.0477137	1006
1	rs10913293	G	T	0.0715706	1006
1	rs59413640	G	A	0.0477137	1006
1	rs183057690	A	C	0.00795229	1006
1	rs143820232	A	T	0.0218688	1006
1	rs72720734	G	A	0.0218688	1006
1	rs6691459	G	C	0.0477137	1006
1	rs6686716	T	G	0.0477137	1006
1	rs35840613	A	G	0.307157	1006
1	rs12094495	C	T	0.0477137	1006
1	rs77662597	G	A	0.0675944	1006
1	rs11806241	A	T	0.139165	1006
1	rs6691106	A	C	0.0337972	1006
1	rs10798502	A	C	0.138171	1006
1	rs530232	A	C	0.798211	1006
1	rs12084892	T	A	0.0487078	1006
1	rs12085014	T	C	0.0477137	1006
1	rs12088649	G	C	0.0477137	1006
1	rs55873113	G	A	0.0477137	1006
1	rs114555500	A	G	0.0208748	1006
1	rs11577430	C	G	0.0675944	1006
1	rs11588719	G	A	0.0904573	1006
1	rs11577465	C	T	0.0914513	1006
1	rs2014384	C	T	0.0904573	1006
1	rs17314464	T	A	0.352883	1006
1	rs72720739	C	T	0.0666004	1006
1	rs10798503	C	T	0.0477137	1006
1	rs12039332	A	G	0.0477137	1006
1	rs72720740	A	G	0.0218688	1006
1	rs12021769	C	T	0.139165	1006
1	rs12088305	G	A	0.0477137	1006
1	rs4652230	A	G	0.351889	1006
1	rs77450426	G	A	0.0675944	1006
1	rs4652231	C	A	0.0477137	1006
1	rs35011339	G	A	0.0765408	1006
1	rs116239393	G	A	0.0328032	1006
1	rs58372053	C	A	0.0477137	1006
1	rs6704133	A	G	0.0477137	1006
1	rs1010263	T	C	0.0675944	1006
1	rs58098535	A	G	0.138171	1006
1	rs57081256	A	C	0.0477137	1006
1	rs57160124	T	C	0.0477137	1006
1	rs60658933	C	T	0.0477137	1006
1	rs12092285	G	A	0.138171	1006
1	rs72720742	A	C	0.0218688	1006
1	rs12088979	T	G	0.0477137	1006
1	rs6665358	A	G	0.0477137	1006
1	rs6701604	C	A	0.0477137	1006
1	rs6665725	A	G	0.0695825	1006
1	rs72720747	T	C	0.0218688	1006
1	rs72720750	T	C	0.0218688	1006
1	rs140439283	C	T	0.0139165	1006
1	rs6425414	T	G	0.0477137	1006
1	rs139149581	T	A	0.0178926	1006
1	rs7515582	T	C	0.0477137	1006
1	rs2049162	C	G	0.0477137	1006
1	rs11590995	T	C	0.0675944	1006
1	rs10913294	C	T	0.0477137	1006
1	rs2056936	C	G	0.0477137	1006
1	rs7514506	C	T	0.0675944	1006
1	rs6685565	G	A	0.0477137	1006
1	rs72720753	G	T	0.0228628	1006
1	rs12568416	A	C	0.250497	1006
1	rs6681004	T	C	0.140159	1006
1	rs7534953	T	C	0.0477137	1006
1	rs10913295	T	C	0.0477137	1006
1	rs12061077	G	T	0.0715706	1006
1	rs12097418	A	G	0.0477137	1006
1	rs12071829	C	T	0.0477137	1006
1	rs17314596	C	T	0.0646123	1006
1	rs12058777	T	C	0.0477137	1006
1	rs6687997	G	A	0.0477137	1006
1	rs725416	C	A	0.139165	1006
1	rs137997673	A	T	0.0109344	1006
1	rs57143436	G	A	0.0477137	1006
1	rs148664875	G	A	0.0139165	1006
1	rs17380289	C	T	0.0675944	1006
1	rs115460190	G	C	0.0447316	1006
1	rs72720756	C	A	0.0228628	1006
1	rs73034435	G	A	0.0467197	1006
1	rs74518646	A	G	0.0477137	1006
1	rs12090000	A	G	0.0318091	1006
1	rs114797295	T	C	0.00695825	1006
1	rs12048084	G	A	0.0487078	1006
1	rs17380303	C	T	0.0675944	1006
1	rs17314674	G	C	0.0675944	1006
1	rs10913296	G	A	0.0477137	1006
1	rs60596527	G	A	0.0695825	1006
1	rs72720757	G	A	0.0208748	1006
1	rs66778594	C	T	0.0954274	1006
1	rs114219691	A	G	0.028827	1006
1	rs74968601	A	G	0.028827	1006
1	rs12564343	C	T	0.0477137	1006
1	rs556482	G	A	0.280318	1006
1	rs10913297	A	C	0.435388	1006
1	rs116151408	G	A	0.0198807	1006
1	rs12117541	A	C	0.435388	1006
1	rs12120894	G	A	0.45825	1006
1	rs12128612	C	T	0.456262	1006
1	rs1521441	G	C	0.510934	1006
1	rs1402641	G	A	0.461233	1006
1	rs1402642	G	A	0.436382	1006
1	rs3926739	A	C	0.510934	1006
1	rs11805486	C	G	0.0437376	1006
1	rs78738011	C	G	0.027833	1006
1	rs12031932	C	T	0.0487078	1006
1	rs72720760	C	A	0.0238569	1006
1	rs72720761	C	T	0.0228628	1006
1	rs1521442	C	T	0.510934	1006
1	rs10913298	C	T	0.0516899	1006
1	rs10753144	G	A	0.510934	1006
1	rs12076832	C	T	0.0487078	1006
1	rs12076969	C	A	0.0487078	1006
1	rs72720762	G	A	0.0636183	1006
1	rs12079554	C	G	0.0487078	1006
1	rs12563309	T	A	0.0487078	1006
1	rs12126154	G	A	0.435388	1006
1	rs72720764	G	A	0.0228628	1006
1	rs116837574	C	T	0.0347913	1006
1	rs12082646	C	A	0.0357853	1006
1	rs10798504	C	T	0.497018	1006
1	rs2861918	C	G	0.377734	1006
1	rs2902096	G	C	0.474155	1006
1	rs12070106	T	A	0.0347913	1006
1	rs149364065	T	C	0.00695825	1006
1	rs72720766	G	C	0.0238569	1006
1	rs4652232	G	A	0.435388	1006
1	rs10753147	A	G	0.435388	1006
1	rs4652233	G	A	0.497018	1006
1	rs9919270	G	C	0.497018	1006
1	rs12083725	C	T	0.0387674	1006
1	rs487768	A	G	0.348907	1006
1	rs79975643	A	G	0.028827	1006
1	rs140454716	T	C	0.0178926	1006
1	rs114114968	C	A	0.0228628	1006
1	rs537648	G	A	0.284294	1006
1	rs2294254	T	C	0.243539	1006
1	rs112112485	C	A	0.0407555	1006
1	rs17380506	A	G	0.0596421	1006
1	rs72720768	C	T	0.0367793	1006
1	rs482484	A	C	0.286282	1006
1	rs556287	C	A	0.286282	1006
1	rs806253	T	C	0.286282	1006
1	rs12746872	G	A	0.243539	1006
1	rs12074160	G	A	0.243539	1006
1	rs34717204	T	G	0.243539	1006
1	rs113175301	C	T	0.0964215	1006
1	rs34172536	A	G	0.243539	1006
1	rs518362	T	C	0.286282	1006
1	rs61814774	T	G	0.0467197	1006
1	rs12731117	C	T	0.243539	1006
1	rs12759893	T	C	0.243539	1006
1	rs72720770	A	C	0.0964215	1006
1	rs12093301	C	G	0.243539	1006
1	rs36045327	C	A	0.129225	1006
1	rs566442	G	A	0.884692	1006
1	rs510635	C	T	0.531809	1006
1	rs10913299	G	T	0.340954	1006
1	rs554351	T	C	0.629225	1006
1	rs554454	G	A	0.628231	1006
1	rs557474	A	C	0.629225	1006
1	rs532001	A	G	0.628231	1006
1	rs6660903	T	C	0.712724	1006
1	rs66800096	C	T	0.371769	1006
1	rs67549513	G	T	0.370775	1006
1	rs72720771	T	C	0.0974155	1006
1	rs55699262	C	G	0.0914513	1006
1	rs55657925	C	T	0.0914513	1006
1	rs75911486	T	C	0.0387674	1006
1	rs12131307	A	G	0.378728	1006
1	rs10913300	G	A	0.378728	1006
1	rs72720772	A	T	0.0894632	1006
1	rs932311	G	T	0.463221	1006
1	rs932310	G	C	0.232604	1006
1	rs760689	C	G	0.467197	1006
1	rs760688	G	A	0.697813	1006
1	rs1009160	C	T	0.37674	1006
1	rs6683060	G	T	0.609344	1006
1	rs989536	G	A	0.234592	1006
1	rs1980443	C	G	0.374751	1006
1	rs71628231	C	G	0.233598	1006
1	rs6674725	G	T	0.233598	1006
1	rs3176441	T	C	0.233598	1006
1	rs3176442	C	T	0.375746	1006
1	rs12734367	G	A	0.233598	1006
1	rs7521851	A	G	0.233598	1006
1	rs75359207	G	A	0.028827	1006
1	rs139859990	G	T	0.0109344	1006
1	rs6684962	G	C	0.233598	1006
1	rs12040163	A	T	0.375746	1006
1	rs142551184	C	T	0.00894632	1006
1	rs7523311	C	T	0.233598	1006
1	rs926319	C	A	0.609344	1006
1	rs10798505	C	A	0.375746	1006
1	rs12758156	A	G	0.233598	1006
1	rs1879563	A	G	0.609344	1006
1	rs12758344	A	G	0.233598	1006
1	rs926318	G	C	0.375746	1006
1	rs926317	G	A	0.375746	1006
1	rs982875	G	T	0.375746	1006
1	rs1967666	G	A	0.375746	1006
1	rs58102470	C	T	0.233598	1006
1	rs10489309	T	G	0.609344	1006
1	rs10753148	A	C	0.375746	1006
1	rs1402638	C	T	0.375746	1006
1	rs1013219	C	T	0.375746	1006
1	rs76139557	T	C	0.055666	1006
1	rs6699955	T	C	0.60835	1006
1	rs6703964	A	G	0.375746	1006
1	rs2205880	G	A	0.37674	1006
1	rs11577869	G	A	0.375746	1006
1	rs1293347	T	C	0.832008	1006
1	rs10798506	T	C	0.610338	1006
1	rs12752137	C	T	0.233598	1006
1	rs71628232	C	T	0.0298211	1006
1	rs10798507	G	A	0.375746	1006
1	rs2204047	A	C	0.375746	1006
1	rs6663848	T	C	0.610338	1006
1	rs55924279	G	A	0.375746	1006
1	rs80244500	T	G	0.0208748	1006
1	rs200439294	A	G	0.028827	1006
1	rs12744134	G	A	0.234592	1006
1	rs113436772	C	T	0.0298211	1006
1	rs2861919	G	C	0.375746	1006
1	rs35106233	A	T	0.0437376	1006
1	rs6674326	G	A	0.373757	1006
1	rs6674400	G	T	0.609344	1006
1	rs75752690	G	C	0.0765408	1006
1	rs12734243	C	T	0.0576541	1006
1	rs12031532	G	C	0.128231	1006
1	rs12083865	C	T	0.236581	1006
1	rs12731391	T	C	0.235586	1006
1	rs4650961	A	G	0.82505	1006
1	rs10798508	C	T	0.609344	1006
1	rs12031361	G	A	0.468191	1006
1	rs114417088	C	G	0.05666	1006
1	rs2139876	C	T	0.633201	1006
1	rs17380778	G	A	0.154076	1006
1	rs74526077	C	A	0.0188867	1006
1	rs188964957	G	A	0.0139165	1006
1	rs78750590	A	G	0.0616302	1006
1	rs11583327	G	A	0.157058	1006
1	rs77702814	A	C	0.0616302	1006
1	rs150046352	G	A	0.0149105	1006
1	rs141255332	A	G	0.00994036	1006
1	rs72720787	G	C	0.0109344	1006
1	rs76204340	A	G	0.0616302	1006
1	rs74920193	G	T	0.0616302	1006
1	rs3176443	C	G	0.218688	1006
1	rs1045736	G	A	0.237575	1006
1	rs17315200	G	A	0.157058	1006
1	rs35709620	G	A	0.236581	1006
1	rs17315214	G	T	0.157058	1006
1	rs9425454	C	A	0.027833	1006
1	rs11581477	T	G	0.157058	1006
1	rs1996742	A	C	0.157058	1006
1	rs58967969	T	C	0.217694	1006
1	rs11582500	T	C	0.0904573	1006
1	rs11582132	A	C	0.156064	1006
1	rs77200077	G	A	0.0606362	1006
1	rs1521439	T	C	0.688867	1006
1	rs12729262	G	T	0.473161	1006
1	rs74683788	T	G	0.0447316	1006
1	rs113831577	G	T	0.0178926	1006
1	rs16851031	C	T	0.473161	1006
1	rs72720790	G	A	0.15507	1006
1	rs72720791	G	A	0.15507	1006
1	rs12133299	A	G	0.707753	1006
1	rs12733032	A	C	0.0198807	1006
1	rs75375071	A	G	0.0606362	1006
1	rs12737508	T	A	0.235586	1006
1	rs1402639	A	C	0.688867	1006
1	rs16851035	T	G	0.473161	1006
1	rs79728360	G	C	0.0606362	1006
1	rs11587000	G	A	0.15507	1006
1	rs75872248	T	A	0.0606362	1006
1	rs80112274	A	G	0.0606362	1006
1	rs66465149	T	C	0.215706	1006
1	rs79101307	A	G	0.0238569	1006
1	rs11585306	G	C	0.15507	1006
1	rs2861971	C	T	0.688867	1006
1	rs111837750	A	C	0.0606362	1006
1	rs144530198	C	T	0.0119284	1006
1	rs72720800	C	T	0.15507	1006
1	rs67664585	T	G	0.215706	1006
1	rs9425455	A	G	0.816103	1006
1	rs72722503	C	A	0.15507	1006
1	rs68105828	G	A	0.215706	1006
1	rs766021	T	C	0.688867	1006
1	rs114840846	T	C	0.027833	1006
1	rs79200650	C	T	0.0606362	1006
1	rs2205879	C	A	0.473161	1006
1	rs16851037	G	A	0.215706	1006
1	rs141531743	G	C	0.0168986	1006
1	rs113908756	C	T	0.0198807	1006
1	rs17315298	C	T	0.15507	1006
1	rs2861972	A	G	0.688867	1006
1	rs970764	A	C	0.715706	1006
1	rs970763	G	A	0.473161	1006
1	rs35735655	G	A	0.0198807	1006
1	rs144451860	C	T	0.027833	1006
1	rs12024151	C	G	0.689861	1006
1	rs57046618	G	A	0.156064	1006
1	rs77647867	C	T	0.0606362	1006
1	rs16851048	T	C	0.2167	1006
1	rs9425803	A	T	0.296223	1006
1	rs78201088	C	T	0.0606362	1006
1	rs75139342	C	T	0.0139165	1006
1	rs12569209	G	A	0.477137	1006
1	rs6670165	C	T	0.200795	1006
1	rs760687	C	T	0.477137	1006
1	rs75967088	T	C	0.05666	1006
1	rs16851050	A	G	0.144135	1006
1	rs7542908	A	G	0.929423	1006
1	rs17315346	C	T	0.0387674	1006
1	rs4652238	T	C	0.477137	1006
1	rs79122187	A	G	0.144135	1006
1	rs1883244	C	T	0.144135	1006
1	rs2205881	T	A	0.677932	1006
1	rs140700447	T	A	0.0119284	1006
1	rs9425804	C	T	0.477137	1006
1	rs114565907	G	T	0.0168986	1006
1	rs12401643	G	T	0.676938	1006
1	rs78374856	G	T	0.0238569	1006
1	rs1883243	C	G	0.144135	1006
1	rs1883242	T	C	0.144135	1006
1	rs4652239	T	C	0.696819	1006
1	rs112410126	G	A	0.05666	1006
1	rs113214139	A	G	0.05666	1006
1	rs58219571	G	A	0.144135	1006
1	rs10798509	T	C	0.676938	1006
1	rs112651114	C	T	0.05666	1006
1	rs72722526	C	T	0.144135	1006
1	rs4652240	T	C	0.476143	1006
1	rs2142752	T	C	0.676938	1006
1	rs112514430	C	T	0.145129	1006
1	rs2205887	A	G	0.476143	1006
1	rs114496455	G	A	0.05666	1006
1	rs4559456	A	G	0.677932	1006
1	rs144035233	C	G	0.0258449	1006
1	rs140974950	C	T	0.0129225	1006
1	rs139475032	G	A	0.0129225	1006
1	rs115449657	G	A	0.05666	1006
1	rs149687334	T	C	0.0487078	1006
1	rs2205886	G	A	0.145129	1006
1	rs4652242	G	A	0.476143	1006
1	rs4652243	C	T	0.677932	1006
1	rs16851062	A	G	0.145129	1006
1	rs78502333	C	T	0.05666	1006
1	rs12025907	A	C	0.677932	1006
1	rs2861973	A	G	0.677932	1006
1	rs2223297	C	G	0.145129	1006
1	rs72722535	C	T	0.145129	1006
1	rs76695035	G	A	0.0596421	1006
1	rs4652244	G	A	0.677932	1006
1	rs1569469	T	C	0.931412	1006
1	rs112935138	G	A	0.0168986	1006
1	rs56172555	C	T	0.145129	1006
1	rs77235379	T	A	0.0526839	1006
1	rs114941157	G	T	0.0188867	1006
1	rs1123317	C	T	0.145129	1006
1	rs2861974	T	C	0.146123	1006
1	rs4453002	T	C	0.146123	1006
1	rs6683975	G	C	0.685885	1006
1	rs6660559	C	T	0.456262	1006
1	rs17659270	C	T	0.055666	1006
1	rs12563758	G	C	0.450298	1006
1	rs4652245	G	T	0.652087	1006
1	rs10798510	T	C	0.651093	1006
1	rs6667899	C	A	0.05666	1006
1	rs116151820	C	T	0.0119284	1006
1	rs6693903	G	A	0.055666	1006
1	rs4140633	A	G	0.650099	1006
1	rs7528533	C	T	0.450298	1006
1	rs3946142	C	T	0.651093	1006
1	rs17659437	T	C	0.144135	1006
1	rs7531704	T	C	0.651093	1006
1	rs6425418	T	A	0.650099	1006
1	rs35640420	G	C	0.447316	1006
1	rs113859457	A	C	0.0536779	1006
1	rs78458174	C	T	0.055666	1006
1	rs77664516	G	A	0.055666	1006
1	rs6425419	G	A	0.394632	1006
1	rs4650963	G	T	0.137177	1006
1	rs1014297	T	G	0.530815	1006
1	rs75471399	A	T	0.0198807	1006
1	rs6680701	C	T	0.392644	1006
1	rs6658794	G	A	0.545726	1006
1	rs4650964	G	A	0.538767	1006
1	rs76464586	G	A	0.055666	1006
1	rs12037639	G	A	0.0914513	1006
1	rs12568066	C	T	0.27833	1006
1	rs6678710	C	T	0.370775	1006
1	rs80340753	T	C	0.055666	1006
1	rs74724163	G	C	0.055666	1006
1	rs72722566	T	C	0.0775348	1006
1	rs189635458	C	T	0.0347913	1006
1	rs6664016	G	A	0.537773	1006
1	rs12407549	T	A	0.388668	1006
1	rs12757194	C	G	0.388668	1006
1	rs10798511	T	C	0.537773	1006
1	rs9425805	T	C	0.385686	1006
1	rs9425456	C	T	0.383698	1006
1	rs12034256	A	G	0.534791	1006
1	rs6663086	T	C	0.149105	1006
1	rs79667169	T	C	0.055666	1006
1	rs10913304	C	T	0.0626243	1006
1	rs77374824	C	T	0.055666	1006
1	rs6703634	C	T	0.055666	1006
1	rs74855223	G	T	0.05666	1006
1	rs10489219	G	A	0.0934394	1006
1	rs72722581	T	C	0.0924453	1006
1	rs2294336	A	C	0.0924453	1006
1	rs4652247	A	G	0.191849	1006
1	rs75303705	T	C	0.0149105	1006
1	rs75982300	A	G	0.0606362	1006
1	rs10913305	T	A	0.0984095	1006
1	rs71628236	T	C	0.0198807	1006
1	rs112503143	G	A	0.0477137	1006
1	rs6672376	T	G	0.0924453	1006
1	rs12025407	C	T	0.275348	1006
1	rs12039685	A	C	0.0924453	1006
1	rs1107923	C	A	0.0994036	1006
1	rs10913308	G	A	0.0984095	1006
1	rs144372475	G	A	0.0159046	1006
1	rs12140154	G	A	0.0984095	1006
1	rs72722590	T	C	0.0765408	1006
1	rs3918426	C	T	0.0984095	1006
1	rs74759529	C	T	0.0984095	1006
1	rs10913310	A	G	0.275348	1006
1	rs10913311	C	A	0.0984095	1006
1	rs113350740	T	C	0.0984095	1006
1	rs12048883	G	A	0.275348	1006
1	rs112157657	G	A	0.0984095	1006
1	rs12142979	T	C	0.0984095	1006
1	rs76714282	T	C	0.0367793	1006
1	rs35504019	A	G	0.275348	1006
1	rs2861976	C	T	0.467197	1006
1	rs10913312	C	G	0.0984095	1006
1	rs34208909	G	C	0.05666	1006
1	rs149739916	T	C	0.0238569	1006
1	rs147882932	G	A	0.0119284	1006
1	rs2205882	G	A	0.0984095	1006
1	rs2902103	T	G	0.0994036	1006
1	rs79798804	G	A	0.0984095	1006
1	rs1883245	C	A	0.275348	1006
1	rs17660139	G	A	0.082505	1006
1	rs12048531	G	A	0.275348	1006
1	rs67709676	C	T	0.0944334	1006
1	rs112322263	G	A	0.0984095	1006
1	rs2861977	A	G	0.469185	1006
1	rs12028782	C	G	0.346918	1006
1	rs10489220	C	T	0.0984095	1006
1	rs7513623	C	A	0.0984095	1006
1	rs7513726	C	T	0.0984095	1006
1	rs10489221	C	T	0.275348	1006
1	rs12118657	G	A	0.0984095	1006
1	rs10489222	A	G	0.0984095	1006
1	rs12116918	T	G	0.0984095	1006
1	rs72724808	A	C	0.0944334	1006
1	rs2861978	T	G	0.0984095	1006
1	rs72724811	T	A	0.0944334	1006
1	rs11581714	C	T	0.0954274	1006
1	rs147403880	T	C	0.0984095	1006
1	rs10913315	T	C	0.275348	1006
1	rs12120651	G	C	0.0984095	1006
1	rs12117373	A	T	0.0984095	1006
1	rs148709203	G	A	0.0347913	1006
1	rs4606279	T	C	0.275348	1006
1	rs111559127	A	G	0.0984095	1006
1	rs146603173	C	G	0.0149105	1006
1	rs2861980	G	A	0.275348	1006
1	rs145148762	A	T	0.0208748	1006
1	rs4428842	A	G	0.0944334	1006
1	rs2861981	G	C	0.469185	1006
1	rs12142673	G	C	0.0984095	1006
1	rs11578303	C	G	0.0984095	1006
1	rs75381319	C	T	0.0984095	1006
1	rs2861982	G	C	0.0805169	1006
1	rs144675968	G	A	0.0208748	1006
1	rs4489513	T	A	0.275348	1006
1	rs79655412	G	A	0.0198807	1006
1	rs112872331	T	C	0.0984095	1006
1	rs10913316	G	A	0.276342	1006
1	rs2142755	A	G	0.275348	1006
1	rs926322	G	A	0.275348	1006
1	rs146949757	T	G	0.0159046	1006
1	rs72724827	G	A	0.0735586	1006
1	rs10429832	C	T	0.373757	1006
1	rs10913317	G	A	0.0984095	1006
1	rs16851143	A	C	0.0944334	1006
1	rs11811526	A	G	0.0984095	1006
1	rs11799430	T	C	0.0984095	1006
1	rs11803846	C	T	0.0984095	1006
1	rs11800566	G	A	0.0984095	1006
1	rs16851147	T	C	0.0944334	1006
1	rs76020849	G	A	0.0984095	1006
1	rs17608544	T	C	0.0984095	1006
1	rs72724832	T	G	0.0318091	1006
1	rs115945192	C	T	0.117296	1006
1	rs12116929	T	C	0.0984095	1006
1	rs12117677	T	C	0.0984095	1006
1	rs12117052	A	T	0.0984095	1006
1	rs12120407	G	A	0.0984095	1006
1	rs926321	C	T	0.0944334	1006
1	rs80030343	A	T	0.0984095	1006
1	rs1028316	G	C	0.193837	1006
1	rs6697667	A	G	0.0984095	1006
1	rs6660189	G	A	0.0984095	1006
1	rs12023819	T	G	0.274354	1006
1	rs1028315	G	C	0.0944334	1006
1	rs12023123	A	C	0.274354	1006
1	rs12129327	C	A	0.0308151	1006
1	rs77464348	G	A	0.0427435	1006
1	rs10913318	T	A	0.0984095	1006
1	rs10913319	C	T	0.0984095	1006
1	rs79049045	G	T	0.0984095	1006
1	rs17660645	T	C	0.0984095	1006
1	rs74998655	T	A	0.0984095	1006
1	rs75380283	C	T	0.0984095	1006
1	rs11580867	C	T	0.0984095	1006
1	rs11590322	A	G	0.0984095	1006
1	rs11590332	A	T	0.0984095	1006
1	rs978271	C	A	0.468191	1006
1	rs3829805	G	C	0.0984095	1006
1	rs3829804	C	A	0.274354	1006
1	rs3829803	G	A	0.0984095	1006
1	rs3829802	C	G	0.0984095	1006
1	rs3829801	A	G	0.0984095	1006
1	rs3829799	G	A	0.468191	1006
1	rs736841	T	G	0.192843	1006
1	rs3829797	C	T	0.274354	1006
1	rs736840	A	G	0.0944334	1006
1	rs6659497	A	C	0.0984095	1006
1	rs6670581	G	A	0.0984095	1006
1	rs72724839	G	C	0.0318091	1006
1	rs10489223	T	C	0.0984095	1006
1	rs115668034	G	A	0.0477137	1006
1	rs12119203	G	T	0.0984095	1006
1	rs12127636	C	T	0.0984095	1006
1	rs6673445	G	A	0.0974155	1006
1	rs6673529	G	A	0.0984095	1006
1	rs6673548	G	A	0.0984095	1006
1	rs6698684	C	G	0.0984095	1006
1	rs6662774	A	G	0.0984095	1006
1	rs6662902	A	G	0.0984095	1006
1	rs6699077	C	A	0.192843	1006
1	rs72724841	T	C	0.0944334	1006
1	rs6674173	G	A	0.0984095	1006
1	rs10913320	A	G	0.192843	1006
1	rs12128679	C	T	0.0984095	1006
1	rs12128755	C	T	0.0984095	1006
1	rs12118607	T	C	0.0984095	1006
1	rs12118719	T	C	0.0984095	1006
1	rs35600310	T	C	0.193837	1006
1	rs114042989	G	A	0.0159046	1006
1	rs10798512	A	G	0.193837	1006
1	rs6657693	T	C	0.0984095	1006
1	rs139445580	G	A	0.0188867	1006
1	rs6660646	T	G	0.465209	1006
1	rs11802692	G	A	0.0984095	1006
1	rs111546539	G	C	0.0258449	1006
1	rs74993182	C	T	0.0328032	1006
1	rs10798513	C	G	0.465209	1006
1	rs10913321	A	C	0.0984095	1006
1	rs11584690	C	A	0.0984095	1006
1	rs10798514	G	C	0.192843	1006
1	rs72724843	T	C	0.0944334	1006
1	rs17661163	G	T	0.0984095	1006
1	rs16851203	T	C	0.0944334	1006
1	rs543177641	T	G	0.0109344	1006
1	rs117215841	T	A	0.270378	1006
1	rs2205885	T	C	0.465209	1006
1	rs2223296	A	G	0.465209	1006
1	rs12135765	C	T	0.0984095	1006
1	rs10913329	T	C	0.192843	1006
1	rs4652249	C	G	0.0944334	1006
1	rs76227043	G	C	0.0944334	1006
1	rs143783363	A	G	0.0944334	1006
1	rs926323	G	A	0.465209	1006
1	rs2142754	C	T	0.271372	1006
1	rs10913333	C	G	0.0974155	1006
1	rs11581304	T	C	0.0944334	1006
1	rs10913334	G	A	0.0974155	1006
1	rs9662701	G	A	0.464215	1006
1	rs17609581	C	T	0.0974155	1006
1	rs9787286	T	A	0.0944334	1006
1	rs9787143	C	T	0.0944334	1006
1	rs11587004	C	A	0.0944334	1006
1	rs141675993	A	C	0.0218688	1006
1	rs80042997	C	T	0.0974155	1006
1	rs16851221	A	G	0.0944334	1006
1	rs10913336	G	A	0.192843	1006
1	rs143394951	G	A	0.0129225	1006
1	rs17609664	G	C	0.0984095	1006
1	rs2207029	T	C	0.50497	1006
1	rs12133045	G	A	0.0984095	1006
1	rs16851227	C	T	0.0944334	1006
1	rs12141778	C	T	0.0984095	1006
1	rs16851232	T	C	0.271372	1006
1	rs72724863	C	T	0.0944334	1006
1	rs72724865	T	G	0.0944334	1006
1	rs72724866	G	T	0.0745527	1006
1	rs149835834	G	C	0.0198807	1006
1	rs10737322	T	G	0.465209	1006
1	rs10913337	C	G	0.271372	1006
1	rs12136329	G	T	0.192843	1006
1	rs72724871	A	G	0.0248509	1006
1	rs2223819	C	T	0.0944334	1006
1	rs12132962	G	A	0.0984095	1006
1	rs72724874	T	G	0.0954274	1006
1	rs11588897	C	T	0.0944334	1006
1	rs11588941	C	T	0.0944334	1006
1	rs16851248	C	T	0.0944334	1006
1	rs75106356	C	A	0.05666	1006
1	rs76096131	T	C	0.05666	1006
1	rs7551092	C	T	0.518887	1006
1	rs10913339	A	G	0.152087	1006
1	rs72724880	G	A	0.0944334	1006
1	rs16851250	G	A	0.0944334	1006
1	rs10913340	A	G	0.369781	1006
1	rs72724882	C	A	0.0944334	1006
1	rs742791	G	C	0.0944334	1006
1	rs80226808	G	A	0.0576541	1006
1	rs6676131	G	C	0.468191	1006
1	rs16851266	G	A	0.100398	1006
1	rs2861984	C	T	0.229622	1006
1	rs10798517	C	T	0.229622	1006
1	rs10913341	G	T	0.0874751	1006
1	rs1040579	A	C	0.38668	1006
1	rs2143799	C	T	0.0864811	1006
1	rs4140476	A	G	0.318091	1006
1	rs4140477	A	T	0.318091	1006
1	rs7543021	G	T	0.318091	1006
1	rs112791518	A	C	0.0685885	1006
1	rs79873069	C	T	0.0685885	1006
1	rs182078111	T	C	0.0397614	1006
1	rs72724890	G	C	0.0864811	1006
1	rs76853266	C	G	0.0685885	1006
1	rs75785093	T	C	0.0685885	1006
1	rs10913342	C	G	0.23161	1006
1	rs72724892	T	C	0.15507	1006
1	rs76793067	G	A	0.0685885	1006
1	rs145635232	G	A	0.0864811	1006
1	rs6673896	A	G	0.439364	1006
1	rs1883905	A	G	0.15507	1006
1	rs149057076	T	C	0.0198807	1006
1	rs1883904	A	G	0.15507	1006
1	rs72724899	C	T	0.0864811	1006
1	rs10798518	A	G	0.38668	1006
1	rs113559291	T	C	0.0129225	1006
1	rs6683425	T	C	0.38668	1006
1	rs11579573	C	T	0.15507	1006
1	rs7535203	A	G	0.15507	1006
1	rs6425424	A	G	0.230616	1006
1	rs74602176	G	A	0.0477137	1006
1	rs11587772	A	C	0.154076	1006
1	rs72726705	T	A	0.0864811	1006
1	rs11589912	G	C	0.0864811	1006
1	rs10913343	T	A	0.23161	1006
1	rs75273789	A	G	0.0666004	1006
1	rs11578741	C	T	0.154076	1006
1	rs78678489	G	A	0.027833	1006
1	rs149109934	G	A	0.00695825	1006
1	rs1883903	C	T	0.154076	1006
1	rs7550110	T	G	0.38668	1006
1	rs1883902	C	T	0.23161	1006
1	rs72726712	T	G	0.0864811	1006
1	rs72726716	G	A	0.154076	1006
1	rs72726717	G	A	0.0864811	1006
1	rs78689885	A	G	0.0685885	1006
1	rs12143548	A	G	0.38668	1006
1	rs79173173	A	G	0.0626243	1006
1	rs1569751	G	T	0.23161	1006
1	rs74558125	A	G	0.0198807	1006
1	rs72726718	T	G	0.154076	1006
1	rs17610666	A	G	0.154076	1006
1	rs145716061	G	A	0.0139165	1006
1	rs72726721	G	A	0.154076	1006
1	rs11577482	G	A	0.154076	1006
1	rs6677916	C	T	0.385686	1006
1	rs74601468	C	G	0.0626243	1006
1	rs72726726	G	A	0.154076	1006
1	rs2207028	G	C	0.0427435	1006
1	rs2207027	T	C	0.387674	1006
1	rs72726731	C	G	0.0149105	1006
1	rs4650965	C	T	0.229622	1006
1	rs11576836	A	G	0.153082	1006
1	rs75210058	G	A	0.0675944	1006
1	rs11800296	T	C	0.230616	1006
1	rs11801413	G	C	0.230616	1006
1	rs78724066	G	C	0.0675944	1006
1	rs4382669	G	A	0.232604	1006
1	rs72726737	G	A	0.084493	1006
1	rs56172417	G	A	0.084493	1006
1	rs10798519	A	G	0.385686	1006
1	rs114601674	G	A	0.084493	1006
1	rs72726743	C	G	0.0854871	1006
1	rs73041316	T	C	0.0675944	1006
1	rs72726745	G	A	0.084493	1006
1	rs113266604	A	G	0.0675944	1006
1	rs143763753	T	C	0.084493	1006
1	rs7520147	T	C	0.385686	1006
1	rs56383844	C	T	0.084493	1006
1	rs56239341	G	C	0.084493	1006
1	rs10913344	A	G	0.233598	1006
1	rs138588986	A	G	0.00695825	1006
1	rs72726750	C	T	0.084493	1006
1	rs56350713	T	C	0.385686	1006
1	rs7521149	A	G	0.385686	1006
1	rs34879548	G	A	0.0238569	1006
1	rs10489225	C	T	0.385686	1006
1	rs17668057	C	G	0.0497018	1006
1	rs10798520	C	G	0.23161	1006
1	rs10798521	C	G	0.23161	1006
1	rs75061683	G	A	0.0139165	1006
1	rs72726755	C	T	0.084493	1006
1	rs72726756	G	A	0.084493	1006
1	rs11578191	T	A	0.0129225	1006
1	rs6425425	C	A	0.383698	1006
1	rs11579578	G	T	0.084493	1006
1	rs11578222	T	C	0.084493	1006
1	rs11577856	A	G	0.084493	1006
1	rs11579645	G	A	0.084493	1006
1	rs72726757	G	A	0.084493	1006
1	rs72710803	A	C	0.0894632	1006
1	rs4650967	C	T	0.382704	1006
1	rs78986351	C	G	0.0347913	1006
1	rs722454	A	G	0.387674	1006
1	rs77790985	G	T	0.0675944	1006
1	rs10913345	T	G	0.233598	1006
1	rs7556631	C	T	0.0685885	1006
1	rs715359	T	C	0.232604	1006
1	rs715358	C	T	0.23161	1006
1	rs150096664	G	C	0.0218688	1006
1	rs113197150	A	T	0.0675944	1006
1	rs2022274	C	T	0.411531	1006
1	rs77551640	T	A	0.05666	1006
1	rs6675242	A	G	0.293241	1006
1	rs10489226	C	T	0.235586	1006
1	rs6675650	A	C	0.275348	1006
1	rs7521346	C	T	0.158052	1006
1	rs1358842	T	C	0.299205	1006
1	rs4282771	G	A	0.303181	1006
1	rs4282772	G	T	0.301193	1006
1	rs2021569	A	G	0.301193	1006
1	rs6696093	G	A	0.301193	1006
1	rs6425426	G	A	0.301193	1006
1	rs7539470	A	G	0.301193	1006
1	rs10753150	C	G	0.301193	1006
1	rs10913346	T	C	0.305169	1006
1	rs10913347	A	G	0.301193	1006
1	rs1358841	A	T	0.301193	1006
1	rs7519677	C	T	0.301193	1006
1	rs2023426	A	G	0.306163	1006
1	rs2023425	T	C	0.302187	1006
1	rs139633260	C	G	0.0168986	1006
1	rs77413594	C	T	0.0178926	1006
1	rs75796144	C	T	0.0238569	1006
1	rs77797011	T	C	0.0397614	1006
1	rs1321767	G	C	0.305169	1006
1	rs10913348	T	G	0.305169	1006
1	rs10798522	C	T	0.305169	1006
1	rs10753151	G	C	0.306163	1006
1	rs10913349	G	A	0.301193	1006
1	rs10732999	G	A	0.305169	1006
1	rs12140698	C	T	0.138171	1006
1	rs10218703	C	G	0.28827	1006
1	rs10913350	C	G	0.291252	1006
1	rs10913351	G	A	0.0755467	1006
1	rs10913352	T	C	0.292247	1006
1	rs12037766	T	C	0.290258	1006
1	rs145654687	T	G	0.00596421	1006
1	rs1885021	C	T	0.286282	1006
1	rs1885020	C	T	0.147117	1006
1	rs10798523	T	C	0.272366	1006
1	rs12728949	A	G	0.0705765	1006
1	rs10913353	G	A	0.27833	1006
1	rs34015683	C	T	0.124254	1006
1	rs12042305	C	T	0.280318	1006
1	rs10913354	A	G	0.280318	1006
1	rs10913355	G	A	0.279324	1006
1	rs10913356	A	G	0.281312	1006
1	rs10913357	T	G	0.281312	1006
1	rs12038173	G	A	0.280318	1006
1	rs10913358	G	C	0.279324	1006
1	rs2038486	T	C	0.513917	1006
1	rs11805899	A	G	0.144135	1006
1	rs10913360	T	C	0.280318	1006
1	rs10489227	A	G	0.280318	1006
1	rs10753152	C	T	0.280318	1006
1	rs10753153	A	G	0.280318	1006
1	rs10798526	A	G	0.280318	1006
1	rs77377627	G	A	0.279324	1006
1	rs9730147	C	T	0.279324	1006
1	rs9728280	C	T	0.280318	1006
1	rs9730113	T	A	0.280318	1006
1	rs10913364	C	T	0.279324	1006
1	rs12730748	C	T	0.280318	1006
1	rs9804133	A	G	0.280318	1006
1	rs10798527	C	T	0.280318	1006
1	rs10798528	A	C	0.280318	1006
1	rs2902113	A	C	0.513917	1006
1	rs1885028	T	C	0.280318	1006
1	rs1885027	G	A	0.279324	1006
1	rs1885026	C	A	0.279324	1006
1	rs1358844	T	G	0.280318	1006
1	rs10753154	G	C	0.280318	1006
1	rs145452116	A	G	0.0159046	1006
1	rs10737324	C	T	0.280318	1006
1	rs10913365	A	T	0.0318091	1006
1	rs6659804	T	A	0.280318	1006
1	rs7549083	C	T	0.280318	1006
1	rs12089461	G	A	0.134195	1006
1	rs7526423	G	A	0.280318	1006
1	rs1923155	G	A	0.279324	1006
1	rs2093205	G	C	0.280318	1006
1	rs2093204	A	G	0.280318	1006
1	rs10798529	T	C	0.280318	1006
1	rs12567599	T	C	0.137177	1006
1	rs12142019	G	A	0.280318	1006
1	rs10798530	A	T	0.280318	1006
1	rs1885025	T	C	0.280318	1006
1	rs2862030	T	C	0.279324	1006
1	rs4466607	C	G	0.263419	1006
1	rs2902114	G	A	0.262425	1006
1	rs10753155	T	C	0.280318	1006
1	rs10798531	C	A	0.280318	1006
1	rs10798532	C	T	0.279324	1006
1	rs182921784	C	T	0.00695825	1006
1	rs10798533	A	C	0.280318	1006
1	rs10798534	C	G	0.280318	1006
1	rs79531410	C	T	0.0208748	1006
1	rs12240001	T	A	0.263419	1006
1	rs72710838	A	G	0.0208748	1006
1	rs1885024	T	C	0.280318	1006
1	rs1885023	A	C	0.280318	1006
1	rs10913366	C	T	0.280318	1006
1	rs111332470	C	A	0.0467197	1006
1	rs112352341	T	C	0.0328032	1006
1	rs7533877	T	A	0.280318	1006
1	rs138078995	A	G	0.0666004	1006
1	rs6680269	A	G	0.279324	1006
1	rs6682927	T	C	0.280318	1006
1	rs6680597	A	G	0.280318	1006
1	rs6680599	A	G	0.280318	1006
1	rs10913367	C	A	0.280318	1006
1	rs10798535	A	G	0.514911	1006
1	rs12029490	C	A	0.281312	1006
1	rs12047881	T	C	0.279324	1006
1	rs1321776	A	G	0.280318	1006
1	rs79783208	G	C	0.0228628	1006
1	rs12568389	G	C	0.263419	1006
1	rs7543170	T	C	0.27833	1006
1	rs79337935	C	T	0.0437376	1006
1	rs12047065	G	A	0.279324	1006
1	rs10798536	G	T	0.263419	1006
1	rs142214063	A	G	0.00695825	1006
1	rs10913368	T	C	0.280318	1006
1	rs12091441	A	G	0.279324	1006
1	rs10798537	G	A	0.262425	1006
1	rs10798538	C	G	0.262425	1006
1	rs138665883	A	G	0.0188867	1006
1	rs1321775	T	G	0.280318	1006
1	rs7518102	G	A	0.262425	1006
1	rs12401435	G	C	0.0715706	1006
1	rs9783014	C	A	0.280318	1006
1	rs1321774	A	G	0.233598	1006
1	rs1321773	G	A	0.263419	1006
1	rs1321772	T	C	0.279324	1006
1	rs1321771	T	A	0.280318	1006
1	rs1321770	C	G	0.259443	1006
1	rs113045907	A	G	0.0198807	1006
1	rs1407173	A	C	0.243539	1006
1	rs72710846	C	A	0.0218688	1006
1	rs2224407	C	T	0.0437376	1006
1	rs6703769	G	A	0.141153	1006
1	rs12057474	A	G	0.141153	1006
1	rs841793	A	G	0.142147	1006
1	rs841792	G	T	0.141153	1006
1	rs841791	T	C	0.141153	1006
1	rs841790	G	A	0.141153	1006
1	rs841789	T	C	0.141153	1006
1	rs841788	A	G	0.141153	1006
1	rs841787	C	G	0.141153	1006
1	rs113126501	C	T	0.0198807	1006
1	rs72710848	T	C	0.0218688	1006
1	rs841786	G	A	0.141153	1006
1	rs841785	A	G	0.141153	1006
1	rs112923246	C	T	0.0168986	1006
1	rs841784	A	G	0.140159	1006
1	rs10798540	T	C	0.435388	1006
1	rs12062422	T	C	0.436382	1006
1	rs841783	G	A	0.140159	1006
1	rs78567582	C	T	0.0298211	1006
1	rs115172049	C	T	0.00994036	1006
1	rs7512114	T	G	0.436382	1006
1	rs141871406	T	C	0.0109344	1006
1	rs6425430	T	A	0.435388	1006
1	rs6425431	C	A	0.435388	1006
1	rs10753157	G	A	0.43837	1006
1	rs10753158	T	C	0.437376	1006
1	rs139893732	T	C	0.0109344	1006
1	rs841782	A	G	0.579523	1006
1	rs34431329	A	G	0.16501	1006
1	rs6700261	C	T	0.437376	1006
1	rs1591634	C	A	0.437376	1006
1	rs1114481	A	C	0.437376	1006
1	rs1072968	C	T	0.437376	1006
1	rs1961153	C	A	0.437376	1006
1	rs6685891	G	T	0.416501	1006
1	rs6688444	G	A	0.415507	1006
1	rs6688446	G	C	0.416501	1006
1	rs7520412	C	T	0.416501	1006
1	rs2208401	T	C	0.416501	1006
1	rs10798544	G	A	0.416501	1006
1	rs10798545	C	T	0.416501	1006
1	rs10798546	G	A	0.415507	1006
1	rs113742139	C	T	0.0228628	1006
1	rs151092496	C	T	0.00795229	1006
1	rs2208398	C	T	0.416501	1006
1	rs1098777	G	A	0.555666	1006
1	rs1098776	T	C	0.577535	1006
1	rs10158880	T	C	0.437376	1006
1	rs10798547	A	G	0.437376	1006
1	rs10753159	A	C	0.437376	1006
1	rs77710420	C	T	0.00994036	1006
1	rs10753160	G	A	0.436382	1006
1	rs10737325	C	T	0.415507	1006
1	rs114858385	T	A	0.0377734	1006
1	rs10798548	C	G	0.415507	1006
1	rs1337157	C	T	0.437376	1006
1	rs1073598	A	G	0.416501	1006
1	rs12130811	G	A	0.157058	1006
1	rs6701041	A	T	0.437376	1006
1	rs10753161	T	C	0.415507	1006
1	rs10798550	A	G	0.416501	1006
1	rs7533887	C	T	0.417495	1006
1	rs12036760	A	C	0.416501	1006
1	rs12047089	C	A	0.416501	1006
1	rs10737327	A	C	0.437376	1006
1	rs143877823	G	A	0.0119284	1006
1	rs2145432	G	A	0.416501	1006
1	rs147806672	C	T	0.0129225	1006
1	rs2862031	G	T	0.416501	1006
1	rs841777	G	A	0.140159	1006
1	rs115668886	G	A	0.0129225	1006
1	rs187360303	G	T	0.0149105	1006
1	rs6693907	C	G	0.437376	1006
1	rs6660453	T	C	0.437376	1006
1	rs6669049	G	C	0.437376	1006
1	rs10798553	C	T	0.437376	1006
1	rs12079972	T	C	0.437376	1006
1	rs72720476	A	C	0.106362	1006
1	rs2104048	A	T	0.437376	1006
1	rs2093203	G	A	0.437376	1006
1	rs6670522	T	C	0.436382	1006
1	rs7556635	C	T	0.322068	1006
1	rs11806578	A	G	0.436382	1006
1	rs7533821	G	T	0.416501	1006
1	rs113719022	T	G	0.00497018	1006
1	rs10798554	A	G	0.437376	1006
1	rs9988472	A	T	0.437376	1006
1	rs117541274	C	A	0.00695825	1006
1	rs4142327	C	T	0.437376	1006
1	rs6696514	C	T	0.437376	1006
1	rs546110261	A	T	0.0248509	1006
1	rs151281387	A	C	0.0119284	1006
1	rs2038489	T	C	0.322068	1006
1	rs1337158	T	G	0.280318	1006
1	rs10798556	C	T	0.436382	1006
1	rs11808741	A	G	0.436382	1006
1	rs1890033	T	C	0.436382	1006
1	rs1555396	A	T	0.435388	1006
1	rs841775	C	T	0.139165	1006
1	rs841781	C	T	0.412525	1006
1	rs10913373	G	A	0.414513	1006
1	rs6682831	T	G	0.435388	1006
1	rs6683070	A	G	0.436382	1006
1	rs12726307	G	T	0.140159	1006
1	rs6671338	C	A	0.415507	1006
1	rs139276759	T	C	0.0119284	1006
1	rs1885022	A	T	0.436382	1006
1	rs10913375	G	A	0.435388	1006
1	rs10913376	T	C	0.435388	1006
1	rs10913377	A	T	0.435388	1006
1	rs10913378	C	T	0.435388	1006
1	rs115759562	C	T	0.0208748	1006
1	rs10798557	T	G	0.435388	1006
1	rs78935227	T	C	0.0357853	1006
1	rs145225945	C	A	0.00994036	1006
1	rs10737328	G	A	0.414513	1006
1	rs1415337	A	G	0.415507	1006
1	rs1415338	A	G	0.435388	1006
1	rs911277	A	G	0.436382	1006
1	rs911276	T	C	0.436382	1006
1	rs12021987	G	T	0.436382	1006
1	rs10753162	G	C	0.294235	1006
1	rs1337159	G	A	0.415507	1006
1	rs841779	A	G	0.139165	1006
1	rs140906383	T	C	0.0139165	1006
1	rs72720490	A	T	0.0417495	1006
1	rs841778	C	G	0.554672	1006
1	rs193183935	C	T	0.00795229	1006
1	rs714077	C	T	0.257455	1006
1	rs10913380	A	G	0.441352	1006
1	rs10913381	A	G	0.441352	1006
1	rs1953671	A	G	0.440358	1006
1	rs1337160	G	A	0.865805	1006
1	rs4406598	C	T	0.865805	1006
1	rs190188611	T	C	0.0109344	1006
1	rs6675892	C	T	0.258449	1006
1	rs1415339	C	T	0.259443	1006
1	rs34498520	G	A	0.446322	1006
1	rs1415340	A	G	0.259443	1006
1	rs12405674	C	T	0.259443	1006
1	rs4142491	A	G	0.259443	1006
1	rs952680	G	A	0.259443	1006
1	rs952681	G	A	0.418489	1006
1	rs147796579	A	T	0.00596421	1006
1	rs142607369	C	T	0.0188867	1006
1	rs1337161	G	A	0.418489	1006
1	rs6702691	A	G	0.43837	1006
1	rs143330415	A	T	0.00795229	1006
1	rs12023284	G	T	0.258449	1006
1	rs12023305	G	T	0.259443	1006
1	rs6663961	A	G	0.439364	1006
1	rs17670433	T	A	0.100398	1006
1	rs78729418	C	T	0.0188867	1006
1	rs12033642	C	A	0.280318	1006
1	rs10753163	T	A	0.866799	1006
1	rs1890034	A	G	0.439364	1006
1	rs1890035	A	C	0.439364	1006
1	rs10753164	G	A	0.418489	1006
1	rs16851585	C	G	0.084493	1006
1	rs12691478	A	C	0.439364	1006
1	rs61814830	C	G	0.028827	1006
1	rs61814831	G	A	0.028827	1006
1	rs35369099	A	T	0.428429	1006
1	rs2225852	G	A	0.418489	1006
1	rs10753165	T	G	0.302187	1006
1	rs78166146	A	G	0.082505	1006
1	rs77525287	A	T	0.0616302	1006
1	rs12028987	G	A	0.260437	1006
1	rs11580183	G	C	0.543738	1006
1	rs145569537	T	C	0.0129225	1006
1	rs74727581	G	T	0.0337972	1006
1	rs34929437	A	G	0.44831	1006
1	rs190583572	T	C	0.00795229	1006
1	rs10913384	A	T	0.260437	1006
1	rs12746326	G	A	0.259443	1006
1	rs12747694	C	T	0.260437	1006
1	rs1538034	G	C	0.260437	1006
1	rs1538035	G	A	0.260437	1006
1	rs1415342	A	G	0.606362	1006
1	rs2225853	C	T	0.427435	1006
1	rs10737329	T	C	0.866799	1006
1	rs181719549	C	A	0.0188867	1006
1	rs114590440	C	A	0.0178926	1006
1	rs10753166	T	G	0.418489	1006
1	rs2862033	G	C	0.543738	1006
1	rs12751236	C	T	0.543738	1006
1	rs11581525	A	C	0.43837	1006
1	rs10913386	C	A	0.260437	1006
1	rs4142492	G	T	0.866799	1006
1	rs868715	C	T	0.260437	1006
1	rs867541	A	C	0.865805	1006
1	rs10913387	G	T	0.260437	1006
1	rs114624323	G	A	0.00596421	1006
1	rs138819663	A	T	0.00795229	1006
1	rs1337163	A	G	0.418489	1006
1	rs1337164	C	G	0.418489	1006
1	rs11584671	T	G	0.430417	1006
1	rs78420914	T	C	0.0596421	1006
1	rs7550729	A	C	0.430417	1006
1	rs16851602	C	T	0.0139165	1006
1	rs1415334	G	T	0.414513	1006
1	rs1252074	C	T	0.764414	1006
1	rs79030269	G	A	0.0238569	1006
1	rs74336390	A	G	0.0427435	1006
1	rs4652251	C	T	0.412525	1006
1	rs1252072	C	G	0.332008	1006
1	rs12132869	T	A	0.027833	1006
1	rs182477466	C	T	0.00994036	1006
1	rs12566910	G	A	0.0328032	1006
1	rs1337156	C	G	0.555666	1006
1	rs113741678	A	T	0.028827	1006
1	rs1252070	A	C	0.867793	1006
1	rs1252069	T	C	0.0884692	1006
1	rs12134550	T	C	0.026839	1006
1	rs1923622	T	G	0.143141	1006
1	rs1252068	C	T	0.72664	1006
1	rs1415335	G	A	0.414513	1006
1	rs140550427	G	C	0.0119284	1006
1	rs1252065	C	G	0.867793	1006
1	rs1313160	A	G	0.349901	1006
1	rs78304184	A	T	0.028827	1006
1	rs80124980	G	A	0.0198807	1006
1	rs72711335	C	T	0.0695825	1006
1	rs1003073	C	T	0.162028	1006
1	rs1003074	C	T	0.332008	1006
1	rs10158439	C	T	0.428429	1006
1	rs1252083	G	A	0.309145	1006
1	rs1252082	G	C	0.313121	1006
1	rs11577921	C	T	0.0387674	1006
1	rs12140710	A	G	0.572565	1006
1	rs12044435	A	G	0.167992	1006
1	rs1252081	T	C	0.867793	1006
1	rs1252079	T	C	0.724652	1006
1	rs77650682	C	A	0.0178926	1006
1	rs1252078	G	A	0.724652	1006
1	rs1252077	C	T	0.724652	1006
1	rs151060947	C	A	0.00994036	1006
1	rs1252076	T	C	0.762425	1006
1	rs12733845	G	A	0.413519	1006
1	rs1252075	G	A	0.311133	1006
1	rs12759749	A	G	0.55666	1006
1	rs76860765	A	G	0.0198807	1006
1	rs2210953	C	G	0.724652	1006
1	rs6701237	T	C	0.518887	1006
1	rs1572511	T	C	0.518887	1006
1	rs1572512	C	T	0.518887	1006
1	rs551872885	A	G	0.0188867	1006
1	rs77511328	C	T	0.05666	1006
1	rs10913390	T	A	0.0328032	1006
1	rs12739056	C	A	0.514911	1006
1	rs115875359	C	T	0.0188867	1006
1	rs4652252	A	G	0.410537	1006
1	rs12062921	G	T	0.410537	1006
1	rs148055214	G	A	0.0119284	1006
1	rs1252066	G	T	0.294235	1006
1	rs16851663	C	T	0.0328032	1006
1	rs1252067	A	T	0.317097	1006
1	rs12121835	T	C	0.534791	1006
1	rs17625605	G	A	0.0258449	1006
1	rs12756455	T	C	0.55169	1006
1	rs17625634	C	T	0.176938	1006
1	rs12406954	C	T	0.0387674	1006
1	rs187975697	A	G	0.00994036	1006
1	rs10798559	T	C	0.552684	1006
1	rs189711555	G	A	0.00994036	1006
1	rs2152776	T	C	0.553678	1006
1	rs1022798	A	C	0.513917	1006
1	rs1923624	G	A	0.252485	1006
1	rs75840470	A	G	0.0168986	1006
1	rs12746344	G	A	0.406561	1006
1	rs74773116	C	T	0.0397614	1006
1	rs911964	T	C	0.549702	1006
1	rs7529907	A	G	0.290258	1006
1	rs7540371	G	A	0.698807	1006
1	rs34597396	C	T	0.838966	1006
1	rs17360106	C	T	0.178926	1006
1	rs115287487	C	T	0.00894632	1006
1	rs34849342	T	C	0.0775348	1006
1	rs11581754	A	C	0.5666	1006
1	rs60414375	C	T	0.162028	1006
1	rs139496542	T	C	0.00994036	1006
1	rs2208817	T	C	0.530815	1006
1	rs59073761	G	A	0.0397614	1006
1	rs12124642	T	G	0.147117	1006
1	rs6692074	T	G	0.162028	1006
1	rs12746384	C	T	0.425447	1006
1	rs10913393	A	G	0.714712	1006
1	rs6693111	A	G	0.87674	1006
1	rs183479099	C	T	0.0168986	1006
1	rs12126085	A	G	0.026839	1006
1	rs12722785	G	T	0.423459	1006
1	rs61813469	G	A	0.0228628	1006
1	rs4589071	G	A	0.176938	1006
1	rs3889259	G	A	0.252485	1006
1	rs56107421	C	T	0.161034	1006
1	rs78259710	G	A	0.0397614	1006
1	rs12035381	A	G	0.181909	1006
1	rs16851688	C	T	0.106362	1006
1	rs11585438	G	T	0.511928	1006
1	rs10913395	T	C	0.17992	1006
1	rs6677748	A	T	0.180915	1006
1	rs1923630	C	T	0.512922	1006
1	rs6689547	G	C	0.178926	1006
1	rs56348031	C	T	0.162028	1006
1	rs56232155	A	C	0.162028	1006
1	rs115226872	C	T	0.00994036	1006
1	rs2104212	G	A	0.837972	1006
1	rs2104211	A	C	0.624254	1006
1	rs2065142	C	T	0.838966	1006
1	rs10753167	T	C	0.672962	1006
1	rs1885646	A	G	0.842942	1006
1	rs12563834	A	C	0.0506958	1006
1	rs1923629	C	T	0.594433	1006
1	rs11585999	C	T	0.0526839	1006
1	rs56107921	A	G	0.0427435	1006
1	rs2224639	C	T	0.0497018	1006
1	rs7547510	G	A	0.578529	1006
1	rs74128294	T	C	0.0526839	1006
1	rs79997653	G	A	0.0228628	1006
1	rs72711346	T	C	0.0795229	1006
1	rs75357272	C	T	0.107356	1006
1	rs6678280	C	G	0.366799	1006
1	rs56067457	A	T	0.365805	1006
1	rs56334878	C	T	0.365805	1006
1	rs79962383	C	T	0.107356	1006
1	rs10913397	C	A	0.134195	1006
1	rs10913398	T	C	0.134195	1006
1	rs7547178	A	T	0.302187	1006
1	rs200867959	T	C	0.00497018	1006
1	rs10798561	G	A	0.445328	1006
1	rs61500936	A	G	0.0477137	1006
1	rs77598767	C	G	0.0248509	1006
1	rs79112305	G	A	0.00596421	1006
1	rs12750925	T	C	0.596421	1006
1	rs61813472	G	A	0.352883	1006
1	rs10913399	G	A	0.0357853	1006
1	rs147646466	C	T	0.00795229	1006
1	rs76474680	G	A	0.10835	1006
1	rs112033475	A	T	0.477137	1006
1	rs113526755	T	A	0.17495	1006
1	rs147814741	T	C	0.367793	1006
1	rs11589476	C	T	0.143141	1006
1	rs140163135	T	C	0.0506958	1006
1	rs55972006	A	T	0.366799	1006
1	rs12139234	G	A	0.351889	1006
1	rs1923638	C	A	0.352883	1006
1	rs1022800	T	G	0.0924453	1006
1	rs2181264	C	G	0.444334	1006
1	rs2181263	T	C	0.134195	1006
1	rs4509537	C	T	0.444334	1006
1	rs4402093	T	C	0.494036	1006
1	rs75634170	C	T	0.0149105	1006
1	rs58392004	C	T	0.0497018	1006
1	rs184449116	A	G	0.00397614	1006
1	rs2902198	G	A	0.444334	1006
1	rs1923636	G	A	0.158052	1006
1	rs1160524	A	G	0.595427	1006
1	rs1022799	C	T	0.10835	1006
1	rs11587382	T	A	0.10338	1006
1	rs55847117	T	G	0.365805	1006
1	rs142740052	T	C	0.00795229	1006
1	rs61813476	C	T	0.10835	1006
1	rs1923635	T	G	0.0497018	1006
1	rs61813477	T	C	0.140159	1006
1	rs7542551	G	A	0.338966	1006
1	rs61813478	G	A	0.102386	1006
1	rs12143554	T	A	0.364811	1006
1	rs10127785	C	A	0.349901	1006
1	rs147112117	C	T	0.0208748	1006
1	rs1923634	G	A	0.102386	1006
1	rs1923633	G	C	0.102386	1006
1	rs116624187	A	G	0.0487078	1006
1	rs12409005	A	G	0.140159	1006
1	rs139554204	C	T	0.0119284	1006
1	rs148731480	G	C	0.027833	1006
1	rs142409490	C	T	0.0596421	1006
1	rs7536071	C	T	0.135189	1006
1	rs7512829	G	A	0.754473	1006
1	rs61813492	C	T	0.156064	1006
1	rs113533361	G	A	0.754473	1006
1	rs10913404	C	A	0.338966	1006
1	rs56220849	T	C	0.128231	1006
1	rs111596638	A	G	0.140159	1006
1	rs112502999	A	G	0.141153	1006
1	rs10753169	G	A	0.754473	1006
1	rs7525539	C	A	0.351889	1006
1	rs7547684	G	A	0.754473	1006
1	rs12410717	T	G	0.10835	1006
1	rs6425442	A	G	0.40159	1006
1	rs10913405	G	A	0.351889	1006
1	rs1923632	A	G	0.0497018	1006
1	rs10913406	T	C	0.402584	1006
1	rs142514416	G	A	0.109344	1006
1	rs1960676	C	G	0.0924453	1006
1	rs113113328	C	A	0.134195	1006
1	rs1813932	C	T	0.133201	1006
1	rs61813493	C	T	0.350895	1006
1	rs6425443	A	C	0.134195	1006
1	rs112283939	T	C	0.0497018	1006
1	rs6694449	A	G	0.102386	1006
1	rs61813494	A	G	0.102386	1006
1	rs55805855	T	G	0.102386	1006
1	rs12402994	G	A	0.102386	1006
1	rs115647720	G	C	0.00795229	1006
1	rs34545073	A	G	0.0168986	1006
1	rs1923631	C	A	0.352883	1006
1	rs61813495	C	T	0.0417495	1006
1	rs112724435	C	G	0.140159	1006
1	rs4652257	T	C	0.351889	1006
1	rs7556343	A	G	0.134195	1006
1	rs113308571	G	C	0.141153	1006
1	rs12562396	G	A	0.0487078	1006
1	rs12145448	A	C	0.185885	1006
1	rs59637742	A	G	0.16501	1006
1	rs12742033	C	A	0.317097	1006
1	rs10913407	T	C	0.353877	1006
1	rs77173175	A	G	0.0487078	1006
1	rs35772824	T	C	0.0417495	1006
1	rs1118030	G	A	0.102386	1006
1	rs10798563	C	T	0.353877	1006
1	rs143110169	A	G	0.0328032	1006
1	rs4316326	C	G	0.292247	1006
1	rs4316327	C	G	0.354871	1006
1	rs4652258	G	A	0.109344	1006
1	rs4652259	A	G	0.10835	1006
1	rs10913409	G	A	0.346918	1006
1	rs10753170	T	G	0.492048	1006
1	rs10913410	C	A	0.331014	1006
1	rs61813496	C	T	0.143141	1006
1	rs1923621	T	G	0.111332	1006
1	rs3131308	A	G	0.49006	1006
1	rs3117754	T	C	0.494036	1006
1	rs12134071	C	A	0.353877	1006
1	rs3117755	A	C	0.309145	1006
1	rs79162295	C	G	0.0417495	1006
1	rs7512087	C	T	0.109344	1006
1	rs6425444	C	T	0.109344	1006
1	rs12120222	T	C	0.357853	1006
1	rs1923643	A	G	0.110338	1006
1	rs10798564	T	C	0.146123	1006
1	rs10913412	T	C	0.145129	1006
1	rs12131671	C	T	0.327038	1006
1	rs10913414	A	G	0.146123	1006
1	rs7535861	T	C	0.146123	1006
1	rs3117756	A	C	0.34493	1006
1	rs7522738	A	G	0.371769	1006
1	rs1885648	T	G	0.149105	1006
1	rs140505775	C	A	0.00894632	1006
1	rs1885647	T	C	0.144135	1006
1	rs10458366	A	C	0.149105	1006
1	rs1923642	G	A	0.114314	1006
1	rs113740072	A	C	0.0139165	1006
1	rs12126914	A	T	0.358847	1006
1	rs10913415	A	C	0.142147	1006
1	rs3117757	G	T	0.34493	1006
1	rs2065140	G	A	0.175944	1006
1	rs4652262	C	T	0.101392	1006
1	rs2065141	A	G	0.17992	1006
1	rs61813497	A	G	0.0337972	1006
1	rs3131316	C	G	0.89165	1006
1	rs12039518	C	A	0.138171	1006
1	rs1923641	T	C	0.67495	1006
1	rs61813498	T	C	0.142147	1006
1	rs2902196	C	T	0.106362	1006
1	rs2902197	C	T	0.105368	1006
1	rs2146299	C	T	0.332008	1006
1	rs114898368	A	G	0.0308151	1006
1	rs3117758	G	T	0.856859	1006
1	rs16851793	C	T	0.140159	1006
1	rs61813500	A	G	0.0337972	1006
1	rs1923640	G	A	0.104374	1006
1	rs927481	G	T	0.890656	1006
1	rs150813460	A	G	0.0357853	1006
1	rs1923639	A	G	0.851889	1006
1	rs3131323	T	C	0.710736	1006
1	rs17275390	T	C	0.0397614	1006
1	rs12406676	T	A	0.140159	1006
1	rs75530729	G	C	0.147117	1006
1	rs16851814	A	G	0.140159	1006
1	rs3117760	G	A	0.709742	1006
1	rs72711371	T	C	0.0337972	1006
1	rs55827622	C	T	0.332008	1006
1	rs12131792	G	A	0.0367793	1006
1	rs3117761	G	A	0.0159046	1006
1	rs12140439	C	A	0.331014	1006
1	rs3131325	T	C	0.338966	1006
1	rs116600458	T	C	0.0139165	1006
1	rs3117762	T	G	0.338966	1006
1	rs17275404	G	A	0.0337972	1006
1	rs190504344	T	C	0.0228628	1006
1	rs3117763	G	A	0.485089	1006
1	rs3131326	G	C	0.342942	1006
1	rs114654695	C	T	0.0248509	1006
1	rs3131327	A	T	0.379722	1006
1	rs61813512	T	A	0.0308151	1006
1	rs4652263	T	C	0.135189	1006
1	rs77067752	C	T	0.0248509	1006
1	rs75039959	G	A	0.0119284	1006
1	rs76692281	A	T	0.00795229	1006
1	rs3131328	A	C	0.378728	1006
1	rs3117764	G	A	0.378728	1006
1	rs3117765	G	A	0.378728	1006
1	rs3117766	T	G	0.378728	1006
1	rs12049184	C	T	0.135189	1006
1	rs4652264	C	A	0.10338	1006
1	rs61813513	A	C	0.17992	1006
1	rs12116988	C	T	0.331014	1006
1	rs12138989	G	A	0.332008	1006
1	rs55902020	C	T	0.331014	1006
1	rs56114350	G	A	0.331014	1006
1	rs111289647	G	T	0.177932	1006
1	rs147703899	G	C	0.0248509	1006
1	rs3131329	T	C	0.666004	1006
1	rs12117205	C	T	0.331014	1006
1	rs3117767	C	G	0.379722	1006
1	rs112571600	G	A	0.331014	1006
1	rs145284617	C	A	0.148111	1006
1	rs141544399	A	C	0.137177	1006
1	rs74882222	A	T	0.33996	1006
1	rs9425461	T	A	0.33996	1006
1	rs61813516	G	T	0.176938	1006
1	rs12137274	T	C	0.336978	1006
1	rs12139947	G	A	0.331014	1006
1	rs1923625	C	T	0.135189	1006
1	rs74444701	C	A	0.0178926	1006
1	rs1885644	A	G	0.214712	1006
1	rs10494504	A	G	0.104374	1006
1	rs61813517	C	G	0.136183	1006
1	rs932676	G	A	0.55666	1006
1	rs3131332	C	T	0.33996	1006
1	rs61813518	A	G	0.177932	1006
1	rs111816304	G	A	0.0168986	1006
1	rs3131333	G	A	0.658052	1006
1	rs186564879	A	G	0.00894632	1006
1	rs143599985	C	T	0.0109344	1006
1	rs3117749	A	G	0.489066	1006
1	rs12047418	G	A	0.104374	1006
1	rs3117750	A	G	0.383698	1006
1	rs3117751	A	G	0.562624	1006
1	rs111885000	G	A	0.33002	1006
1	rs3117752	A	T	0.480119	1006
1	rs3117753	C	T	0.343936	1006
1	rs16851854	A	G	0.180915	1006
1	rs12144442	T	C	0.337972	1006
1	rs146092279	T	A	0.00497018	1006
1	rs878833	C	T	0.0884692	1006
1	rs16851861	G	A	0.269384	1006
1	rs72717422	A	G	0.104374	1006
1	rs115300114	A	G	0.0437376	1006
1	rs2902199	C	T	0.352883	1006
1	rs16851869	A	G	0.0477137	1006
1	rs2003999	A	G	0.350895	1006
1	rs1923628	C	T	0.271372	1006
1	rs113466017	G	C	0.0367793	1006
1	rs746584	C	T	0.270378	1006
1	rs746583	T	C	0.686879	1006
1	rs746582	G	T	0.026839	1006
1	rs978992	A	T	0.308151	1006
1	rs74128112	C	T	0.271372	1006
1	rs75413306	C	T	0.0357853	1006
1	rs73049127	A	C	0.0367793	1006
1	rs2093519	G	A	0.308151	1006
1	rs12402666	C	T	0.308151	1006
1	rs74128113	C	T	0.307157	1006
1	rs34944316	T	C	0.0854871	1006
1	rs61813519	G	C	0.0626243	1006
1	rs4652266	C	A	0.264414	1006
1	rs10913418	C	A	0.409543	1006
1	rs10913419	G	A	0.407555	1006
1	rs12046610	T	C	0.084493	1006
1	rs73049133	G	A	0.0367793	1006
1	rs1923626	C	T	0.571571	1006
1	rs4567246	A	T	0.425447	1006
1	rs10737331	G	A	0.23161	1006
1	rs78236581	T	C	0.0367793	1006
1	rs9970167	G	A	0.2167	1006
1	rs71628252	G	C	0.0656064	1006
1	rs9919161	G	A	0.460239	1006
1	rs57972714	C	T	0.26839	1006
1	rs10913420	C	T	0.151093	1006
1	rs115277500	T	A	0.0367793	1006
1	rs7551267	T	G	0.0407555	1006
1	rs10798567	G	A	0.0367793	1006
1	rs9970077	A	G	0.154076	1006
1	rs12748436	C	G	0.084493	1006
1	rs12143741	T	G	0.0864811	1006
1	rs6425445	G	A	0.0894632	1006
1	rs12728890	G	T	0.0685885	1006
1	rs116840496	C	A	0.0159046	1006
1	rs7411090	T	C	0.416501	1006
1	rs72717424	C	A	0.0357853	1006
1	rs6425446	A	G	0.446322	1006
1	rs6664268	T	C	0.387674	1006
1	rs4650973	C	G	0.0318091	1006
1	rs4650974	T	C	0.421471	1006
1	rs114135218	G	T	0.0129225	1006
1	rs75608493	C	G	0.120278	1006
1	rs3922648	C	A	0.423459	1006
1	rs12074250	C	T	0.0248509	1006
1	rs3922649	A	G	0.44831	1006
1	rs71628253	G	A	0.0198807	1006
1	rs3922650	A	C	0.537773	1006
1	rs4650975	C	A	0.0328032	1006
1	rs145580491	C	T	0.0208748	1006
1	rs4348685	C	G	0.387674	1006
1	rs4075235	C	T	0.384692	1006
1	rs4311843	C	A	0.444334	1006
1	rs4433348	A	T	0.416501	1006
1	rs10913421	C	T	0.027833	1006
1	rs12026179	T	C	0.0318091	1006
1	rs10913422	T	G	0.027833	1006
1	rs4360486	C	A	0.446322	1006
1	rs72717429	A	G	0.0178926	1006
1	rs12026268	T	C	0.0328032	1006
1	rs4545298	T	A	0.416501	1006
1	rs75685459	C	T	0.0248509	1006
1	rs4072161	G	T	0.412525	1006
1	rs79161286	C	T	0.0347913	1006
1	rs4478775	G	A	0.197813	1006
1	rs10913423	A	G	0.027833	1006
1	rs10913424	T	C	0.0347913	1006
1	rs10913425	C	T	0.027833	1006
1	rs11585009	C	A	0.197813	1006
1	rs4652267	T	C	0.0328032	1006
1	rs11581129	G	A	0.38171	1006
1	rs4535964	T	A	0.0318091	1006
1	rs4610965	T	C	0.663022	1006
1	rs12065770	G	A	0.0298211	1006
1	rs4618929	T	C	0.664016	1006
1	rs6425449	G	C	0.028827	1006
1	rs4442331	G	A	0.645129	1006
1	rs12065872	G	T	0.027833	1006
1	rs4255342	C	G	0.631213	1006
1	rs4532784	G	C	0.644135	1006
1	rs10913426	G	A	0.0318091	1006
1	rs10913427	A	C	0.0318091	1006
1	rs111404284	C	A	0.0447316	1006
1	rs10798568	T	A	0.629225	1006
1	rs10798569	T	A	0.631213	1006
1	rs10753171	T	G	0.664016	1006
1	rs4279802	T	A	0.629225	1006
1	rs10913428	A	G	0.629225	1006
1	rs4511072	C	T	0.027833	1006
1	rs113586020	A	G	0.0328032	1006
```
