## Supplementary material for "Characterization of shared and ancestry-specific signals driving complex traits using multi-ancestry fine-mapping": s1_ref.bim

```
1	rs11578976	0	176776282	G	A
1	rs56005133	0	176777255	T	C
1	rs10913257	0	176778610	G	T
1	rs61821285	0	176778801	G	A
1	rs1325594	0	176780359	T	A
1	rs138975492	0	176780408	G	A
1	rs2861812	0	176781176	C	T
1	rs10913258	0	176782599	C	G
1	rs12123952	0	176783504	G	T
1	rs78905952	0	176784526	G	T
1	rs72718620	0	176784859	G	A
1	rs141346306	0	176786058	C	A
1	rs116432544	0	176786221	C	T
1	rs35075425	0	176787351	G	A
1	rs55979408	0	176788154	T	C
1	rs55668054	0	176788166	G	A
1	rs1022523	0	176788394	G	A
1	rs115562918	0	176788629	C	T
1	rs760940	0	176788741	C	A
1	rs17312648	0	176788774	T	C
1	rs17378293	0	176789296	C	T
1	rs76808343	0	176789615	T	G
1	rs55719422	0	176789796	T	C
1	rs55806119	0	176789844	G	A
1	rs12138739	0	176790096	C	T
1	rs10732997	0	176790502	G	A
1	rs12132238	0	176791091	G	A
1	rs61821287	0	176791464	T	C
1	rs7543049	0	176791571	T	C
1	rs7543058	0	176791605	T	C
1	rs12127712	0	176792051	G	A
1	rs1325598	0	176792249	A	G
1	rs7546249	0	176792690	T	A
1	rs7544010	0	176792798	A	G
1	rs10913259	0	176793153	A	G
1	rs1325596	0	176794066	G	A
1	rs6659744	0	176794416	G	A
1	rs12035200	0	176795135	G	A
1	rs61821288	0	176795149	T	C
1	rs61821289	0	176795294	G	T
1	rs12131804	0	176795627	G	A
1	rs113686683	0	176796682	G	A
1	rs17378397	0	176796984	A	T
1	rs138051794	0	176797234	T	A
1	rs7540375	0	176797270	A	G
1	rs73050113	0	176797468	C	T
1	rs73050114	0	176797582	C	T
1	rs9728891	0	176798026	C	T
1	rs73050117	0	176798202	C	T
1	rs16850236	0	176798360	T	C
1	rs12142591	0	176798612	C	T
1	rs12131721	0	176799029	A	G
1	rs10798483	0	176799143	G	A
1	rs12132522	0	176799189	T	G
1	rs61821307	0	176799203	A	G
1	rs61821308	0	176799280	G	A
1	rs12132608	0	176799617	A	G
1	rs114795409	0	176800306	G	A
1	rs12144637	0	176800510	C	T
1	rs12134440	0	176800543	T	G
1	rs12136990	0	176800749	G	A
1	rs12134508	0	176800793	T	A
1	rs12133731	0	176800832	A	G
1	rs12129141	0	176801532	A	G
1	rs115621419	0	176801554	C	T
1	rs1014719	0	176802766	G	T
1	rs12131068	0	176802883	T	A
1	rs1014718	0	176802974	A	G
1	rs1040458	0	176803548	G	C
1	rs1040459	0	176803666	A	C
1	rs111933254	0	176803841	C	T
1	rs1964809	0	176803858	C	A
1	rs1040460	0	176804055	T	C
1	rs9659359	0	176804866	T	C
1	rs140912510	0	176805068	G	T
1	rs17378425	0	176805237	G	T
1	rs61821309	0	176805272	G	A
1	rs61821310	0	176805287	A	C
1	rs61821311	0	176805460	G	A
1	rs12133440	0	176805951	A	C
1	rs12144507	0	176806147	C	T
1	rs17378432	0	176806387	G	A
1	rs2223487	0	176807274	G	A
1	rs12138842	0	176807988	G	A
1	rs61821312	0	176808433	T	C
1	rs10798484	0	176808690	C	T
1	rs12086275	0	176809042	T	C
1	rs12118034	0	176809368	C	T
1	rs17312810	0	176809620	C	A
1	rs17312817	0	176809860	T	C
1	rs10753139	0	176810326	A	C
1	rs12142032	0	176810809	G	A
1	rs12139387	0	176810880	T	G
1	rs56785672	0	176811077	G	C
1	rs12089189	0	176811338	T	A
1	rs12137448	0	176811754	G	C
1	rs1044299	0	176811873	C	T
1	rs12137517	0	176811918	G	A
1	rs12137658	0	176812416	G	A
1	rs12135126	0	176812606	A	G
1	rs2294494	0	176812620	T	C
1	rs1883431	0	176812896	C	T
1	rs3817857	0	176813169	T	A
1	rs2861813	0	176813190	A	G
1	rs1044252	0	176813774	T	C
1	rs3183950	0	176813777	A	T
1	rs1801658	0	176813997	C	G
1	rs10753140	0	176815121	G	T
1	rs150008838	0	176815401	A	G
1	rs77865287	0	176815636	C	T
1	rs56932405	0	176815743	C	T
1	rs10489300	0	176815853	T	C
1	rs116709447	0	176816070	G	A
1	rs2038114	0	176816410	T	C
1	rs10753141	0	176816437	T	C
1	rs73050156	0	176816582	T	C
1	rs12140065	0	176816613	T	C
1	rs6670149	0	176816777	A	G
1	rs6681309	0	176816832	G	T
1	rs12120714	0	176817053	C	T
1	rs16850255	0	176818541	T	C
1	rs12091765	0	176818747	A	G
1	rs10913262	0	176818816	G	A
1	rs968285	0	176819484	T	C
1	rs144003758	0	176819687	A	T
1	rs12094387	0	176819875	T	C
1	rs1014712	0	176820150	G	A
1	rs2179391	0	176820956	C	T
1	rs1534957	0	176821057	G	A
1	rs61821314	0	176821360	C	T
1	rs10913263	0	176822124	T	C
1	rs12025276	0	176822155	C	T
1	rs1335	0	176822377	T	C
1	rs12120519	0	176822423	C	T
1	rs2206317	0	176822574	G	T
1	rs2206318	0	176822632	G	A
1	rs1154591	0	176823007	C	T
1	rs73050168	0	176823573	C	T
1	rs2223488	0	176824051	A	G
1	rs17312950	0	176824806	T	C
1	rs12093087	0	176825288	A	G
1	rs61823801	0	176825835	C	A
1	rs11576339	0	176825913	G	A
1	rs142340982	0	176826499	G	T
1	rs55807696	0	176826975	C	T
1	rs10798485	0	176828852	G	A
1	rs10798486	0	176828921	A	G
1	rs6693679	0	176829268	A	C
1	rs115854691	0	176829945	C	T
1	rs41267144	0	176830826	G	A
1	rs6425397	0	176830978	C	T
1	rs41267146	0	176831561	T	C
1	rs7513341	0	176832145	T	G
1	rs6413830	0	176832552	G	A
1	rs6425398	0	176832613	C	T
1	rs17378620	0	176832806	C	T
1	rs12118933	0	176833497	G	C
1	rs4652196	0	176834636	T	C
1	rs17312978	0	176835864	C	T
1	rs12752567	0	176836218	C	T
1	rs12747720	0	176837572	T	C
1	rs12120513	0	176837771	A	G
1	rs12123989	0	176837806	G	A
1	rs12025402	0	176837817	A	G
1	rs12125009	0	176838780	G	T
1	rs12122639	0	176839836	A	G
1	rs4652197	0	176840059	C	T
1	rs144788250	0	176840591	C	T
1	rs12123792	0	176840911	A	C
1	rs12068725	0	176841046	T	C
1	rs17378662	0	176841193	G	A
1	rs2056978	0	176841250	T	C
1	rs113071481	0	176841926	C	A
1	rs16850282	0	176842230	C	T
1	rs10913267	0	176842745	T	G
1	rs4652198	0	176843190	T	C
1	rs68139797	0	176843911	C	T
1	rs2206319	0	176844036	T	C
1	rs7532411	0	176844170	A	G
1	rs78485573	0	176844681	A	C
1	rs17313055	0	176845317	A	G
1	rs2076339	0	176845386	C	T
1	rs2076340	0	176845410	G	C
1	rs2076341	0	176845528	C	T
1	rs2076342	0	176846034	C	T
1	rs2072936	0	176846217	G	C
1	rs35448774	0	176846373	T	C
1	rs12124454	0	176846780	A	G
1	rs2861880	0	176846975	G	T
1	rs4652199	0	176847062	T	C
1	rs34513430	0	176847928	C	T
1	rs12129095	0	176848254	G	C
1	rs79626271	0	176848371	T	C
1	rs6659518	0	176848444	A	T
1	rs10798487	0	176849052	G	A
1	rs72718633	0	176849088	T	C
1	rs12137655	0	176849092	C	T
1	rs34468419	0	176849612	C	A
1	rs12042605	0	176850216	C	T
1	rs6699947	0	176850287	C	G
1	rs10489301	0	176851031	T	C
1	rs2072934	0	176851548	C	A
1	rs2076337	0	176851747	G	A
1	rs75775267	0	176851817	C	T
1	rs55837869	0	176852286	T	C
1	rs2235540	0	176852547	G	T
1	rs17313104	0	176852976	G	C
1	rs139278400	0	176853731	C	T
1	rs4652201	0	176854517	A	G
1	rs4652202	0	176854612	C	G
1	rs17313125	0	176855193	C	T
1	rs10913269	0	176855707	C	G
1	rs4652203	0	176855808	C	T
1	rs35547225	0	176855880	G	A
1	rs2072935	0	176857347	A	G
1	rs2076338	0	176857498	G	A
1	rs6687032	0	176858633	G	T
1	rs2206316	0	176858784	C	T
1	rs6676325	0	176859051	A	T
1	rs6679170	0	176859116	T	C
1	rs6679355	0	176859302	T	A
1	rs35954801	0	176859924	G	A
1	rs12138487	0	176860132	C	A
1	rs6685449	0	176860622	T	C
1	rs11805963	0	176860925	G	A
1	rs34875026	0	176861328	T	A
1	rs10913272	0	176861889	T	C
1	rs12124795	0	176862009	T	C
1	rs74665309	0	176862810	C	T
1	rs2281180	0	176863836	G	C
1	rs6680908	0	176863842	C	T
1	rs2228956	0	176863867	T	C
1	rs1555068	0	176864395	A	G
1	rs1555069	0	176864398	A	C
1	rs35053121	0	176864708	G	A
1	rs4397623	0	176864991	C	G
1	rs56351309	0	176865854	C	T
1	rs6425399	0	176866594	A	T
1	rs144572791	0	176866875	T	G
1	rs11804827	0	176866912	A	T
1	rs140481838	0	176867313	G	A
1	rs16850339	0	176867398	C	T
1	rs10489302	0	176867641	A	C
1	rs726517	0	176867860	T	C
1	rs12131188	0	176868296	T	C
1	rs12141483	0	176868420	C	T
1	rs7555232	0	176868484	G	T
1	rs12141490	0	176868485	C	T
1	rs12142282	0	176868620	C	T
1	rs12077914	0	176869019	A	G
1	rs10798488	0	176869174	T	C
1	rs12727627	0	176869413	T	A
1	rs12742167	0	176869414	C	A
1	rs12406916	0	176870057	T	A
1	rs185926439	0	176870086	A	G
1	rs78553813	0	176870724	A	C
1	rs12136890	0	176871422	G	A
1	rs12132203	0	176871570	G	A
1	rs6664879	0	176871637	G	T
1	rs7555335	0	176872334	A	G
1	rs9659386	0	176872511	G	C
1	rs61813265	0	176872555	G	A
1	rs34398637	0	176872884	C	T
1	rs6668625	0	176872886	G	A
1	rs76573057	0	176873314	G	A
1	rs61813266	0	176873588	C	G
1	rs10442615	0	176874316	A	G
1	rs149549868	0	176874419	G	A
1	rs10442616	0	176874460	T	G
1	rs2205889	0	176874715	T	C
1	rs11585886	0	176875083	G	A
1	rs10442617	0	176875304	T	C
1	rs11584258	0	176875408	A	G
1	rs12081270	0	176875535	T	A
1	rs6703638	0	176875603	C	G
1	rs6425401	0	176875883	A	G
1	rs12133126	0	176875968	A	T
1	rs6425402	0	176876167	C	G
1	rs6425403	0	176876241	G	C
1	rs12732567	0	176876330	A	C
1	rs186497802	0	176876336	A	G
1	rs2223298	0	176876420	C	T
1	rs6664184	0	176876916	G	C
1	rs7511658	0	176877451	A	G
1	rs7522154	0	176877581	G	A
1	rs4652205	0	176877873	T	C
1	rs61813267	0	176877947	C	T
1	rs10913275	0	176878265	G	A
1	rs1016612	0	176878679	A	C
1	rs72718653	0	176880728	C	A
1	rs4650953	0	176880863	A	G
1	rs12061882	0	176881245	C	T
1	rs10489303	0	176881792	A	G
1	rs144297592	0	176882008	G	C
1	rs12135048	0	176883230	A	G
1	rs6677171	0	176883889	A	T
1	rs10913276	0	176884266	T	C
1	rs140851510	0	176884877	G	A
1	rs4652206	0	176885167	G	A
1	rs2038047	0	176885306	C	T
1	rs35047221	0	176886416	C	G
1	rs11587780	0	176887445	A	G
1	rs6659737	0	176887519	C	G
1	rs77995521	0	176887606	C	T
1	rs972632	0	176888313	C	G
1	rs12563065	0	176888316	C	G
1	rs2205888	0	176888785	A	G
1	rs974299	0	176889519	A	G
1	rs6682133	0	176889813	T	C
1	rs12741683	0	176890412	A	T
1	rs16850406	0	176890692	C	T
1	rs34305032	0	176890711	T	C
1	rs6670777	0	176891234	C	T
1	rs6688579	0	176891433	T	C
1	rs12124783	0	176891453	C	T
1	rs731298	0	176892311	A	G
1	rs760690	0	176892386	C	T
1	rs151256456	0	176894130	T	C
1	rs72718659	0	176894906	G	C
1	rs6699378	0	176895031	T	A
1	rs112508178	0	176895037	G	A
1	rs11590855	0	176895190	G	A
1	rs61813272	0	176895381	T	C
1	rs1028317	0	176895923	G	A
1	rs35911166	0	176896185	G	A
1	rs56247555	0	176897180	T	C
1	rs55797813	0	176897353	T	C
1	rs6688684	0	176897719	A	C
1	rs12564351	0	176898250	C	T
1	rs12569108	0	176898414	A	G
1	rs12561927	0	176898508	T	C
1	rs11804030	0	176898702	C	T
1	rs12146087	0	176898718	A	G
1	rs11812079	0	176898809	A	G
1	rs74629093	0	176899401	T	C
1	rs143323528	0	176900392	C	T
1	rs4650954	0	176900568	C	A
1	rs17379085	0	176900838	T	C
1	rs4652207	0	176901432	T	C
1	rs146184019	0	176901549	T	G
1	rs6702216	0	176901593	A	C
1	rs78020483	0	176901859	C	G
1	rs2072836	0	176902831	C	T
1	rs577353116	0	176903561	G	A
1	rs2076071	0	176905200	A	G
1	rs17313493	0	176906304	T	C
1	rs16850437	0	176906827	A	C
1	rs12563589	0	176907589	G	A
1	rs5020909	0	176907600	A	C
1	rs12121068	0	176907993	T	C
1	rs147410451	0	176908868	C	T
1	rs7554828	0	176910708	C	G
1	rs1033408	0	176910922	A	G
1	rs6672307	0	176911525	T	C
1	rs932315	0	176911958	A	G
1	rs34029509	0	176912115	C	T
1	rs10913278	0	176913338	T	C
1	rs113669970	0	176913356	G	C
1	rs58582551	0	176914160	C	T
1	rs2076070	0	176915022	A	G
1	rs36055303	0	176916444	T	C
1	rs72718670	0	176916562	G	T
1	rs4652208	0	176918136	A	C
1	rs2076073	0	176918504	A	G
1	rs2067038	0	176918675	T	G
1	rs12072381	0	176919647	A	G
1	rs79607912	0	176919669	A	T
1	rs4652209	0	176919799	T	C
1	rs4652210	0	176919822	G	T
1	rs75618537	0	176919902	G	C
1	rs4652211	0	176919931	T	C
1	rs35337999	0	176921759	C	T
1	rs16850453	0	176922082	C	T
1	rs2179187	0	176922869	C	T
1	rs4652213	0	176925315	A	T
1	rs4652214	0	176925539	C	A
1	rs4652215	0	176925602	C	T
1	rs6687812	0	176926056	C	T
1	rs75817872	0	176926292	G	A
1	rs35655504	0	176926763	C	G
1	rs12076044	0	176927093	T	A
1	rs2235301	0	176927926	G	A
1	rs113536511	0	176927980	C	T
1	rs71628219	0	176928724	G	T
1	rs2235300	0	176928929	C	T
1	rs114673401	0	176929393	G	A
1	rs11805765	0	176929447	A	G
1	rs10913280	0	176929614	T	A
1	rs114882743	0	176930254	A	T
1	rs4652216	0	176930714	C	T
1	rs146784244	0	176931075	C	T
1	rs12752771	0	176931444	C	G
1	rs12131748	0	176933780	T	C
1	rs12565733	0	176934389	T	A
1	rs227984	0	176935671	C	T
1	rs10798489	0	176935711	T	C
1	rs34781094	0	176935740	G	A
1	rs34689615	0	176935973	A	T
1	rs16850479	0	176936307	C	T
1	rs10798490	0	176936566	G	A
1	rs145956897	0	176937124	C	T
1	rs35231278	0	176937223	T	C
1	rs150777231	0	176937323	T	C
1	rs227987	0	176938121	G	A
1	rs227988	0	176938133	T	C
1	rs77569661	0	176938703	T	A
1	rs117414134	0	176939150	C	G
1	rs78140234	0	176939760	T	C
1	rs34618517	0	176940353	A	G
1	rs74826447	0	176940744	G	T
1	rs139963266	0	176941892	A	G
1	rs112597902	0	176941958	G	A
1	rs35621811	0	176942588	C	T
1	rs78633168	0	176942668	G	A
1	rs12145795	0	176942722	C	T
1	rs6673860	0	176943309	A	T
1	rs61813275	0	176944289	T	C
1	rs114389832	0	176944855	C	T
1	rs56900053	0	176945396	C	T
1	rs227992	0	176945623	T	C
1	rs35994765	0	176945748	C	T
1	rs115023262	0	176947558	A	T
1	rs12569184	0	176949852	G	A
1	rs41267148	0	176950905	C	T
1	rs116414748	0	176951678	C	T
1	rs72718689	0	176951777	C	G
1	rs2142757	0	176952819	T	G
1	rs227996	0	176952859	A	G
1	rs115925080	0	176952889	T	A
1	rs2142756	0	176952890	C	T
1	rs74667143	0	176953644	G	C
1	rs61577256	0	176953824	G	A
1	rs227997	0	176953879	C	G
1	rs142918217	0	176954304	T	C
1	rs16850555	0	176954713	C	T
1	rs4341326	0	176955182	C	T
1	rs16850561	0	176955571	G	A
1	rs228002	0	176955979	C	G
1	rs228003	0	176957291	C	A
1	rs21257	0	176957600	C	T
1	rs4652217	0	176957925	G	C
1	rs228005	0	176959582	G	A
1	rs228006	0	176959976	C	T
1	rs112120696	0	176960361	C	T
1	rs75526739	0	176961660	C	T
1	rs228008	0	176963207	T	C
1	rs10798494	0	176964273	C	T
1	rs116734993	0	176964779	A	G
1	rs148641634	0	176964798	G	A
1	rs12122503	0	176965268	G	A
1	rs72718697	0	176966210	C	T
1	rs228009	0	176966274	T	C
1	rs10489305	0	176966824	C	T
1	rs228011	0	176967950	G	A
1	rs76511057	0	176968228	G	T
1	rs228012	0	176968626	C	T
1	rs960340	0	176968937	G	T
1	rs10913287	0	176969316	T	C
1	rs228013	0	176969706	G	A
1	rs2861881	0	176971552	C	T
1	rs228014	0	176971608	T	C
1	rs228015	0	176971629	G	C
1	rs7556507	0	176972061	T	G
1	rs2861882	0	176972365	G	A
1	rs4650955	0	176972707	A	G
1	rs185420699	0	176972874	C	A
1	rs12755513	0	176973194	T	C
1	rs528119729	0	176973873	T	C
1	rs72720703	0	176973944	C	T
1	rs72720704	0	176974037	T	C
1	rs12135256	0	176975445	C	G
1	rs12125802	0	176975509	T	C
1	rs735607	0	176976782	G	A
1	rs228017	0	176977004	C	T
1	rs61369335	0	176977487	C	T
1	rs6661023	0	176978465	T	C
1	rs12724698	0	176979196	G	A
1	rs6668092	0	176980591	T	C
1	rs72720707	0	176981484	G	A
1	rs228019	0	176984208	C	A
1	rs10913288	0	176984748	C	T
1	rs78323492	0	176985394	C	T
1	rs7525302	0	176986123	C	T
1	rs228020	0	176986167	T	C
1	rs7536949	0	176986198	A	G
1	rs7532760	0	176986450	G	A
1	rs10798495	0	176986753	T	A
1	rs6662739	0	176989128	C	T
1	rs7545444	0	176990417	G	T
1	rs7540842	0	176991436	T	G
1	rs143521950	0	176991676	G	A
1	rs12568233	0	176991826	C	T
1	rs12565464	0	176992094	A	G
1	rs172917	0	176992553	A	G
1	rs10798496	0	176992676	C	T
1	rs114185812	0	176992863	T	A
1	rs112959040	0	176993181	A	T
1	rs2861883	0	176993229	T	C
1	rs760691	0	176993411	T	A
1	rs2076072	0	176994238	C	T
1	rs16850644	0	176994359	C	G
1	rs7513967	0	176995300	G	T
1	rs4650956	0	176996052	C	G
1	rs4652220	0	176996953	T	C
1	rs12041859	0	176998307	T	C
1	rs188742947	0	176998352	C	G
1	rs10753142	0	176998368	T	A
1	rs56297461	0	176998930	C	T
1	rs12568439	0	176999917	G	A
1	rs6682507	0	177000203	C	T
1	rs71628222	0	177000316	A	G
1	rs2223301	0	177000503	T	C
1	rs77822888	0	177000667	C	A
1	rs2076069	0	177001896	C	G
1	rs2861884	0	177002956	A	G
1	rs71628223	0	177003040	C	T
1	rs71628224	0	177003043	G	A
1	rs742123	0	177003238	A	G
1	rs742122	0	177003267	A	G
1	rs1883246	0	177003825	T	C
1	rs35506438	0	177004246	G	A
1	rs41480245	0	177006486	A	G
1	rs12568931	0	177007353	G	A
1	rs146756455	0	177008414	G	C
1	rs4652221	0	177009082	G	C
1	rs6672689	0	177009394	G	A
1	rs10913289	0	177009420	G	A
1	rs7517550	0	177010161	A	C
1	rs61813297	0	177010657	A	C
1	rs4652222	0	177011400	G	T
1	rs147359411	0	177011430	G	A
1	rs4652223	0	177011518	C	T
1	rs16850682	0	177012928	T	A
1	rs79994981	0	177013696	G	C
1	rs11576541	0	177014531	G	A
1	rs35923165	0	177015096	T	A
1	rs7416836	0	177015215	G	A
1	rs16850689	0	177015606	C	T
1	rs61813300	0	177016065	C	T
1	rs2209010	0	177016150	C	T
1	rs6667588	0	177016368	A	G
1	rs16850697	0	177016829	T	G
1	rs78024942	0	177016866	A	G
1	rs6670908	0	177017173	T	C
1	rs75974699	0	177017501	G	A
1	rs6671041	0	177017534	A	G
1	rs73047020	0	177018445	T	C
1	rs11582309	0	177018485	C	G
1	rs11577495	0	177019392	T	A
1	rs11579303	0	177019724	G	A
1	rs80354673	0	177019779	G	C
1	rs76669157	0	177020284	T	A
1	rs6425404	0	177020915	T	A
1	rs77203395	0	177020975	G	A
1	rs7546071	0	177021211	G	A
1	rs2861885	0	177021726	C	A
1	rs2861886	0	177021822	T	C
1	rs115441577	0	177021983	A	G
1	rs61001062	0	177022219	G	A
1	rs73047024	0	177022543	G	A
1	rs6694600	0	177023831	T	C
1	rs17379552	0	177024488	T	C
1	rs7548487	0	177025098	A	G
1	rs139798386	0	177025145	G	A
1	rs73047032	0	177025602	G	A
1	rs73047033	0	177026031	C	T
1	rs79737396	0	177026111	G	A
1	rs7548151	0	177026983	G	A
1	rs141494318	0	177029715	C	T
1	rs76329132	0	177030701	T	C
1	rs80217027	0	177030964	A	T
1	rs79939227	0	177032158	G	A
1	rs73047038	0	177032958	G	C
1	rs73047041	0	177033027	A	G
1	rs74547540	0	177033211	G	A
1	rs78967650	0	177033220	T	C
1	rs56377326	0	177034040	T	C
1	rs61075998	0	177034348	G	C
1	rs116649824	0	177034358	G	A
1	rs6673778	0	177034598	G	A
1	rs116252967	0	177034985	G	A
1	rs114261148	0	177036593	T	A
1	rs7555091	0	177036815	T	C
1	rs76905330	0	177037851	C	T
1	rs146071971	0	177038275	G	T
1	rs55755782	0	177038770	A	T
1	rs4650957	0	177038918	G	C
1	rs184348583	0	177038992	G	C
1	rs6661459	0	177039116	T	C
1	rs6697602	0	177039372	C	G
1	rs150727679	0	177039943	C	T
1	rs76714598	0	177039968	C	T
1	rs79907891	0	177040983	G	A
1	rs6665925	0	177041197	A	G
1	rs6704507	0	177041419	C	T
1	rs2861887	0	177041997	C	T
1	rs76529881	0	177042040	G	A
1	rs76797299	0	177042143	T	C
1	rs12750202	0	177042186	G	A
1	rs12741354	0	177042531	T	C
1	rs6659769	0	177042847	C	A
1	rs116071341	0	177042879	C	T
1	rs6683648	0	177042997	G	A
1	rs6675257	0	177043191	T	C
1	rs150884785	0	177043375	T	C
1	rs6686441	0	177043401	G	A
1	rs6678743	0	177044080	T	G
1	rs61813301	0	177045090	C	G
1	rs2205788	0	177047105	T	C
1	rs2205787	0	177047236	A	G
1	rs2205786	0	177047274	T	C
1	rs80070803	0	177047495	G	A
1	rs78711190	0	177047944	T	G
1	rs74987506	0	177048100	C	T
1	rs12744827	0	177048413	G	A
1	rs7547108	0	177049234	C	T
1	rs7516130	0	177049460	A	G
1	rs4652224	0	177050098	C	T
1	rs11585723	0	177050457	T	A
1	rs11585725	0	177050488	T	C
1	rs149284465	0	177050628	A	G
1	rs79239137	0	177050725	G	A
1	rs6425406	0	177050921	A	G
1	rs6425407	0	177050999	T	C
1	rs76777881	0	177051026	C	T
1	rs148445343	0	177051219	T	C
1	rs6701093	0	177051246	C	T
1	rs78661315	0	177051668	A	G
1	rs116300103	0	177051897	C	T
1	rs2068331	0	177052738	C	T
1	rs2861915	0	177052939	T	C
1	rs2902093	0	177053036	G	A
1	rs150416498	0	177053504	C	T
1	rs76737870	0	177053886	T	G
1	rs7529430	0	177053982	A	G
1	rs7517664	0	177054036	C	T
1	rs6425408	0	177054127	G	C
1	rs6425409	0	177054564	G	A
1	rs6678480	0	177054771	A	C
1	rs4370732	0	177054880	A	G
1	rs74468329	0	177055081	G	A
1	rs77769966	0	177055736	A	G
1	rs12732164	0	177056131	G	A
1	rs146009667	0	177056373	T	C
1	rs139966622	0	177056654	T	C
1	rs143532726	0	177056722	A	C
1	rs77827784	0	177056764	A	G
1	rs11583509	0	177057017	A	C
1	rs115065682	0	177057207	C	G
1	rs35937607	0	177057360	A	T
1	rs6425410	0	177057762	C	T
1	rs6425411	0	177058136	A	G
1	rs227530	0	177058201	T	C
1	rs6673537	0	177058297	T	C
1	rs148815907	0	177058558	A	C
1	rs12747882	0	177058734	G	A
1	rs1028305	0	177058890	G	A
1	rs1028304	0	177059080	C	T
1	rs1028303	0	177059169	C	A
1	rs115532493	0	177059958	C	T
1	rs12691477	0	177061258	G	T
1	rs13376249	0	177061642	C	T
1	rs80051689	0	177062012	A	T
1	rs57108422	0	177062275	A	G
1	rs114774374	0	177062362	G	A
1	rs59426705	0	177062468	T	C
1	rs59551381	0	177062470	A	T
1	rs13375316	0	177062905	T	G
1	rs75533359	0	177064576	A	T
1	rs114830900	0	177065205	A	C
1	rs12752940	0	177065433	G	C
1	rs57996349	0	177065547	C	T
1	rs2902094	0	177065790	T	C
1	rs116409524	0	177065824	G	A
1	rs73047088	0	177065830	T	A
1	rs35331750	0	177065849	A	T
1	rs12744173	0	177065970	T	C
1	rs75044565	0	177066050	G	A
1	rs34407646	0	177066359	C	T
1	rs79828449	0	177066587	C	T
1	rs115882209	0	177066614	C	A
1	rs77789823	0	177067041	G	A
1	rs74668832	0	177067143	C	T
1	rs2205785	0	177067805	C	T
1	rs77307744	0	177067955	T	C
1	rs16850722	0	177068487	G	A
1	rs75506084	0	177069169	T	G
1	rs1022835	0	177069312	T	C
1	rs75048653	0	177069832	G	A
1	rs76799000	0	177070403	T	C
1	rs76919411	0	177070588	C	A
1	rs76993648	0	177070666	C	G
1	rs16850724	0	177071035	A	G
1	rs12747711	0	177071151	C	A
1	rs16850726	0	177071258	T	C
1	rs58668748	0	177071435	G	A
1	rs7552345	0	177071449	A	C
1	rs12743382	0	177071634	A	C
1	rs12722726	0	177071733	G	A
1	rs115532781	0	177072092	T	A
1	rs7521610	0	177073155	G	T
1	rs17314087	0	177073269	A	T
1	rs6661056	0	177073621	T	C
1	rs6425412	0	177073727	A	G
1	rs77271675	0	177073820	C	T
1	rs16850728	0	177074045	T	C
1	rs7524889	0	177074232	G	C
1	rs17379768	0	177074273	A	T
1	rs7519595	0	177074669	T	C
1	rs74814187	0	177074798	C	T
1	rs17379781	0	177074937	C	T
1	rs17314157	0	177075950	A	G
1	rs78288769	0	177076264	C	A
1	rs7516985	0	177076790	G	A
1	rs34609491	0	177077960	C	T
1	rs11581139	0	177080923	C	T
1	rs11590989	0	177080968	T	C
1	rs11581173	0	177081135	C	T
1	rs11581207	0	177081321	C	T
1	rs11589923	0	177081634	G	A
1	rs12141039	0	177081676	T	C
1	rs73048914	0	177082136	C	T
1	rs77599300	0	177082269	C	T
1	rs7517491	0	177083908	C	A
1	rs115381459	0	177084512	T	C
1	rs77908637	0	177085189	C	T
1	rs11590343	0	177085592	A	C
1	rs11576931	0	177085593	G	A
1	rs227526	0	177085936	T	C
1	rs76748240	0	177087040	A	T
1	rs2861916	0	177087506	T	C
1	rs227524	0	177087844	T	C
1	rs71628226	0	177087919	G	A
1	rs227523	0	177088703	T	C
1	rs227521	0	177089162	A	G
1	rs227520	0	177089877	A	T
1	rs227519	0	177089904	A	G
1	rs113553930	0	177090150	C	T
1	rs11583666	0	177090841	C	T
1	rs148286902	0	177090958	A	T
1	rs227517	0	177091092	T	C
1	rs56374321	0	177091253	C	A
1	rs16850767	0	177091795	C	T
1	rs111850959	0	177092641	T	C
1	rs17379864	0	177092652	G	A
1	rs76001277	0	177092922	G	A
1	rs227511	0	177093387	A	C
1	rs56358553	0	177093607	G	T
1	rs227510	0	177094145	A	G
1	rs12060149	0	177094192	T	G
1	rs2861917	0	177094784	C	T
1	rs227509	0	177094844	A	C
1	rs227508	0	177094850	G	T
1	rs227507	0	177094874	A	G
1	rs227506	0	177095015	C	T
1	rs112352619	0	177095046	C	A
1	rs113202034	0	177095277	A	C
1	rs227505	0	177095732	G	T
1	rs79106549	0	177095923	T	A
1	rs10798497	0	177096557	C	T
1	rs10798498	0	177096980	C	T
1	rs10753143	0	177097241	A	G
1	rs10798499	0	177097442	A	C
1	rs10798500	0	177098042	T	C
1	rs10798501	0	177098225	T	A
1	rs10489306	0	177098267	T	C
1	rs72720727	0	177098833	G	A
1	rs16850821	0	177099499	T	A
1	rs72720728	0	177100036	G	C
1	rs12084352	0	177100833	C	G
1	rs12084444	0	177101070	C	T
1	rs12070572	0	177101305	T	G
1	rs144139413	0	177101478	G	A
1	rs146905323	0	177101683	A	G
1	rs55681344	0	177102701	T	G
1	rs10047146	0	177103690	T	C
1	rs10047083	0	177104130	C	T
1	rs10489307	0	177104453	G	C
1	rs12082793	0	177105426	C	T
1	rs10047171	0	177105713	T	C
1	rs143046637	0	177105788	C	T
1	rs12030175	0	177106026	T	C
1	rs972484	0	177106260	G	A
1	rs1402640	0	177106382	A	G
1	rs12085539	0	177107139	C	T
1	rs10489308	0	177107487	T	C
1	rs147697788	0	177108551	G	T
1	rs12032400	0	177108767	A	T
1	rs72720729	0	177108989	A	T
1	rs12033472	0	177110155	A	G
1	rs10913291	0	177110936	G	A
1	rs6667502	0	177111162	T	C
1	rs12733741	0	177111278	G	A
1	rs7524893	0	177111485	T	A
1	rs111739112	0	177111499	A	G
1	rs141386473	0	177111528	C	T
1	rs150798883	0	177112526	C	T
1	rs7531103	0	177113356	T	G
1	rs149568485	0	177113425	A	G
1	rs13375301	0	177115338	G	A
1	rs76850981	0	177116838	G	T
1	rs7522073	0	177117108	A	T
1	rs7513002	0	177117470	C	T
1	rs10913293	0	177117834	G	T
1	rs59413640	0	177118123	G	A
1	rs183057690	0	177118235	A	C
1	rs143820232	0	177119023	A	T
1	rs72720734	0	177120353	G	A
1	rs6691459	0	177120588	G	C
1	rs6686716	0	177121766	T	G
1	rs35840613	0	177121982	A	G
1	rs12094495	0	177123540	C	T
1	rs77662597	0	177123541	G	A
1	rs11806241	0	177123881	A	T
1	rs6691106	0	177124019	A	C
1	rs10798502	0	177125354	A	C
1	rs530232	0	177126659	A	C
1	rs12084892	0	177126787	T	A
1	rs12085014	0	177127105	T	C
1	rs12088649	0	177127264	G	C
1	rs55873113	0	177127772	G	A
1	rs114555500	0	177128691	A	G
1	rs11577430	0	177129012	C	G
1	rs11588719	0	177129038	G	A
1	rs11577465	0	177129230	C	T
1	rs2014384	0	177130037	C	T
1	rs17314464	0	177130248	T	A
1	rs72720739	0	177130255	C	T
1	rs10798503	0	177130455	C	T
1	rs12039332	0	177131583	A	G
1	rs72720740	0	177131921	A	G
1	rs12021769	0	177132067	C	T
1	rs12088305	0	177132403	G	A
1	rs4652230	0	177132459	A	G
1	rs77450426	0	177132493	G	A
1	rs4652231	0	177132836	C	A
1	rs35011339	0	177132841	G	A
1	rs116239393	0	177133041	G	A
1	rs58372053	0	177133083	C	A
1	rs6704133	0	177133326	A	G
1	rs1010263	0	177133364	T	C
1	rs58098535	0	177134399	A	G
1	rs57081256	0	177134410	A	C
1	rs57160124	0	177134445	T	C
1	rs60658933	0	177134606	C	T
1	rs12092285	0	177134709	G	A
1	rs72720742	0	177135109	A	C
1	rs12088979	0	177135257	T	G
1	rs6665358	0	177135763	A	G
1	rs6701604	0	177136025	C	A
1	rs6665725	0	177136117	A	G
1	rs72720747	0	177137343	T	C
1	rs72720750	0	177138090	T	C
1	rs140439283	0	177138228	C	T
1	rs6425414	0	177138301	T	G
1	rs139149581	0	177138674	T	A
1	rs7515582	0	177138970	T	C
1	rs2049162	0	177139812	C	G
1	rs11590995	0	177141231	T	C
1	rs10913294	0	177142106	C	T
1	rs2056936	0	177142783	C	G
1	rs7514506	0	177143195	C	T
1	rs6685565	0	177143590	G	A
1	rs72720753	0	177144113	G	T
1	rs12568416	0	177144156	A	C
1	rs6681004	0	177145042	T	C
1	rs7534953	0	177145140	T	C
1	rs10913295	0	177145775	T	C
1	rs12061077	0	177146908	G	T
1	rs12097418	0	177146933	A	G
1	rs12071829	0	177146959	C	T
1	rs17314596	0	177147161	C	T
1	rs12058777	0	177147668	T	C
1	rs6687997	0	177147999	G	A
1	rs725416	0	177148159	C	A
1	rs137997673	0	177148745	A	T
1	rs57143436	0	177148959	G	A
1	rs148664875	0	177149013	G	A
1	rs17380289	0	177149644	C	T
1	rs115460190	0	177150031	G	C
1	rs72720756	0	177150202	C	A
1	rs73034435	0	177150869	G	A
1	rs74518646	0	177151226	A	G
1	rs12090000	0	177152360	A	G
1	rs114797295	0	177152438	T	C
1	rs12048084	0	177153118	G	A
1	rs17380303	0	177153480	C	T
1	rs17314674	0	177153777	G	C
1	rs10913296	0	177154031	G	A
1	rs60596527	0	177154174	G	A
1	rs72720757	0	177155054	G	A
1	rs66778594	0	177155537	C	T
1	rs114219691	0	177156338	A	G
1	rs74968601	0	177156354	A	G
1	rs12564343	0	177156527	C	T
1	rs556482	0	177156815	G	A
1	rs10913297	0	177157516	A	C
1	rs116151408	0	177158515	G	A
1	rs12117541	0	177158553	A	C
1	rs12120894	0	177158596	G	A
1	rs12128612	0	177158631	C	T
1	rs1521441	0	177158739	G	C
1	rs1402641	0	177159280	G	A
1	rs1402642	0	177159354	G	A
1	rs3926739	0	177160621	A	C
1	rs11805486	0	177160932	C	G
1	rs78738011	0	177161354	C	G
1	rs12031932	0	177162809	C	T
1	rs72720760	0	177163218	C	A
1	rs72720761	0	177163992	C	T
1	rs1521442	0	177164539	C	T
1	rs10913298	0	177165146	C	T
1	rs10753144	0	177165301	G	A
1	rs12076832	0	177166183	C	T
1	rs12076969	0	177166438	C	A
1	rs72720762	0	177166553	G	A
1	rs12079554	0	177167883	C	G
1	rs12563309	0	177168507	T	A
1	rs12126154	0	177169280	G	A
1	rs72720764	0	177169416	G	A
1	rs116837574	0	177169869	C	T
1	rs12082646	0	177170135	C	A
1	rs10798504	0	177170590	C	T
1	rs2861918	0	177170720	C	G
1	rs2902096	0	177170796	G	C
1	rs12070106	0	177171151	T	A
1	rs149364065	0	177172749	T	C
1	rs72720766	0	177173241	G	C
1	rs4652232	0	177173363	G	A
1	rs10753147	0	177173884	A	G
1	rs4652233	0	177174074	G	A
1	rs9919270	0	177174736	G	C
1	rs12083725	0	177176212	C	T
1	rs487768	0	177176213	A	G
1	rs79975643	0	177176442	A	G
1	rs140454716	0	177177303	T	C
1	rs114114968	0	177177453	C	A
1	rs537648	0	177178218	G	A
1	rs2294254	0	177178708	T	C
1	rs112112485	0	177179064	C	A
1	rs17380506	0	177179432	A	G
1	rs72720768	0	177179486	C	T
1	rs482484	0	177179617	A	C
1	rs556287	0	177181347	C	A
1	rs806253	0	177181655	T	C
1	rs12746872	0	177182042	G	A
1	rs12074160	0	177182132	G	A
1	rs34717204	0	177183225	T	G
1	rs113175301	0	177183500	C	T
1	rs34172536	0	177184356	A	G
1	rs518362	0	177184723	T	C
1	rs61814774	0	177185854	T	G
1	rs12731117	0	177185977	C	T
1	rs12759893	0	177186530	T	C
1	rs72720770	0	177187010	A	C
1	rs12093301	0	177188011	C	G
1	rs36045327	0	177188034	C	A
1	rs566442	0	177188251	G	A
1	rs510635	0	177188408	C	T
1	rs10913299	0	177189898	G	T
1	rs554351	0	177189932	T	C
1	rs554454	0	177189986	G	A
1	rs557474	0	177190731	A	C
1	rs532001	0	177191593	A	G
1	rs6660903	0	177192181	T	C
1	rs66800096	0	177192208	C	T
1	rs67549513	0	177192257	G	T
1	rs72720771	0	177192405	T	C
1	rs55699262	0	177192943	C	G
1	rs55657925	0	177193039	C	T
1	rs75911486	0	177193101	T	C
1	rs12131307	0	177193352	A	G
1	rs10913300	0	177193408	G	A
1	rs72720772	0	177193575	A	T
1	rs932311	0	177193697	G	T
1	rs932310	0	177193950	G	C
1	rs760689	0	177194569	C	G
1	rs760688	0	177195050	G	A
1	rs1009160	0	177195555	C	T
1	rs6683060	0	177196068	G	T
1	rs989536	0	177197448	G	A
1	rs1980443	0	177197804	C	G
1	rs71628231	0	177197808	C	G
1	rs6674725	0	177198818	G	T
1	rs3176441	0	177198998	T	C
1	rs3176442	0	177199323	C	T
1	rs12734367	0	177199426	G	A
1	rs7521851	0	177199560	A	G
1	rs75359207	0	177199664	G	A
1	rs139859990	0	177199810	G	T
1	rs6684962	0	177201645	G	C
1	rs12040163	0	177203013	A	T
1	rs142551184	0	177203054	C	T
1	rs7523311	0	177203853	C	T
1	rs926319	0	177204137	C	A
1	rs10798505	0	177204250	C	A
1	rs12758156	0	177204853	A	G
1	rs1879563	0	177204902	A	G
1	rs12758344	0	177204973	A	G
1	rs926318	0	177207740	G	C
1	rs926317	0	177207800	G	A
1	rs982875	0	177208980	G	T
1	rs1967666	0	177209673	G	A
1	rs58102470	0	177210200	C	T
1	rs10489309	0	177211129	T	G
1	rs10753148	0	177211415	A	C
1	rs1402638	0	177211909	C	T
1	rs1013219	0	177212876	C	T
1	rs76139557	0	177213425	T	C
1	rs6699955	0	177214110	T	C
1	rs6703964	0	177215803	A	G
1	rs2205880	0	177217597	G	A
1	rs11577869	0	177217942	G	A
1	rs1293347	0	177218104	T	C
1	rs10798506	0	177219255	T	C
1	rs12752137	0	177219545	C	T
1	rs71628232	0	177219740	C	T
1	rs10798507	0	177220507	G	A
1	rs2204047	0	177222157	A	C
1	rs6663848	0	177222811	T	C
1	rs55924279	0	177223080	G	A
1	rs80244500	0	177223387	T	G
1	rs200439294	0	177223516	A	G
1	rs12744134	0	177223673	G	A
1	rs113436772	0	177224911	C	T
1	rs2861919	0	177225400	G	C
1	rs35106233	0	177227503	A	T
1	rs6674326	0	177228512	G	A
1	rs6674400	0	177228588	G	T
1	rs75752690	0	177228705	G	C
1	rs12734243	0	177228787	C	T
1	rs12031532	0	177229677	G	C
1	rs12083865	0	177230782	C	T
1	rs12731391	0	177231312	T	C
1	rs4650961	0	177231743	A	G
1	rs10798508	0	177232064	C	T
1	rs12031361	0	177235117	G	A
1	rs114417088	0	177236545	C	G
1	rs2139876	0	177237394	C	T
1	rs17380778	0	177237533	G	A
1	rs74526077	0	177239085	C	A
1	rs188964957	0	177239894	G	A
1	rs78750590	0	177243163	A	G
1	rs11583327	0	177243582	G	A
1	rs77702814	0	177244721	A	C
1	rs150046352	0	177245064	G	A
1	rs141255332	0	177246233	A	G
1	rs72720787	0	177246523	G	C
1	rs76204340	0	177246705	A	G
1	rs74920193	0	177246766	G	T
1	rs3176443	0	177247854	C	G
1	rs1045736	0	177250670	G	A
1	rs17315200	0	177251792	G	A
1	rs35709620	0	177252114	G	A
1	rs17315214	0	177252285	G	T
1	rs9425454	0	177252510	C	A
1	rs11581477	0	177253298	T	G
1	rs1996742	0	177253945	A	C
1	rs58967969	0	177254482	T	C
1	rs11582500	0	177254925	T	C
1	rs11582132	0	177255241	A	C
1	rs77200077	0	177255276	G	A
1	rs1521439	0	177255838	T	C
1	rs12729262	0	177256493	G	T
1	rs74683788	0	177257146	T	G
1	rs113831577	0	177257258	G	T
1	rs16851031	0	177258204	C	T
1	rs72720790	0	177258873	G	A
1	rs72720791	0	177259373	G	A
1	rs12133299	0	177260028	A	G
1	rs12733032	0	177260147	A	C
1	rs75375071	0	177260372	A	G
1	rs12737508	0	177260387	T	A
1	rs1402639	0	177260833	A	C
1	rs16851035	0	177260916	T	G
1	rs79728360	0	177261054	G	C
1	rs11587000	0	177261108	G	A
1	rs75872248	0	177261342	T	A
1	rs80112274	0	177262345	A	G
1	rs66465149	0	177262675	T	C
1	rs79101307	0	177263131	A	G
1	rs11585306	0	177263168	G	C
1	rs2861971	0	177263663	C	T
1	rs111837750	0	177263956	A	C
1	rs144530198	0	177264374	C	T
1	rs72720800	0	177265547	C	T
1	rs67664585	0	177265737	T	G
1	rs9425455	0	177266395	A	G
1	rs72722503	0	177268475	C	A
1	rs68105828	0	177268669	G	A
1	rs766021	0	177269474	T	C
1	rs114840846	0	177269949	T	C
1	rs79200650	0	177270324	C	T
1	rs2205879	0	177270441	C	A
1	rs16851037	0	177271313	G	A
1	rs141531743	0	177271452	G	C
1	rs113908756	0	177271612	C	T
1	rs17315298	0	177271797	C	T
1	rs2861972	0	177274018	A	G
1	rs970764	0	177274486	A	C
1	rs970763	0	177274554	G	A
1	rs35735655	0	177274735	G	A
1	rs144451860	0	177274955	C	T
1	rs12024151	0	177275253	C	G
1	rs57046618	0	177275650	G	A
1	rs77647867	0	177275913	C	T
1	rs16851048	0	177276006	T	C
1	rs9425803	0	177277925	A	T
1	rs78201088	0	177278052	C	T
1	rs75139342	0	177278313	C	T
1	rs12569209	0	177279412	G	A
1	rs6670165	0	177280121	C	T
1	rs760687	0	177280491	C	T
1	rs75967088	0	177281505	T	C
1	rs16851050	0	177281746	A	G
1	rs7542908	0	177282200	A	G
1	rs17315346	0	177282235	C	T
1	rs4652238	0	177282831	T	C
1	rs79122187	0	177283296	A	G
1	rs1883244	0	177283623	C	T
1	rs2205881	0	177284107	T	A
1	rs140700447	0	177284114	T	A
1	rs9425804	0	177284456	C	T
1	rs114565907	0	177284570	G	T
1	rs12401643	0	177286000	G	T
1	rs78374856	0	177288087	G	T
1	rs1883243	0	177288208	C	G
1	rs1883242	0	177288335	T	C
1	rs4652239	0	177288558	T	C
1	rs112410126	0	177288759	G	A
1	rs113214139	0	177288910	A	G
1	rs58219571	0	177289064	G	A
1	rs10798509	0	177289883	T	C
1	rs112651114	0	177289972	C	T
1	rs72722526	0	177290220	C	T
1	rs4652240	0	177290731	T	C
1	rs2142752	0	177291911	T	C
1	rs112514430	0	177292870	C	T
1	rs2205887	0	177292925	A	G
1	rs114496455	0	177293040	G	A
1	rs4559456	0	177293303	A	G
1	rs144035233	0	177293423	C	G
1	rs140974950	0	177293978	C	T
1	rs139475032	0	177294353	G	A
1	rs115449657	0	177294362	G	A
1	rs149687334	0	177294375	T	C
1	rs2205886	0	177294420	G	A
1	rs4652242	0	177294932	G	A
1	rs4652243	0	177294993	C	T
1	rs16851062	0	177297230	A	G
1	rs78502333	0	177297611	C	T
1	rs12025907	0	177297615	A	C
1	rs2861973	0	177297622	A	G
1	rs2223297	0	177298001	C	G
1	rs72722535	0	177298104	C	T
1	rs76695035	0	177298375	G	A
1	rs4652244	0	177298448	G	A
1	rs1569469	0	177298956	T	C
1	rs112935138	0	177299151	G	A
1	rs56172555	0	177299241	C	T
1	rs77235379	0	177299632	T	A
1	rs114941157	0	177299909	G	T
1	rs1123317	0	177300379	C	T
1	rs2861974	0	177300787	T	C
1	rs4453002	0	177300809	T	C
1	rs6683975	0	177301668	G	C
1	rs6660559	0	177301880	C	T
1	rs17659270	0	177302518	C	T
1	rs12563758	0	177302777	G	C
1	rs4652245	0	177302972	G	T
1	rs10798510	0	177303628	T	C
1	rs6667899	0	177304312	C	A
1	rs116151820	0	177304352	C	T
1	rs6693903	0	177304441	G	A
1	rs4140633	0	177304940	A	G
1	rs7528533	0	177305805	C	T
1	rs3946142	0	177305858	C	T
1	rs17659437	0	177306387	T	C
1	rs7531704	0	177307421	T	C
1	rs6425418	0	177307653	T	A
1	rs35640420	0	177308311	G	C
1	rs113859457	0	177308678	A	C
1	rs78458174	0	177309264	C	T
1	rs77664516	0	177309385	G	A
1	rs6425419	0	177309473	G	A
1	rs4650963	0	177309490	G	T
1	rs1014297	0	177309944	T	G
1	rs75471399	0	177310483	A	T
1	rs6680701	0	177313278	C	T
1	rs6658794	0	177314198	G	A
1	rs4650964	0	177314663	G	A
1	rs76464586	0	177315662	G	A
1	rs12037639	0	177316726	G	A
1	rs12568066	0	177317252	C	T
1	rs6678710	0	177317366	C	T
1	rs80340753	0	177318325	T	C
1	rs74724163	0	177318717	G	C
1	rs72722566	0	177319633	T	C
1	rs189635458	0	177320466	C	T
1	rs6664016	0	177320470	G	A
1	rs12407549	0	177321386	T	A
1	rs12757194	0	177321393	C	G
1	rs10798511	0	177321589	T	C
1	rs9425805	0	177321917	T	C
1	rs9425456	0	177321939	C	T
1	rs12034256	0	177322306	A	G
1	rs6663086	0	177323124	T	C
1	rs79667169	0	177323987	T	C
1	rs10913304	0	177324509	C	T
1	rs77374824	0	177325232	C	T
1	rs6703634	0	177325319	C	T
1	rs74855223	0	177325404	G	T
1	rs10489219	0	177326069	G	A
1	rs72722581	0	177326156	T	C
1	rs2294336	0	177326506	A	C
1	rs4652247	0	177328296	A	G
1	rs75303705	0	177328462	T	C
1	rs75982300	0	177328522	A	G
1	rs10913305	0	177328547	T	A
1	rs71628236	0	177329230	T	C
1	rs112503143	0	177331077	G	A
1	rs6672376	0	177331153	T	G
1	rs12025407	0	177331241	C	T
1	rs12039685	0	177332605	A	C
1	rs1107923	0	177332967	C	A
1	rs10913308	0	177333159	G	A
1	rs144372475	0	177333791	G	A
1	rs12140154	0	177334035	G	A
1	rs72722590	0	177334584	T	C
1	rs3918426	0	177335369	C	T
1	rs74759529	0	177336885	C	T
1	rs10913310	0	177337444	A	G
1	rs10913311	0	177337722	C	A
1	rs113350740	0	177338584	T	C
1	rs12048883	0	177338768	G	A
1	rs112157657	0	177339198	G	A
1	rs12142979	0	177339370	T	C
1	rs76714282	0	177339571	T	C
1	rs35504019	0	177339611	A	G
1	rs2861976	0	177339981	C	T
1	rs10913312	0	177340194	C	G
1	rs34208909	0	177340402	G	C
1	rs149739916	0	177340427	T	C
1	rs147882932	0	177340621	G	A
1	rs2205882	0	177341415	G	A
1	rs2902103	0	177341802	T	G
1	rs79798804	0	177341891	G	A
1	rs1883245	0	177343077	C	A
1	rs17660139	0	177343281	G	A
1	rs12048531	0	177343580	G	A
1	rs67709676	0	177343793	C	T
1	rs112322263	0	177344128	G	A
1	rs2861977	0	177344140	A	G
1	rs12028782	0	177344835	C	G
1	rs10489220	0	177346147	C	T
1	rs7513623	0	177346429	C	A
1	rs7513726	0	177346534	C	T
1	rs10489221	0	177346559	C	T
1	rs12118657	0	177347299	G	A
1	rs10489222	0	177347423	A	G
1	rs12116918	0	177347685	T	G
1	rs72724808	0	177347949	A	C
1	rs2861978	0	177347989	T	G
1	rs72724811	0	177348002	T	A
1	rs11581714	0	177348066	C	T
1	rs147403880	0	177348324	T	C
1	rs10913315	0	177348498	T	C
1	rs12120651	0	177349206	G	C
1	rs12117373	0	177349346	A	T
1	rs148709203	0	177349527	G	A
1	rs4606279	0	177349915	T	C
1	rs111559127	0	177350608	A	G
1	rs146603173	0	177350723	C	G
1	rs2861980	0	177350948	G	A
1	rs145148762	0	177350976	A	T
1	rs4428842	0	177351018	A	G
1	rs2861981	0	177351024	G	C
1	rs12142673	0	177351594	G	C
1	rs11578303	0	177352348	C	G
1	rs75381319	0	177352414	C	T
1	rs2861982	0	177352527	G	C
1	rs144675968	0	177352528	G	A
1	rs4489513	0	177352754	T	A
1	rs79655412	0	177352859	G	A
1	rs112872331	0	177353247	T	C
1	rs10913316	0	177353722	G	A
1	rs2142755	0	177354095	A	G
1	rs926322	0	177354606	G	A
1	rs146949757	0	177354939	T	G
1	rs72724827	0	177354956	G	A
1	rs10429832	0	177355133	C	T
1	rs10913317	0	177355420	G	A
1	rs16851143	0	177355793	A	C
1	rs11811526	0	177357434	A	G
1	rs11799430	0	177357812	T	C
1	rs11803846	0	177357817	C	T
1	rs11800566	0	177357961	G	A
1	rs16851147	0	177358154	T	C
1	rs76020849	0	177358264	G	A
1	rs17608544	0	177358310	T	C
1	rs72724832	0	177358355	T	G
1	rs115945192	0	177358392	C	T
1	rs12116929	0	177358497	T	C
1	rs12117677	0	177358514	T	C
1	rs12117052	0	177359059	A	T
1	rs12120407	0	177359154	G	A
1	rs926321	0	177359269	C	T
1	rs80030343	0	177359927	A	T
1	rs1028316	0	177359942	G	C
1	rs6697667	0	177359973	A	G
1	rs6660189	0	177359975	G	A
1	rs12023819	0	177360221	T	G
1	rs1028315	0	177360242	G	C
1	rs12023123	0	177360374	A	C
1	rs12129327	0	177360451	C	A
1	rs77464348	0	177360710	G	A
1	rs10913318	0	177360808	T	A
1	rs10913319	0	177360960	C	T
1	rs79049045	0	177361405	G	T
1	rs17660645	0	177361653	T	C
1	rs74998655	0	177361718	T	A
1	rs75380283	0	177361725	C	T
1	rs11580867	0	177362070	C	T
1	rs11590322	0	177362167	A	G
1	rs11590332	0	177362217	A	T
1	rs978271	0	177362248	C	A
1	rs3829805	0	177362562	G	C
1	rs3829804	0	177362667	C	A
1	rs3829803	0	177362684	G	A
1	rs3829802	0	177362699	C	G
1	rs3829801	0	177362810	A	G
1	rs3829799	0	177362879	G	A
1	rs736841	0	177362892	T	G
1	rs3829797	0	177362948	C	T
1	rs736840	0	177363013	A	G
1	rs6659497	0	177363069	A	C
1	rs6670581	0	177363124	G	A
1	rs72724839	0	177363178	G	C
1	rs10489223	0	177363417	T	C
1	rs115668034	0	177363418	G	A
1	rs12119203	0	177363493	G	T
1	rs12127636	0	177363526	C	T
1	rs6673445	0	177363652	G	A
1	rs6673529	0	177363692	G	A
1	rs6673548	0	177363739	G	A
1	rs6698684	0	177363755	C	G
1	rs6662774	0	177363891	A	G
1	rs6662902	0	177364014	A	G
1	rs6699077	0	177364169	C	A
1	rs72724841	0	177364284	T	C
1	rs6674173	0	177364312	G	A
1	rs10913320	0	177364505	A	G
1	rs12128679	0	177364529	C	T
1	rs12128755	0	177364765	C	T
1	rs12118607	0	177365095	T	C
1	rs12118719	0	177365404	T	C
1	rs35600310	0	177365960	T	C
1	rs114042989	0	177365992	G	A
1	rs10798512	0	177366099	A	G
1	rs6657693	0	177367162	T	C
1	rs139445580	0	177367428	G	A
1	rs6660646	0	177367593	T	G
1	rs11802692	0	177368005	G	A
1	rs111546539	0	177368164	G	C
1	rs74993182	0	177368697	C	T
1	rs10798513	0	177368854	C	G
1	rs10913321	0	177369083	A	C
1	rs11584690	0	177369196	C	A
1	rs10798514	0	177369354	G	C
1	rs72724843	0	177369434	T	C
1	rs17661163	0	177369816	G	T
1	rs16851203	0	177370033	T	C
1	rs543177641	0	177371261	T	G
1	rs117215841	0	177371285	T	A
1	rs2205885	0	177375883	T	C
1	rs2223296	0	177376249	A	G
1	rs12135765	0	177376746	C	T
1	rs10913329	0	177377187	T	C
1	rs4652249	0	177377680	C	G
1	rs76227043	0	177378472	G	C
1	rs143783363	0	177378529	A	G
1	rs926323	0	177379533	G	A
1	rs2142754	0	177381322	C	T
1	rs10913333	0	177383076	C	G
1	rs11581304	0	177383443	T	C
1	rs10913334	0	177383617	G	A
1	rs9662701	0	177384036	G	A
1	rs17609581	0	177384135	C	T
1	rs9787286	0	177384181	T	A
1	rs9787143	0	177384203	C	T
1	rs11587004	0	177384372	C	A
1	rs141675993	0	177384482	A	C
1	rs80042997	0	177384515	C	T
1	rs16851221	0	177384918	A	G
1	rs10913336	0	177385608	G	A
1	rs143394951	0	177385802	G	A
1	rs17609664	0	177386041	G	C
1	rs2207029	0	177386423	T	C
1	rs12133045	0	177386668	G	A
1	rs16851227	0	177386859	C	T
1	rs12141778	0	177387794	C	T
1	rs16851232	0	177387998	T	C
1	rs72724863	0	177388799	C	T
1	rs72724865	0	177389095	T	G
1	rs72724866	0	177389542	G	T
1	rs149835834	0	177389587	G	C
1	rs10737322	0	177389767	T	G
1	rs10913337	0	177389832	C	G
1	rs12136329	0	177390265	G	T
1	rs72724871	0	177391772	A	G
1	rs2223819	0	177391795	C	T
1	rs12132962	0	177392336	G	A
1	rs72724874	0	177392368	T	G
1	rs11588897	0	177392910	C	T
1	rs11588941	0	177393297	C	T
1	rs16851248	0	177393669	C	T
1	rs75106356	0	177393759	C	A
1	rs76096131	0	177393818	T	C
1	rs7551092	0	177393841	C	T
1	rs10913339	0	177394187	A	G
1	rs72724880	0	177395653	G	A
1	rs16851250	0	177395665	G	A
1	rs10913340	0	177397498	A	G
1	rs72724882	0	177398402	C	A
1	rs742791	0	177399118	G	C
1	rs80226808	0	177399918	G	A
1	rs6676131	0	177399920	G	C
1	rs16851266	0	177400504	G	A
1	rs2861984	0	177401933	C	T
1	rs10798517	0	177402273	C	T
1	rs10913341	0	177402667	G	T
1	rs1040579	0	177402884	A	C
1	rs2143799	0	177402972	C	T
1	rs4140476	0	177403411	A	G
1	rs4140477	0	177403510	A	T
1	rs7543021	0	177403769	G	T
1	rs112791518	0	177403996	A	C
1	rs79873069	0	177404037	C	T
1	rs182078111	0	177404432	T	C
1	rs72724890	0	177405246	G	C
1	rs76853266	0	177405588	C	G
1	rs75785093	0	177405618	T	C
1	rs10913342	0	177405841	C	G
1	rs72724892	0	177406288	T	C
1	rs76793067	0	177406405	G	A
1	rs145635232	0	177407099	G	A
1	rs6673896	0	177407465	A	G
1	rs1883905	0	177407630	A	G
1	rs149057076	0	177407733	T	C
1	rs1883904	0	177407956	A	G
1	rs72724899	0	177408112	C	T
1	rs10798518	0	177408482	A	G
1	rs113559291	0	177408574	T	C
1	rs6683425	0	177409373	T	C
1	rs11579573	0	177409472	C	T
1	rs7535203	0	177409925	A	G
1	rs6425424	0	177410973	A	G
1	rs74602176	0	177411196	G	A
1	rs11587772	0	177411754	A	C
1	rs72726705	0	177412238	T	A
1	rs11589912	0	177412602	G	C
1	rs10913343	0	177412652	T	A
1	rs75273789	0	177412717	A	G
1	rs11578741	0	177412718	C	T
1	rs78678489	0	177412876	G	A
1	rs149109934	0	177412879	G	A
1	rs1883903	0	177413184	C	T
1	rs7550110	0	177413907	T	G
1	rs1883902	0	177414054	C	T
1	rs72726712	0	177414493	T	G
1	rs72726716	0	177414529	G	A
1	rs72726717	0	177415447	G	A
1	rs78689885	0	177415604	A	G
1	rs12143548	0	177416043	A	G
1	rs79173173	0	177416150	A	G
1	rs1569751	0	177416306	G	T
1	rs74558125	0	177416573	A	G
1	rs72726718	0	177416606	T	G
1	rs17610666	0	177416746	A	G
1	rs145716061	0	177417030	G	A
1	rs72726721	0	177417225	G	A
1	rs11577482	0	177417664	G	A
1	rs6677916	0	177417712	C	T
1	rs74601468	0	177417817	C	G
1	rs72726726	0	177417997	G	A
1	rs2207028	0	177417999	G	C
1	rs2207027	0	177418181	T	C
1	rs72726731	0	177418319	C	G
1	rs4650965	0	177418397	C	T
1	rs11576836	0	177419629	A	G
1	rs75210058	0	177419631	G	A
1	rs11800296	0	177419827	T	C
1	rs11801413	0	177419857	G	C
1	rs78724066	0	177420745	G	C
1	rs4382669	0	177420795	G	A
1	rs72726737	0	177420912	G	A
1	rs56172417	0	177420954	G	A
1	rs10798519	0	177421173	A	G
1	rs114601674	0	177422630	G	A
1	rs72726743	0	177423197	C	G
1	rs73041316	0	177423573	T	C
1	rs72726745	0	177423611	G	A
1	rs113266604	0	177423642	A	G
1	rs143763753	0	177423667	T	C
1	rs7520147	0	177423875	T	C
1	rs56383844	0	177424020	C	T
1	rs56239341	0	177424114	G	C
1	rs10913344	0	177424127	A	G
1	rs138588986	0	177424773	A	G
1	rs72726750	0	177424887	C	T
1	rs56350713	0	177424995	T	C
1	rs7521149	0	177425070	A	G
1	rs34879548	0	177425200	G	A
1	rs10489225	0	177425335	C	T
1	rs17668057	0	177425617	C	G
1	rs10798520	0	177426027	C	G
1	rs10798521	0	177426050	C	G
1	rs75061683	0	177426284	G	A
1	rs72726755	0	177426454	C	T
1	rs72726756	0	177426563	G	A
1	rs11578191	0	177426976	T	A
1	rs6425425	0	177427005	C	A
1	rs11579578	0	177427101	G	T
1	rs11578222	0	177427162	T	C
1	rs11577856	0	177427387	A	G
1	rs11579645	0	177427460	G	A
1	rs72726757	0	177427659	G	A
1	rs72710803	0	177428018	A	C
1	rs4650967	0	177428606	C	T
1	rs78986351	0	177429521	C	G
1	rs722454	0	177429625	A	G
1	rs77790985	0	177430555	G	T
1	rs10913345	0	177430564	T	G
1	rs7556631	0	177430938	C	T
1	rs715359	0	177431168	T	C
1	rs715358	0	177431255	C	T
1	rs150096664	0	177431905	G	C
1	rs113197150	0	177432237	A	T
1	rs2022274	0	177432313	C	T
1	rs77551640	0	177432866	T	A
1	rs6675242	0	177432897	A	G
1	rs10489226	0	177433216	C	T
1	rs6675650	0	177433277	A	C
1	rs7521346	0	177434054	C	T
1	rs1358842	0	177434326	T	C
1	rs4282771	0	177434812	G	A
1	rs4282772	0	177434822	G	T
1	rs2021569	0	177434944	A	G
1	rs6696093	0	177435403	G	A
1	rs6425426	0	177436018	G	A
1	rs7539470	0	177436223	A	G
1	rs10753150	0	177436550	C	G
1	rs10913346	0	177437201	T	C
1	rs10913347	0	177437262	A	G
1	rs1358841	0	177437957	A	T
1	rs7519677	0	177438372	C	T
1	rs2023426	0	177439769	A	G
1	rs2023425	0	177440159	T	C
1	rs139633260	0	177440619	C	G
1	rs77413594	0	177440773	C	T
1	rs75796144	0	177440993	C	T
1	rs77797011	0	177441991	T	C
1	rs1321767	0	177442397	G	C
1	rs10913348	0	177442792	T	G
1	rs10798522	0	177443057	C	T
1	rs10753151	0	177443731	G	C
1	rs10913349	0	177444301	G	A
1	rs10732999	0	177444679	G	A
1	rs12140698	0	177446916	C	T
1	rs10218703	0	177447077	C	G
1	rs10913350	0	177447282	C	G
1	rs10913351	0	177447742	G	A
1	rs10913352	0	177449400	T	C
1	rs12037766	0	177449548	T	C
1	rs145654687	0	177449679	T	G
1	rs1885021	0	177450874	C	T
1	rs1885020	0	177451209	C	T
1	rs10798523	0	177452307	T	C
1	rs12728949	0	177452518	A	G
1	rs10913353	0	177452662	G	A
1	rs34015683	0	177453713	C	T
1	rs12042305	0	177455360	C	T
1	rs10913354	0	177455511	A	G
1	rs10913355	0	177455532	G	A
1	rs10913356	0	177457303	A	G
1	rs10913357	0	177457320	T	G
1	rs12038173	0	177458170	G	A
1	rs10913358	0	177458189	G	C
1	rs2038486	0	177458431	T	C
1	rs11805899	0	177459475	A	G
1	rs10913360	0	177459644	T	C
1	rs10489227	0	177459687	A	G
1	rs10753152	0	177459913	C	T
1	rs10753153	0	177459980	A	G
1	rs10798526	0	177460222	A	G
1	rs77377627	0	177461077	G	A
1	rs9730147	0	177461442	C	T
1	rs9728280	0	177461737	C	T
1	rs9730113	0	177461819	T	A
1	rs10913364	0	177462249	C	T
1	rs12730748	0	177462485	C	T
1	rs9804133	0	177462990	A	G
1	rs10798527	0	177463338	C	T
1	rs10798528	0	177463758	A	C
1	rs2902113	0	177463978	A	C
1	rs1885028	0	177465011	T	C
1	rs1885027	0	177465031	G	A
1	rs1885026	0	177465236	C	A
1	rs1358844	0	177465820	T	G
1	rs10753154	0	177465923	G	C
1	rs145452116	0	177466315	A	G
1	rs10737324	0	177466529	C	T
1	rs10913365	0	177466610	A	T
1	rs6659804	0	177467901	T	A
1	rs7549083	0	177468575	C	T
1	rs12089461	0	177468716	G	A
1	rs7526423	0	177469065	G	A
1	rs1923155	0	177469269	G	A
1	rs2093205	0	177469972	G	C
1	rs2093204	0	177470081	A	G
1	rs10798529	0	177470593	T	C
1	rs12567599	0	177470662	T	C
1	rs12142019	0	177471102	G	A
1	rs10798530	0	177471325	A	T
1	rs1885025	0	177472694	T	C
1	rs2862030	0	177472827	T	C
1	rs4466607	0	177472877	C	G
1	rs2902114	0	177472881	G	A
1	rs10753155	0	177473333	T	C
1	rs10798531	0	177475090	C	A
1	rs10798532	0	177475130	C	T
1	rs182921784	0	177475170	C	T
1	rs10798533	0	177475217	A	C
1	rs10798534	0	177476116	C	G
1	rs79531410	0	177476176	C	T
1	rs12240001	0	177476580	T	A
1	rs72710838	0	177476701	A	G
1	rs1885024	0	177476890	T	C
1	rs1885023	0	177476951	A	C
1	rs10913366	0	177477202	C	T
1	rs111332470	0	177478801	C	A
1	rs112352341	0	177479233	T	C
1	rs7533877	0	177479344	T	A
1	rs138078995	0	177479691	A	G
1	rs6680269	0	177479777	A	G
1	rs6682927	0	177479899	T	C
1	rs6680597	0	177480081	A	G
1	rs6680599	0	177480086	A	G
1	rs10913367	0	177480784	C	A
1	rs10798535	0	177480821	A	G
1	rs12029490	0	177480840	C	A
1	rs12047881	0	177480934	T	C
1	rs1321776	0	177481182	A	G
1	rs79783208	0	177481235	G	C
1	rs12568389	0	177481830	G	C
1	rs7543170	0	177482092	T	C
1	rs79337935	0	177482846	C	T
1	rs12047065	0	177482911	G	A
1	rs10798536	0	177483724	G	T
1	rs142214063	0	177484177	A	G
1	rs10913368	0	177484199	T	C
1	rs12091441	0	177484229	A	G
1	rs10798537	0	177484704	G	A
1	rs10798538	0	177484721	C	G
1	rs138665883	0	177484904	A	G
1	rs1321775	0	177484943	T	G
1	rs7518102	0	177485668	G	A
1	rs12401435	0	177486103	G	C
1	rs9783014	0	177486120	C	A
1	rs1321774	0	177486382	A	G
1	rs1321773	0	177486607	G	A
1	rs1321772	0	177486638	T	C
1	rs1321771	0	177486723	T	A
1	rs1321770	0	177486890	C	G
1	rs113045907	0	177487488	A	G
1	rs1407173	0	177487692	A	C
1	rs72710846	0	177487736	C	A
1	rs2224407	0	177487992	C	T
1	rs6703769	0	177488616	G	A
1	rs12057474	0	177489074	A	G
1	rs841793	0	177491828	A	G
1	rs841792	0	177491870	G	T
1	rs841791	0	177492441	T	C
1	rs841790	0	177493069	G	A
1	rs841789	0	177493799	T	C
1	rs841788	0	177493945	A	G
1	rs841787	0	177494079	C	G
1	rs113126501	0	177494100	C	T
1	rs72710848	0	177494806	T	C
1	rs841786	0	177495123	G	A
1	rs841785	0	177495158	A	G
1	rs112923246	0	177495319	C	T
1	rs841784	0	177495751	A	G
1	rs10798540	0	177496210	T	C
1	rs12062422	0	177496587	T	C
1	rs841783	0	177496595	G	A
1	rs78567582	0	177496725	C	T
1	rs115172049	0	177497010	C	T
1	rs7512114	0	177497138	T	G
1	rs141871406	0	177497284	T	C
1	rs6425430	0	177497448	T	A
1	rs6425431	0	177497472	C	A
1	rs10753157	0	177499408	G	A
1	rs10753158	0	177499413	T	C
1	rs139893732	0	177499651	T	C
1	rs841782	0	177499813	A	G
1	rs34431329	0	177499843	A	G
1	rs6700261	0	177500079	C	T
1	rs1591634	0	177501765	C	A
1	rs1114481	0	177502023	A	C
1	rs1072968	0	177502154	C	T
1	rs1961153	0	177502364	C	A
1	rs6685891	0	177503346	G	T
1	rs6688444	0	177503484	G	A
1	rs6688446	0	177503490	G	C
1	rs7520412	0	177504132	C	T
1	rs2208401	0	177505080	T	C
1	rs10798544	0	177505352	G	A
1	rs10798545	0	177505554	C	T
1	rs10798546	0	177506160	G	A
1	rs113742139	0	177506268	C	T
1	rs151092496	0	177507717	C	T
1	rs2208398	0	177507817	C	T
1	rs1098777	0	177508044	G	A
1	rs1098776	0	177508523	T	C
1	rs10158880	0	177508998	T	C
1	rs10798547	0	177509801	A	G
1	rs10753159	0	177510108	A	C
1	rs77710420	0	177510329	C	T
1	rs10753160	0	177510330	G	A
1	rs10737325	0	177512260	C	T
1	rs114858385	0	177512831	T	A
1	rs10798548	0	177513378	C	G
1	rs1337157	0	177514168	C	T
1	rs1073598	0	177515210	A	G
1	rs12130811	0	177515261	G	A
1	rs6701041	0	177516165	A	T
1	rs10753161	0	177517037	T	C
1	rs10798550	0	177518148	A	G
1	rs7533887	0	177518418	C	T
1	rs12036760	0	177519653	A	C
1	rs12047089	0	177519690	C	A
1	rs10737327	0	177520884	A	C
1	rs143877823	0	177521359	G	A
1	rs2145432	0	177521488	G	A
1	rs147806672	0	177521866	C	T
1	rs2862031	0	177521902	G	T
1	rs841777	0	177522532	G	A
1	rs115668886	0	177522556	G	A
1	rs187360303	0	177522671	G	T
1	rs6693907	0	177522686	C	G
1	rs6660453	0	177522752	T	C
1	rs6669049	0	177522777	G	C
1	rs10798553	0	177523146	C	T
1	rs12079972	0	177524514	T	C
1	rs72720476	0	177525085	A	C
1	rs2104048	0	177525311	A	T
1	rs2093203	0	177525531	G	A
1	rs6670522	0	177525538	T	C
1	rs7556635	0	177525993	C	T
1	rs11806578	0	177526067	A	G
1	rs7533821	0	177526306	G	T
1	rs113719022	0	177527146	T	G
1	rs10798554	0	177527510	A	G
1	rs9988472	0	177528034	A	T
1	rs117541274	0	177528095	C	A
1	rs4142327	0	177528428	C	T
1	rs6696514	0	177528916	C	T
1	rs546110261	0	177529162	A	T
1	rs151281387	0	177530333	A	C
1	rs2038489	0	177530857	T	C
1	rs1337158	0	177531565	T	G
1	rs10798556	0	177535944	C	T
1	rs11808741	0	177536046	A	G
1	rs1890033	0	177536881	T	C
1	rs1555396	0	177536996	A	T
1	rs841775	0	177537041	C	T
1	rs841781	0	177538395	C	T
1	rs10913373	0	177538426	G	A
1	rs6682831	0	177539967	T	G
1	rs6683070	0	177540415	A	G
1	rs12726307	0	177541010	G	T
1	rs6671338	0	177541256	C	A
1	rs139276759	0	177541490	T	C
1	rs1885022	0	177541784	A	T
1	rs10913375	0	177542035	G	A
1	rs10913376	0	177542089	T	C
1	rs10913377	0	177542116	A	T
1	rs10913378	0	177542181	C	T
1	rs115759562	0	177542802	C	T
1	rs10798557	0	177543873	T	G
1	rs78935227	0	177544036	T	C
1	rs145225945	0	177544177	C	A
1	rs10737328	0	177544357	G	A
1	rs1415337	0	177544481	A	G
1	rs1415338	0	177544685	A	G
1	rs911277	0	177545906	A	G
1	rs911276	0	177546085	T	C
1	rs12021987	0	177546307	G	T
1	rs10753162	0	177546735	G	C
1	rs1337159	0	177546934	G	A
1	rs841779	0	177547209	A	G
1	rs140906383	0	177548036	T	C
1	rs72720490	0	177548701	A	T
1	rs841778	0	177548865	C	G
1	rs193183935	0	177549973	C	T
1	rs714077	0	177550000	C	T
1	rs10913380	0	177551428	A	G
1	rs10913381	0	177551519	A	G
1	rs1953671	0	177553967	A	G
1	rs1337160	0	177554616	G	A
1	rs4406598	0	177556141	C	T
1	rs190188611	0	177556743	T	C
1	rs6675892	0	177557755	C	T
1	rs1415339	0	177560435	C	T
1	rs34498520	0	177560470	G	A
1	rs1415340	0	177560492	A	G
1	rs12405674	0	177561103	C	T
1	rs4142491	0	177561112	A	G
1	rs952680	0	177561189	G	A
1	rs952681	0	177561502	G	A
1	rs147796579	0	177561530	A	T
1	rs142607369	0	177561610	C	T
1	rs1337161	0	177561778	G	A
1	rs6702691	0	177562338	A	G
1	rs143330415	0	177562471	A	T
1	rs12023284	0	177562987	G	T
1	rs12023305	0	177563066	G	T
1	rs6663961	0	177564824	A	G
1	rs17670433	0	177564847	T	A
1	rs78729418	0	177565078	C	T
1	rs12033642	0	177565924	C	A
1	rs10753163	0	177566128	T	A
1	rs1890034	0	177566568	A	G
1	rs1890035	0	177566659	A	C
1	rs10753164	0	177567023	G	A
1	rs16851585	0	177568799	C	G
1	rs12691478	0	177568808	A	C
1	rs61814830	0	177569334	C	G
1	rs61814831	0	177569426	G	A
1	rs35369099	0	177569925	A	T
1	rs2225852	0	177570761	G	A
1	rs10753165	0	177572134	T	G
1	rs78166146	0	177573408	A	G
1	rs77525287	0	177573444	A	T
1	rs12028987	0	177573663	G	A
1	rs11580183	0	177574082	G	C
1	rs145569537	0	177574291	T	C
1	rs74727581	0	177574361	G	T
1	rs34929437	0	177574992	A	G
1	rs190583572	0	177576044	T	C
1	rs10913384	0	177576508	A	T
1	rs12746326	0	177577667	G	A
1	rs12747694	0	177577794	C	T
1	rs1538034	0	177578981	G	C
1	rs1538035	0	177579082	G	A
1	rs1415342	0	177580649	A	G
1	rs2225853	0	177580692	C	T
1	rs10737329	0	177581587	T	C
1	rs181719549	0	177581717	C	A
1	rs114590440	0	177581718	C	A
1	rs10753166	0	177582136	T	G
1	rs2862033	0	177583180	G	C
1	rs12751236	0	177583588	C	T
1	rs11581525	0	177584656	A	C
1	rs10913386	0	177585015	C	A
1	rs4142492	0	177585957	G	T
1	rs868715	0	177586110	C	T
1	rs867541	0	177586974	A	C
1	rs10913387	0	177587339	G	T
1	rs114624323	0	177587781	G	A
1	rs138819663	0	177588521	A	T
1	rs1337163	0	177588812	A	G
1	rs1337164	0	177588823	C	G
1	rs11584671	0	177589952	T	G
1	rs78420914	0	177590022	T	C
1	rs7550729	0	177590435	A	C
1	rs16851602	0	177590566	C	T
1	rs1415334	0	177591270	G	T
1	rs1252074	0	177591541	C	T
1	rs79030269	0	177592286	G	A
1	rs74336390	0	177593426	A	G
1	rs4652251	0	177594162	C	T
1	rs1252072	0	177595128	C	G
1	rs12132869	0	177595364	T	A
1	rs182477466	0	177595540	C	T
1	rs12566910	0	177596481	G	A
1	rs1337156	0	177600114	C	G
1	rs113741678	0	177600126	A	T
1	rs1252070	0	177600210	A	C
1	rs1252069	0	177601466	T	C
1	rs12134550	0	177601999	T	C
1	rs1923622	0	177602013	T	G
1	rs1252068	0	177602068	C	T
1	rs1415335	0	177602120	G	A
1	rs140550427	0	177602696	G	C
1	rs1252065	0	177603053	C	G
1	rs1313160	0	177609159	A	G
1	rs78304184	0	177609353	A	T
1	rs80124980	0	177609599	G	A
1	rs72711335	0	177610335	C	T
1	rs1003073	0	177610393	C	T
1	rs1003074	0	177610713	C	T
1	rs10158439	0	177610960	C	T
1	rs1252083	0	177611318	G	A
1	rs1252082	0	177612061	G	C
1	rs11577921	0	177612246	C	T
1	rs12140710	0	177613863	A	G
1	rs12044435	0	177613923	A	G
1	rs1252081	0	177614595	T	C
1	rs1252079	0	177615243	T	C
1	rs77650682	0	177615462	C	A
1	rs1252078	0	177615550	G	A
1	rs1252077	0	177615594	C	T
1	rs151060947	0	177617018	C	A
1	rs1252076	0	177617650	T	C
1	rs12733845	0	177617960	G	A
1	rs1252075	0	177618116	G	A
1	rs12759749	0	177618620	A	G
1	rs76860765	0	177619307	A	G
1	rs2210953	0	177619555	C	G
1	rs6701237	0	177620943	T	C
1	rs1572511	0	177621201	T	C
1	rs1572512	0	177621422	C	T
1	rs551872885	0	177623285	A	G
1	rs77511328	0	177623395	C	T
1	rs10913390	0	177623717	T	A
1	rs12739056	0	177624091	C	A
1	rs115875359	0	177624752	C	T
1	rs4652252	0	177625201	A	G
1	rs12062921	0	177625372	G	T
1	rs148055214	0	177625607	G	A
1	rs1252066	0	177626285	G	T
1	rs16851663	0	177627501	C	T
1	rs1252067	0	177628345	A	T
1	rs12121835	0	177628511	T	C
1	rs17625605	0	177628819	G	A
1	rs12756455	0	177629679	T	C
1	rs17625634	0	177629723	C	T
1	rs12406954	0	177630000	C	T
1	rs187975697	0	177630299	A	G
1	rs10798559	0	177631002	T	C
1	rs189711555	0	177631898	G	A
1	rs2152776	0	177632191	T	C
1	rs1022798	0	177635093	A	C
1	rs1923624	0	177635879	G	A
1	rs75840470	0	177635988	A	G
1	rs12746344	0	177637859	G	A
1	rs74773116	0	177638314	C	T
1	rs911964	0	177638617	T	C
1	rs7529907	0	177639015	A	G
1	rs7540371	0	177639241	G	A
1	rs34597396	0	177639609	C	T
1	rs17360106	0	177639734	C	T
1	rs115287487	0	177640167	C	T
1	rs34849342	0	177640212	T	C
1	rs11581754	0	177640367	A	C
1	rs60414375	0	177640652	C	T
1	rs139496542	0	177640888	T	C
1	rs2208817	0	177641081	T	C
1	rs59073761	0	177641378	G	A
1	rs12124642	0	177642179	T	G
1	rs6692074	0	177643107	T	G
1	rs12746384	0	177643119	C	T
1	rs10913393	0	177643968	A	G
1	rs6693111	0	177644302	A	G
1	rs183479099	0	177644383	C	T
1	rs12126085	0	177644464	A	G
1	rs12722785	0	177645813	G	T
1	rs61813469	0	177646887	G	A
1	rs4589071	0	177646943	G	A
1	rs3889259	0	177647020	G	A
1	rs56107421	0	177647256	C	T
1	rs78259710	0	177647923	G	A
1	rs12035381	0	177648733	A	G
1	rs16851688	0	177648870	C	T
1	rs11585438	0	177649180	G	T
1	rs10913395	0	177649216	T	C
1	rs6677748	0	177649363	A	T
1	rs1923630	0	177649849	C	T
1	rs6689547	0	177650199	G	C
1	rs56348031	0	177650659	C	T
1	rs56232155	0	177650661	A	C
1	rs115226872	0	177650852	C	T
1	rs2104212	0	177651210	G	A
1	rs2104211	0	177651228	A	C
1	rs2065142	0	177651338	C	T
1	rs10753167	0	177651729	T	C
1	rs1885646	0	177652462	A	G
1	rs12563834	0	177652865	A	C
1	rs1923629	0	177652939	C	T
1	rs11585999	0	177653239	C	T
1	rs56107921	0	177655422	A	G
1	rs2224639	0	177656039	C	T
1	rs7547510	0	177656550	G	A
1	rs74128294	0	177656608	T	C
1	rs79997653	0	177657347	G	A
1	rs72711346	0	177657392	T	C
1	rs75357272	0	177658009	C	T
1	rs6678280	0	177658670	C	G
1	rs56067457	0	177658838	A	T
1	rs56334878	0	177659044	C	T
1	rs79962383	0	177659072	C	T
1	rs10913397	0	177659366	C	A
1	rs10913398	0	177659370	T	C
1	rs7547178	0	177659913	A	T
1	rs200867959	0	177660835	T	C
1	rs10798561	0	177660856	G	A
1	rs61500936	0	177661041	A	G
1	rs77598767	0	177661345	C	G
1	rs79112305	0	177661670	G	A
1	rs12750925	0	177662225	T	C
1	rs61813472	0	177662512	G	A
1	rs10913399	0	177662969	G	A
1	rs147646466	0	177662987	C	T
1	rs76474680	0	177663070	G	A
1	rs112033475	0	177663761	A	T
1	rs113526755	0	177663808	T	A
1	rs147814741	0	177664590	T	C
1	rs11589476	0	177665178	C	T
1	rs140163135	0	177666428	T	C
1	rs55972006	0	177667125	A	T
1	rs12139234	0	177669302	G	A
1	rs1923638	0	177669900	C	A
1	rs1022800	0	177670351	T	G
1	rs2181264	0	177670370	C	G
1	rs2181263	0	177670577	T	C
1	rs4509537	0	177671478	C	T
1	rs4402093	0	177671773	T	C
1	rs75634170	0	177671782	C	T
1	rs58392004	0	177672172	C	T
1	rs184449116	0	177672363	A	G
1	rs2902198	0	177672750	G	A
1	rs1923636	0	177673128	G	A
1	rs1160524	0	177674473	A	G
1	rs1022799	0	177675215	C	T
1	rs11587382	0	177676145	T	A
1	rs55847117	0	177676208	T	G
1	rs142740052	0	177676409	T	C
1	rs61813476	0	177677016	C	T
1	rs1923635	0	177679689	T	G
1	rs61813477	0	177679692	T	C
1	rs7542551	0	177680031	G	A
1	rs61813478	0	177680105	G	A
1	rs12143554	0	177680702	T	A
1	rs10127785	0	177681155	C	A
1	rs147112117	0	177681586	C	T
1	rs1923634	0	177682283	G	A
1	rs1923633	0	177682331	G	C
1	rs116624187	0	177682725	A	G
1	rs12409005	0	177683216	A	G
1	rs139554204	0	177683975	C	T
1	rs148731480	0	177684113	G	C
1	rs142409490	0	177684134	C	T
1	rs7536071	0	177684431	C	T
1	rs7512829	0	177684469	G	A
1	rs61813492	0	177684683	C	T
1	rs113533361	0	177685215	G	A
1	rs10913404	0	177685711	C	A
1	rs56220849	0	177685755	T	C
1	rs111596638	0	177686025	A	G
1	rs112502999	0	177686148	A	G
1	rs10753169	0	177686254	G	A
1	rs7525539	0	177686415	C	A
1	rs7547684	0	177686756	G	A
1	rs12410717	0	177686988	T	G
1	rs6425442	0	177687117	A	G
1	rs10913405	0	177687401	G	A
1	rs1923632	0	177687411	A	G
1	rs10913406	0	177687879	T	C
1	rs142514416	0	177688259	G	A
1	rs1960676	0	177688390	C	G
1	rs113113328	0	177688815	C	A
1	rs1813932	0	177689011	C	T
1	rs61813493	0	177689305	C	T
1	rs6425443	0	177689361	A	C
1	rs112283939	0	177689562	T	C
1	rs6694449	0	177690150	A	G
1	rs61813494	0	177690241	A	G
1	rs55805855	0	177690436	T	G
1	rs12402994	0	177690971	G	A
1	rs115647720	0	177691055	G	C
1	rs34545073	0	177691293	A	G
1	rs1923631	0	177691326	C	A
1	rs61813495	0	177691402	C	T
1	rs112724435	0	177691801	C	G
1	rs4652257	0	177692157	T	C
1	rs7556343	0	177692560	A	G
1	rs113308571	0	177692982	G	C
1	rs12562396	0	177693559	G	A
1	rs12145448	0	177694132	A	C
1	rs59637742	0	177694498	A	G
1	rs12742033	0	177694514	C	A
1	rs10913407	0	177694712	T	C
1	rs77173175	0	177695182	A	G
1	rs35772824	0	177695221	T	C
1	rs1118030	0	177695777	G	A
1	rs10798563	0	177696058	C	T
1	rs143110169	0	177697008	A	G
1	rs4316326	0	177697294	C	G
1	rs4316327	0	177697365	C	G
1	rs4652258	0	177697414	G	A
1	rs4652259	0	177697433	A	G
1	rs10913409	0	177697827	G	A
1	rs10753170	0	177698515	T	G
1	rs10913410	0	177698584	C	A
1	rs61813496	0	177698900	C	T
1	rs1923621	0	177699807	T	G
1	rs3131308	0	177700306	A	G
1	rs3117754	0	177700443	T	C
1	rs12134071	0	177700814	C	A
1	rs3117755	0	177701056	A	C
1	rs79162295	0	177701570	C	G
1	rs7512087	0	177702240	C	T
1	rs6425444	0	177702554	C	T
1	rs12120222	0	177702661	T	C
1	rs1923643	0	177702841	A	G
1	rs10798564	0	177703838	T	C
1	rs10913412	0	177703891	T	C
1	rs12131671	0	177703898	C	T
1	rs10913414	0	177704242	A	G
1	rs7535861	0	177705264	T	C
1	rs3117756	0	177705777	A	C
1	rs7522738	0	177707062	A	G
1	rs1885648	0	177707318	T	G
1	rs140505775	0	177707334	C	A
1	rs1885647	0	177707449	T	C
1	rs10458366	0	177707927	A	C
1	rs1923642	0	177708496	G	A
1	rs113740072	0	177709094	A	C
1	rs12126914	0	177709801	A	T
1	rs10913415	0	177710023	A	C
1	rs3117757	0	177710230	G	T
1	rs2065140	0	177710595	G	A
1	rs4652262	0	177710610	C	T
1	rs2065141	0	177710814	A	G
1	rs61813497	0	177711279	A	G
1	rs3131316	0	177711826	C	G
1	rs12039518	0	177712565	C	A
1	rs1923641	0	177712867	T	C
1	rs61813498	0	177713388	T	C
1	rs2902196	0	177714313	C	T
1	rs2902197	0	177714468	C	T
1	rs2146299	0	177714660	C	T
1	rs114898368	0	177715646	A	G
1	rs3117758	0	177716739	G	T
1	rs16851793	0	177717026	C	T
1	rs61813500	0	177717360	A	G
1	rs1923640	0	177717567	G	A
1	rs927481	0	177717942	G	T
1	rs150813460	0	177718364	A	G
1	rs1923639	0	177718992	A	G
1	rs3131323	0	177719196	T	C
1	rs17275390	0	177719528	T	C
1	rs12406676	0	177719596	T	A
1	rs75530729	0	177720532	G	C
1	rs16851814	0	177720918	A	G
1	rs3117760	0	177721063	G	A
1	rs72711371	0	177721089	T	C
1	rs55827622	0	177721690	C	T
1	rs12131792	0	177721831	G	A
1	rs3117761	0	177722715	G	A
1	rs12140439	0	177722907	C	A
1	rs3131325	0	177723089	T	C
1	rs116600458	0	177723110	T	C
1	rs3117762	0	177723170	T	G
1	rs17275404	0	177723178	G	A
1	rs190504344	0	177723378	T	C
1	rs3117763	0	177723931	G	A
1	rs3131326	0	177724272	G	C
1	rs114654695	0	177724420	C	T
1	rs3131327	0	177724584	A	T
1	rs61813512	0	177724614	T	A
1	rs4652263	0	177724778	T	C
1	rs77067752	0	177725065	C	T
1	rs75039959	0	177725069	G	A
1	rs76692281	0	177725400	A	T
1	rs3131328	0	177727201	A	C
1	rs3117764	0	177727289	G	A
1	rs3117765	0	177727430	G	A
1	rs3117766	0	177727582	T	G
1	rs12049184	0	177727746	C	T
1	rs4652264	0	177728057	C	A
1	rs61813513	0	177728319	A	C
1	rs12116988	0	177728695	C	T
1	rs12138989	0	177728705	G	A
1	rs55902020	0	177728834	C	T
1	rs56114350	0	177728893	G	A
1	rs111289647	0	177728914	G	T
1	rs147703899	0	177729018	G	C
1	rs3131329	0	177729363	T	C
1	rs12117205	0	177729372	C	T
1	rs3117767	0	177730390	C	G
1	rs112571600	0	177730433	G	A
1	rs145284617	0	177731000	C	A
1	rs141544399	0	177732576	A	C
1	rs74882222	0	177732645	A	T
1	rs9425461	0	177733422	T	A
1	rs61813516	0	177734574	G	T
1	rs12137274	0	177735012	T	C
1	rs12139947	0	177735377	G	A
1	rs1923625	0	177736751	C	T
1	rs74444701	0	177737121	C	A
1	rs1885644	0	177737303	A	G
1	rs10494504	0	177737389	A	G
1	rs61813517	0	177738486	C	G
1	rs932676	0	177739231	G	A
1	rs3131332	0	177740608	C	T
1	rs61813518	0	177741236	A	G
1	rs111816304	0	177742002	G	A
1	rs3131333	0	177742007	G	A
1	rs186564879	0	177742967	A	G
1	rs143599985	0	177743303	C	T
1	rs3117749	0	177744024	A	G
1	rs12047418	0	177744110	G	A
1	rs3117750	0	177744720	A	G
1	rs3117751	0	177745454	A	G
1	rs111885000	0	177746084	G	A
1	rs3117752	0	177747057	A	T
1	rs3117753	0	177747199	C	T
1	rs16851854	0	177747222	A	G
1	rs12144442	0	177747310	T	C
1	rs146092279	0	177747548	T	A
1	rs878833	0	177748866	C	T
1	rs16851861	0	177749363	G	A
1	rs72717422	0	177749630	A	G
1	rs115300114	0	177750446	A	G
1	rs2902199	0	177750489	C	T
1	rs16851869	0	177750506	A	G
1	rs2003999	0	177751108	A	G
1	rs1923628	0	177751285	C	T
1	rs113466017	0	177751339	G	C
1	rs746584	0	177751488	C	T
1	rs746583	0	177751536	T	C
1	rs746582	0	177751685	G	T
1	rs978992	0	177751810	A	T
1	rs74128112	0	177752013	C	T
1	rs75413306	0	177752076	C	T
1	rs73049127	0	177752386	A	C
1	rs2093519	0	177752701	G	A
1	rs12402666	0	177753473	C	T
1	rs74128113	0	177753776	C	T
1	rs34944316	0	177754489	T	C
1	rs61813519	0	177754494	G	C
1	rs4652266	0	177754771	C	A
1	rs10913418	0	177755299	C	A
1	rs10913419	0	177755464	G	A
1	rs12046610	0	177755681	T	C
1	rs73049133	0	177756297	G	A
1	rs1923626	0	177756504	C	T
1	rs4567246	0	177757589	A	T
1	rs10737331	0	177758118	G	A
1	rs78236581	0	177758522	T	C
1	rs9970167	0	177759149	G	A
1	rs71628252	0	177759199	G	C
1	rs9919161	0	177759469	G	A
1	rs57972714	0	177759481	C	T
1	rs10913420	0	177759645	C	T
1	rs115277500	0	177759882	T	A
1	rs7551267	0	177760477	T	G
1	rs10798567	0	177760557	G	A
1	rs9970077	0	177760918	A	G
1	rs12748436	0	177761109	C	G
1	rs12143741	0	177761814	T	G
1	rs6425445	0	177762061	G	A
1	rs12728890	0	177762832	G	T
1	rs116840496	0	177762913	C	A
1	rs7411090	0	177762940	T	C
1	rs72717424	0	177763013	C	A
1	rs6425446	0	177764577	A	G
1	rs6664268	0	177764706	T	C
1	rs4650973	0	177764975	C	G
1	rs4650974	0	177765025	T	C
1	rs114135218	0	177765035	G	T
1	rs75608493	0	177766021	C	G
1	rs3922648	0	177766453	C	A
1	rs12074250	0	177766495	C	T
1	rs3922649	0	177766616	A	G
1	rs71628253	0	177766658	G	A
1	rs3922650	0	177766694	A	C
1	rs4650975	0	177767099	C	A
1	rs145580491	0	177767452	C	T
1	rs4348685	0	177767628	C	G
1	rs4075235	0	177768322	C	T
1	rs4311843	0	177768764	C	A
1	rs4433348	0	177768807	A	T
1	rs10913421	0	177768809	C	T
1	rs12026179	0	177768905	T	C
1	rs10913422	0	177768949	T	G
1	rs4360486	0	177769026	C	A
1	rs72717429	0	177769090	A	G
1	rs12026268	0	177769154	T	C
1	rs4545298	0	177769499	T	A
1	rs75685459	0	177769625	C	T
1	rs4072161	0	177769687	G	T
1	rs79161286	0	177769855	C	T
1	rs4478775	0	177770097	G	A
1	rs10913423	0	177770511	A	G
1	rs10913424	0	177770590	T	C
1	rs10913425	0	177770655	C	T
1	rs11585009	0	177770868	C	A
1	rs4652267	0	177770978	T	C
1	rs11581129	0	177771131	G	A
1	rs4535964	0	177771614	T	A
1	rs4610965	0	177771895	T	C
1	rs12065770	0	177772673	G	A
1	rs4618929	0	177772715	T	C
1	rs6425449	0	177772795	G	C
1	rs4442331	0	177772815	G	A
1	rs12065872	0	177772894	G	T
1	rs4255342	0	177772990	C	G
1	rs4532784	0	177773099	G	C
1	rs10913426	0	177773119	G	A
1	rs10913427	0	177773149	A	C
1	rs111404284	0	177773801	C	A
1	rs10798568	0	177774128	T	A
1	rs10798569	0	177774397	T	A
1	rs10753171	0	177774821	T	G
1	rs4279802	0	177775010	T	A
1	rs10913428	0	177775084	A	G
1	rs4511072	0	177775204	C	T
1	rs113586020	0	177775830	A	G
```
