## Supplementary material for "Characterization of shared and ancestry-specific signals driving complex traits using multi-ancestry fine-mapping": s2.afreq

```
#CHROM	ID	REF	ALT	ALT_FREQS	OBS_CT
1	rs10913257	G	T	0.744048	1008
1	rs117969650	C	T	0.0257937	1008
1	rs61821285	G	A	0.0277778	1008
1	rs2861812	C	T	0.744048	1008
1	rs148199543	T	A	0.0168651	1008
1	rs138110919	A	G	0.0138889	1008
1	rs10913258	C	G	0.743056	1008
1	rs139596599	G	A	0.0208333	1008
1	rs12123952	G	T	0.0277778	1008
1	rs1022523	G	A	0.765873	1008
1	rs760940	C	A	0.736111	1008
1	rs143115807	T	A	0.0386905	1008
1	rs12138739	C	T	0.0277778	1008
1	rs10732997	G	A	0.763889	1008
1	rs75503386	C	T	0.00892857	1008
1	rs12132238	G	A	0.0277778	1008
1	rs12127712	G	A	0.0277778	1008
1	rs1325598	A	G	0.762897	1008
1	rs7546249	T	A	0.765873	1008
1	rs7544010	A	G	0.736111	1008
1	rs1325596	G	A	0.763889	1008
1	rs6659744	G	A	0.763889	1008
1	rs12035200	G	A	0.735119	1008
1	rs61821288	T	C	0.0287698	1008
1	rs61821289	G	T	0.0287698	1008
1	rs12131804	G	A	0.0287698	1008
1	rs12033022	A	T	0.0218254	1008
1	rs17378397	A	T	0.0287698	1008
1	rs7540375	A	G	0.0287698	1008
1	rs73050113	C	T	0.0287698	1008
1	rs73050114	C	T	0.0287698	1008
1	rs9728891	C	T	0.0287698	1008
1	rs73050117	C	T	0.0287698	1008
1	rs16850236	T	C	0.0287698	1008
1	rs77255028	C	G	0.0843254	1008
1	rs12142591	C	T	0.0287698	1008
1	rs75490426	A	G	0.00694444	1008
1	rs12131721	A	G	0.0287698	1008
1	rs10798483	G	A	0.763889	1008
1	rs12132522	T	G	0.0287698	1008
1	rs61821307	A	G	0.0287698	1008
1	rs61821308	G	A	0.0287698	1008
1	rs12132608	A	G	0.0287698	1008
1	rs12144637	C	T	0.0287698	1008
1	rs12134440	T	G	0.0287698	1008
1	rs12136990	G	A	0.0287698	1008
1	rs12134508	T	A	0.0287698	1008
1	rs12133731	A	G	0.0287698	1008
1	rs150395183	G	A	0.031746	1008
1	rs12129141	A	G	0.0287698	1008
1	rs1014719	G	T	0.763889	1008
1	rs12131068	T	A	0.0287698	1008
1	rs1014718	A	G	0.765873	1008
1	rs1040458	G	C	0.0287698	1008
1	rs1040459	A	C	0.0287698	1008
1	rs1964809	C	A	0.0287698	1008
1	rs117597796	G	A	0.046627	1008
1	rs1040460	T	C	0.0287698	1008
1	rs77823108	C	T	0.119048	1008
1	rs9659359	T	C	0.0287698	1008
1	rs17378425	G	T	0.0287698	1008
1	rs61821309	G	A	0.0287698	1008
1	rs61821310	A	C	0.0287698	1008
1	rs78323910	T	G	0.0218254	1008
1	rs61821311	G	A	0.0287698	1008
1	rs12133440	A	C	0.0287698	1008
1	rs12144507	C	T	0.0287698	1008
1	rs17378432	G	A	0.0287698	1008
1	rs2223487	G	A	0.735119	1008
1	rs12138842	G	A	0.0287698	1008
1	rs61821312	T	C	0.0287698	1008
1	rs10798484	C	T	0.734127	1008
1	rs17312810	C	A	0.0287698	1008
1	rs17312817	T	C	0.0287698	1008
1	rs10753139	A	C	0.762897	1008
1	rs12142032	G	A	0.0287698	1008
1	rs12139387	T	G	0.0287698	1008
1	rs12137448	G	C	0.0287698	1008
1	rs1044299	C	T	0.744048	1008
1	rs12137517	G	A	0.0287698	1008
1	rs12137658	G	A	0.030754	1008
1	rs12135126	A	G	0.030754	1008
1	rs1883431	C	T	0.735119	1008
1	rs2861813	A	G	0.787698	1008
1	rs1044252	T	C	0.747024	1008
1	rs1801658	C	G	0.0515873	1008
1	rs10753140	G	T	0.747024	1008
1	rs10489300	T	C	0.030754	1008
1	rs2038114	T	C	0.747024	1008
1	rs10753141	T	C	0.747024	1008
1	rs12140065	T	C	0.030754	1008
1	rs6670149	A	G	0.798611	1008
1	rs6681309	G	T	0.747024	1008
1	rs12120714	C	T	0.030754	1008
1	rs16850255	T	C	0.0515873	1008
1	rs10913262	G	A	0.748016	1008
1	rs968285	T	C	0.748016	1008
1	rs12094387	T	C	0.0515873	1008
1	rs1014712	G	A	0.748016	1008
1	rs2179391	C	T	0.748016	1008
1	rs1534957	G	A	0.0515873	1008
1	rs61821314	C	T	0.030754	1008
1	rs58376808	A	G	0.0416667	1008
1	rs10913263	T	C	0.799603	1008
1	rs12025276	C	T	0.748016	1008
1	rs1335	T	C	0.749008	1008
1	rs12120519	C	T	0.030754	1008
1	rs2206317	G	T	0.748016	1008
1	rs2206318	G	A	0.800595	1008
1	rs1154591	C	T	0.748016	1008
1	rs2223488	A	G	0.996032	1008
1	rs17312950	T	C	0.748016	1008
1	rs12093087	A	G	0.030754	1008
1	rs61823801	C	A	0.030754	1008
1	rs11576339	G	A	0.748016	1008
1	rs141080561	G	A	0.0198413	1008
1	rs10798485	G	A	0.748016	1008
1	rs10798486	A	G	0.748016	1008
1	rs6693679	A	C	0.0208333	1008
1	rs41267144	G	A	0.030754	1008
1	rs6425397	C	T	0.789683	1008
1	rs41267146	T	C	0.030754	1008
1	rs7513341	T	G	0.0208333	1008
1	rs6413830	G	A	0.747024	1008
1	rs6425398	C	T	0.799603	1008
1	rs12118933	G	C	0.030754	1008
1	rs117756442	C	T	0.0277778	1008
1	rs4652196	T	C	0.799603	1008
1	rs17312978	C	T	0.030754	1008
1	rs12752567	C	T	0.746032	1008
1	rs12120513	A	G	0.0297619	1008
1	rs12123989	G	A	0.0297619	1008
1	rs12025402	A	G	0.749008	1008
1	rs12125009	G	T	0.0297619	1008
1	rs12122639	A	G	0.0297619	1008
1	rs12123792	A	C	0.0297619	1008
1	rs12068725	T	C	0.0297619	1008
1	rs17378662	G	A	0.0297619	1008
1	rs79707452	T	C	0.0406746	1008
1	rs4652198	T	C	0.798611	1008
1	rs2206319	T	C	0.798611	1008
1	rs7532411	A	G	0.0297619	1008
1	rs17313055	A	G	0.0297619	1008
1	rs2076339	C	T	0.748016	1008
1	rs2076340	G	C	0.768849	1008
1	rs2076341	C	T	0.798611	1008
1	rs2076342	C	T	0.798611	1008
1	rs2072936	G	C	0.798611	1008
1	rs2861880	G	T	0.748016	1008
1	rs4652199	T	C	0.798611	1008
1	rs6659518	A	T	0.798611	1008
1	rs10798487	G	A	0.748016	1008
1	rs12137655	C	T	0.0297619	1008
1	rs12042605	C	T	0.75	1008
1	rs2072934	C	A	0.0297619	1008
1	rs2076337	G	A	0.75	1008
1	rs2235540	G	T	0.800595	1008
1	rs4652201	A	G	0.800595	1008
1	rs4652202	C	G	0.770833	1008
1	rs4652203	C	T	0.800595	1008
1	rs2072935	A	G	0.800595	1008
1	rs2076338	G	A	0.75	1008
1	rs6687032	G	T	0.0297619	1008
1	rs2206316	C	T	0.800595	1008
1	rs6676325	A	T	0.75	1008
1	rs6679170	T	C	0.800595	1008
1	rs6679355	T	A	0.800595	1008
1	rs12138487	C	A	0.0297619	1008
1	rs6685449	T	C	0.800595	1008
1	rs10913272	T	C	0.0297619	1008
1	rs12124795	T	C	0.0297619	1008
1	rs142140763	C	A	0.0357143	1008
1	rs145314489	G	A	0.00892857	1008
1	rs16850324	A	T	0.0386905	1008
1	rs2281180	G	C	0.800595	1008
1	rs6680908	C	T	0.0297619	1008
1	rs2228956	T	C	0.800595	1008
1	rs1555068	A	G	0.800595	1008
1	rs1555069	A	C	0.800595	1008
1	rs4397623	C	G	0.749008	1008
1	rs6425399	A	T	0.0505952	1008
1	rs16850339	C	T	0.0843254	1008
1	rs10489302	A	C	0.0297619	1008
1	rs12131188	T	C	0.801587	1008
1	rs12141483	C	T	0.0297619	1008
1	rs75593231	A	G	0.0565476	1008
1	rs12141490	C	T	0.0297619	1008
1	rs10798488	T	C	0.750992	1008
1	rs12406916	T	A	0.801587	1008
1	rs117989867	C	T	0.0188492	1008
1	rs12136890	G	A	0.0297619	1008
1	rs140078387	A	G	0.015873	1008
1	rs6664879	G	T	0.750992	1008
1	rs7555335	A	G	0.801587	1008
1	rs9659386	G	C	0.665675	1008
1	rs76573057	G	A	0.0297619	1008
1	rs61813266	C	G	0.0297619	1008
1	rs117067116	C	G	0.134921	1008
1	rs10442615	A	G	0.0297619	1008
1	rs10442616	T	G	0.0297619	1008
1	rs2205889	T	C	0.801587	1008
1	rs10442617	T	C	0.801587	1008
1	rs6425402	C	G	0.750992	1008
1	rs6425403	G	C	0.801587	1008
1	rs2223298	C	T	0.750992	1008
1	rs7511658	A	G	0.801587	1008
1	rs7522154	G	A	0.750992	1008
1	rs4652205	T	C	0.801587	1008
1	rs61813267	C	T	0.0297619	1008
1	rs1016612	A	C	0.0218254	1008
1	rs12135048	A	G	0.030754	1008
1	rs150663044	G	A	0.0357143	1008
1	rs146741530	C	T	0.0208333	1008
1	rs4652206	G	A	0.152778	1008
1	rs2038047	C	T	0.176587	1008
1	rs35047221	C	G	0.0248016	1008
1	rs11587780	A	G	0.0248016	1008
1	rs6659737	C	G	0.178571	1008
1	rs972632	C	G	0.178571	1008
1	rs12563065	C	G	0.152778	1008
1	rs2205888	A	G	0.180556	1008
1	rs974299	A	G	0.181548	1008
1	rs6682133	T	C	0.0248016	1008
1	rs12741683	A	T	0.0248016	1008
1	rs16850406	C	T	0.155754	1008
1	rs79572165	A	T	0.132937	1008
1	rs6670777	C	T	0.180556	1008
1	rs6688579	T	C	0.180556	1008
1	rs731298	A	G	0.155754	1008
1	rs760690	C	T	0.181548	1008
1	rs72718659	G	C	0.150794	1008
1	rs6699378	T	A	0.157738	1008
1	rs112508178	G	A	0.156746	1008
1	rs180940583	G	A	0.0367063	1008
1	rs61813272	T	C	0.015873	1008
1	rs1028317	G	A	0.147817	1008
1	rs56247555	T	C	0.147817	1008
1	rs55797813	T	C	0.147817	1008
1	rs12564351	C	T	0.147817	1008
1	rs12569108	A	G	0.147817	1008
1	rs12561927	T	C	0.147817	1008
1	rs188218026	C	A	0.015873	1008
1	rs4650954	C	A	0.147817	1008
1	rs4652207	T	C	0.147817	1008
1	rs2072836	C	T	0.147817	1008
1	rs2076071	A	G	0.147817	1008
1	rs77391769	G	A	0.00694444	1008
1	rs17313493	T	C	0.147817	1008
1	rs16850437	A	C	0.147817	1008
1	rs12563589	G	A	0.147817	1008
1	rs5020909	A	C	0.147817	1008
1	rs7525301	G	A	0.0337302	1008
1	rs7554828	C	G	0.14881	1008
1	rs1033408	A	G	0.14881	1008
1	rs10913278	T	C	0.14881	1008
1	rs113669970	G	C	0.147817	1008
1	rs143728414	C	A	0.0367063	1008
1	rs58582551	C	T	0.147817	1008
1	rs2076070	A	G	0.14881	1008
1	rs72718670	G	T	0.146825	1008
1	rs4652208	A	C	0.227183	1008
1	rs2076073	A	G	0.188492	1008
1	rs2067038	T	G	0.188492	1008
1	rs4652209	T	C	0.189484	1008
1	rs75618537	G	C	0.191468	1008
1	rs4652211	T	C	0.191468	1008
1	rs143768649	T	C	0.0257937	1008
1	rs16850453	C	T	0.1875	1008
1	rs117220273	T	C	0.0853175	1008
1	rs118091687	A	G	0.0327381	1008
1	rs140252442	C	A	0.0257937	1008
1	rs2235301	G	A	0.198413	1008
1	rs71628219	G	T	0.0267857	1008
1	rs2235300	C	T	0.198413	1008
1	rs79139911	C	A	0.0238095	1008
1	rs116966002	C	T	0.0198413	1008
1	rs4652216	C	T	0.197421	1008
1	rs12565733	T	A	0.198413	1008
1	rs227984	C	T	0.197421	1008
1	rs16850479	C	T	0.199405	1008
1	rs10798490	G	A	0.199405	1008
1	rs227987	G	A	0.217262	1008
1	rs227988	T	C	0.867063	1008
1	rs34618517	A	G	0.0277778	1008
1	rs144539340	G	T	0.0178571	1008
1	rs35621811	C	T	0.0277778	1008
1	rs12145795	C	T	0.0525794	1008
1	rs6673860	A	T	0.0277778	1008
1	rs61813275	T	C	0.0277778	1008
1	rs56900053	C	T	0.195437	1008
1	rs227992	T	C	0.223214	1008
1	rs35994765	C	T	0.0277778	1008
1	rs115023262	A	T	0.00793651	1008
1	rs12569184	G	A	0.195437	1008
1	rs41267148	C	T	0.0277778	1008
1	rs72718689	C	G	0.195437	1008
1	rs2142757	T	G	0.195437	1008
1	rs227996	A	G	0.200397	1008
1	rs2142756	C	T	0.195437	1008
1	rs12028794	C	T	0.0198413	1008
1	rs61577256	G	A	0.195437	1008
1	rs227997	C	G	0.200397	1008
1	rs150931059	C	G	0.0357143	1008
1	rs16850555	C	T	0.195437	1008
1	rs4341326	C	T	0.195437	1008
1	rs16850561	G	A	0.195437	1008
1	rs228002	C	G	0.200397	1008
1	rs228003	C	A	0.200397	1008
1	rs21257	C	T	0.200397	1008
1	rs4652217	G	C	0.00496032	1008
1	rs228005	G	A	0.97619	1008
1	rs228006	C	T	0.197421	1008
1	rs112120696	C	T	0.19246	1008
1	rs16850576	A	G	0.0644841	1008
1	rs228008	T	C	0.197421	1008
1	rs10798494	C	T	0.00396825	1008
1	rs12122503	G	A	0.0515873	1008
1	rs228009	T	C	0.197421	1008
1	rs10489305	C	T	0.00396825	1008
1	rs228011	G	A	0.197421	1008
1	rs144103104	C	T	0.0436508	1008
1	rs228012	C	T	0.197421	1008
1	rs960340	G	T	0.197421	1008
1	rs10913287	T	C	0.00396825	1008
1	rs79999545	G	T	0.107143	1008
1	rs228013	G	A	0.197421	1008
1	rs117308793	G	T	0.0238095	1008
1	rs2861881	C	T	0.196429	1008
1	rs228014	T	C	0.197421	1008
1	rs228015	G	C	0.197421	1008
1	rs7556507	T	G	0.00396825	1008
1	rs78114205	G	A	0.015873	1008
1	rs2861882	G	A	0.197421	1008
1	rs4650955	A	G	0.197421	1008
1	rs12755513	T	C	0.00396825	1008
1	rs72720704	T	C	0.193452	1008
1	rs117149671	A	C	0.104167	1008
1	rs118100562	C	T	0.104167	1008
1	rs12135256	C	G	0.197421	1008
1	rs228017	C	T	0.197421	1008
1	rs61369335	C	T	0.193452	1008
1	rs6661023	T	C	0.197421	1008
1	rs6668092	T	C	0.197421	1008
1	rs228019	C	A	0.195437	1008
1	rs75113718	C	T	0.00694444	1008
1	rs228020	T	C	0.197421	1008
1	rs7536949	A	G	0.197421	1008
1	rs7532760	G	A	0.197421	1008
1	rs142892510	A	G	0.0168651	1008
1	rs7540842	T	G	0.219246	1008
1	rs12568233	C	T	0.201389	1008
1	rs12565464	A	G	0.202381	1008
1	rs172917	A	G	0.205357	1008
1	rs760691	T	A	0.689484	1008
1	rs2076072	C	T	0.201389	1008
1	rs16850644	C	G	0.201389	1008
1	rs4652220	T	C	0.00297619	1008
1	rs12040895	T	G	0.0228175	1008
1	rs12041859	T	C	0.631944	1008
1	rs10753142	T	A	0.00396825	1008
1	rs56297461	C	T	0.256944	1008
1	rs12568439	G	A	0.255952	1008
1	rs6682507	C	T	0.00297619	1008
1	rs2223301	T	C	0.258929	1008
1	rs2076069	C	G	0.259921	1008
1	rs2861884	A	G	0.262897	1008
1	rs71628224	G	A	0.0297619	1008
1	rs742123	A	G	0.262897	1008
1	rs742122	A	G	0.259921	1008
1	rs1883246	T	C	0.262897	1008
1	rs35506438	G	A	0.259921	1008
1	rs41480245	A	G	0.259921	1008
1	rs12568931	G	A	0.257937	1008
1	rs4652221	G	C	0.262897	1008
1	rs6672689	G	A	0.00297619	1008
1	rs10913289	G	A	0.737103	1008
1	rs7517550	A	C	0.262897	1008
1	rs61813297	A	C	0.0505952	1008
1	rs117079210	A	G	0.0486111	1008
1	rs4652222	G	T	0.259921	1008
1	rs4652223	C	T	0.259921	1008
1	rs117189752	G	A	0.0347222	1008
1	rs16850682	T	A	0.259921	1008
1	rs79994981	G	C	0.259921	1008
1	rs11576541	G	A	0.0238095	1008
1	rs35923165	T	A	0.252976	1008
1	rs7416836	G	A	0.252976	1008
1	rs16850689	C	T	0.248016	1008
1	rs2209010	C	T	0.0525794	1008
1	rs6667588	A	G	0.218254	1008
1	rs16850697	T	G	0.179563	1008
1	rs78024942	A	G	0.185516	1008
1	rs6670908	T	C	0.0496032	1008
1	rs75974699	G	A	0.047619	1008
1	rs80354673	G	C	0.047619	1008
1	rs76669157	T	A	0.047619	1008
1	rs77203395	G	A	0.047619	1008
1	rs75486461	T	G	0.0396825	1008
1	rs2861885	C	A	0.0545635	1008
1	rs2861886	T	C	0.047619	1008
1	rs61001062	G	A	0.0545635	1008
1	rs7548487	A	G	0.0545635	1008
1	rs7548151	G	A	0.0545635	1008
1	rs76329132	T	C	0.014881	1008
1	rs80217027	A	T	0.014881	1008
1	rs16850706	T	C	0.114087	1008
1	rs73047038	G	C	0.0218254	1008
1	rs73047041	A	G	0.0218254	1008
1	rs74547540	G	A	0.0218254	1008
1	rs78967650	T	C	0.0218254	1008
1	rs61075998	G	C	0.0218254	1008
1	rs116649824	G	A	0.014881	1008
1	rs6673778	G	A	0.0218254	1008
1	rs12039158	C	T	0.114087	1008
1	rs7555091	T	C	0.0218254	1008
1	rs4650957	G	C	0.104167	1008
1	rs6661459	T	C	0.0218254	1008
1	rs6697602	C	G	0.0218254	1008
1	rs142049200	G	A	0.0357143	1008
1	rs12035270	T	C	0.0605159	1008
1	rs79907891	G	A	0.014881	1008
1	rs6665925	A	G	0.0218254	1008
1	rs6704507	C	T	0.0218254	1008
1	rs2861887	C	T	0.0238095	1008
1	rs76529881	G	A	0.014881	1008
1	rs12750202	G	A	0.00892857	1008
1	rs12741354	T	C	0.00892857	1008
1	rs6659769	C	A	0.0238095	1008
1	rs6683648	G	A	0.0238095	1008
1	rs6675257	T	C	0.0238095	1008
1	rs6686441	G	A	0.0238095	1008
1	rs6678743	T	G	0.0238095	1008
1	rs2205788	T	C	0.0238095	1008
1	rs2205787	A	G	0.0238095	1008
1	rs2205786	T	C	0.0238095	1008
1	rs80070803	G	A	0.014881	1008
1	rs78711190	T	G	0.014881	1008
1	rs12744827	G	A	0.0238095	1008
1	rs7547108	C	T	0.0238095	1008
1	rs7516130	A	G	0.00892857	1008
1	rs11585723	T	A	0.0238095	1008
1	rs11585725	T	C	0.0238095	1008
1	rs79239137	G	A	0.014881	1008
1	rs6425406	A	G	0.00892857	1008
1	rs6425407	T	C	0.0238095	1008
1	rs6701093	C	T	0.0238095	1008
1	rs78661315	A	G	0.014881	1008
1	rs2068331	C	T	0.0238095	1008
1	rs2861915	T	C	0.0238095	1008
1	rs2902093	G	A	0.00892857	1008
1	rs12042424	C	T	0.0863095	1008
1	rs76737870	T	G	0.014881	1008
1	rs7529430	A	G	0.0238095	1008
1	rs7517664	C	T	0.00892857	1008
1	rs6425408	G	C	0.0238095	1008
1	rs6425409	G	A	0.0238095	1008
1	rs6678480	A	C	0.00992063	1008
1	rs4370732	A	G	0.0238095	1008
1	rs141156780	A	G	0.0535714	1008
1	rs74468329	G	A	0.014881	1008
1	rs556553199	C	T	0.0823413	1008
1	rs77769966	A	G	0.014881	1008
1	rs12732164	G	A	0.0238095	1008
1	rs77827784	A	G	0.014881	1008
1	rs11583509	A	C	0.0238095	1008
1	rs74537746	G	A	0.0228175	1008
1	rs6425410	C	T	0.0238095	1008
1	rs6425411	A	G	0.0238095	1008
1	rs227530	T	C	0.138889	1008
1	rs6673537	T	C	0.0238095	1008
1	rs12747882	G	A	0.0238095	1008
1	rs1028305	G	A	0.0238095	1008
1	rs1028303	C	A	0.0238095	1008
1	rs12691477	G	T	0.138889	1008
1	rs13376249	C	T	0.116071	1008
1	rs80051689	A	T	0.116071	1008
1	rs57108422	A	G	0.116071	1008
1	rs59426705	T	C	0.116071	1008
1	rs59551381	A	T	0.116071	1008
1	rs13375316	T	G	0.118056	1008
1	rs75533359	A	T	0.116071	1008
1	rs114830900	A	C	0.116071	1008
1	rs57996349	C	T	0.00694444	1008
1	rs2902094	T	C	0.118056	1008
1	rs116409524	G	A	0.116071	1008
1	rs73047088	T	A	0.00694444	1008
1	rs75044565	G	A	0.0138889	1008
1	rs34407646	C	T	0.116071	1008
1	rs79828449	C	T	0.116071	1008
1	rs115882209	C	A	0.116071	1008
1	rs77789823	G	A	0.116071	1008
1	rs74668832	C	T	0.116071	1008
1	rs2205785	C	T	0.00694444	1008
1	rs77307744	T	C	0.116071	1008
1	rs16850722	G	A	0.0138889	1008
1	rs1022835	T	C	0.116071	1008
1	rs76799000	T	C	0.116071	1008
1	rs76919411	C	A	0.116071	1008
1	rs76993648	C	G	0.12996	1008
1	rs140674846	C	A	0.0218254	1008
1	rs16850724	A	G	0.00694444	1008
1	rs16850726	T	C	0.116071	1008
1	rs58668748	G	A	0.116071	1008
1	rs7552345	A	C	0.138889	1008
1	rs12722726	G	A	0.118056	1008
1	rs115532781	T	A	0.00694444	1008
1	rs7521610	G	T	0.138889	1008
1	rs17314087	A	T	0.0138889	1008
1	rs6661056	T	C	0.00694444	1008
1	rs6425412	A	G	0.00694444	1008
1	rs77271675	C	T	0.0138889	1008
1	rs16850728	T	C	0.116071	1008
1	rs7524889	G	C	0.00694444	1008
1	rs17379768	A	T	0.0138889	1008
1	rs7519595	T	C	0.137897	1008
1	rs74814187	C	T	0.00694444	1008
1	rs17379781	C	T	0.0138889	1008
1	rs17314157	A	G	0.0138889	1008
1	rs78288769	C	A	0.115079	1008
1	rs7516985	G	A	0.130952	1008
1	rs34609491	C	T	0.131944	1008
1	rs11581139	C	T	0.00793651	1008
1	rs11590989	T	C	0.00793651	1008
1	rs11581173	C	T	0.00793651	1008
1	rs11581207	C	T	0.00793651	1008
1	rs11589923	G	A	0.00793651	1008
1	rs12141039	T	C	0.420635	1008
1	rs73048914	C	T	0.00793651	1008
1	rs7517491	C	A	0.00793651	1008
1	rs11590343	A	C	0.00793651	1008
1	rs11576931	G	A	0.00793651	1008
1	rs227526	T	C	0.00595238	1008
1	rs2861916	T	C	0.00992063	1008
1	rs227524	T	C	0.268849	1008
1	rs146145502	C	T	0.0218254	1008
1	rs227523	T	C	0.232143	1008
1	rs227521	A	G	0.234127	1008
1	rs227520	A	T	0.234127	1008
1	rs227519	A	G	0.234127	1008
1	rs147799797	T	A	0.0198413	1008
1	rs11583666	C	T	0.00793651	1008
1	rs227517	T	C	0.231151	1008
1	rs16850767	C	T	0.231151	1008
1	rs17379864	G	A	0.00793651	1008
1	rs227511	A	C	0.232143	1008
1	rs227510	A	G	0.232143	1008
1	rs12060149	T	G	0.0416667	1008
1	rs227509	A	C	0.231151	1008
1	rs227508	G	T	0.230159	1008
1	rs227507	A	G	0.230159	1008
1	rs227506	C	T	0.231151	1008
1	rs227505	G	T	0.231151	1008
1	rs147361178	C	T	0.0347222	1008
1	rs10798497	C	T	0.0396825	1008
1	rs118191887	T	C	0.0228175	1008
1	rs10798498	C	T	0.246032	1008
1	rs10753143	A	G	0.252976	1008
1	rs10798499	A	C	0.246032	1008
1	rs10798500	T	C	0.178571	1008
1	rs117582308	A	G	0.0218254	1008
1	rs10798501	T	A	0.178571	1008
1	rs10489306	T	C	0.178571	1008
1	rs80304932	T	A	0.0386905	1008
1	rs16850821	T	A	0.178571	1008
1	rs12084352	C	G	0.178571	1008
1	rs12084444	C	T	0.178571	1008
1	rs12070572	T	G	0.178571	1008
1	rs16850827	T	C	0.143849	1008
1	rs79457548	C	A	0.0873016	1008
1	rs10047146	T	C	0.186508	1008
1	rs10047083	C	T	0.178571	1008
1	rs10489307	G	C	0.178571	1008
1	rs12082793	C	T	0.178571	1008
1	rs10047171	T	C	0.179563	1008
1	rs12030175	T	C	0.178571	1008
1	rs972484	G	A	0.185516	1008
1	rs1402640	A	G	0.178571	1008
1	rs141230972	T	C	0.0277778	1008
1	rs12085539	C	T	0.178571	1008
1	rs10489308	T	C	0.178571	1008
1	rs12032400	A	T	0.178571	1008
1	rs12033472	A	G	0.178571	1008
1	rs10913291	G	A	0.178571	1008
1	rs6667502	T	C	0.608135	1008
1	rs7524893	T	A	0.178571	1008
1	rs7531103	T	G	0.185516	1008
1	rs13375301	G	A	0.178571	1008
1	rs7522073	A	T	0.185516	1008
1	rs7513002	C	T	0.178571	1008
1	rs10913293	G	T	0.178571	1008
1	rs59413640	G	A	0.178571	1008
1	rs6691459	G	C	0.178571	1008
1	rs143984726	G	A	0.0267857	1008
1	rs6686716	T	G	0.178571	1008
1	rs35840613	A	G	0.00297619	1008
1	rs12094495	C	T	0.178571	1008
1	rs11806241	A	T	0.185516	1008
1	rs10798502	A	C	0.185516	1008
1	rs530232	A	C	0.612103	1008
1	rs12084892	T	A	0.178571	1008
1	rs12085014	T	C	0.178571	1008
1	rs12088649	G	C	0.178571	1008
1	rs55873113	G	A	0.178571	1008
1	rs11588719	G	A	0.00694444	1008
1	rs11577465	C	T	0.00694444	1008
1	rs2014384	C	T	0.00694444	1008
1	rs17314464	T	A	0.422619	1008
1	rs10798503	C	T	0.178571	1008
1	rs12039332	A	G	0.178571	1008
1	rs12021769	C	T	0.185516	1008
1	rs12088305	G	A	0.178571	1008
1	rs4652230	A	G	0.423611	1008
1	rs4652231	C	A	0.178571	1008
1	rs58372053	C	A	0.178571	1008
1	rs6704133	A	G	0.179563	1008
1	rs191155804	T	C	0.00595238	1008
1	rs58098535	A	G	0.185516	1008
1	rs57081256	A	C	0.178571	1008
1	rs57160124	T	C	0.178571	1008
1	rs75754298	G	T	0.0257937	1008
1	rs60658933	C	T	0.178571	1008
1	rs12092285	G	A	0.185516	1008
1	rs12088979	T	G	0.178571	1008
1	rs6665358	A	G	0.178571	1008
1	rs6701604	C	A	0.178571	1008
1	rs6665725	A	G	0.178571	1008
1	rs6425414	T	G	0.178571	1008
1	rs7515582	T	C	0.178571	1008
1	rs2049162	C	G	0.178571	1008
1	rs10913294	C	T	0.178571	1008
1	rs2056936	C	G	0.178571	1008
1	rs6685565	G	A	0.178571	1008
1	rs12568416	A	C	0.375	1008
1	rs6681004	T	C	0.185516	1008
1	rs7534953	T	C	0.178571	1008
1	rs10913295	T	C	0.178571	1008
1	rs12061077	G	T	0.178571	1008
1	rs12097418	A	G	0.178571	1008
1	rs12071829	C	T	0.178571	1008
1	rs12058777	T	C	0.178571	1008
1	rs6687997	G	A	0.178571	1008
1	rs725416	C	A	0.185516	1008
1	rs57143436	G	A	0.178571	1008
1	rs17380289	C	T	0.00694444	1008
1	rs73034435	G	A	0.214286	1008
1	rs74518646	A	G	0.214286	1008
1	rs12090000	A	G	0.186508	1008
1	rs57639532	C	T	0.0218254	1008
1	rs12048055	G	T	0.046627	1008
1	rs12048084	G	A	0.215278	1008
1	rs17380303	C	T	0.00694444	1008
1	rs17314674	G	C	0.00694444	1008
1	rs10913296	G	A	0.215278	1008
1	rs60596527	G	A	0.00694444	1008
1	rs66778594	C	T	0.220238	1008
1	rs12564343	C	T	0.227183	1008
1	rs10913297	A	C	0.470238	1008
1	rs12117541	A	C	0.467262	1008
1	rs12120894	G	A	0.467262	1008
1	rs12128612	C	T	0.467262	1008
1	rs1521441	G	C	0.705357	1008
1	rs1402641	G	A	0.474206	1008
1	rs1402642	G	A	0.463294	1008
1	rs3926739	A	C	0.704365	1008
1	rs12031932	C	T	0.22619	1008
1	rs75595453	G	A	0.0109127	1008
1	rs1521442	C	T	0.700397	1008
1	rs10913298	C	T	0.237103	1008
1	rs10753144	G	A	0.700397	1008
1	rs12076832	C	T	0.227183	1008
1	rs12076969	C	A	0.227183	1008
1	rs72720762	G	A	0.136905	1008
1	rs78085575	G	A	0.00992063	1008
1	rs12079554	C	G	0.227183	1008
1	rs12563309	T	A	0.227183	1008
1	rs12126154	G	A	0.463294	1008
1	rs12082646	C	A	0.227183	1008
1	rs10798504	C	T	0.700397	1008
1	rs2861918	C	G	0.463294	1008
1	rs2902096	G	C	0.700397	1008
1	rs12070106	T	A	0.228175	1008
1	rs77099397	C	A	0.078373	1008
1	rs4652232	G	A	0.462302	1008
1	rs10753147	A	G	0.463294	1008
1	rs4652233	G	A	0.587302	1008
1	rs115518330	A	C	0.00992063	1008
1	rs9919270	G	C	0.584325	1008
1	rs12083725	C	T	0.124008	1008
1	rs487768	A	G	0.535714	1008
1	rs537648	G	A	0.37004	1008
1	rs482484	A	C	0.37004	1008
1	rs556287	C	A	0.37004	1008
1	rs806253	T	C	0.37004	1008
1	rs113175301	C	T	0.046627	1008
1	rs138346091	A	G	0.0138889	1008
1	rs518362	T	C	0.374008	1008
1	rs72720770	A	C	0.047619	1008
1	rs36045327	C	A	0.257937	1008
1	rs76267710	G	A	0.0992063	1008
1	rs510635	C	T	0.37996	1008
1	rs150273144	T	C	0.0178571	1008
1	rs78772624	C	A	0.047619	1008
1	rs10913299	G	T	0.0515873	1008
1	rs554351	T	C	0.422619	1008
1	rs554454	G	A	0.422619	1008
1	rs557474	A	C	0.422619	1008
1	rs532001	A	G	0.420635	1008
1	rs188950715	A	G	0.00496032	1008
1	rs6660903	T	C	0.630952	1008
1	rs66800096	C	T	0.579365	1008
1	rs67549513	G	T	0.580357	1008
1	rs72720771	T	C	0.047619	1008
1	rs55699262	C	G	0.046627	1008
1	rs55657925	C	T	0.046627	1008
1	rs12131307	A	G	0.637897	1008
1	rs10913300	G	A	0.636905	1008
1	rs72720772	A	T	0.046627	1008
1	rs932311	G	T	0.575397	1008
1	rs932310	G	C	0.364087	1008
1	rs760689	C	G	0.565476	1008
1	rs760688	G	A	0.580357	1008
1	rs1009160	C	T	0.53373	1008
1	rs6683060	G	T	0.537698	1008
1	rs1980443	C	G	0.534722	1008
1	rs3176442	C	T	0.529762	1008
1	rs12040163	A	T	0.529762	1008
1	rs926319	C	A	0.529762	1008
1	rs10798505	C	A	0.529762	1008
1	rs1879563	A	G	0.530754	1008
1	rs1879564	C	T	0.0248016	1008
1	rs926318	G	C	0.529762	1008
1	rs926317	G	A	0.529762	1008
1	rs982875	G	T	0.529762	1008
1	rs1967666	G	A	0.530754	1008
1	rs143238021	G	A	0.0128968	1008
1	rs10489309	T	G	0.530754	1008
1	rs10753148	A	C	0.530754	1008
1	rs1402638	C	T	0.530754	1008
1	rs1013219	C	T	0.530754	1008
1	rs6699955	T	C	0.530754	1008
1	rs79193325	G	A	0.0952381	1008
1	rs6703964	A	G	0.531746	1008
1	rs2205880	G	A	0.531746	1008
1	rs11577869	G	A	0.52877	1008
1	rs1293347	T	C	0.882937	1008
1	rs10798506	T	C	0.522817	1008
1	rs117488253	A	G	0.103175	1008
1	rs10798507	G	A	0.52381	1008
1	rs2204047	A	C	0.52381	1008
1	rs6663848	T	C	0.52381	1008
1	rs55924279	G	A	0.52381	1008
1	rs2861919	G	C	0.521825	1008
1	rs6674326	G	A	0.522817	1008
1	rs6674400	G	T	0.522817	1008
1	rs75752690	G	C	0.046627	1008
1	rs12031532	G	C	0.305556	1008
1	rs4650961	A	G	0.881944	1008
1	rs117872480	C	G	0.0357143	1008
1	rs10798508	C	T	0.511905	1008
1	rs12031361	G	A	0.34623	1008
1	rs2139876	C	T	0.532738	1008
1	rs17380778	G	A	0.162698	1008
1	rs74526077	C	A	0.030754	1008
1	rs146574891	T	C	0.0138889	1008
1	rs78750590	A	G	0.0496032	1008
1	rs11583327	G	A	0.161706	1008
1	rs12035003	G	A	0.0168651	1008
1	rs77702814	A	C	0.0496032	1008
1	rs76204340	A	G	0.0496032	1008
1	rs74920193	G	T	0.0496032	1008
1	rs138799872	C	T	0.0119048	1008
1	rs3176443	C	G	0.21131	1008
1	rs118006232	C	T	0.0188492	1008
1	rs17315200	G	A	0.161706	1008
1	rs17315214	G	T	0.161706	1008
1	rs11581477	T	G	0.161706	1008
1	rs1996742	A	C	0.161706	1008
1	rs58967969	T	C	0.21131	1008
1	rs11582132	A	C	0.160714	1008
1	rs77200077	G	A	0.0496032	1008
1	rs1521439	T	C	0.599206	1008
1	rs12729262	G	T	0.388889	1008
1	rs16851031	C	T	0.388889	1008
1	rs72720790	G	A	0.160714	1008
1	rs72720791	G	A	0.160714	1008
1	rs12133299	A	G	0.603175	1008
1	rs75375071	A	G	0.0496032	1008
1	rs1402639	A	C	0.599206	1008
1	rs16851035	T	G	0.389881	1008
1	rs79728360	G	C	0.0496032	1008
1	rs11587000	G	A	0.160714	1008
1	rs75872248	T	A	0.0496032	1008
1	rs80112274	A	G	0.0496032	1008
1	rs66465149	T	C	0.210317	1008
1	rs11585306	G	C	0.159722	1008
1	rs117635510	G	A	0.0327381	1008
1	rs2861971	C	T	0.599206	1008
1	rs111837750	A	C	0.0496032	1008
1	rs72720800	C	T	0.160714	1008
1	rs67664585	T	G	0.210317	1008
1	rs9425455	A	G	0.884921	1008
1	rs72722503	C	A	0.160714	1008
1	rs68105828	G	A	0.210317	1008
1	rs766021	T	C	0.600198	1008
1	rs79200650	C	T	0.0496032	1008
1	rs2205879	C	A	0.389881	1008
1	rs16851037	G	A	0.210317	1008
1	rs17315298	C	T	0.160714	1008
1	rs2861972	A	G	0.600198	1008
1	rs970764	A	C	0.604167	1008
1	rs970763	G	A	0.388889	1008
1	rs12024151	C	G	0.600198	1008
1	rs57046618	G	A	0.160714	1008
1	rs77647867	C	T	0.0496032	1008
1	rs16851048	T	C	0.210317	1008
1	rs9425803	A	T	0.43254	1008
1	rs78201088	C	T	0.0496032	1008
1	rs141077456	G	A	0.0238095	1008
1	rs12569209	G	A	0.519841	1008
1	rs6670165	C	T	0.190476	1008
1	rs760687	C	T	0.518849	1008
1	rs75967088	T	C	0.047619	1008
1	rs16851050	A	G	0.141865	1008
1	rs4652238	T	C	0.519841	1008
1	rs79122187	A	G	0.142857	1008
1	rs1883244	C	T	0.141865	1008
1	rs2205881	T	A	0.709325	1008
1	rs9425804	C	T	0.519841	1008
1	rs141856191	T	C	0.0128968	1008
1	rs74640249	T	C	0.0843254	1008
1	rs139533864	T	C	0.00198413	1008
1	rs12401643	G	T	0.709325	1008
1	rs1883243	C	G	0.141865	1008
1	rs1883242	T	C	0.141865	1008
1	rs4652239	T	C	0.714286	1008
1	rs140828341	G	A	0.014881	1008
1	rs112410126	G	A	0.047619	1008
1	rs113214139	A	G	0.047619	1008
1	rs58219571	G	A	0.141865	1008
1	rs10798509	T	C	0.709325	1008
1	rs112651114	C	T	0.047619	1008
1	rs72722526	C	T	0.141865	1008
1	rs4652240	T	C	0.519841	1008
1	rs2142752	T	C	0.710317	1008
1	rs112514430	C	T	0.135913	1008
1	rs2205887	A	G	0.525794	1008
1	rs114496455	G	A	0.047619	1008
1	rs4559456	A	G	0.709325	1008
1	rs115449657	G	A	0.047619	1008
1	rs2205886	G	A	0.135913	1008
1	rs4652242	G	A	0.526786	1008
1	rs4652243	C	T	0.709325	1008
1	rs147059593	T	C	0.0386905	1008
1	rs16851062	A	G	0.135913	1008
1	rs78502333	C	T	0.047619	1008
1	rs12025907	A	C	0.709325	1008
1	rs2861973	A	G	0.709325	1008
1	rs140937204	G	A	0.015873	1008
1	rs2223297	C	G	0.135913	1008
1	rs72722535	C	T	0.135913	1008
1	rs4652244	G	A	0.709325	1008
1	rs12037472	C	T	0.0327381	1008
1	rs56172555	C	T	0.135913	1008
1	rs114941157	G	T	0.00496032	1008
1	rs1123317	C	T	0.133929	1008
1	rs2861974	T	C	0.135913	1008
1	rs4453002	T	C	0.135913	1008
1	rs6683975	G	C	0.72619	1008
1	rs6660559	C	T	0.497024	1008
1	rs17659270	C	T	0.030754	1008
1	rs12563758	G	C	0.49504	1008
1	rs4652245	G	T	0.697421	1008
1	rs10798510	T	C	0.696429	1008
1	rs6667899	C	A	0.030754	1008
1	rs6693903	G	A	0.030754	1008
1	rs4140633	A	G	0.697421	1008
1	rs7528533	C	T	0.496032	1008
1	rs3946142	C	T	0.697421	1008
1	rs17659437	T	C	0.170635	1008
1	rs7531704	T	C	0.697421	1008
1	rs6425418	T	A	0.697421	1008
1	rs35640420	G	C	0.49504	1008
1	rs113859457	A	C	0.014881	1008
1	rs78458174	C	T	0.014881	1008
1	rs77664516	G	A	0.014881	1008
1	rs6425419	G	A	0.334325	1008
1	rs4650963	G	T	0.133929	1008
1	rs1014297	T	G	0.679563	1008
1	rs145168268	A	G	0.0248016	1008
1	rs74672888	G	T	0.0625	1008
1	rs6680701	C	T	0.507937	1008
1	rs6658794	G	A	0.675595	1008
1	rs4650964	G	A	0.675595	1008
1	rs76464586	G	A	0.0287698	1008
1	rs12037639	G	A	0.135913	1008
1	rs12568066	C	T	0.510913	1008
1	rs6678710	C	T	0.646825	1008
1	rs80340753	T	C	0.0287698	1008
1	rs74724163	G	C	0.0287698	1008
1	rs117909468	C	T	0.0376984	1008
1	rs72722566	T	C	0.00198413	1008
1	rs6664016	G	A	0.675595	1008
1	rs144614598	G	A	0.0178571	1008
1	rs12407549	T	A	0.511905	1008
1	rs12757194	C	G	0.511905	1008
1	rs10798511	T	C	0.675595	1008
1	rs9425805	T	C	0.52877	1008
1	rs9425456	C	T	0.526786	1008
1	rs143718845	C	T	0.0238095	1008
1	rs12034256	A	G	0.659722	1008
1	rs6663086	T	C	0.150794	1008
1	rs79538817	A	G	0.0496032	1008
1	rs79667169	T	C	0.0287698	1008
1	rs16851099	A	G	0.0823413	1008
1	rs77374824	C	T	0.0287698	1008
1	rs6703634	C	T	0.0287698	1008
1	rs74855223	G	T	0.0287698	1008
1	rs10489219	G	A	0.123016	1008
1	rs72722581	T	C	0.123016	1008
1	rs2294336	A	C	0.122024	1008
1	rs4652247	A	G	0.151786	1008
1	rs10913305	T	A	0.0277778	1008
1	rs6672376	T	G	0.123016	1008
1	rs12025407	C	T	0.527778	1008
1	rs76537825	A	G	0.047619	1008
1	rs12039685	A	C	0.123016	1008
1	rs1107923	C	A	0.0277778	1008
1	rs10913308	G	A	0.0277778	1008
1	rs12140154	G	A	0.0277778	1008
1	rs72722590	T	C	0.00198413	1008
1	rs3918426	C	T	0.0277778	1008
1	rs74759529	C	T	0.0277778	1008
1	rs79706407	T	C	0.0496032	1008
1	rs10913310	A	G	0.527778	1008
1	rs10913311	C	A	0.0277778	1008
1	rs113350740	T	C	0.0277778	1008
1	rs12048883	G	A	0.527778	1008
1	rs112157657	G	A	0.0277778	1008
1	rs12142979	T	C	0.0277778	1008
1	rs35504019	A	G	0.527778	1008
1	rs2861976	C	T	0.677579	1008
1	rs10913312	C	G	0.0277778	1008
1	rs2205882	G	A	0.0277778	1008
1	rs2902103	T	G	0.0277778	1008
1	rs79798804	G	A	0.0277778	1008
1	rs1883245	C	A	0.505952	1008
1	rs12048531	G	A	0.506944	1008
1	rs67709676	C	T	0.143849	1008
1	rs112322263	G	A	0.0267857	1008
1	rs2861977	A	G	0.677579	1008
1	rs12028782	C	G	0.506944	1008
1	rs10489220	C	T	0.0267857	1008
1	rs7513623	C	A	0.0267857	1008
1	rs7513726	C	T	0.0267857	1008
1	rs10489221	C	T	0.506944	1008
1	rs12118657	G	A	0.0267857	1008
1	rs10489222	A	G	0.0267857	1008
1	rs12116918	T	G	0.0267857	1008
1	rs72724808	A	C	0.144841	1008
1	rs2861978	T	G	0.0267857	1008
1	rs72724811	T	A	0.144841	1008
1	rs11581714	C	T	0.144841	1008
1	rs147403880	T	C	0.0267857	1008
1	rs10913315	T	C	0.506944	1008
1	rs12120651	G	C	0.0267857	1008
1	rs12117373	A	T	0.0267857	1008
1	rs4606279	T	C	0.506944	1008
1	rs111559127	A	G	0.0267857	1008
1	rs2861980	G	A	0.506944	1008
1	rs4428842	A	G	0.144841	1008
1	rs2861981	G	C	0.678571	1008
1	rs12142673	G	C	0.0267857	1008
1	rs11578303	C	G	0.0267857	1008
1	rs75381319	C	T	0.0267857	1008
1	rs2861982	G	C	0.144841	1008
1	rs117371565	A	G	0.0228175	1008
1	rs4489513	T	A	0.506944	1008
1	rs112872331	T	C	0.0267857	1008
1	rs10913316	G	A	0.506944	1008
1	rs2142755	A	G	0.506944	1008
1	rs79196132	G	A	0.0357143	1008
1	rs926322	G	A	0.506944	1008
1	rs72724827	G	A	0.00198413	1008
1	rs10429832	C	T	0.53373	1008
1	rs10913317	G	A	0.0267857	1008
1	rs16851143	A	C	0.144841	1008
1	rs11811526	A	G	0.0267857	1008
1	rs11799430	T	C	0.0267857	1008
1	rs11803846	C	T	0.0267857	1008
1	rs11800566	G	A	0.0267857	1008
1	rs16851147	T	C	0.144841	1008
1	rs76020849	G	A	0.0267857	1008
1	rs17608544	T	C	0.0267857	1008
1	rs115945192	C	T	0.0426587	1008
1	rs12116929	T	C	0.0267857	1008
1	rs12117677	T	C	0.0267857	1008
1	rs75124102	G	A	0.0228175	1008
1	rs12117052	A	T	0.0267857	1008
1	rs12120407	G	A	0.0267857	1008
1	rs926321	C	T	0.144841	1008
1	rs80030343	A	T	0.0267857	1008
1	rs1028316	G	C	0.171627	1008
1	rs6697667	A	G	0.0267857	1008
1	rs6660189	G	A	0.0267857	1008
1	rs12023819	T	G	0.513889	1008
1	rs1028315	G	C	0.144841	1008
1	rs12023123	A	C	0.513889	1008
1	rs10913318	T	A	0.0267857	1008
1	rs10913319	C	T	0.0267857	1008
1	rs79049045	G	T	0.0267857	1008
1	rs17660645	T	C	0.0267857	1008
1	rs74998655	T	A	0.0267857	1008
1	rs75380283	C	T	0.0267857	1008
1	rs11580867	C	T	0.0267857	1008
1	rs11590322	A	G	0.0277778	1008
1	rs11590332	A	T	0.0267857	1008
1	rs978271	C	A	0.684524	1008
1	rs3829805	G	C	0.0267857	1008
1	rs3829804	C	A	0.511905	1008
1	rs3829803	G	A	0.0267857	1008
1	rs3829802	C	G	0.0267857	1008
1	rs3829801	A	G	0.0267857	1008
1	rs3829799	G	A	0.685516	1008
1	rs736841	T	G	0.171627	1008
1	rs3829797	C	T	0.512897	1008
1	rs736840	A	G	0.144841	1008
1	rs6659497	A	C	0.0267857	1008
1	rs6670581	G	A	0.0267857	1008
1	rs10489223	T	C	0.0267857	1008
1	rs12119203	G	T	0.0267857	1008
1	rs12127636	C	T	0.0267857	1008
1	rs6673445	G	A	0.0267857	1008
1	rs6673529	G	A	0.0267857	1008
1	rs6673548	G	A	0.0267857	1008
1	rs6698684	C	G	0.0267857	1008
1	rs6662774	A	G	0.0267857	1008
1	rs6662902	A	G	0.0267857	1008
1	rs6699077	C	A	0.171627	1008
1	rs72724841	T	C	0.14881	1008
1	rs6674173	G	A	0.0267857	1008
1	rs10913320	A	G	0.171627	1008
1	rs12128679	C	T	0.0267857	1008
1	rs12128755	C	T	0.0267857	1008
1	rs12118607	T	C	0.0267857	1008
1	rs12118719	T	C	0.0267857	1008
1	rs35600310	T	C	0.00198413	1008
1	rs10798512	A	G	0.171627	1008
1	rs6657693	T	C	0.0267857	1008
1	rs6660646	T	G	0.681548	1008
1	rs11802692	G	A	0.0267857	1008
1	rs10798513	C	G	0.68254	1008
1	rs10913321	A	C	0.0267857	1008
1	rs11584690	C	A	0.0267857	1008
1	rs10798514	G	C	0.171627	1008
1	rs72724843	T	C	0.144841	1008
1	rs17661163	G	T	0.0267857	1008
1	rs16851203	T	C	0.144841	1008
1	rs117215841	T	A	0.507937	1008
1	rs375992695	G	T	0.047619	1008
1	rs561798618	C	G	0.0525794	1008
1	rs373799457	G	A	0.0257937	1008
1	rs200875406	C	T	0.0396825	1008
1	rs191562992	C	T	0.0267857	1008
1	rs2205885	T	C	0.68254	1008
1	rs2223296	A	G	0.68254	1008
1	rs79639164	G	A	0.0416667	1008
1	rs12135765	C	T	0.0267857	1008
1	rs10913329	T	C	0.170635	1008
1	rs4652249	C	G	0.143849	1008
1	rs76227043	G	C	0.143849	1008
1	rs143783363	A	G	0.143849	1008
1	rs926323	G	A	0.68254	1008
1	rs75444629	G	A	0.015873	1008
1	rs2142754	C	T	0.511905	1008
1	rs10913333	C	G	0.0277778	1008
1	rs11581304	T	C	0.143849	1008
1	rs10913334	G	A	0.0277778	1008
1	rs9662701	G	A	0.681548	1008
1	rs17609581	C	T	0.0277778	1008
1	rs9787286	T	A	0.143849	1008
1	rs9787143	C	T	0.143849	1008
1	rs144662646	A	C	0.015873	1008
1	rs11587004	C	A	0.143849	1008
1	rs80042997	C	T	0.0277778	1008
1	rs16851221	A	G	0.143849	1008
1	rs10913336	G	A	0.170635	1008
1	rs17609664	G	C	0.0277778	1008
1	rs2207029	T	C	0.68254	1008
1	rs12133045	G	A	0.0277778	1008
1	rs16851227	C	T	0.143849	1008
1	rs12141778	C	T	0.0277778	1008
1	rs16851232	T	C	0.512897	1008
1	rs72724863	C	T	0.142857	1008
1	rs72724865	T	G	0.142857	1008
1	rs72724866	G	T	0.00198413	1008
1	rs10737322	T	G	0.683532	1008
1	rs10913337	C	G	0.513889	1008
1	rs12136329	G	T	0.169643	1008
1	rs2223819	C	T	0.142857	1008
1	rs12132962	G	A	0.0267857	1008
1	rs72724874	T	G	0.142857	1008
1	rs11588897	C	T	0.142857	1008
1	rs11588941	C	T	0.142857	1008
1	rs16851248	C	T	0.142857	1008
1	rs75106356	C	A	0.0267857	1008
1	rs76096131	T	C	0.0267857	1008
1	rs7551092	C	T	0.686508	1008
1	rs10913339	A	G	0.169643	1008
1	rs72724880	G	A	0.142857	1008
1	rs16851250	G	A	0.142857	1008
1	rs117284390	T	C	0.100198	1008
1	rs10913340	A	G	0.539683	1008
1	rs72724882	C	A	0.141865	1008
1	rs742791	G	C	0.142857	1008
1	rs80226808	G	A	0.0267857	1008
1	rs6676131	G	C	0.68254	1008
1	rs16851266	G	A	0.143849	1008
1	rs76121378	C	G	0.0168651	1008
1	rs2861984	C	T	0.551587	1008
1	rs10798517	C	T	0.551587	1008
1	rs10913341	G	T	0.077381	1008
1	rs1040579	A	C	0.642857	1008
1	rs2143799	C	T	0.077381	1008
1	rs144242465	C	G	0.0138889	1008
1	rs4140476	A	G	0.628968	1008
1	rs4140477	A	T	0.628968	1008
1	rs7543021	G	T	0.628968	1008
1	rs112791518	A	C	0.0138889	1008
1	rs79873069	C	T	0.0138889	1008
1	rs72724890	G	C	0.077381	1008
1	rs76853266	C	G	0.0138889	1008
1	rs75785093	T	C	0.0138889	1008
1	rs10913342	C	G	0.552579	1008
1	rs72724892	T	C	0.0912698	1008
1	rs76793067	G	A	0.0138889	1008
1	rs145635232	G	A	0.077381	1008
1	rs6673896	A	G	0.645833	1008
1	rs1883905	A	G	0.0912698	1008
1	rs1883904	A	G	0.0912698	1008
1	rs72724899	C	T	0.077381	1008
1	rs10798518	A	G	0.642857	1008
1	rs74737852	T	G	0.047619	1008
1	rs6683425	T	C	0.642857	1008
1	rs11579573	C	T	0.0912698	1008
1	rs7535203	A	G	0.0912698	1008
1	rs6425424	A	G	0.552579	1008
1	rs79980547	C	G	0.191468	1008
1	rs11587772	A	C	0.0912698	1008
1	rs72726705	T	A	0.077381	1008
1	rs11589912	G	C	0.077381	1008
1	rs10913343	T	A	0.552579	1008
1	rs75273789	A	G	0.0138889	1008
1	rs11578741	C	T	0.0912698	1008
1	rs1883903	C	T	0.0912698	1008
1	rs7550110	T	G	0.643849	1008
1	rs1883902	C	T	0.552579	1008
1	rs72726712	T	G	0.077381	1008
1	rs72726716	G	A	0.0912698	1008
1	rs72726717	G	A	0.077381	1008
1	rs78689885	A	G	0.0138889	1008
1	rs12143548	A	G	0.643849	1008
1	rs1569751	G	T	0.551587	1008
1	rs72726718	T	G	0.0912698	1008
1	rs17610666	A	G	0.0912698	1008
1	rs72726721	G	A	0.0912698	1008
1	rs11577482	G	A	0.0912698	1008
1	rs6677916	C	T	0.643849	1008
1	rs72726726	G	A	0.0882937	1008
1	rs2207027	T	C	0.644841	1008
1	rs4650965	C	T	0.556548	1008
1	rs11576836	A	G	0.0863095	1008
1	rs75210058	G	A	0.0138889	1008
1	rs11800296	T	C	0.55754	1008
1	rs11801413	G	C	0.55754	1008
1	rs78724066	G	C	0.0138889	1008
1	rs4382669	G	A	0.55754	1008
1	rs72726737	G	A	0.0724206	1008
1	rs56172417	G	A	0.0724206	1008
1	rs10798519	A	G	0.643849	1008
1	rs114601674	G	A	0.0724206	1008
1	rs72726743	C	G	0.0724206	1008
1	rs73041316	T	C	0.0138889	1008
1	rs72726745	G	A	0.0724206	1008
1	rs113266604	A	G	0.0138889	1008
1	rs143763753	T	C	0.0724206	1008
1	rs7520147	T	C	0.643849	1008
1	rs56383844	C	T	0.0724206	1008
1	rs56239341	G	C	0.0724206	1008
1	rs10913344	A	G	0.55754	1008
1	rs72726750	C	T	0.0724206	1008
1	rs56350713	T	C	0.643849	1008
1	rs7521149	A	G	0.631944	1008
1	rs10489225	C	T	0.631944	1008
1	rs10798520	C	G	0.545635	1008
1	rs10798521	C	G	0.545635	1008
1	rs72726755	C	T	0.0724206	1008
1	rs72726756	G	A	0.0724206	1008
1	rs6425425	C	A	0.643849	1008
1	rs11579578	G	T	0.0724206	1008
1	rs11578222	T	C	0.0724206	1008
1	rs11577856	A	G	0.0724206	1008
1	rs11579645	G	A	0.0724206	1008
1	rs72726757	G	A	0.0724206	1008
1	rs184041603	T	C	0.0267857	1008
1	rs72710803	A	C	0.0724206	1008
1	rs4650967	C	T	0.630952	1008
1	rs722454	A	G	0.643849	1008
1	rs185262445	T	C	0.0277778	1008
1	rs77790985	G	T	0.0138889	1008
1	rs10913345	T	G	0.556548	1008
1	rs7556631	C	T	0.0138889	1008
1	rs715359	T	C	0.544643	1008
1	rs715358	C	T	0.544643	1008
1	rs192723259	A	C	0.00297619	1008
1	rs113197150	A	T	0.0138889	1008
1	rs2022274	C	T	0.630952	1008
1	rs6675242	A	G	0.568452	1008
1	rs10489226	C	T	0.544643	1008
1	rs6675650	A	C	0.549603	1008
1	rs12026256	A	G	0.576389	1008
1	rs16851340	G	A	0.37996	1008
1	rs7521346	C	T	0.4375	1008
1	rs1358842	T	C	0.484127	1008
1	rs4282771	G	A	0.484127	1008
1	rs4282772	G	T	0.483135	1008
1	rs2021569	A	G	0.484127	1008
1	rs6696093	G	A	0.483135	1008
1	rs6425426	G	A	0.484127	1008
1	rs7539470	A	G	0.486111	1008
1	rs10753150	C	G	0.485119	1008
1	rs10913346	T	C	0.485119	1008
1	rs10913347	A	G	0.485119	1008
1	rs76416104	A	C	0.0257937	1008
1	rs1358841	A	T	0.485119	1008
1	rs7519677	C	T	0.484127	1008
1	rs2023426	A	G	0.485119	1008
1	rs2023425	T	C	0.485119	1008
1	rs1321767	G	C	0.484127	1008
1	rs10913348	T	G	0.485119	1008
1	rs10798522	C	T	0.484127	1008
1	rs10753151	G	C	0.485119	1008
1	rs10913349	G	A	0.484127	1008
1	rs10732999	G	A	0.485119	1008
1	rs117410527	G	A	0.0376984	1008
1	rs12140698	C	T	0.0515873	1008
1	rs10218703	C	G	0.484127	1008
1	rs10913350	C	G	0.484127	1008
1	rs78376087	G	A	0.0257937	1008
1	rs10913352	T	C	0.484127	1008
1	rs12037766	T	C	0.483135	1008
1	rs1885021	C	T	0.483135	1008
1	rs1885020	C	T	0.430556	1008
1	rs10798523	T	C	0.500992	1008
1	rs10913353	G	A	0.467262	1008
1	rs34015683	C	T	0.0208333	1008
1	rs12042305	C	T	0.531746	1008
1	rs10913354	A	G	0.531746	1008
1	rs10913355	G	A	0.531746	1008
1	rs10913356	A	G	0.531746	1008
1	rs10913357	T	G	0.531746	1008
1	rs12038173	G	A	0.530754	1008
1	rs10913358	G	C	0.530754	1008
1	rs2038486	T	C	0.694444	1008
1	rs117216174	C	A	0.00496032	1008
1	rs11805899	A	G	0.152778	1008
1	rs10913360	T	C	0.531746	1008
1	rs10489227	A	G	0.531746	1008
1	rs141668738	C	T	0.0357143	1008
1	rs10753152	C	T	0.531746	1008
1	rs10753153	A	G	0.531746	1008
1	rs10798526	A	G	0.531746	1008
1	rs77377627	G	A	0.530754	1008
1	rs148385836	G	C	0.144841	1008
1	rs9730147	C	T	0.530754	1008
1	rs9728280	C	T	0.530754	1008
1	rs9730113	T	A	0.531746	1008
1	rs10913364	C	T	0.530754	1008
1	rs12730748	C	T	0.531746	1008
1	rs9804133	A	G	0.531746	1008
1	rs10798527	C	T	0.530754	1008
1	rs10798528	A	C	0.531746	1008
1	rs2902113	A	C	0.693452	1008
1	rs1885028	T	C	0.531746	1008
1	rs1885027	G	A	0.530754	1008
1	rs1885026	C	A	0.530754	1008
1	rs1358844	T	G	0.531746	1008
1	rs10753154	G	C	0.530754	1008
1	rs10737324	C	T	0.531746	1008
1	rs6659804	T	A	0.531746	1008
1	rs7549083	C	T	0.531746	1008
1	rs12089461	G	A	0.376984	1008
1	rs7526423	G	A	0.531746	1008
1	rs1923155	G	A	0.530754	1008
1	rs2093205	G	C	0.531746	1008
1	rs2093204	A	G	0.531746	1008
1	rs10798529	T	C	0.530754	1008
1	rs12567599	T	C	0.377976	1008
1	rs12043107	T	A	0.0168651	1008
1	rs138567163	G	A	0.0257937	1008
1	rs12142019	G	A	0.531746	1008
1	rs10798530	A	T	0.531746	1008
1	rs189432287	C	T	0.0267857	1008
1	rs1885025	T	C	0.531746	1008
1	rs148749796	T	C	0.0625	1008
1	rs2862030	T	C	0.531746	1008
1	rs4466607	C	G	0.530754	1008
1	rs2902114	G	A	0.529762	1008
1	rs10753155	T	C	0.531746	1008
1	rs10798531	C	A	0.532738	1008
1	rs10798532	C	T	0.531746	1008
1	rs10798533	A	C	0.532738	1008
1	rs75650430	C	T	0.0367063	1008
1	rs10798534	C	G	0.532738	1008
1	rs12240001	T	A	0.532738	1008
1	rs1885024	T	C	0.532738	1008
1	rs1885023	A	C	0.532738	1008
1	rs10913366	C	T	0.532738	1008
1	rs7533877	T	A	0.532738	1008
1	rs6680269	A	G	0.531746	1008
1	rs6682927	T	C	0.53373	1008
1	rs6680597	A	G	0.532738	1008
1	rs6680599	A	G	0.532738	1008
1	rs10913367	C	A	0.532738	1008
1	rs10798535	A	G	0.694444	1008
1	rs12029490	C	A	0.532738	1008
1	rs12047881	T	C	0.532738	1008
1	rs1321776	A	G	0.532738	1008
1	rs12568389	G	C	0.532738	1008
1	rs7543170	T	C	0.531746	1008
1	rs117158140	C	A	0.0337302	1008
1	rs12047065	G	A	0.532738	1008
1	rs10798536	G	T	0.532738	1008
1	rs10913368	T	C	0.532738	1008
1	rs12091441	A	G	0.531746	1008
1	rs10798537	G	A	0.531746	1008
1	rs10798538	C	G	0.532738	1008
1	rs1321775	T	G	0.532738	1008
1	rs7518102	G	A	0.532738	1008
1	rs9783014	C	A	0.527778	1008
1	rs1321774	A	G	0.161706	1008
1	rs1321773	G	A	0.532738	1008
1	rs1321772	T	C	0.532738	1008
1	rs1321771	T	A	0.53373	1008
1	rs1321770	C	G	0.53373	1008
1	rs1407173	A	C	0.176587	1008
1	rs2224407	C	T	0.00297619	1008
1	rs75629397	G	A	0.031746	1008
1	rs6703769	G	A	0.12996	1008
1	rs12057474	A	G	0.12996	1008
1	rs841793	A	G	0.130952	1008
1	rs841792	G	T	0.12996	1008
1	rs841791	T	C	0.130952	1008
1	rs117220625	G	A	0.0228175	1008
1	rs841790	G	A	0.12996	1008
1	rs841789	T	C	0.12996	1008
1	rs841788	A	G	0.12996	1008
1	rs841787	C	G	0.12996	1008
1	rs841786	G	A	0.12996	1008
1	rs841785	A	G	0.12996	1008
1	rs841784	A	G	0.131944	1008
1	rs10798540	T	C	0.571429	1008
1	rs12062422	T	C	0.561508	1008
1	rs841783	G	A	0.134921	1008
1	rs7512114	T	G	0.561508	1008
1	rs6425430	T	A	0.561508	1008
1	rs6425431	C	A	0.561508	1008
1	rs138326936	C	G	0.031746	1008
1	rs10753157	G	A	0.561508	1008
1	rs10753158	T	C	0.561508	1008
1	rs841782	A	G	0.696429	1008
1	rs34431329	A	G	0.0902778	1008
1	rs6700261	C	T	0.561508	1008
1	rs1591634	C	A	0.561508	1008
1	rs1114481	A	C	0.561508	1008
1	rs1072968	C	T	0.561508	1008
1	rs1961153	C	A	0.561508	1008
1	rs6685891	G	T	0.559524	1008
1	rs6688444	G	A	0.559524	1008
1	rs6688446	G	C	0.559524	1008
1	rs7520412	C	T	0.559524	1008
1	rs2208401	T	C	0.559524	1008
1	rs10798544	G	A	0.559524	1008
1	rs10798545	C	T	0.559524	1008
1	rs10798546	G	A	0.559524	1008
1	rs138011616	C	T	0.0277778	1008
1	rs2208398	C	T	0.561508	1008
1	rs1098777	G	A	0.696429	1008
1	rs1098776	T	C	0.696429	1008
1	rs10158880	T	C	0.5625	1008
1	rs118037085	G	A	0.15873	1008
1	rs10798547	A	G	0.5625	1008
1	rs10753159	A	C	0.5625	1008
1	rs10753160	G	A	0.5625	1008
1	rs10737325	C	T	0.5625	1008
1	rs10798548	C	G	0.5625	1008
1	rs1337157	C	T	0.5625	1008
1	rs1073598	A	G	0.5625	1008
1	rs6701041	A	T	0.5625	1008
1	rs10753161	T	C	0.5625	1008
1	rs142526057	A	G	0.0386905	1008
1	rs10798550	A	G	0.5625	1008
1	rs7533887	C	T	0.5625	1008
1	rs12036760	A	C	0.5625	1008
1	rs12047089	C	A	0.5625	1008
1	rs10737327	A	C	0.5625	1008
1	rs2145432	G	A	0.5625	1008
1	rs2862031	G	T	0.5625	1008
1	rs841777	G	A	0.135913	1008
1	rs6693907	C	G	0.5625	1008
1	rs6660453	T	C	0.561508	1008
1	rs6669049	G	C	0.5625	1008
1	rs10798553	C	T	0.5625	1008
1	rs12079972	T	C	0.5625	1008
1	rs2104048	A	T	0.5625	1008
1	rs75362177	C	T	0.0625	1008
1	rs2093203	G	A	0.5625	1008
1	rs6670522	T	C	0.5625	1008
1	rs7556635	C	T	0.492063	1008
1	rs11806578	A	G	0.5625	1008
1	rs7533821	G	T	0.5625	1008
1	rs10798554	A	G	0.5625	1008
1	rs9988472	A	T	0.5625	1008
1	rs117541274	C	A	0.0337302	1008
1	rs4142327	C	T	0.563492	1008
1	rs6696514	C	T	0.5625	1008
1	rs2038489	T	C	0.492063	1008
1	rs117028406	T	C	0.0238095	1008
1	rs75535993	C	T	0.0595238	1008
1	rs1337158	T	G	0.492063	1008
1	rs576740512	T	G	0.00297619	1008
1	rs10798556	C	T	0.5625	1008
1	rs11808741	A	G	0.5625	1008
1	rs79016620	A	G	0.0178571	1008
1	rs1890033	T	C	0.5625	1008
1	rs1555396	A	T	0.563492	1008
1	rs841775	C	T	0.134921	1008
1	rs841781	C	T	0.626984	1008
1	rs10913373	G	A	0.5625	1008
1	rs6682831	T	G	0.563492	1008
1	rs6683070	A	G	0.563492	1008
1	rs12726307	G	T	0.094246	1008
1	rs6671338	C	A	0.564484	1008
1	rs1885022	A	T	0.564484	1008
1	rs10913375	G	A	0.564484	1008
1	rs10913376	T	C	0.564484	1008
1	rs10913377	A	T	0.564484	1008
1	rs10913378	C	T	0.563492	1008
1	rs10798557	T	G	0.563492	1008
1	rs10737328	G	A	0.563492	1008
1	rs1415337	A	G	0.563492	1008
1	rs1415338	A	G	0.563492	1008
1	rs911277	A	G	0.563492	1008
1	rs911276	T	C	0.563492	1008
1	rs12021987	G	T	0.5625	1008
1	rs10753162	G	C	0.492063	1008
1	rs1337159	G	A	0.5625	1008
1	rs841779	A	G	0.134921	1008
1	rs841778	C	G	0.697421	1008
1	rs714077	C	T	0.492063	1008
1	rs77143728	A	G	0.0228175	1008
1	rs10913380	A	G	0.564484	1008
1	rs10913381	A	G	0.564484	1008
1	rs1953671	A	G	0.563492	1008
1	rs78702551	C	T	0.168651	1008
1	rs1337160	G	A	0.865079	1008
1	rs4406598	C	T	0.865079	1008
1	rs6675892	C	T	0.492063	1008
1	rs1415339	C	T	0.491071	1008
1	rs34498520	G	A	0.303571	1008
1	rs1415340	A	G	0.491071	1008
1	rs12405674	C	T	0.491071	1008
1	rs4142491	A	G	0.491071	1008
1	rs952680	G	A	0.491071	1008
1	rs952681	G	A	0.561508	1008
1	rs147796579	A	T	0.0337302	1008
1	rs1337161	G	A	0.5625	1008
1	rs6702691	A	G	0.5625	1008
1	rs12023284	G	T	0.492063	1008
1	rs12023305	G	T	0.492063	1008
1	rs6663961	A	G	0.5625	1008
1	rs78729418	C	T	0.375992	1008
1	rs12033642	C	A	0.492063	1008
1	rs10753163	T	A	0.867063	1008
1	rs1890034	A	G	0.5625	1008
1	rs1890035	A	C	0.5625	1008
1	rs10753164	G	A	0.5625	1008
1	rs16851585	C	G	0.394841	1008
1	rs12691478	A	C	0.5625	1008
1	rs35369099	A	T	0.303571	1008
1	rs2225852	G	A	0.5625	1008
1	rs143101405	G	A	0.0188492	1008
1	rs10753165	T	G	0.492063	1008
1	rs12028987	G	A	0.496032	1008
1	rs191528047	A	G	0.0287698	1008
1	rs11580183	G	C	0.37004	1008
1	rs147910323	C	A	0.00496032	1008
1	rs34929437	A	G	0.299603	1008
1	rs10913384	A	T	0.49504	1008
1	rs12746326	G	A	0.491071	1008
1	rs12747694	C	T	0.491071	1008
1	rs1538034	G	C	0.491071	1008
1	rs1538035	G	A	0.491071	1008
1	rs1415342	A	G	0.372024	1008
1	rs2225853	C	T	0.303571	1008
1	rs10737329	T	C	0.866071	1008
1	rs10753166	T	G	0.566468	1008
1	rs76713791	T	C	0.0287698	1008
1	rs2862033	G	C	0.37004	1008
1	rs12751236	C	T	0.369048	1008
1	rs11581525	A	C	0.588294	1008
1	rs10913386	C	A	0.49504	1008
1	rs4142492	G	T	0.866071	1008
1	rs868715	C	T	0.493056	1008
1	rs76905963	G	T	0.0228175	1008
1	rs140257443	T	C	0.00297619	1008
1	rs867541	A	C	0.866071	1008
1	rs141330057	T	C	0.0128968	1008
1	rs10913387	G	T	0.493056	1008
1	rs1337163	A	G	0.565476	1008
1	rs1337164	C	G	0.564484	1008
1	rs11584671	T	G	0.34127	1008
1	rs7550729	A	C	0.122024	1008
1	rs16851602	C	T	0.105159	1008
1	rs1415334	G	T	0.200397	1008
1	rs1252074	C	T	0.891865	1008
1	rs4652251	C	T	0.122024	1008
1	rs1252072	C	G	0.690476	1008
1	rs80194320	C	T	0.078373	1008
1	rs12566910	G	A	0.171627	1008
1	rs57794778	G	A	0.078373	1008
1	rs150179907	T	G	0.00396825	1008
1	rs145617737	T	C	0.0218254	1008
1	rs73045262	A	T	0.078373	1008
1	rs1337156	C	G	0.201389	1008
1	rs1252070	A	C	0.891865	1008
1	rs1252068	C	T	0.890873	1008
1	rs60489386	A	G	0.078373	1008
1	rs1415335	G	A	0.200397	1008
1	rs1252065	C	G	0.891865	1008
1	rs376024686	A	G	0.078373	1008
1	rs188142552	T	C	0.0277778	1008
1	rs1313160	A	G	0.691468	1008
1	rs1003073	C	T	0.552579	1008
1	rs1003074	C	T	0.691468	1008
1	rs10158439	C	T	0.12004	1008
1	rs1252083	G	A	0.693452	1008
1	rs1252082	G	C	0.686508	1008
1	rs12140710	A	G	0.121032	1008
1	rs12044435	A	G	0.132937	1008
1	rs78058918	T	C	0.0902778	1008
1	rs1252081	T	C	0.885913	1008
1	rs1252079	T	C	0.884921	1008
1	rs1252078	G	A	0.884921	1008
1	rs1252077	C	T	0.884921	1008
1	rs1252076	T	C	0.885913	1008
1	rs12733845	G	A	0.198413	1008
1	rs1252075	G	A	0.686508	1008
1	rs80284945	C	T	0.0168651	1008
1	rs12759749	A	G	0.199405	1008
1	rs2210953	C	G	0.884921	1008
1	rs6701237	T	C	0.198413	1008
1	rs1572511	T	C	0.198413	1008
1	rs1572512	C	T	0.198413	1008
1	rs10913390	T	A	0.170635	1008
1	rs12739056	C	A	0.121032	1008
1	rs73045288	G	T	0.078373	1008
1	rs4652252	A	G	0.199405	1008
1	rs12062921	G	T	0.199405	1008
1	rs73045290	C	T	0.078373	1008
1	rs1252066	G	T	0.688492	1008
1	rs73045293	G	A	0.078373	1008
1	rs16851663	C	T	0.171627	1008
1	rs1252067	A	T	0.689484	1008
1	rs77632158	A	G	0.0823413	1008
1	rs12121835	T	C	0.123016	1008
1	rs79407004	G	A	0.0823413	1008
1	rs12756455	T	C	0.122024	1008
1	rs17625634	C	T	0.136905	1008
1	rs12406954	C	T	0.380952	1008
1	rs10798559	T	C	0.122024	1008
1	rs73045298	G	T	0.0823413	1008
1	rs2152776	T	C	0.122024	1008
1	rs116889735	T	C	0.0376984	1008
1	rs73045299	C	A	0.0823413	1008
1	rs60552762	C	T	0.0823413	1008
1	rs1022798	A	C	0.121032	1008
1	rs1923624	G	A	0.107143	1008
1	rs141513738	G	C	0.0277778	1008
1	rs58111483	C	T	0.0823413	1008
1	rs12746344	G	A	0.121032	1008
1	rs911964	T	C	0.122024	1008
1	rs7529907	A	G	0.107143	1008
1	rs7540371	G	A	0.310516	1008
1	rs34597396	C	T	0.446429	1008
1	rs17360106	C	T	0.136905	1008
1	rs11581754	A	C	0.122024	1008
1	rs60414375	C	T	0.219246	1008
1	rs2208817	T	C	0.121032	1008
1	rs59073761	G	A	0.37996	1008
1	rs12124642	T	G	0.106151	1008
1	rs541953682	G	A	0.0287698	1008
1	rs191165237	G	A	0.0823413	1008
1	rs6692074	T	G	0.219246	1008
1	rs12746384	C	T	0.121032	1008
1	rs138694267	A	G	0.0208333	1008
1	rs10913393	A	G	0.229167	1008
1	rs6693111	A	G	0.447421	1008
1	rs12722785	G	T	0.121032	1008
1	rs111497438	G	T	0.0823413	1008
1	rs4589071	G	A	0.135913	1008
1	rs3889259	G	A	0.0912698	1008
1	rs56107421	C	T	0.135913	1008
1	rs192335694	G	C	0.0267857	1008
1	rs12035381	A	G	0.219246	1008
1	rs16851688	C	T	0.106151	1008
1	rs11585438	G	T	0.121032	1008
1	rs10913395	T	C	0.136905	1008
1	rs6677748	A	T	0.219246	1008
1	rs1923630	C	T	0.121032	1008
1	rs6689547	G	C	0.136905	1008
1	rs67074204	A	G	0.0823413	1008
1	rs56348031	C	T	0.135913	1008
1	rs56232155	A	C	0.135913	1008
1	rs58023463	A	C	0.0833333	1008
1	rs2104212	G	A	0.489087	1008
1	rs2104211	A	C	0.257937	1008
1	rs2065142	C	T	0.489087	1008
1	rs10753167	T	C	0.344246	1008
1	rs79850398	G	A	0.0188492	1008
1	rs1885646	A	G	0.861111	1008
1	rs12563834	A	C	0.139881	1008
1	rs1923629	C	T	0.740079	1008
1	rs10753168	A	G	0.974206	1008
1	rs2224639	C	T	0.140873	1008
1	rs7547510	G	A	0.739087	1008
1	rs74128294	T	C	0.147817	1008
1	rs79466598	T	C	0.0287698	1008
1	rs75357272	C	T	0.0357143	1008
1	rs6678280	C	G	0.094246	1008
1	rs56067457	A	T	0.094246	1008
1	rs56334878	C	T	0.094246	1008
1	rs79962383	C	T	0.0367063	1008
1	rs10913397	C	A	0.392857	1008
1	rs10913398	T	C	0.394841	1008
1	rs7547178	A	T	0.311508	1008
1	rs200867959	T	C	0.0357143	1008
1	rs10798561	G	A	0.345238	1008
1	rs61500936	A	G	0.138889	1008
1	rs12750925	T	C	0.739087	1008
1	rs4652253	A	C	0.975198	1008
1	rs61813472	G	A	0.094246	1008
1	rs76474680	G	A	0.0357143	1008
1	rs112033475	A	T	0.345238	1008
1	rs113526755	T	A	0.0357143	1008
1	rs147814741	T	C	0.094246	1008
1	rs11589476	C	T	0.0357143	1008
1	rs148933325	G	A	0.0248016	1008
1	rs140163135	T	C	0.147817	1008
1	rs12407077	A	T	0.0337302	1008
1	rs55972006	A	T	0.094246	1008
1	rs12139234	G	A	0.094246	1008
1	rs1923638	C	A	0.094246	1008
1	rs1022800	T	G	0.386905	1008
1	rs2181264	C	G	0.334325	1008
1	rs2181263	T	C	0.388889	1008
1	rs4509537	C	T	0.344246	1008
1	rs4402093	T	C	0.494048	1008
1	rs58392004	C	T	0.142857	1008
1	rs1923637	T	G	0.975198	1008
1	rs2902198	G	A	0.344246	1008
1	rs1923636	G	A	0.393849	1008
1	rs1160525	G	C	0.975198	1008
1	rs1160524	A	G	0.739087	1008
1	rs1022799	C	T	0.387897	1008
1	rs55847117	T	G	0.094246	1008
1	rs61813476	C	T	0.392857	1008
1	rs1028662	C	T	0.975198	1008
1	rs1028661	A	C	0.975198	1008
1	rs2862274	T	C	0.974206	1008
1	rs911963	A	G	0.975198	1008
1	rs76105967	C	T	0.0525794	1008
1	rs1923635	T	G	0.141865	1008
1	rs61813477	T	C	0.395833	1008
1	rs7542551	G	A	0.308532	1008
1	rs61813478	G	A	0.393849	1008
1	rs12143554	T	A	0.094246	1008
1	rs10127785	C	A	0.094246	1008
1	rs911965	A	G	0.975198	1008
1	rs1923634	G	A	0.396825	1008
1	rs1923633	G	C	0.396825	1008
1	rs116624187	A	G	0.144841	1008
1	rs4650970	C	T	0.975198	1008
1	rs12409005	A	G	0.393849	1008
1	rs7536071	C	T	0.393849	1008
1	rs7512829	G	A	0.544643	1008
1	rs61813492	C	T	0.0188492	1008
1	rs113533361	G	A	0.544643	1008
1	rs10913404	C	A	0.30754	1008
1	rs111596638	A	G	0.0367063	1008
1	rs112502999	A	G	0.0367063	1008
1	rs141843298	A	G	0.0446429	1008
1	rs10753169	G	A	0.544643	1008
1	rs7525539	C	A	0.0952381	1008
1	rs7547684	G	A	0.544643	1008
1	rs12410717	T	G	0.393849	1008
1	rs6425442	A	G	0.449405	1008
1	rs10913405	G	A	0.0952381	1008
1	rs1923632	A	G	0.143849	1008
1	rs10913406	T	C	0.450397	1008
1	rs1119055	C	T	0.975198	1008
1	rs142514416	G	A	0.0357143	1008
1	rs1960676	C	G	0.375	1008
1	rs113113328	C	A	0.393849	1008
1	rs1813932	C	T	0.393849	1008
1	rs61813493	C	T	0.0952381	1008
1	rs6425443	A	C	0.393849	1008
1	rs112283939	T	C	0.143849	1008
1	rs193079376	A	G	0.0535714	1008
1	rs6694449	A	G	0.393849	1008
1	rs61813494	A	G	0.393849	1008
1	rs55805855	T	G	0.393849	1008
1	rs12402994	G	A	0.393849	1008
1	rs1923631	C	A	0.0952381	1008
1	rs61813495	C	T	0.0188492	1008
1	rs117924253	C	A	0.0277778	1008
1	rs112724435	C	G	0.0357143	1008
1	rs4652257	T	C	0.30754	1008
1	rs7556343	A	G	0.392857	1008
1	rs113308571	G	C	0.0357143	1008
1	rs118182785	G	C	0.0277778	1008
1	rs12562396	G	A	0.141865	1008
1	rs12145448	A	C	0.165675	1008
1	rs59637742	A	G	0.143849	1008
1	rs12742033	C	A	0.309524	1008
1	rs10913407	T	C	0.309524	1008
1	rs77173175	A	G	0.142857	1008
1	rs1118030	G	A	0.395833	1008
1	rs10798563	C	T	0.308532	1008
1	rs4316326	C	G	0.572421	1008
1	rs4316327	C	G	0.094246	1008
1	rs4652258	G	A	0.393849	1008
1	rs4652259	A	G	0.393849	1008
1	rs10913409	G	A	0.323413	1008
1	rs4652261	G	A	0.975198	1008
1	rs10753170	T	G	0.719246	1008
1	rs10913410	C	A	0.321429	1008
1	rs61813496	C	T	0.395833	1008
1	rs1923621	T	G	0.395833	1008
1	rs3131308	A	G	0.717262	1008
1	rs3117754	T	C	0.717262	1008
1	rs12134071	C	A	0.093254	1008
1	rs3117755	A	C	0.321429	1008
1	rs79162295	C	G	0.150794	1008
1	rs7512087	C	T	0.393849	1008
1	rs6425444	C	T	0.393849	1008
1	rs12120222	T	C	0.093254	1008
1	rs1923643	A	G	0.393849	1008
1	rs12562780	A	C	0.0763889	1008
1	rs10798564	T	C	0.393849	1008
1	rs10913412	T	C	0.393849	1008
1	rs12131671	C	T	0.0922619	1008
1	rs139697883	C	A	0.0456349	1008
1	rs10913414	A	G	0.393849	1008
1	rs77524787	T	A	0.0248016	1008
1	rs3131334	A	G	0.975198	1008
1	rs7535861	T	C	0.393849	1008
1	rs3117756	A	C	0.324405	1008
1	rs7522738	A	G	0.093254	1008
1	rs1885648	T	G	0.392857	1008
1	rs1885647	T	C	0.392857	1008
1	rs10458366	A	C	0.392857	1008
1	rs1923642	G	A	0.392857	1008
1	rs12565079	G	T	0.0386905	1008
1	rs1033818	A	G	0.0525794	1008
1	rs12126914	A	T	0.093254	1008
1	rs12567288	C	T	0.094246	1008
1	rs10913415	A	C	0.393849	1008
1	rs3117757	G	T	0.322421	1008
1	rs2065140	G	A	0.143849	1008
1	rs4652262	C	T	0.397817	1008
1	rs2065141	A	G	0.15377	1008
1	rs3131316	C	G	0.582341	1008
1	rs2862273	G	A	0.974206	1008
1	rs12039518	C	A	0.384921	1008
1	rs1923641	T	C	0.428571	1008
1	rs61813498	T	C	0.386905	1008
1	rs74732725	G	T	0.12004	1008
1	rs2902196	C	T	0.386905	1008
1	rs2902197	C	T	0.386905	1008
1	rs2146299	C	T	0.0952381	1008
1	rs151102559	G	A	0.0218254	1008
1	rs3117758	G	T	0.588294	1008
1	rs16851793	C	T	0.385913	1008
1	rs3117759	G	C	0.974206	1008
1	rs1923640	G	A	0.385913	1008
1	rs927481	G	T	0.590278	1008
1	rs150813460	A	G	0.0208333	1008
1	rs1923639	A	G	0.842262	1008
1	rs3131323	T	C	0.456349	1008
1	rs12406676	T	A	0.387897	1008
1	rs75530729	G	C	0.131944	1008
1	rs16851814	A	G	0.387897	1008
1	rs3117760	G	A	0.454365	1008
1	rs55827622	C	T	0.0952381	1008
1	rs12140439	C	A	0.0952381	1008
1	rs3131325	T	C	0.359127	1008
1	rs3117762	T	G	0.359127	1008
1	rs3117763	G	A	0.74504	1008
1	rs3131326	G	C	0.360119	1008
1	rs3131327	A	T	0.360119	1008
1	rs4652263	T	C	0.386905	1008
1	rs3131328	A	C	0.360119	1008
1	rs3117764	G	A	0.361111	1008
1	rs3117765	G	A	0.360119	1008
1	rs3117766	T	G	0.359127	1008
1	rs12049184	C	T	0.388889	1008
1	rs4652264	C	A	0.388889	1008
1	rs61813513	A	C	0.131944	1008
1	rs12116988	C	T	0.0952381	1008
1	rs12138989	G	A	0.0952381	1008
1	rs55902020	C	T	0.0972222	1008
1	rs56114350	G	A	0.0952381	1008
1	rs111289647	G	T	0.131944	1008
1	rs3131329	T	C	0.878968	1008
1	rs12117205	C	T	0.0962302	1008
1	rs3117767	C	G	0.359127	1008
1	rs112571600	G	A	0.0952381	1008
1	rs186387483	C	A	0.014881	1008
1	rs145284617	C	A	0.132937	1008
1	rs141544399	A	C	0.389881	1008
1	rs74882222	A	T	0.355159	1008
1	rs9425461	T	A	0.357143	1008
1	rs181038787	G	A	0.0277778	1008
1	rs61813516	G	T	0.132937	1008
1	rs12137274	T	C	0.135913	1008
1	rs138406730	G	A	0.014881	1008
1	rs12139947	G	A	0.135913	1008
1	rs145151754	A	C	0.031746	1008
1	rs1923625	C	T	0.34623	1008
1	rs1885644	A	G	0.134921	1008
1	rs1885645	A	G	0.974206	1008
1	rs10494504	A	G	0.389881	1008
1	rs61813517	C	G	0.134921	1008
1	rs932676	G	A	0.705357	1008
1	rs3131332	C	T	0.35119	1008
1	rs61813518	A	G	0.135913	1008
1	rs12042850	T	C	0.0426587	1008
1	rs3131333	G	A	0.833333	1008
1	rs3117749	A	G	0.746032	1008
1	rs12047418	G	A	0.386905	1008
1	rs3117750	A	G	0.353175	1008
1	rs3117751	A	G	0.741071	1008
1	rs74443584	T	C	0.0803571	1008
1	rs111885000	G	A	0.10119	1008
1	rs3117752	A	T	0.695437	1008
1	rs3117753	C	T	0.350198	1008
1	rs16851854	A	G	0.389881	1008
1	rs12144442	T	C	0.142857	1008
1	rs878833	C	T	0.280754	1008
1	rs16851861	G	A	0.28869	1008
1	rs2902199	C	T	0.277778	1008
1	rs2003999	A	G	0.353175	1008
1	rs1923628	C	T	0.30754	1008
1	rs117785288	T	C	0.0357143	1008
1	rs746584	C	T	0.30754	1008
1	rs746583	T	C	0.69246	1008
1	rs978992	A	T	0.30754	1008
1	rs74128112	C	T	0.306548	1008
1	rs2093519	G	A	0.30754	1008
1	rs12402666	C	T	0.30754	1008
1	rs74128113	C	T	0.308532	1008
1	rs34944316	T	C	0.0456349	1008
1	rs4652266	C	A	0.308532	1008
1	rs79586822	A	G	0.0664683	1008
1	rs10913418	C	A	0.667659	1008
1	rs10913419	G	A	0.668651	1008
1	rs12046610	T	C	0.0456349	1008
1	rs1923626	C	T	0.330357	1008
1	rs4567246	A	T	0.668651	1008
1	rs10737331	G	A	0.41369	1008
1	rs9970167	G	A	0.444444	1008
1	rs71628252	G	C	0.0456349	1008
1	rs9919161	G	A	0.699405	1008
1	rs57972714	C	T	0.298611	1008
1	rs10913420	C	T	0.400794	1008
1	rs10798567	G	A	0.253968	1008
1	rs9970077	A	G	0.406746	1008
1	rs12748436	C	G	0.0456349	1008
1	rs12143741	T	G	0.047619	1008
1	rs6425445	G	A	0.0496032	1008
1	rs12728890	G	T	0.047619	1008
1	rs7411090	T	C	0.550595	1008
1	rs6425446	A	G	0.757937	1008
1	rs6664268	T	C	0.531746	1008
1	rs4650973	C	G	0.225198	1008
1	rs4650974	T	C	0.755952	1008
1	rs75608493	C	G	0.130952	1008
1	rs3922648	C	A	0.755952	1008
1	rs3922649	A	G	0.757937	1008
1	rs3922650	A	C	0.805556	1008
1	rs4650975	C	A	0.21627	1008
1	rs4348685	C	G	0.52877	1008
1	rs4075235	C	T	0.526786	1008
1	rs4311843	C	A	0.757937	1008
1	rs4433348	A	T	0.755952	1008
1	rs12026179	T	C	0.220238	1008
1	rs4360486	C	A	0.757937	1008
1	rs12026268	T	C	0.220238	1008
1	rs4545298	T	A	0.755952	1008
1	rs4072161	G	T	0.755952	1008
1	rs4478775	G	A	0.047619	1008
1	rs10913424	T	C	0.220238	1008
1	rs11585009	C	A	0.0486111	1008
1	rs4652267	T	C	0.220238	1008
1	rs11581129	G	A	0.535714	1008
1	rs4535964	T	A	0.21627	1008
1	rs4610965	T	C	0.805556	1008
1	rs4618929	T	C	0.805556	1008
1	rs4442331	G	A	0.805556	1008
1	rs4255342	C	G	0.60119	1008
1	rs4532784	G	C	0.806548	1008
1	rs10913426	G	A	0.204365	1008
1	rs10913427	A	C	0.204365	1008
1	rs10798568	T	A	0.602183	1008
1	rs10798569	T	A	0.60119	1008
1	rs10753171	T	G	0.805556	1008
1	rs4279802	T	A	0.60119	1008
1	rs10913428	A	G	0.598214	1008
1	rs113586020	A	G	0.207341	1008
```
