## Supplementary material for "Characterization of shared and ancestry-specific signals driving complex traits using multi-ancestry fine-mapping": s2_ref.bim

```
1	rs10913257	0	176778610	G	T
1	rs117969650	0	176778684	C	T
1	rs61821285	0	176778801	G	A
1	rs2861812	0	176781176	C	T
1	rs148199543	0	176781398	T	A
1	rs138110919	0	176781711	A	G
1	rs10913258	0	176782599	C	G
1	rs139596599	0	176783336	G	A
1	rs12123952	0	176783504	G	T
1	rs1022523	0	176788394	G	A
1	rs760940	0	176788741	C	A
1	rs143115807	0	176789014	T	A
1	rs12138739	0	176790096	C	T
1	rs10732997	0	176790502	G	A
1	rs75503386	0	176790669	C	T
1	rs12132238	0	176791091	G	A
1	rs12127712	0	176792051	G	A
1	rs1325598	0	176792249	A	G
1	rs7546249	0	176792690	T	A
1	rs7544010	0	176792798	A	G
1	rs1325596	0	176794066	G	A
1	rs6659744	0	176794416	G	A
1	rs12035200	0	176795135	G	A
1	rs61821288	0	176795149	T	C
1	rs61821289	0	176795294	G	T
1	rs12131804	0	176795627	G	A
1	rs12033022	0	176796136	A	T
1	rs17378397	0	176796984	A	T
1	rs7540375	0	176797270	A	G
1	rs73050113	0	176797468	C	T
1	rs73050114	0	176797582	C	T
1	rs9728891	0	176798026	C	T
1	rs73050117	0	176798202	C	T
1	rs16850236	0	176798360	T	C
1	rs77255028	0	176798509	C	G
1	rs12142591	0	176798612	C	T
1	rs75490426	0	176798681	A	G
1	rs12131721	0	176799029	A	G
1	rs10798483	0	176799143	G	A
1	rs12132522	0	176799189	T	G
1	rs61821307	0	176799203	A	G
1	rs61821308	0	176799280	G	A
1	rs12132608	0	176799617	A	G
1	rs12144637	0	176800510	C	T
1	rs12134440	0	176800543	T	G
1	rs12136990	0	176800749	G	A
1	rs12134508	0	176800793	T	A
1	rs12133731	0	176800832	A	G
1	rs150395183	0	176801127	G	A
1	rs12129141	0	176801532	A	G
1	rs1014719	0	176802766	G	T
1	rs12131068	0	176802883	T	A
1	rs1014718	0	176802974	A	G
1	rs1040458	0	176803548	G	C
1	rs1040459	0	176803666	A	C
1	rs1964809	0	176803858	C	A
1	rs117597796	0	176804000	G	A
1	rs1040460	0	176804055	T	C
1	rs77823108	0	176804262	C	T
1	rs9659359	0	176804866	T	C
1	rs17378425	0	176805237	G	T
1	rs61821309	0	176805272	G	A
1	rs61821310	0	176805287	A	C
1	rs78323910	0	176805383	T	G
1	rs61821311	0	176805460	G	A
1	rs12133440	0	176805951	A	C
1	rs12144507	0	176806147	C	T
1	rs17378432	0	176806387	G	A
1	rs2223487	0	176807274	G	A
1	rs12138842	0	176807988	G	A
1	rs61821312	0	176808433	T	C
1	rs10798484	0	176808690	C	T
1	rs17312810	0	176809620	C	A
1	rs17312817	0	176809860	T	C
1	rs10753139	0	176810326	A	C
1	rs12142032	0	176810809	G	A
1	rs12139387	0	176810880	T	G
1	rs12137448	0	176811754	G	C
1	rs1044299	0	176811873	C	T
1	rs12137517	0	176811918	G	A
1	rs12137658	0	176812416	G	A
1	rs12135126	0	176812606	A	G
1	rs1883431	0	176812896	C	T
1	rs2861813	0	176813190	A	G
1	rs1044252	0	176813774	T	C
1	rs1801658	0	176813997	C	G
1	rs10753140	0	176815121	G	T
1	rs10489300	0	176815853	T	C
1	rs2038114	0	176816410	T	C
1	rs10753141	0	176816437	T	C
1	rs12140065	0	176816613	T	C
1	rs6670149	0	176816777	A	G
1	rs6681309	0	176816832	G	T
1	rs12120714	0	176817053	C	T
1	rs16850255	0	176818541	T	C
1	rs10913262	0	176818816	G	A
1	rs968285	0	176819484	T	C
1	rs12094387	0	176819875	T	C
1	rs1014712	0	176820150	G	A
1	rs2179391	0	176820956	C	T
1	rs1534957	0	176821057	G	A
1	rs61821314	0	176821360	C	T
1	rs58376808	0	176821470	A	G
1	rs10913263	0	176822124	T	C
1	rs12025276	0	176822155	C	T
1	rs1335	0	176822377	T	C
1	rs12120519	0	176822423	C	T
1	rs2206317	0	176822574	G	T
1	rs2206318	0	176822632	G	A
1	rs1154591	0	176823007	C	T
1	rs2223488	0	176824051	A	G
1	rs17312950	0	176824806	T	C
1	rs12093087	0	176825288	A	G
1	rs61823801	0	176825835	C	A
1	rs11576339	0	176825913	G	A
1	rs141080561	0	176827188	G	A
1	rs10798485	0	176828852	G	A
1	rs10798486	0	176828921	A	G
1	rs6693679	0	176829268	A	C
1	rs41267144	0	176830826	G	A
1	rs6425397	0	176830978	C	T
1	rs41267146	0	176831561	T	C
1	rs7513341	0	176832145	T	G
1	rs6413830	0	176832552	G	A
1	rs6425398	0	176832613	C	T
1	rs12118933	0	176833497	G	C
1	rs117756442	0	176834278	C	T
1	rs4652196	0	176834636	T	C
1	rs17312978	0	176835864	C	T
1	rs12752567	0	176836218	C	T
1	rs12120513	0	176837771	A	G
1	rs12123989	0	176837806	G	A
1	rs12025402	0	176837817	A	G
1	rs12125009	0	176838780	G	T
1	rs12122639	0	176839836	A	G
1	rs12123792	0	176840911	A	C
1	rs12068725	0	176841046	T	C
1	rs17378662	0	176841193	G	A
1	rs79707452	0	176842901	T	C
1	rs4652198	0	176843190	T	C
1	rs2206319	0	176844036	T	C
1	rs7532411	0	176844170	A	G
1	rs17313055	0	176845317	A	G
1	rs2076339	0	176845386	C	T
1	rs2076340	0	176845410	G	C
1	rs2076341	0	176845528	C	T
1	rs2076342	0	176846034	C	T
1	rs2072936	0	176846217	G	C
1	rs2861880	0	176846975	G	T
1	rs4652199	0	176847062	T	C
1	rs6659518	0	176848444	A	T
1	rs10798487	0	176849052	G	A
1	rs12137655	0	176849092	C	T
1	rs12042605	0	176850216	C	T
1	rs2072934	0	176851548	C	A
1	rs2076337	0	176851747	G	A
1	rs2235540	0	176852547	G	T
1	rs4652201	0	176854517	A	G
1	rs4652202	0	176854612	C	G
1	rs4652203	0	176855808	C	T
1	rs2072935	0	176857347	A	G
1	rs2076338	0	176857498	G	A
1	rs6687032	0	176858633	G	T
1	rs2206316	0	176858784	C	T
1	rs6676325	0	176859051	A	T
1	rs6679170	0	176859116	T	C
1	rs6679355	0	176859302	T	A
1	rs12138487	0	176860132	C	A
1	rs6685449	0	176860622	T	C
1	rs10913272	0	176861889	T	C
1	rs12124795	0	176862009	T	C
1	rs142140763	0	176862235	C	A
1	rs145314489	0	176862590	G	A
1	rs16850324	0	176862608	A	T
1	rs2281180	0	176863836	G	C
1	rs6680908	0	176863842	C	T
1	rs2228956	0	176863867	T	C
1	rs1555068	0	176864395	A	G
1	rs1555069	0	176864398	A	C
1	rs4397623	0	176864991	C	G
1	rs6425399	0	176866594	A	T
1	rs16850339	0	176867398	C	T
1	rs10489302	0	176867641	A	C
1	rs12131188	0	176868296	T	C
1	rs12141483	0	176868420	C	T
1	rs75593231	0	176868462	A	G
1	rs12141490	0	176868485	C	T
1	rs10798488	0	176869174	T	C
1	rs12406916	0	176870057	T	A
1	rs117989867	0	176871368	C	T
1	rs12136890	0	176871422	G	A
1	rs140078387	0	176871486	A	G
1	rs6664879	0	176871637	G	T
1	rs7555335	0	176872334	A	G
1	rs9659386	0	176872511	G	C
1	rs76573057	0	176873314	G	A
1	rs61813266	0	176873588	C	G
1	rs117067116	0	176873809	C	G
1	rs10442615	0	176874316	A	G
1	rs10442616	0	176874460	T	G
1	rs2205889	0	176874715	T	C
1	rs10442617	0	176875304	T	C
1	rs6425402	0	176876167	C	G
1	rs6425403	0	176876241	G	C
1	rs2223298	0	176876420	C	T
1	rs7511658	0	176877451	A	G
1	rs7522154	0	176877581	G	A
1	rs4652205	0	176877873	T	C
1	rs61813267	0	176877947	C	T
1	rs1016612	0	176878679	A	C
1	rs12135048	0	176883230	A	G
1	rs150663044	0	176883732	G	A
1	rs146741530	0	176885109	C	T
1	rs4652206	0	176885167	G	A
1	rs2038047	0	176885306	C	T
1	rs35047221	0	176886416	C	G
1	rs11587780	0	176887445	A	G
1	rs6659737	0	176887519	C	G
1	rs972632	0	176888313	C	G
1	rs12563065	0	176888316	C	G
1	rs2205888	0	176888785	A	G
1	rs974299	0	176889519	A	G
1	rs6682133	0	176889813	T	C
1	rs12741683	0	176890412	A	T
1	rs16850406	0	176890692	C	T
1	rs79572165	0	176890779	A	T
1	rs6670777	0	176891234	C	T
1	rs6688579	0	176891433	T	C
1	rs731298	0	176892311	A	G
1	rs760690	0	176892386	C	T
1	rs72718659	0	176894906	G	C
1	rs6699378	0	176895031	T	A
1	rs112508178	0	176895037	G	A
1	rs180940583	0	176895069	G	A
1	rs61813272	0	176895381	T	C
1	rs1028317	0	176895923	G	A
1	rs56247555	0	176897180	T	C
1	rs55797813	0	176897353	T	C
1	rs12564351	0	176898250	C	T
1	rs12569108	0	176898414	A	G
1	rs12561927	0	176898508	T	C
1	rs188218026	0	176900350	C	A
1	rs4650954	0	176900568	C	A
1	rs4652207	0	176901432	T	C
1	rs2072836	0	176902831	C	T
1	rs2076071	0	176905200	A	G
1	rs77391769	0	176905983	G	A
1	rs17313493	0	176906304	T	C
1	rs16850437	0	176906827	A	C
1	rs12563589	0	176907589	G	A
1	rs5020909	0	176907600	A	C
1	rs7525301	0	176908642	G	A
1	rs7554828	0	176910708	C	G
1	rs1033408	0	176910922	A	G
1	rs10913278	0	176913338	T	C
1	rs113669970	0	176913356	G	C
1	rs143728414	0	176913908	C	A
1	rs58582551	0	176914160	C	T
1	rs2076070	0	176915022	A	G
1	rs72718670	0	176916562	G	T
1	rs4652208	0	176918136	A	C
1	rs2076073	0	176918504	A	G
1	rs2067038	0	176918675	T	G
1	rs4652209	0	176919799	T	C
1	rs75618537	0	176919902	G	C
1	rs4652211	0	176919931	T	C
1	rs143768649	0	176920838	T	C
1	rs16850453	0	176922082	C	T
1	rs117220273	0	176925955	T	C
1	rs118091687	0	176927182	A	G
1	rs140252442	0	176927367	C	A
1	rs2235301	0	176927926	G	A
1	rs71628219	0	176928724	G	T
1	rs2235300	0	176928929	C	T
1	rs79139911	0	176929796	C	A
1	rs116966002	0	176929988	C	T
1	rs4652216	0	176930714	C	T
1	rs12565733	0	176934389	T	A
1	rs227984	0	176935671	C	T
1	rs16850479	0	176936307	C	T
1	rs10798490	0	176936566	G	A
1	rs227987	0	176938121	G	A
1	rs227988	0	176938133	T	C
1	rs34618517	0	176940353	A	G
1	rs144539340	0	176940378	G	T
1	rs35621811	0	176942588	C	T
1	rs12145795	0	176942722	C	T
1	rs6673860	0	176943309	A	T
1	rs61813275	0	176944289	T	C
1	rs56900053	0	176945396	C	T
1	rs227992	0	176945623	T	C
1	rs35994765	0	176945748	C	T
1	rs115023262	0	176947558	A	T
1	rs12569184	0	176949852	G	A
1	rs41267148	0	176950905	C	T
1	rs72718689	0	176951777	C	G
1	rs2142757	0	176952819	T	G
1	rs227996	0	176952859	A	G
1	rs2142756	0	176952890	C	T
1	rs12028794	0	176953728	C	T
1	rs61577256	0	176953824	G	A
1	rs227997	0	176953879	C	G
1	rs150931059	0	176954532	C	G
1	rs16850555	0	176954713	C	T
1	rs4341326	0	176955182	C	T
1	rs16850561	0	176955571	G	A
1	rs228002	0	176955979	C	G
1	rs228003	0	176957291	C	A
1	rs21257	0	176957600	C	T
1	rs4652217	0	176957925	G	C
1	rs228005	0	176959582	G	A
1	rs228006	0	176959976	C	T
1	rs112120696	0	176960361	C	T
1	rs16850576	0	176962493	A	G
1	rs228008	0	176963207	T	C
1	rs10798494	0	176964273	C	T
1	rs12122503	0	176965268	G	A
1	rs228009	0	176966274	T	C
1	rs10489305	0	176966824	C	T
1	rs228011	0	176967950	G	A
1	rs144103104	0	176967960	C	T
1	rs228012	0	176968626	C	T
1	rs960340	0	176968937	G	T
1	rs10913287	0	176969316	T	C
1	rs79999545	0	176969528	G	T
1	rs228013	0	176969706	G	A
1	rs117308793	0	176969938	G	T
1	rs2861881	0	176971552	C	T
1	rs228014	0	176971608	T	C
1	rs228015	0	176971629	G	C
1	rs7556507	0	176972061	T	G
1	rs78114205	0	176972311	G	A
1	rs2861882	0	176972365	G	A
1	rs4650955	0	176972707	A	G
1	rs12755513	0	176973194	T	C
1	rs72720704	0	176974037	T	C
1	rs117149671	0	176974870	A	C
1	rs118100562	0	176974892	C	T
1	rs12135256	0	176975445	C	G
1	rs228017	0	176977004	C	T
1	rs61369335	0	176977487	C	T
1	rs6661023	0	176978465	T	C
1	rs6668092	0	176980591	T	C
1	rs228019	0	176984208	C	A
1	rs75113718	0	176984738	C	T
1	rs228020	0	176986167	T	C
1	rs7536949	0	176986198	A	G
1	rs7532760	0	176986450	G	A
1	rs142892510	0	176988915	A	G
1	rs7540842	0	176991436	T	G
1	rs12568233	0	176991826	C	T
1	rs12565464	0	176992094	A	G
1	rs172917	0	176992553	A	G
1	rs760691	0	176993411	T	A
1	rs2076072	0	176994238	C	T
1	rs16850644	0	176994359	C	G
1	rs4652220	0	176996953	T	C
1	rs12040895	0	176997246	T	G
1	rs12041859	0	176998307	T	C
1	rs10753142	0	176998368	T	A
1	rs56297461	0	176998930	C	T
1	rs12568439	0	176999917	G	A
1	rs6682507	0	177000203	C	T
1	rs2223301	0	177000503	T	C
1	rs2076069	0	177001896	C	G
1	rs2861884	0	177002956	A	G
1	rs71628224	0	177003043	G	A
1	rs742123	0	177003238	A	G
1	rs742122	0	177003267	A	G
1	rs1883246	0	177003825	T	C
1	rs35506438	0	177004246	G	A
1	rs41480245	0	177006486	A	G
1	rs12568931	0	177007353	G	A
1	rs4652221	0	177009082	G	C
1	rs6672689	0	177009394	G	A
1	rs10913289	0	177009420	G	A
1	rs7517550	0	177010161	A	C
1	rs61813297	0	177010657	A	C
1	rs117079210	0	177010715	A	G
1	rs4652222	0	177011400	G	T
1	rs4652223	0	177011518	C	T
1	rs117189752	0	177011858	G	A
1	rs16850682	0	177012928	T	A
1	rs79994981	0	177013696	G	C
1	rs11576541	0	177014531	G	A
1	rs35923165	0	177015096	T	A
1	rs7416836	0	177015215	G	A
1	rs16850689	0	177015606	C	T
1	rs2209010	0	177016150	C	T
1	rs6667588	0	177016368	A	G
1	rs16850697	0	177016829	T	G
1	rs78024942	0	177016866	A	G
1	rs6670908	0	177017173	T	C
1	rs75974699	0	177017501	G	A
1	rs80354673	0	177019779	G	C
1	rs76669157	0	177020284	T	A
1	rs77203395	0	177020975	G	A
1	rs75486461	0	177021556	T	G
1	rs2861885	0	177021726	C	A
1	rs2861886	0	177021822	T	C
1	rs61001062	0	177022219	G	A
1	rs7548487	0	177025098	A	G
1	rs7548151	0	177026983	G	A
1	rs76329132	0	177030701	T	C
1	rs80217027	0	177030964	A	T
1	rs16850706	0	177031910	T	C
1	rs73047038	0	177032958	G	C
1	rs73047041	0	177033027	A	G
1	rs74547540	0	177033211	G	A
1	rs78967650	0	177033220	T	C
1	rs61075998	0	177034348	G	C
1	rs116649824	0	177034358	G	A
1	rs6673778	0	177034598	G	A
1	rs12039158	0	177035041	C	T
1	rs7555091	0	177036815	T	C
1	rs4650957	0	177038918	G	C
1	rs6661459	0	177039116	T	C
1	rs6697602	0	177039372	C	G
1	rs142049200	0	177039821	G	A
1	rs12035270	0	177040530	T	C
1	rs79907891	0	177040983	G	A
1	rs6665925	0	177041197	A	G
1	rs6704507	0	177041419	C	T
1	rs2861887	0	177041997	C	T
1	rs76529881	0	177042040	G	A
1	rs12750202	0	177042186	G	A
1	rs12741354	0	177042531	T	C
1	rs6659769	0	177042847	C	A
1	rs6683648	0	177042997	G	A
1	rs6675257	0	177043191	T	C
1	rs6686441	0	177043401	G	A
1	rs6678743	0	177044080	T	G
1	rs2205788	0	177047105	T	C
1	rs2205787	0	177047236	A	G
1	rs2205786	0	177047274	T	C
1	rs80070803	0	177047495	G	A
1	rs78711190	0	177047944	T	G
1	rs12744827	0	177048413	G	A
1	rs7547108	0	177049234	C	T
1	rs7516130	0	177049460	A	G
1	rs11585723	0	177050457	T	A
1	rs11585725	0	177050488	T	C
1	rs79239137	0	177050725	G	A
1	rs6425406	0	177050921	A	G
1	rs6425407	0	177050999	T	C
1	rs6701093	0	177051246	C	T
1	rs78661315	0	177051668	A	G
1	rs2068331	0	177052738	C	T
1	rs2861915	0	177052939	T	C
1	rs2902093	0	177053036	G	A
1	rs12042424	0	177053856	C	T
1	rs76737870	0	177053886	T	G
1	rs7529430	0	177053982	A	G
1	rs7517664	0	177054036	C	T
1	rs6425408	0	177054127	G	C
1	rs6425409	0	177054564	G	A
1	rs6678480	0	177054771	A	C
1	rs4370732	0	177054880	A	G
1	rs141156780	0	177055032	A	G
1	rs74468329	0	177055081	G	A
1	rs556553199	0	177055430	C	T
1	rs77769966	0	177055736	A	G
1	rs12732164	0	177056131	G	A
1	rs77827784	0	177056764	A	G
1	rs11583509	0	177057017	A	C
1	rs74537746	0	177057211	G	A
1	rs6425410	0	177057762	C	T
1	rs6425411	0	177058136	A	G
1	rs227530	0	177058201	T	C
1	rs6673537	0	177058297	T	C
1	rs12747882	0	177058734	G	A
1	rs1028305	0	177058890	G	A
1	rs1028303	0	177059169	C	A
1	rs12691477	0	177061258	G	T
1	rs13376249	0	177061642	C	T
1	rs80051689	0	177062012	A	T
1	rs57108422	0	177062275	A	G
1	rs59426705	0	177062468	T	C
1	rs59551381	0	177062470	A	T
1	rs13375316	0	177062905	T	G
1	rs75533359	0	177064576	A	T
1	rs114830900	0	177065205	A	C
1	rs57996349	0	177065547	C	T
1	rs2902094	0	177065790	T	C
1	rs116409524	0	177065824	G	A
1	rs73047088	0	177065830	T	A
1	rs75044565	0	177066050	G	A
1	rs34407646	0	177066359	C	T
1	rs79828449	0	177066587	C	T
1	rs115882209	0	177066614	C	A
1	rs77789823	0	177067041	G	A
1	rs74668832	0	177067143	C	T
1	rs2205785	0	177067805	C	T
1	rs77307744	0	177067955	T	C
1	rs16850722	0	177068487	G	A
1	rs1022835	0	177069312	T	C
1	rs76799000	0	177070403	T	C
1	rs76919411	0	177070588	C	A
1	rs76993648	0	177070666	C	G
1	rs140674846	0	177070693	C	A
1	rs16850724	0	177071035	A	G
1	rs16850726	0	177071258	T	C
1	rs58668748	0	177071435	G	A
1	rs7552345	0	177071449	A	C
1	rs12722726	0	177071733	G	A
1	rs115532781	0	177072092	T	A
1	rs7521610	0	177073155	G	T
1	rs17314087	0	177073269	A	T
1	rs6661056	0	177073621	T	C
1	rs6425412	0	177073727	A	G
1	rs77271675	0	177073820	C	T
1	rs16850728	0	177074045	T	C
1	rs7524889	0	177074232	G	C
1	rs17379768	0	177074273	A	T
1	rs7519595	0	177074669	T	C
1	rs74814187	0	177074798	C	T
1	rs17379781	0	177074937	C	T
1	rs17314157	0	177075950	A	G
1	rs78288769	0	177076264	C	A
1	rs7516985	0	177076790	G	A
1	rs34609491	0	177077960	C	T
1	rs11581139	0	177080923	C	T
1	rs11590989	0	177080968	T	C
1	rs11581173	0	177081135	C	T
1	rs11581207	0	177081321	C	T
1	rs11589923	0	177081634	G	A
1	rs12141039	0	177081676	T	C
1	rs73048914	0	177082136	C	T
1	rs7517491	0	177083908	C	A
1	rs11590343	0	177085592	A	C
1	rs11576931	0	177085593	G	A
1	rs227526	0	177085936	T	C
1	rs2861916	0	177087506	T	C
1	rs227524	0	177087844	T	C
1	rs146145502	0	177088206	C	T
1	rs227523	0	177088703	T	C
1	rs227521	0	177089162	A	G
1	rs227520	0	177089877	A	T
1	rs227519	0	177089904	A	G
1	rs147799797	0	177089945	T	A
1	rs11583666	0	177090841	C	T
1	rs227517	0	177091092	T	C
1	rs16850767	0	177091795	C	T
1	rs17379864	0	177092652	G	A
1	rs227511	0	177093387	A	C
1	rs227510	0	177094145	A	G
1	rs12060149	0	177094192	T	G
1	rs227509	0	177094844	A	C
1	rs227508	0	177094850	G	T
1	rs227507	0	177094874	A	G
1	rs227506	0	177095015	C	T
1	rs227505	0	177095732	G	T
1	rs147361178	0	177095851	C	T
1	rs10798497	0	177096557	C	T
1	rs118191887	0	177096644	T	C
1	rs10798498	0	177096980	C	T
1	rs10753143	0	177097241	A	G
1	rs10798499	0	177097442	A	C
1	rs10798500	0	177098042	T	C
1	rs117582308	0	177098054	A	G
1	rs10798501	0	177098225	T	A
1	rs10489306	0	177098267	T	C
1	rs80304932	0	177098713	T	A
1	rs16850821	0	177099499	T	A
1	rs12084352	0	177100833	C	G
1	rs12084444	0	177101070	C	T
1	rs12070572	0	177101305	T	G
1	rs16850827	0	177101929	T	C
1	rs79457548	0	177103212	C	A
1	rs10047146	0	177103690	T	C
1	rs10047083	0	177104130	C	T
1	rs10489307	0	177104453	G	C
1	rs12082793	0	177105426	C	T
1	rs10047171	0	177105713	T	C
1	rs12030175	0	177106026	T	C
1	rs972484	0	177106260	G	A
1	rs1402640	0	177106382	A	G
1	rs141230972	0	177106637	T	C
1	rs12085539	0	177107139	C	T
1	rs10489308	0	177107487	T	C
1	rs12032400	0	177108767	A	T
1	rs12033472	0	177110155	A	G
1	rs10913291	0	177110936	G	A
1	rs6667502	0	177111162	T	C
1	rs7524893	0	177111485	T	A
1	rs7531103	0	177113356	T	G
1	rs13375301	0	177115338	G	A
1	rs7522073	0	177117108	A	T
1	rs7513002	0	177117470	C	T
1	rs10913293	0	177117834	G	T
1	rs59413640	0	177118123	G	A
1	rs6691459	0	177120588	G	C
1	rs143984726	0	177120784	G	A
1	rs6686716	0	177121766	T	G
1	rs35840613	0	177121982	A	G
1	rs12094495	0	177123540	C	T
1	rs11806241	0	177123881	A	T
1	rs10798502	0	177125354	A	C
1	rs530232	0	177126659	A	C
1	rs12084892	0	177126787	T	A
1	rs12085014	0	177127105	T	C
1	rs12088649	0	177127264	G	C
1	rs55873113	0	177127772	G	A
1	rs11588719	0	177129038	G	A
1	rs11577465	0	177129230	C	T
1	rs2014384	0	177130037	C	T
1	rs17314464	0	177130248	T	A
1	rs10798503	0	177130455	C	T
1	rs12039332	0	177131583	A	G
1	rs12021769	0	177132067	C	T
1	rs12088305	0	177132403	G	A
1	rs4652230	0	177132459	A	G
1	rs4652231	0	177132836	C	A
1	rs58372053	0	177133083	C	A
1	rs6704133	0	177133326	A	G
1	rs191155804	0	177133388	T	C
1	rs58098535	0	177134399	A	G
1	rs57081256	0	177134410	A	C
1	rs57160124	0	177134445	T	C
1	rs75754298	0	177134448	G	T
1	rs60658933	0	177134606	C	T
1	rs12092285	0	177134709	G	A
1	rs12088979	0	177135257	T	G
1	rs6665358	0	177135763	A	G
1	rs6701604	0	177136025	C	A
1	rs6665725	0	177136117	A	G
1	rs6425414	0	177138301	T	G
1	rs7515582	0	177138970	T	C
1	rs2049162	0	177139812	C	G
1	rs10913294	0	177142106	C	T
1	rs2056936	0	177142783	C	G
1	rs6685565	0	177143590	G	A
1	rs12568416	0	177144156	A	C
1	rs6681004	0	177145042	T	C
1	rs7534953	0	177145140	T	C
1	rs10913295	0	177145775	T	C
1	rs12061077	0	177146908	G	T
1	rs12097418	0	177146933	A	G
1	rs12071829	0	177146959	C	T
1	rs12058777	0	177147668	T	C
1	rs6687997	0	177147999	G	A
1	rs725416	0	177148159	C	A
1	rs57143436	0	177148959	G	A
1	rs17380289	0	177149644	C	T
1	rs73034435	0	177150869	G	A
1	rs74518646	0	177151226	A	G
1	rs12090000	0	177152360	A	G
1	rs57639532	0	177153019	C	T
1	rs12048055	0	177153036	G	T
1	rs12048084	0	177153118	G	A
1	rs17380303	0	177153480	C	T
1	rs17314674	0	177153777	G	C
1	rs10913296	0	177154031	G	A
1	rs60596527	0	177154174	G	A
1	rs66778594	0	177155537	C	T
1	rs12564343	0	177156527	C	T
1	rs10913297	0	177157516	A	C
1	rs12117541	0	177158553	A	C
1	rs12120894	0	177158596	G	A
1	rs12128612	0	177158631	C	T
1	rs1521441	0	177158739	G	C
1	rs1402641	0	177159280	G	A
1	rs1402642	0	177159354	G	A
1	rs3926739	0	177160621	A	C
1	rs12031932	0	177162809	C	T
1	rs75595453	0	177162912	G	A
1	rs1521442	0	177164539	C	T
1	rs10913298	0	177165146	C	T
1	rs10753144	0	177165301	G	A
1	rs12076832	0	177166183	C	T
1	rs12076969	0	177166438	C	A
1	rs72720762	0	177166553	G	A
1	rs78085575	0	177167075	G	A
1	rs12079554	0	177167883	C	G
1	rs12563309	0	177168507	T	A
1	rs12126154	0	177169280	G	A
1	rs12082646	0	177170135	C	A
1	rs10798504	0	177170590	C	T
1	rs2861918	0	177170720	C	G
1	rs2902096	0	177170796	G	C
1	rs12070106	0	177171151	T	A
1	rs77099397	0	177172779	C	A
1	rs4652232	0	177173363	G	A
1	rs10753147	0	177173884	A	G
1	rs4652233	0	177174074	G	A
1	rs115518330	0	177174356	A	C
1	rs9919270	0	177174736	G	C
1	rs12083725	0	177176212	C	T
1	rs487768	0	177176213	A	G
1	rs537648	0	177178218	G	A
1	rs482484	0	177179617	A	C
1	rs556287	0	177181347	C	A
1	rs806253	0	177181655	T	C
1	rs113175301	0	177183500	C	T
1	rs138346091	0	177184274	A	G
1	rs518362	0	177184723	T	C
1	rs72720770	0	177187010	A	C
1	rs36045327	0	177188034	C	A
1	rs76267710	0	177188180	G	A
1	rs510635	0	177188408	C	T
1	rs150273144	0	177188632	T	C
1	rs78772624	0	177189061	C	A
1	rs10913299	0	177189898	G	T
1	rs554351	0	177189932	T	C
1	rs554454	0	177189986	G	A
1	rs557474	0	177190731	A	C
1	rs532001	0	177191593	A	G
1	rs188950715	0	177192066	A	G
1	rs6660903	0	177192181	T	C
1	rs66800096	0	177192208	C	T
1	rs67549513	0	177192257	G	T
1	rs72720771	0	177192405	T	C
1	rs55699262	0	177192943	C	G
1	rs55657925	0	177193039	C	T
1	rs12131307	0	177193352	A	G
1	rs10913300	0	177193408	G	A
1	rs72720772	0	177193575	A	T
1	rs932311	0	177193697	G	T
1	rs932310	0	177193950	G	C
1	rs760689	0	177194569	C	G
1	rs760688	0	177195050	G	A
1	rs1009160	0	177195555	C	T
1	rs6683060	0	177196068	G	T
1	rs1980443	0	177197804	C	G
1	rs3176442	0	177199323	C	T
1	rs12040163	0	177203013	A	T
1	rs926319	0	177204137	C	A
1	rs10798505	0	177204250	C	A
1	rs1879563	0	177204902	A	G
1	rs1879564	0	177205107	C	T
1	rs926318	0	177207740	G	C
1	rs926317	0	177207800	G	A
1	rs982875	0	177208980	G	T
1	rs1967666	0	177209673	G	A
1	rs143238021	0	177210930	G	A
1	rs10489309	0	177211129	T	G
1	rs10753148	0	177211415	A	C
1	rs1402638	0	177211909	C	T
1	rs1013219	0	177212876	C	T
1	rs6699955	0	177214110	T	C
1	rs79193325	0	177214454	G	A
1	rs6703964	0	177215803	A	G
1	rs2205880	0	177217597	G	A
1	rs11577869	0	177217942	G	A
1	rs1293347	0	177218104	T	C
1	rs10798506	0	177219255	T	C
1	rs117488253	0	177220214	A	G
1	rs10798507	0	177220507	G	A
1	rs2204047	0	177222157	A	C
1	rs6663848	0	177222811	T	C
1	rs55924279	0	177223080	G	A
1	rs2861919	0	177225400	G	C
1	rs6674326	0	177228512	G	A
1	rs6674400	0	177228588	G	T
1	rs75752690	0	177228705	G	C
1	rs12031532	0	177229677	G	C
1	rs4650961	0	177231743	A	G
1	rs117872480	0	177231771	C	G
1	rs10798508	0	177232064	C	T
1	rs12031361	0	177235117	G	A
1	rs2139876	0	177237394	C	T
1	rs17380778	0	177237533	G	A
1	rs74526077	0	177239085	C	A
1	rs146574891	0	177240167	T	C
1	rs78750590	0	177243163	A	G
1	rs11583327	0	177243582	G	A
1	rs12035003	0	177244149	G	A
1	rs77702814	0	177244721	A	C
1	rs76204340	0	177246705	A	G
1	rs74920193	0	177246766	G	T
1	rs138799872	0	177247693	C	T
1	rs3176443	0	177247854	C	G
1	rs118006232	0	177251740	C	T
1	rs17315200	0	177251792	G	A
1	rs17315214	0	177252285	G	T
1	rs11581477	0	177253298	T	G
1	rs1996742	0	177253945	A	C
1	rs58967969	0	177254482	T	C
1	rs11582132	0	177255241	A	C
1	rs77200077	0	177255276	G	A
1	rs1521439	0	177255838	T	C
1	rs12729262	0	177256493	G	T
1	rs16851031	0	177258204	C	T
1	rs72720790	0	177258873	G	A
1	rs72720791	0	177259373	G	A
1	rs12133299	0	177260028	A	G
1	rs75375071	0	177260372	A	G
1	rs1402639	0	177260833	A	C
1	rs16851035	0	177260916	T	G
1	rs79728360	0	177261054	G	C
1	rs11587000	0	177261108	G	A
1	rs75872248	0	177261342	T	A
1	rs80112274	0	177262345	A	G
1	rs66465149	0	177262675	T	C
1	rs11585306	0	177263168	G	C
1	rs117635510	0	177263227	G	A
1	rs2861971	0	177263663	C	T
1	rs111837750	0	177263956	A	C
1	rs72720800	0	177265547	C	T
1	rs67664585	0	177265737	T	G
1	rs9425455	0	177266395	A	G
1	rs72722503	0	177268475	C	A
1	rs68105828	0	177268669	G	A
1	rs766021	0	177269474	T	C
1	rs79200650	0	177270324	C	T
1	rs2205879	0	177270441	C	A
1	rs16851037	0	177271313	G	A
1	rs17315298	0	177271797	C	T
1	rs2861972	0	177274018	A	G
1	rs970764	0	177274486	A	C
1	rs970763	0	177274554	G	A
1	rs12024151	0	177275253	C	G
1	rs57046618	0	177275650	G	A
1	rs77647867	0	177275913	C	T
1	rs16851048	0	177276006	T	C
1	rs9425803	0	177277925	A	T
1	rs78201088	0	177278052	C	T
1	rs141077456	0	177278434	G	A
1	rs12569209	0	177279412	G	A
1	rs6670165	0	177280121	C	T
1	rs760687	0	177280491	C	T
1	rs75967088	0	177281505	T	C
1	rs16851050	0	177281746	A	G
1	rs4652238	0	177282831	T	C
1	rs79122187	0	177283296	A	G
1	rs1883244	0	177283623	C	T
1	rs2205881	0	177284107	T	A
1	rs9425804	0	177284456	C	T
1	rs141856191	0	177285129	T	C
1	rs74640249	0	177285337	T	C
1	rs139533864	0	177285594	T	C
1	rs12401643	0	177286000	G	T
1	rs1883243	0	177288208	C	G
1	rs1883242	0	177288335	T	C
1	rs4652239	0	177288558	T	C
1	rs140828341	0	177288559	G	A
1	rs112410126	0	177288759	G	A
1	rs113214139	0	177288910	A	G
1	rs58219571	0	177289064	G	A
1	rs10798509	0	177289883	T	C
1	rs112651114	0	177289972	C	T
1	rs72722526	0	177290220	C	T
1	rs4652240	0	177290731	T	C
1	rs2142752	0	177291911	T	C
1	rs112514430	0	177292870	C	T
1	rs2205887	0	177292925	A	G
1	rs114496455	0	177293040	G	A
1	rs4559456	0	177293303	A	G
1	rs115449657	0	177294362	G	A
1	rs2205886	0	177294420	G	A
1	rs4652242	0	177294932	G	A
1	rs4652243	0	177294993	C	T
1	rs147059593	0	177295611	T	C
1	rs16851062	0	177297230	A	G
1	rs78502333	0	177297611	C	T
1	rs12025907	0	177297615	A	C
1	rs2861973	0	177297622	A	G
1	rs140937204	0	177297630	G	A
1	rs2223297	0	177298001	C	G
1	rs72722535	0	177298104	C	T
1	rs4652244	0	177298448	G	A
1	rs12037472	0	177298645	C	T
1	rs56172555	0	177299241	C	T
1	rs114941157	0	177299909	G	T
1	rs1123317	0	177300379	C	T
1	rs2861974	0	177300787	T	C
1	rs4453002	0	177300809	T	C
1	rs6683975	0	177301668	G	C
1	rs6660559	0	177301880	C	T
1	rs17659270	0	177302518	C	T
1	rs12563758	0	177302777	G	C
1	rs4652245	0	177302972	G	T
1	rs10798510	0	177303628	T	C
1	rs6667899	0	177304312	C	A
1	rs6693903	0	177304441	G	A
1	rs4140633	0	177304940	A	G
1	rs7528533	0	177305805	C	T
1	rs3946142	0	177305858	C	T
1	rs17659437	0	177306387	T	C
1	rs7531704	0	177307421	T	C
1	rs6425418	0	177307653	T	A
1	rs35640420	0	177308311	G	C
1	rs113859457	0	177308678	A	C
1	rs78458174	0	177309264	C	T
1	rs77664516	0	177309385	G	A
1	rs6425419	0	177309473	G	A
1	rs4650963	0	177309490	G	T
1	rs1014297	0	177309944	T	G
1	rs145168268	0	177310416	A	G
1	rs74672888	0	177313194	G	T
1	rs6680701	0	177313278	C	T
1	rs6658794	0	177314198	G	A
1	rs4650964	0	177314663	G	A
1	rs76464586	0	177315662	G	A
1	rs12037639	0	177316726	G	A
1	rs12568066	0	177317252	C	T
1	rs6678710	0	177317366	C	T
1	rs80340753	0	177318325	T	C
1	rs74724163	0	177318717	G	C
1	rs117909468	0	177319078	C	T
1	rs72722566	0	177319633	T	C
1	rs6664016	0	177320470	G	A
1	rs144614598	0	177321204	G	A
1	rs12407549	0	177321386	T	A
1	rs12757194	0	177321393	C	G
1	rs10798511	0	177321589	T	C
1	rs9425805	0	177321917	T	C
1	rs9425456	0	177321939	C	T
1	rs143718845	0	177322250	C	T
1	rs12034256	0	177322306	A	G
1	rs6663086	0	177323124	T	C
1	rs79538817	0	177323896	A	G
1	rs79667169	0	177323987	T	C
1	rs16851099	0	177324044	A	G
1	rs77374824	0	177325232	C	T
1	rs6703634	0	177325319	C	T
1	rs74855223	0	177325404	G	T
1	rs10489219	0	177326069	G	A
1	rs72722581	0	177326156	T	C
1	rs2294336	0	177326506	A	C
1	rs4652247	0	177328296	A	G
1	rs10913305	0	177328547	T	A
1	rs6672376	0	177331153	T	G
1	rs12025407	0	177331241	C	T
1	rs76537825	0	177331837	A	G
1	rs12039685	0	177332605	A	C
1	rs1107923	0	177332967	C	A
1	rs10913308	0	177333159	G	A
1	rs12140154	0	177334035	G	A
1	rs72722590	0	177334584	T	C
1	rs3918426	0	177335369	C	T
1	rs74759529	0	177336885	C	T
1	rs79706407	0	177336977	T	C
1	rs10913310	0	177337444	A	G
1	rs10913311	0	177337722	C	A
1	rs113350740	0	177338584	T	C
1	rs12048883	0	177338768	G	A
1	rs112157657	0	177339198	G	A
1	rs12142979	0	177339370	T	C
1	rs35504019	0	177339611	A	G
1	rs2861976	0	177339981	C	T
1	rs10913312	0	177340194	C	G
1	rs2205882	0	177341415	G	A
1	rs2902103	0	177341802	T	G
1	rs79798804	0	177341891	G	A
1	rs1883245	0	177343077	C	A
1	rs12048531	0	177343580	G	A
1	rs67709676	0	177343793	C	T
1	rs112322263	0	177344128	G	A
1	rs2861977	0	177344140	A	G
1	rs12028782	0	177344835	C	G
1	rs10489220	0	177346147	C	T
1	rs7513623	0	177346429	C	A
1	rs7513726	0	177346534	C	T
1	rs10489221	0	177346559	C	T
1	rs12118657	0	177347299	G	A
1	rs10489222	0	177347423	A	G
1	rs12116918	0	177347685	T	G
1	rs72724808	0	177347949	A	C
1	rs2861978	0	177347989	T	G
1	rs72724811	0	177348002	T	A
1	rs11581714	0	177348066	C	T
1	rs147403880	0	177348324	T	C
1	rs10913315	0	177348498	T	C
1	rs12120651	0	177349206	G	C
1	rs12117373	0	177349346	A	T
1	rs4606279	0	177349915	T	C
1	rs111559127	0	177350608	A	G
1	rs2861980	0	177350948	G	A
1	rs4428842	0	177351018	A	G
1	rs2861981	0	177351024	G	C
1	rs12142673	0	177351594	G	C
1	rs11578303	0	177352348	C	G
1	rs75381319	0	177352414	C	T
1	rs2861982	0	177352527	G	C
1	rs117371565	0	177352616	A	G
1	rs4489513	0	177352754	T	A
1	rs112872331	0	177353247	T	C
1	rs10913316	0	177353722	G	A
1	rs2142755	0	177354095	A	G
1	rs79196132	0	177354596	G	A
1	rs926322	0	177354606	G	A
1	rs72724827	0	177354956	G	A
1	rs10429832	0	177355133	C	T
1	rs10913317	0	177355420	G	A
1	rs16851143	0	177355793	A	C
1	rs11811526	0	177357434	A	G
1	rs11799430	0	177357812	T	C
1	rs11803846	0	177357817	C	T
1	rs11800566	0	177357961	G	A
1	rs16851147	0	177358154	T	C
1	rs76020849	0	177358264	G	A
1	rs17608544	0	177358310	T	C
1	rs115945192	0	177358392	C	T
1	rs12116929	0	177358497	T	C
1	rs12117677	0	177358514	T	C
1	rs75124102	0	177359003	G	A
1	rs12117052	0	177359059	A	T
1	rs12120407	0	177359154	G	A
1	rs926321	0	177359269	C	T
1	rs80030343	0	177359927	A	T
1	rs1028316	0	177359942	G	C
1	rs6697667	0	177359973	A	G
1	rs6660189	0	177359975	G	A
1	rs12023819	0	177360221	T	G
1	rs1028315	0	177360242	G	C
1	rs12023123	0	177360374	A	C
1	rs10913318	0	177360808	T	A
1	rs10913319	0	177360960	C	T
1	rs79049045	0	177361405	G	T
1	rs17660645	0	177361653	T	C
1	rs74998655	0	177361718	T	A
1	rs75380283	0	177361725	C	T
1	rs11580867	0	177362070	C	T
1	rs11590322	0	177362167	A	G
1	rs11590332	0	177362217	A	T
1	rs978271	0	177362248	C	A
1	rs3829805	0	177362562	G	C
1	rs3829804	0	177362667	C	A
1	rs3829803	0	177362684	G	A
1	rs3829802	0	177362699	C	G
1	rs3829801	0	177362810	A	G
1	rs3829799	0	177362879	G	A
1	rs736841	0	177362892	T	G
1	rs3829797	0	177362948	C	T
1	rs736840	0	177363013	A	G
1	rs6659497	0	177363069	A	C
1	rs6670581	0	177363124	G	A
1	rs10489223	0	177363417	T	C
1	rs12119203	0	177363493	G	T
1	rs12127636	0	177363526	C	T
1	rs6673445	0	177363652	G	A
1	rs6673529	0	177363692	G	A
1	rs6673548	0	177363739	G	A
1	rs6698684	0	177363755	C	G
1	rs6662774	0	177363891	A	G
1	rs6662902	0	177364014	A	G
1	rs6699077	0	177364169	C	A
1	rs72724841	0	177364284	T	C
1	rs6674173	0	177364312	G	A
1	rs10913320	0	177364505	A	G
1	rs12128679	0	177364529	C	T
1	rs12128755	0	177364765	C	T
1	rs12118607	0	177365095	T	C
1	rs12118719	0	177365404	T	C
1	rs35600310	0	177365960	T	C
1	rs10798512	0	177366099	A	G
1	rs6657693	0	177367162	T	C
1	rs6660646	0	177367593	T	G
1	rs11802692	0	177368005	G	A
1	rs10798513	0	177368854	C	G
1	rs10913321	0	177369083	A	C
1	rs11584690	0	177369196	C	A
1	rs10798514	0	177369354	G	C
1	rs72724843	0	177369434	T	C
1	rs17661163	0	177369816	G	T
1	rs16851203	0	177370033	T	C
1	rs117215841	0	177371285	T	A
1	rs375992695	0	177372436	G	T
1	rs561798618	0	177374818	C	G
1	rs373799457	0	177375056	G	A
1	rs200875406	0	177375525	C	T
1	rs191562992	0	177375811	C	T
1	rs2205885	0	177375883	T	C
1	rs2223296	0	177376249	A	G
1	rs79639164	0	177376617	G	A
1	rs12135765	0	177376746	C	T
1	rs10913329	0	177377187	T	C
1	rs4652249	0	177377680	C	G
1	rs76227043	0	177378472	G	C
1	rs143783363	0	177378529	A	G
1	rs926323	0	177379533	G	A
1	rs75444629	0	177380601	G	A
1	rs2142754	0	177381322	C	T
1	rs10913333	0	177383076	C	G
1	rs11581304	0	177383443	T	C
1	rs10913334	0	177383617	G	A
1	rs9662701	0	177384036	G	A
1	rs17609581	0	177384135	C	T
1	rs9787286	0	177384181	T	A
1	rs9787143	0	177384203	C	T
1	rs144662646	0	177384307	A	C
1	rs11587004	0	177384372	C	A
1	rs80042997	0	177384515	C	T
1	rs16851221	0	177384918	A	G
1	rs10913336	0	177385608	G	A
1	rs17609664	0	177386041	G	C
1	rs2207029	0	177386423	T	C
1	rs12133045	0	177386668	G	A
1	rs16851227	0	177386859	C	T
1	rs12141778	0	177387794	C	T
1	rs16851232	0	177387998	T	C
1	rs72724863	0	177388799	C	T
1	rs72724865	0	177389095	T	G
1	rs72724866	0	177389542	G	T
1	rs10737322	0	177389767	T	G
1	rs10913337	0	177389832	C	G
1	rs12136329	0	177390265	G	T
1	rs2223819	0	177391795	C	T
1	rs12132962	0	177392336	G	A
1	rs72724874	0	177392368	T	G
1	rs11588897	0	177392910	C	T
1	rs11588941	0	177393297	C	T
1	rs16851248	0	177393669	C	T
1	rs75106356	0	177393759	C	A
1	rs76096131	0	177393818	T	C
1	rs7551092	0	177393841	C	T
1	rs10913339	0	177394187	A	G
1	rs72724880	0	177395653	G	A
1	rs16851250	0	177395665	G	A
1	rs117284390	0	177396961	T	C
1	rs10913340	0	177397498	A	G
1	rs72724882	0	177398402	C	A
1	rs742791	0	177399118	G	C
1	rs80226808	0	177399918	G	A
1	rs6676131	0	177399920	G	C
1	rs16851266	0	177400504	G	A
1	rs76121378	0	177401720	C	G
1	rs2861984	0	177401933	C	T
1	rs10798517	0	177402273	C	T
1	rs10913341	0	177402667	G	T
1	rs1040579	0	177402884	A	C
1	rs2143799	0	177402972	C	T
1	rs144242465	0	177403218	C	G
1	rs4140476	0	177403411	A	G
1	rs4140477	0	177403510	A	T
1	rs7543021	0	177403769	G	T
1	rs112791518	0	177403996	A	C
1	rs79873069	0	177404037	C	T
1	rs72724890	0	177405246	G	C
1	rs76853266	0	177405588	C	G
1	rs75785093	0	177405618	T	C
1	rs10913342	0	177405841	C	G
1	rs72724892	0	177406288	T	C
1	rs76793067	0	177406405	G	A
1	rs145635232	0	177407099	G	A
1	rs6673896	0	177407465	A	G
1	rs1883905	0	177407630	A	G
1	rs1883904	0	177407956	A	G
1	rs72724899	0	177408112	C	T
1	rs10798518	0	177408482	A	G
1	rs74737852	0	177409352	T	G
1	rs6683425	0	177409373	T	C
1	rs11579573	0	177409472	C	T
1	rs7535203	0	177409925	A	G
1	rs6425424	0	177410973	A	G
1	rs79980547	0	177411174	C	G
1	rs11587772	0	177411754	A	C
1	rs72726705	0	177412238	T	A
1	rs11589912	0	177412602	G	C
1	rs10913343	0	177412652	T	A
1	rs75273789	0	177412717	A	G
1	rs11578741	0	177412718	C	T
1	rs1883903	0	177413184	C	T
1	rs7550110	0	177413907	T	G
1	rs1883902	0	177414054	C	T
1	rs72726712	0	177414493	T	G
1	rs72726716	0	177414529	G	A
1	rs72726717	0	177415447	G	A
1	rs78689885	0	177415604	A	G
1	rs12143548	0	177416043	A	G
1	rs1569751	0	177416306	G	T
1	rs72726718	0	177416606	T	G
1	rs17610666	0	177416746	A	G
1	rs72726721	0	177417225	G	A
1	rs11577482	0	177417664	G	A
1	rs6677916	0	177417712	C	T
1	rs72726726	0	177417997	G	A
1	rs2207027	0	177418181	T	C
1	rs4650965	0	177418397	C	T
1	rs11576836	0	177419629	A	G
1	rs75210058	0	177419631	G	A
1	rs11800296	0	177419827	T	C
1	rs11801413	0	177419857	G	C
1	rs78724066	0	177420745	G	C
1	rs4382669	0	177420795	G	A
1	rs72726737	0	177420912	G	A
1	rs56172417	0	177420954	G	A
1	rs10798519	0	177421173	A	G
1	rs114601674	0	177422630	G	A
1	rs72726743	0	177423197	C	G
1	rs73041316	0	177423573	T	C
1	rs72726745	0	177423611	G	A
1	rs113266604	0	177423642	A	G
1	rs143763753	0	177423667	T	C
1	rs7520147	0	177423875	T	C
1	rs56383844	0	177424020	C	T
1	rs56239341	0	177424114	G	C
1	rs10913344	0	177424127	A	G
1	rs72726750	0	177424887	C	T
1	rs56350713	0	177424995	T	C
1	rs7521149	0	177425070	A	G
1	rs10489225	0	177425335	C	T
1	rs10798520	0	177426027	C	G
1	rs10798521	0	177426050	C	G
1	rs72726755	0	177426454	C	T
1	rs72726756	0	177426563	G	A
1	rs6425425	0	177427005	C	A
1	rs11579578	0	177427101	G	T
1	rs11578222	0	177427162	T	C
1	rs11577856	0	177427387	A	G
1	rs11579645	0	177427460	G	A
1	rs72726757	0	177427659	G	A
1	rs184041603	0	177427980	T	C
1	rs72710803	0	177428018	A	C
1	rs4650967	0	177428606	C	T
1	rs722454	0	177429625	A	G
1	rs185262445	0	177429863	T	C
1	rs77790985	0	177430555	G	T
1	rs10913345	0	177430564	T	G
1	rs7556631	0	177430938	C	T
1	rs715359	0	177431168	T	C
1	rs715358	0	177431255	C	T
1	rs192723259	0	177432035	A	C
1	rs113197150	0	177432237	A	T
1	rs2022274	0	177432313	C	T
1	rs6675242	0	177432897	A	G
1	rs10489226	0	177433216	C	T
1	rs6675650	0	177433277	A	C
1	rs12026256	0	177433576	A	G
1	rs16851340	0	177433629	G	A
1	rs7521346	0	177434054	C	T
1	rs1358842	0	177434326	T	C
1	rs4282771	0	177434812	G	A
1	rs4282772	0	177434822	G	T
1	rs2021569	0	177434944	A	G
1	rs6696093	0	177435403	G	A
1	rs6425426	0	177436018	G	A
1	rs7539470	0	177436223	A	G
1	rs10753150	0	177436550	C	G
1	rs10913346	0	177437201	T	C
1	rs10913347	0	177437262	A	G
1	rs76416104	0	177437342	A	C
1	rs1358841	0	177437957	A	T
1	rs7519677	0	177438372	C	T
1	rs2023426	0	177439769	A	G
1	rs2023425	0	177440159	T	C
1	rs1321767	0	177442397	G	C
1	rs10913348	0	177442792	T	G
1	rs10798522	0	177443057	C	T
1	rs10753151	0	177443731	G	C
1	rs10913349	0	177444301	G	A
1	rs10732999	0	177444679	G	A
1	rs117410527	0	177446052	G	A
1	rs12140698	0	177446916	C	T
1	rs10218703	0	177447077	C	G
1	rs10913350	0	177447282	C	G
1	rs78376087	0	177447699	G	A
1	rs10913352	0	177449400	T	C
1	rs12037766	0	177449548	T	C
1	rs1885021	0	177450874	C	T
1	rs1885020	0	177451209	C	T
1	rs10798523	0	177452307	T	C
1	rs10913353	0	177452662	G	A
1	rs34015683	0	177453713	C	T
1	rs12042305	0	177455360	C	T
1	rs10913354	0	177455511	A	G
1	rs10913355	0	177455532	G	A
1	rs10913356	0	177457303	A	G
1	rs10913357	0	177457320	T	G
1	rs12038173	0	177458170	G	A
1	rs10913358	0	177458189	G	C
1	rs2038486	0	177458431	T	C
1	rs117216174	0	177459372	C	A
1	rs11805899	0	177459475	A	G
1	rs10913360	0	177459644	T	C
1	rs10489227	0	177459687	A	G
1	rs141668738	0	177459788	C	T
1	rs10753152	0	177459913	C	T
1	rs10753153	0	177459980	A	G
1	rs10798526	0	177460222	A	G
1	rs77377627	0	177461077	G	A
1	rs148385836	0	177461392	G	C
1	rs9730147	0	177461442	C	T
1	rs9728280	0	177461737	C	T
1	rs9730113	0	177461819	T	A
1	rs10913364	0	177462249	C	T
1	rs12730748	0	177462485	C	T
1	rs9804133	0	177462990	A	G
1	rs10798527	0	177463338	C	T
1	rs10798528	0	177463758	A	C
1	rs2902113	0	177463978	A	C
1	rs1885028	0	177465011	T	C
1	rs1885027	0	177465031	G	A
1	rs1885026	0	177465236	C	A
1	rs1358844	0	177465820	T	G
1	rs10753154	0	177465923	G	C
1	rs10737324	0	177466529	C	T
1	rs6659804	0	177467901	T	A
1	rs7549083	0	177468575	C	T
1	rs12089461	0	177468716	G	A
1	rs7526423	0	177469065	G	A
1	rs1923155	0	177469269	G	A
1	rs2093205	0	177469972	G	C
1	rs2093204	0	177470081	A	G
1	rs10798529	0	177470593	T	C
1	rs12567599	0	177470662	T	C
1	rs12043107	0	177470844	T	A
1	rs138567163	0	177470892	G	A
1	rs12142019	0	177471102	G	A
1	rs10798530	0	177471325	A	T
1	rs189432287	0	177472259	C	T
1	rs1885025	0	177472694	T	C
1	rs148749796	0	177472795	T	C
1	rs2862030	0	177472827	T	C
1	rs4466607	0	177472877	C	G
1	rs2902114	0	177472881	G	A
1	rs10753155	0	177473333	T	C
1	rs10798531	0	177475090	C	A
1	rs10798532	0	177475130	C	T
1	rs10798533	0	177475217	A	C
1	rs75650430	0	177475511	C	T
1	rs10798534	0	177476116	C	G
1	rs12240001	0	177476580	T	A
1	rs1885024	0	177476890	T	C
1	rs1885023	0	177476951	A	C
1	rs10913366	0	177477202	C	T
1	rs7533877	0	177479344	T	A
1	rs6680269	0	177479777	A	G
1	rs6682927	0	177479899	T	C
1	rs6680597	0	177480081	A	G
1	rs6680599	0	177480086	A	G
1	rs10913367	0	177480784	C	A
1	rs10798535	0	177480821	A	G
1	rs12029490	0	177480840	C	A
1	rs12047881	0	177480934	T	C
1	rs1321776	0	177481182	A	G
1	rs12568389	0	177481830	G	C
1	rs7543170	0	177482092	T	C
1	rs117158140	0	177482435	C	A
1	rs12047065	0	177482911	G	A
1	rs10798536	0	177483724	G	T
1	rs10913368	0	177484199	T	C
1	rs12091441	0	177484229	A	G
1	rs10798537	0	177484704	G	A
1	rs10798538	0	177484721	C	G
1	rs1321775	0	177484943	T	G
1	rs7518102	0	177485668	G	A
1	rs9783014	0	177486120	C	A
1	rs1321774	0	177486382	A	G
1	rs1321773	0	177486607	G	A
1	rs1321772	0	177486638	T	C
1	rs1321771	0	177486723	T	A
1	rs1321770	0	177486890	C	G
1	rs1407173	0	177487692	A	C
1	rs2224407	0	177487992	C	T
1	rs75629397	0	177488279	G	A
1	rs6703769	0	177488616	G	A
1	rs12057474	0	177489074	A	G
1	rs841793	0	177491828	A	G
1	rs841792	0	177491870	G	T
1	rs841791	0	177492441	T	C
1	rs117220625	0	177492461	G	A
1	rs841790	0	177493069	G	A
1	rs841789	0	177493799	T	C
1	rs841788	0	177493945	A	G
1	rs841787	0	177494079	C	G
1	rs841786	0	177495123	G	A
1	rs841785	0	177495158	A	G
1	rs841784	0	177495751	A	G
1	rs10798540	0	177496210	T	C
1	rs12062422	0	177496587	T	C
1	rs841783	0	177496595	G	A
1	rs7512114	0	177497138	T	G
1	rs6425430	0	177497448	T	A
1	rs6425431	0	177497472	C	A
1	rs138326936	0	177497685	C	G
1	rs10753157	0	177499408	G	A
1	rs10753158	0	177499413	T	C
1	rs841782	0	177499813	A	G
1	rs34431329	0	177499843	A	G
1	rs6700261	0	177500079	C	T
1	rs1591634	0	177501765	C	A
1	rs1114481	0	177502023	A	C
1	rs1072968	0	177502154	C	T
1	rs1961153	0	177502364	C	A
1	rs6685891	0	177503346	G	T
1	rs6688444	0	177503484	G	A
1	rs6688446	0	177503490	G	C
1	rs7520412	0	177504132	C	T
1	rs2208401	0	177505080	T	C
1	rs10798544	0	177505352	G	A
1	rs10798545	0	177505554	C	T
1	rs10798546	0	177506160	G	A
1	rs138011616	0	177506330	C	T
1	rs2208398	0	177507817	C	T
1	rs1098777	0	177508044	G	A
1	rs1098776	0	177508523	T	C
1	rs10158880	0	177508998	T	C
1	rs118037085	0	177509096	G	A
1	rs10798547	0	177509801	A	G
1	rs10753159	0	177510108	A	C
1	rs10753160	0	177510330	G	A
1	rs10737325	0	177512260	C	T
1	rs10798548	0	177513378	C	G
1	rs1337157	0	177514168	C	T
1	rs1073598	0	177515210	A	G
1	rs6701041	0	177516165	A	T
1	rs10753161	0	177517037	T	C
1	rs142526057	0	177517257	A	G
1	rs10798550	0	177518148	A	G
1	rs7533887	0	177518418	C	T
1	rs12036760	0	177519653	A	C
1	rs12047089	0	177519690	C	A
1	rs10737327	0	177520884	A	C
1	rs2145432	0	177521488	G	A
1	rs2862031	0	177521902	G	T
1	rs841777	0	177522532	G	A
1	rs6693907	0	177522686	C	G
1	rs6660453	0	177522752	T	C
1	rs6669049	0	177522777	G	C
1	rs10798553	0	177523146	C	T
1	rs12079972	0	177524514	T	C
1	rs2104048	0	177525311	A	T
1	rs75362177	0	177525327	C	T
1	rs2093203	0	177525531	G	A
1	rs6670522	0	177525538	T	C
1	rs7556635	0	177525993	C	T
1	rs11806578	0	177526067	A	G
1	rs7533821	0	177526306	G	T
1	rs10798554	0	177527510	A	G
1	rs9988472	0	177528034	A	T
1	rs117541274	0	177528095	C	A
1	rs4142327	0	177528428	C	T
1	rs6696514	0	177528916	C	T
1	rs2038489	0	177530857	T	C
1	rs117028406	0	177531235	T	C
1	rs75535993	0	177531557	C	T
1	rs1337158	0	177531565	T	G
1	rs576740512	0	177535232	T	G
1	rs10798556	0	177535944	C	T
1	rs11808741	0	177536046	A	G
1	rs79016620	0	177536277	A	G
1	rs1890033	0	177536881	T	C
1	rs1555396	0	177536996	A	T
1	rs841775	0	177537041	C	T
1	rs841781	0	177538395	C	T
1	rs10913373	0	177538426	G	A
1	rs6682831	0	177539967	T	G
1	rs6683070	0	177540415	A	G
1	rs12726307	0	177541010	G	T
1	rs6671338	0	177541256	C	A
1	rs1885022	0	177541784	A	T
1	rs10913375	0	177542035	G	A
1	rs10913376	0	177542089	T	C
1	rs10913377	0	177542116	A	T
1	rs10913378	0	177542181	C	T
1	rs10798557	0	177543873	T	G
1	rs10737328	0	177544357	G	A
1	rs1415337	0	177544481	A	G
1	rs1415338	0	177544685	A	G
1	rs911277	0	177545906	A	G
1	rs911276	0	177546085	T	C
1	rs12021987	0	177546307	G	T
1	rs10753162	0	177546735	G	C
1	rs1337159	0	177546934	G	A
1	rs841779	0	177547209	A	G
1	rs841778	0	177548865	C	G
1	rs714077	0	177550000	C	T
1	rs77143728	0	177551285	A	G
1	rs10913380	0	177551428	A	G
1	rs10913381	0	177551519	A	G
1	rs1953671	0	177553967	A	G
1	rs78702551	0	177554331	C	T
1	rs1337160	0	177554616	G	A
1	rs4406598	0	177556141	C	T
1	rs6675892	0	177557755	C	T
1	rs1415339	0	177560435	C	T
1	rs34498520	0	177560470	G	A
1	rs1415340	0	177560492	A	G
1	rs12405674	0	177561103	C	T
1	rs4142491	0	177561112	A	G
1	rs952680	0	177561189	G	A
1	rs952681	0	177561502	G	A
1	rs147796579	0	177561530	A	T
1	rs1337161	0	177561778	G	A
1	rs6702691	0	177562338	A	G
1	rs12023284	0	177562987	G	T
1	rs12023305	0	177563066	G	T
1	rs6663961	0	177564824	A	G
1	rs78729418	0	177565078	C	T
1	rs12033642	0	177565924	C	A
1	rs10753163	0	177566128	T	A
1	rs1890034	0	177566568	A	G
1	rs1890035	0	177566659	A	C
1	rs10753164	0	177567023	G	A
1	rs16851585	0	177568799	C	G
1	rs12691478	0	177568808	A	C
1	rs35369099	0	177569925	A	T
1	rs2225852	0	177570761	G	A
1	rs143101405	0	177571887	G	A
1	rs10753165	0	177572134	T	G
1	rs12028987	0	177573663	G	A
1	rs191528047	0	177573701	A	G
1	rs11580183	0	177574082	G	C
1	rs147910323	0	177574085	C	A
1	rs34929437	0	177574992	A	G
1	rs10913384	0	177576508	A	T
1	rs12746326	0	177577667	G	A
1	rs12747694	0	177577794	C	T
1	rs1538034	0	177578981	G	C
1	rs1538035	0	177579082	G	A
1	rs1415342	0	177580649	A	G
1	rs2225853	0	177580692	C	T
1	rs10737329	0	177581587	T	C
1	rs10753166	0	177582136	T	G
1	rs76713791	0	177582859	T	C
1	rs2862033	0	177583180	G	C
1	rs12751236	0	177583588	C	T
1	rs11581525	0	177584656	A	C
1	rs10913386	0	177585015	C	A
1	rs4142492	0	177585957	G	T
1	rs868715	0	177586110	C	T
1	rs76905963	0	177586200	G	T
1	rs140257443	0	177586287	T	C
1	rs867541	0	177586974	A	C
1	rs141330057	0	177587176	T	C
1	rs10913387	0	177587339	G	T
1	rs1337163	0	177588812	A	G
1	rs1337164	0	177588823	C	G
1	rs11584671	0	177589952	T	G
1	rs7550729	0	177590435	A	C
1	rs16851602	0	177590566	C	T
1	rs1415334	0	177591270	G	T
1	rs1252074	0	177591541	C	T
1	rs4652251	0	177594162	C	T
1	rs1252072	0	177595128	C	G
1	rs80194320	0	177595341	C	T
1	rs12566910	0	177596481	G	A
1	rs57794778	0	177598598	G	A
1	rs150179907	0	177598762	T	G
1	rs145617737	0	177599076	T	C
1	rs73045262	0	177600095	A	T
1	rs1337156	0	177600114	C	G
1	rs1252070	0	177600210	A	C
1	rs1252068	0	177602068	C	T
1	rs60489386	0	177602102	A	G
1	rs1415335	0	177602120	G	A
1	rs1252065	0	177603053	C	G
1	rs376024686	0	177605208	A	G
1	rs188142552	0	177607508	T	C
1	rs1313160	0	177609159	A	G
1	rs1003073	0	177610393	C	T
1	rs1003074	0	177610713	C	T
1	rs10158439	0	177610960	C	T
1	rs1252083	0	177611318	G	A
1	rs1252082	0	177612061	G	C
1	rs12140710	0	177613863	A	G
1	rs12044435	0	177613923	A	G
1	rs78058918	0	177614046	T	C
1	rs1252081	0	177614595	T	C
1	rs1252079	0	177615243	T	C
1	rs1252078	0	177615550	G	A
1	rs1252077	0	177615594	C	T
1	rs1252076	0	177617650	T	C
1	rs12733845	0	177617960	G	A
1	rs1252075	0	177618116	G	A
1	rs80284945	0	177618275	C	T
1	rs12759749	0	177618620	A	G
1	rs2210953	0	177619555	C	G
1	rs6701237	0	177620943	T	C
1	rs1572511	0	177621201	T	C
1	rs1572512	0	177621422	C	T
1	rs10913390	0	177623717	T	A
1	rs12739056	0	177624091	C	A
1	rs73045288	0	177625100	G	T
1	rs4652252	0	177625201	A	G
1	rs12062921	0	177625372	G	T
1	rs73045290	0	177625405	C	T
1	rs1252066	0	177626285	G	T
1	rs73045293	0	177626714	G	A
1	rs16851663	0	177627501	C	T
1	rs1252067	0	177628345	A	T
1	rs77632158	0	177628502	A	G
1	rs12121835	0	177628511	T	C
1	rs79407004	0	177628635	G	A
1	rs12756455	0	177629679	T	C
1	rs17625634	0	177629723	C	T
1	rs12406954	0	177630000	C	T
1	rs10798559	0	177631002	T	C
1	rs73045298	0	177631354	G	T
1	rs2152776	0	177632191	T	C
1	rs116889735	0	177632638	T	C
1	rs73045299	0	177633737	C	A
1	rs60552762	0	177634232	C	T
1	rs1022798	0	177635093	A	C
1	rs1923624	0	177635879	G	A
1	rs141513738	0	177636880	G	C
1	rs58111483	0	177637307	C	T
1	rs12746344	0	177637859	G	A
1	rs911964	0	177638617	T	C
1	rs7529907	0	177639015	A	G
1	rs7540371	0	177639241	G	A
1	rs34597396	0	177639609	C	T
1	rs17360106	0	177639734	C	T
1	rs11581754	0	177640367	A	C
1	rs60414375	0	177640652	C	T
1	rs2208817	0	177641081	T	C
1	rs59073761	0	177641378	G	A
1	rs12124642	0	177642179	T	G
1	rs541953682	0	177642268	G	A
1	rs191165237	0	177642513	G	A
1	rs6692074	0	177643107	T	G
1	rs12746384	0	177643119	C	T
1	rs138694267	0	177643744	A	G
1	rs10913393	0	177643968	A	G
1	rs6693111	0	177644302	A	G
1	rs12722785	0	177645813	G	T
1	rs111497438	0	177646735	G	T
1	rs4589071	0	177646943	G	A
1	rs3889259	0	177647020	G	A
1	rs56107421	0	177647256	C	T
1	rs192335694	0	177648079	G	C
1	rs12035381	0	177648733	A	G
1	rs16851688	0	177648870	C	T
1	rs11585438	0	177649180	G	T
1	rs10913395	0	177649216	T	C
1	rs6677748	0	177649363	A	T
1	rs1923630	0	177649849	C	T
1	rs6689547	0	177650199	G	C
1	rs67074204	0	177650219	A	G
1	rs56348031	0	177650659	C	T
1	rs56232155	0	177650661	A	C
1	rs58023463	0	177650675	A	C
1	rs2104212	0	177651210	G	A
1	rs2104211	0	177651228	A	C
1	rs2065142	0	177651338	C	T
1	rs10753167	0	177651729	T	C
1	rs79850398	0	177652339	G	A
1	rs1885646	0	177652462	A	G
1	rs12563834	0	177652865	A	C
1	rs1923629	0	177652939	C	T
1	rs10753168	0	177653674	A	G
1	rs2224639	0	177656039	C	T
1	rs7547510	0	177656550	G	A
1	rs74128294	0	177656608	T	C
1	rs79466598	0	177657969	T	C
1	rs75357272	0	177658009	C	T
1	rs6678280	0	177658670	C	G
1	rs56067457	0	177658838	A	T
1	rs56334878	0	177659044	C	T
1	rs79962383	0	177659072	C	T
1	rs10913397	0	177659366	C	A
1	rs10913398	0	177659370	T	C
1	rs7547178	0	177659913	A	T
1	rs200867959	0	177660835	T	C
1	rs10798561	0	177660856	G	A
1	rs61500936	0	177661041	A	G
1	rs12750925	0	177662225	T	C
1	rs4652253	0	177662510	A	C
1	rs61813472	0	177662512	G	A
1	rs76474680	0	177663070	G	A
1	rs112033475	0	177663761	A	T
1	rs113526755	0	177663808	T	A
1	rs147814741	0	177664590	T	C
1	rs11589476	0	177665178	C	T
1	rs148933325	0	177665266	G	A
1	rs140163135	0	177666428	T	C
1	rs12407077	0	177667088	A	T
1	rs55972006	0	177667125	A	T
1	rs12139234	0	177669302	G	A
1	rs1923638	0	177669900	C	A
1	rs1022800	0	177670351	T	G
1	rs2181264	0	177670370	C	G
1	rs2181263	0	177670577	T	C
1	rs4509537	0	177671478	C	T
1	rs4402093	0	177671773	T	C
1	rs58392004	0	177672172	C	T
1	rs1923637	0	177672267	T	G
1	rs2902198	0	177672750	G	A
1	rs1923636	0	177673128	G	A
1	rs1160525	0	177674335	G	C
1	rs1160524	0	177674473	A	G
1	rs1022799	0	177675215	C	T
1	rs55847117	0	177676208	T	G
1	rs61813476	0	177677016	C	T
1	rs1028662	0	177677279	C	T
1	rs1028661	0	177677640	A	C
1	rs2862274	0	177678654	T	C
1	rs911963	0	177678861	A	G
1	rs76105967	0	177679203	C	T
1	rs1923635	0	177679689	T	G
1	rs61813477	0	177679692	T	C
1	rs7542551	0	177680031	G	A
1	rs61813478	0	177680105	G	A
1	rs12143554	0	177680702	T	A
1	rs10127785	0	177681155	C	A
1	rs911965	0	177681672	A	G
1	rs1923634	0	177682283	G	A
1	rs1923633	0	177682331	G	C
1	rs116624187	0	177682725	A	G
1	rs4650970	0	177683022	C	T
1	rs12409005	0	177683216	A	G
1	rs7536071	0	177684431	C	T
1	rs7512829	0	177684469	G	A
1	rs61813492	0	177684683	C	T
1	rs113533361	0	177685215	G	A
1	rs10913404	0	177685711	C	A
1	rs111596638	0	177686025	A	G
1	rs112502999	0	177686148	A	G
1	rs141843298	0	177686182	A	G
1	rs10753169	0	177686254	G	A
1	rs7525539	0	177686415	C	A
1	rs7547684	0	177686756	G	A
1	rs12410717	0	177686988	T	G
1	rs6425442	0	177687117	A	G
1	rs10913405	0	177687401	G	A
1	rs1923632	0	177687411	A	G
1	rs10913406	0	177687879	T	C
1	rs1119055	0	177688209	C	T
1	rs142514416	0	177688259	G	A
1	rs1960676	0	177688390	C	G
1	rs113113328	0	177688815	C	A
1	rs1813932	0	177689011	C	T
1	rs61813493	0	177689305	C	T
1	rs6425443	0	177689361	A	C
1	rs112283939	0	177689562	T	C
1	rs193079376	0	177689774	A	G
1	rs6694449	0	177690150	A	G
1	rs61813494	0	177690241	A	G
1	rs55805855	0	177690436	T	G
1	rs12402994	0	177690971	G	A
1	rs1923631	0	177691326	C	A
1	rs61813495	0	177691402	C	T
1	rs117924253	0	177691665	C	A
1	rs112724435	0	177691801	C	G
1	rs4652257	0	177692157	T	C
1	rs7556343	0	177692560	A	G
1	rs113308571	0	177692982	G	C
1	rs118182785	0	177693054	G	C
1	rs12562396	0	177693559	G	A
1	rs12145448	0	177694132	A	C
1	rs59637742	0	177694498	A	G
1	rs12742033	0	177694514	C	A
1	rs10913407	0	177694712	T	C
1	rs77173175	0	177695182	A	G
1	rs1118030	0	177695777	G	A
1	rs10798563	0	177696058	C	T
1	rs4316326	0	177697294	C	G
1	rs4316327	0	177697365	C	G
1	rs4652258	0	177697414	G	A
1	rs4652259	0	177697433	A	G
1	rs10913409	0	177697827	G	A
1	rs4652261	0	177698208	G	A
1	rs10753170	0	177698515	T	G
1	rs10913410	0	177698584	C	A
1	rs61813496	0	177698900	C	T
1	rs1923621	0	177699807	T	G
1	rs3131308	0	177700306	A	G
1	rs3117754	0	177700443	T	C
1	rs12134071	0	177700814	C	A
1	rs3117755	0	177701056	A	C
1	rs79162295	0	177701570	C	G
1	rs7512087	0	177702240	C	T
1	rs6425444	0	177702554	C	T
1	rs12120222	0	177702661	T	C
1	rs1923643	0	177702841	A	G
1	rs12562780	0	177703601	A	C
1	rs10798564	0	177703838	T	C
1	rs10913412	0	177703891	T	C
1	rs12131671	0	177703898	C	T
1	rs139697883	0	177703938	C	A
1	rs10913414	0	177704242	A	G
1	rs77524787	0	177704395	T	A
1	rs3131334	0	177704403	A	G
1	rs7535861	0	177705264	T	C
1	rs3117756	0	177705777	A	C
1	rs7522738	0	177707062	A	G
1	rs1885648	0	177707318	T	G
1	rs1885647	0	177707449	T	C
1	rs10458366	0	177707927	A	C
1	rs1923642	0	177708496	G	A
1	rs12565079	0	177709079	G	T
1	rs1033818	0	177709225	A	G
1	rs12126914	0	177709801	A	T
1	rs12567288	0	177709961	C	T
1	rs10913415	0	177710023	A	C
1	rs3117757	0	177710230	G	T
1	rs2065140	0	177710595	G	A
1	rs4652262	0	177710610	C	T
1	rs2065141	0	177710814	A	G
1	rs3131316	0	177711826	C	G
1	rs2862273	0	177712537	G	A
1	rs12039518	0	177712565	C	A
1	rs1923641	0	177712867	T	C
1	rs61813498	0	177713388	T	C
1	rs74732725	0	177713862	G	T
1	rs2902196	0	177714313	C	T
1	rs2902197	0	177714468	C	T
1	rs2146299	0	177714660	C	T
1	rs151102559	0	177715073	G	A
1	rs3117758	0	177716739	G	T
1	rs16851793	0	177717026	C	T
1	rs3117759	0	177717201	G	C
1	rs1923640	0	177717567	G	A
1	rs927481	0	177717942	G	T
1	rs150813460	0	177718364	A	G
1	rs1923639	0	177718992	A	G
1	rs3131323	0	177719196	T	C
1	rs12406676	0	177719596	T	A
1	rs75530729	0	177720532	G	C
1	rs16851814	0	177720918	A	G
1	rs3117760	0	177721063	G	A
1	rs55827622	0	177721690	C	T
1	rs12140439	0	177722907	C	A
1	rs3131325	0	177723089	T	C
1	rs3117762	0	177723170	T	G
1	rs3117763	0	177723931	G	A
1	rs3131326	0	177724272	G	C
1	rs3131327	0	177724584	A	T
1	rs4652263	0	177724778	T	C
1	rs3131328	0	177727201	A	C
1	rs3117764	0	177727289	G	A
1	rs3117765	0	177727430	G	A
1	rs3117766	0	177727582	T	G
1	rs12049184	0	177727746	C	T
1	rs4652264	0	177728057	C	A
1	rs61813513	0	177728319	A	C
1	rs12116988	0	177728695	C	T
1	rs12138989	0	177728705	G	A
1	rs55902020	0	177728834	C	T
1	rs56114350	0	177728893	G	A
1	rs111289647	0	177728914	G	T
1	rs3131329	0	177729363	T	C
1	rs12117205	0	177729372	C	T
1	rs3117767	0	177730390	C	G
1	rs112571600	0	177730433	G	A
1	rs186387483	0	177730719	C	A
1	rs145284617	0	177731000	C	A
1	rs141544399	0	177732576	A	C
1	rs74882222	0	177732645	A	T
1	rs9425461	0	177733422	T	A
1	rs181038787	0	177734434	G	A
1	rs61813516	0	177734574	G	T
1	rs12137274	0	177735012	T	C
1	rs138406730	0	177735315	G	A
1	rs12139947	0	177735377	G	A
1	rs145151754	0	177735913	A	C
1	rs1923625	0	177736751	C	T
1	rs1885644	0	177737303	A	G
1	rs1885645	0	177737368	A	G
1	rs10494504	0	177737389	A	G
1	rs61813517	0	177738486	C	G
1	rs932676	0	177739231	G	A
1	rs3131332	0	177740608	C	T
1	rs61813518	0	177741236	A	G
1	rs12042850	0	177741819	T	C
1	rs3131333	0	177742007	G	A
1	rs3117749	0	177744024	A	G
1	rs12047418	0	177744110	G	A
1	rs3117750	0	177744720	A	G
1	rs3117751	0	177745454	A	G
1	rs74443584	0	177745563	T	C
1	rs111885000	0	177746084	G	A
1	rs3117752	0	177747057	A	T
1	rs3117753	0	177747199	C	T
1	rs16851854	0	177747222	A	G
1	rs12144442	0	177747310	T	C
1	rs878833	0	177748866	C	T
1	rs16851861	0	177749363	G	A
1	rs2902199	0	177750489	C	T
1	rs2003999	0	177751108	A	G
1	rs1923628	0	177751285	C	T
1	rs117785288	0	177751447	T	C
1	rs746584	0	177751488	C	T
1	rs746583	0	177751536	T	C
1	rs978992	0	177751810	A	T
1	rs74128112	0	177752013	C	T
1	rs2093519	0	177752701	G	A
1	rs12402666	0	177753473	C	T
1	rs74128113	0	177753776	C	T
1	rs34944316	0	177754489	T	C
1	rs4652266	0	177754771	C	A
1	rs79586822	0	177755056	A	G
1	rs10913418	0	177755299	C	A
1	rs10913419	0	177755464	G	A
1	rs12046610	0	177755681	T	C
1	rs1923626	0	177756504	C	T
1	rs4567246	0	177757589	A	T
1	rs10737331	0	177758118	G	A
1	rs9970167	0	177759149	G	A
1	rs71628252	0	177759199	G	C
1	rs9919161	0	177759469	G	A
1	rs57972714	0	177759481	C	T
1	rs10913420	0	177759645	C	T
1	rs10798567	0	177760557	G	A
1	rs9970077	0	177760918	A	G
1	rs12748436	0	177761109	C	G
1	rs12143741	0	177761814	T	G
1	rs6425445	0	177762061	G	A
1	rs12728890	0	177762832	G	T
1	rs7411090	0	177762940	T	C
1	rs6425446	0	177764577	A	G
1	rs6664268	0	177764706	T	C
1	rs4650973	0	177764975	C	G
1	rs4650974	0	177765025	T	C
1	rs75608493	0	177766021	C	G
1	rs3922648	0	177766453	C	A
1	rs3922649	0	177766616	A	G
1	rs3922650	0	177766694	A	C
1	rs4650975	0	177767099	C	A
1	rs4348685	0	177767628	C	G
1	rs4075235	0	177768322	C	T
1	rs4311843	0	177768764	C	A
1	rs4433348	0	177768807	A	T
1	rs12026179	0	177768905	T	C
1	rs4360486	0	177769026	C	A
1	rs12026268	0	177769154	T	C
1	rs4545298	0	177769499	T	A
1	rs4072161	0	177769687	G	T
1	rs4478775	0	177770097	G	A
1	rs10913424	0	177770590	T	C
1	rs11585009	0	177770868	C	A
1	rs4652267	0	177770978	T	C
1	rs11581129	0	177771131	G	A
1	rs4535964	0	177771614	T	A
1	rs4610965	0	177771895	T	C
1	rs4618929	0	177772715	T	C
1	rs4442331	0	177772815	G	A
1	rs4255342	0	177772990	C	G
1	rs4532784	0	177773099	G	C
1	rs10913426	0	177773119	G	A
1	rs10913427	0	177773149	A	C
1	rs10798568	0	177774128	T	A
1	rs10798569	0	177774397	T	A
1	rs10753171	0	177774821	T	G
1	rs4279802	0	177775010	T	A
1	rs10913428	0	177775084	A	G
1	rs113586020	0	177775830	A	G
```
