## Supplementary material for "Characterization of shared and ancestry-specific signals driving complex traits using multi-ancestry fine-mapping": s2_snps.txt

```
rs10913257
rs117969650
rs61821285
rs2861812
rs148199543
rs138110919
rs10913258
rs139596599
rs12123952
rs1022523
rs760940
rs143115807
rs12138739
rs10732997
rs75503386
rs12132238
rs12127712
rs1325598
rs7546249
rs7544010
rs1325596
rs6659744
rs12035200
rs61821288
rs61821289
rs12131804
rs12033022
rs17378397
rs7540375
rs73050113
rs73050114
rs9728891
rs73050117
rs16850236
rs77255028
rs12142591
rs75490426
rs12131721
rs10798483
rs12132522
rs61821307
rs61821308
rs12132608
rs12144637
rs12134440
rs12136990
rs12134508
rs12133731
rs150395183
rs12129141
rs1014719
rs12131068
rs1014718
rs1040458
rs1040459
rs1964809
rs117597796
rs1040460
rs77823108
rs9659359
rs17378425
rs61821309
rs61821310
rs78323910
rs61821311
rs12133440
rs12144507
rs17378432
rs2223487
rs12138842
rs61821312
rs10798484
rs17312810
rs17312817
rs10753139
rs12142032
rs12139387
rs12137448
rs1044299
rs12137517
rs12137658
rs12135126
rs1883431
rs2861813
rs1044252
rs1801658
rs10753140
rs10489300
rs2038114
rs10753141
rs12140065
rs6670149
rs6681309
rs12120714
rs16850255
rs10913262
rs968285
rs12094387
rs1014712
rs2179391
rs1534957
rs61821314
rs58376808
rs10913263
rs12025276
rs1335
rs12120519
rs2206317
rs2206318
rs1154591
rs2223488
rs17312950
rs12093087
rs61823801
rs11576339
rs141080561
rs10798485
rs10798486
rs6693679
rs41267144
rs6425397
rs41267146
rs7513341
rs6413830
rs6425398
rs12118933
rs117756442
rs4652196
rs17312978
rs12752567
rs12120513
rs12123989
rs12025402
rs12125009
rs12122639
rs12123792
rs12068725
rs17378662
rs79707452
rs4652198
rs2206319
rs7532411
rs17313055
rs2076339
rs2076340
rs2076341
rs2076342
rs2072936
rs2861880
rs4652199
rs6659518
rs10798487
rs12137655
rs12042605
rs2072934
rs2076337
rs2235540
rs4652201
rs4652202
rs4652203
rs2072935
rs2076338
rs6687032
rs2206316
rs6676325
rs6679170
rs6679355
rs12138487
rs6685449
rs10913272
rs12124795
rs142140763
rs145314489
rs16850324
rs2281180
rs6680908
rs2228956
rs1555068
rs1555069
rs4397623
rs6425399
rs16850339
rs10489302
rs12131188
rs12141483
rs75593231
rs12141490
rs10798488
rs12406916
rs117989867
rs12136890
rs140078387
rs6664879
rs7555335
rs9659386
rs76573057
rs61813266
rs117067116
rs10442615
rs10442616
rs2205889
rs10442617
rs6425402
rs6425403
rs2223298
rs7511658
rs7522154
rs4652205
rs61813267
rs1016612
rs12135048
rs150663044
rs146741530
rs4652206
rs2038047
rs35047221
rs11587780
rs6659737
rs972632
rs12563065
rs2205888
rs974299
rs6682133
rs12741683
rs16850406
rs79572165
rs6670777
rs6688579
rs731298
rs760690
rs72718659
rs6699378
rs112508178
rs180940583
rs61813272
rs1028317
rs56247555
rs55797813
rs12564351
rs12569108
rs12561927
rs188218026
rs4650954
rs4652207
rs2072836
rs2076071
rs77391769
rs17313493
rs16850437
rs12563589
rs5020909
rs7525301
rs7554828
rs1033408
rs10913278
rs113669970
rs143728414
rs58582551
rs2076070
rs72718670
rs4652208
rs2076073
rs2067038
rs4652209
rs75618537
rs4652211
rs143768649
rs16850453
rs117220273
rs118091687
rs140252442
rs2235301
rs71628219
rs2235300
rs79139911
rs116966002
rs4652216
rs12565733
rs227984
rs16850479
rs10798490
rs227987
rs227988
rs34618517
rs144539340
rs35621811
rs12145795
rs6673860
rs61813275
rs56900053
rs227992
rs35994765
rs115023262
rs12569184
rs41267148
rs72718689
rs2142757
rs227996
rs2142756
rs12028794
rs61577256
rs227997
rs150931059
rs16850555
rs4341326
rs16850561
rs228002
rs228003
rs21257
rs4652217
rs228005
rs228006
rs112120696
rs16850576
rs228008
rs10798494
rs12122503
rs228009
rs10489305
rs228011
rs144103104
rs228012
rs960340
rs10913287
rs79999545
rs228013
rs117308793
rs2861881
rs228014
rs228015
rs7556507
rs78114205
rs2861882
rs4650955
rs12755513
rs72720704
rs117149671
rs118100562
rs12135256
rs228017
rs61369335
rs6661023
rs6668092
rs228019
rs75113718
rs228020
rs7536949
rs7532760
rs142892510
rs7540842
rs12568233
rs12565464
rs172917
rs760691
rs2076072
rs16850644
rs4652220
rs12040895
rs12041859
rs10753142
rs56297461
rs12568439
rs6682507
rs2223301
rs2076069
rs2861884
rs71628224
rs742123
rs742122
rs1883246
rs35506438
rs41480245
rs12568931
rs4652221
rs6672689
rs10913289
rs7517550
rs61813297
rs117079210
rs4652222
rs4652223
rs117189752
rs16850682
rs79994981
rs11576541
rs35923165
rs7416836
rs16850689
rs2209010
rs6667588
rs16850697
rs78024942
rs6670908
rs75974699
rs80354673
rs76669157
rs77203395
rs75486461
rs2861885
rs2861886
rs61001062
rs7548487
rs7548151
rs76329132
rs80217027
rs16850706
rs73047038
rs73047041
rs74547540
rs78967650
rs61075998
rs116649824
rs6673778
rs12039158
rs7555091
rs4650957
rs6661459
rs6697602
rs142049200
rs12035270
rs79907891
rs6665925
rs6704507
rs2861887
rs76529881
rs12750202
rs12741354
rs6659769
rs6683648
rs6675257
rs6686441
rs6678743
rs2205788
rs2205787
rs2205786
rs80070803
rs78711190
rs12744827
rs7547108
rs7516130
rs11585723
rs11585725
rs79239137
rs6425406
rs6425407
rs6701093
rs78661315
rs2068331
rs2861915
rs2902093
rs12042424
rs76737870
rs7529430
rs7517664
rs6425408
rs6425409
rs6678480
rs4370732
rs141156780
rs74468329
rs556553199
rs77769966
rs12732164
rs77827784
rs11583509
rs74537746
rs6425410
rs6425411
rs227530
rs6673537
rs12747882
rs1028305
rs1028303
rs12691477
rs13376249
rs80051689
rs57108422
rs59426705
rs59551381
rs13375316
rs75533359
rs114830900
rs57996349
rs2902094
rs116409524
rs73047088
rs75044565
rs34407646
rs79828449
rs115882209
rs77789823
rs74668832
rs2205785
rs77307744
rs16850722
rs1022835
rs76799000
rs76919411
rs76993648
rs140674846
rs16850724
rs16850726
rs58668748
rs7552345
rs12722726
rs115532781
rs7521610
rs17314087
rs6661056
rs6425412
rs77271675
rs16850728
rs7524889
rs17379768
rs7519595
rs74814187
rs17379781
rs17314157
rs78288769
rs7516985
rs34609491
rs11581139
rs11590989
rs11581173
rs11581207
rs11589923
rs12141039
rs73048914
rs7517491
rs11590343
rs11576931
rs227526
rs2861916
rs227524
rs146145502
rs227523
rs227521
rs227520
rs227519
rs147799797
rs11583666
rs227517
rs16850767
rs17379864
rs227511
rs227510
rs12060149
rs227509
rs227508
rs227507
rs227506
rs227505
rs147361178
rs10798497
rs118191887
rs10798498
rs10753143
rs10798499
rs10798500
rs117582308
rs10798501
rs10489306
rs80304932
rs16850821
rs12084352
rs12084444
rs12070572
rs16850827
rs79457548
rs10047146
rs10047083
rs10489307
rs12082793
rs10047171
rs12030175
rs972484
rs1402640
rs141230972
rs12085539
rs10489308
rs12032400
rs12033472
rs10913291
rs6667502
rs7524893
rs7531103
rs13375301
rs7522073
rs7513002
rs10913293
rs59413640
rs6691459
rs143984726
rs6686716
rs35840613
rs12094495
rs11806241
rs10798502
rs530232
rs12084892
rs12085014
rs12088649
rs55873113
rs11588719
rs11577465
rs2014384
rs17314464
rs10798503
rs12039332
rs12021769
rs12088305
rs4652230
rs4652231
rs58372053
rs6704133
rs191155804
rs58098535
rs57081256
rs57160124
rs75754298
rs60658933
rs12092285
rs12088979
rs6665358
rs6701604
rs6665725
rs6425414
rs7515582
rs2049162
rs10913294
rs2056936
rs6685565
rs12568416
rs6681004
rs7534953
rs10913295
rs12061077
rs12097418
rs12071829
rs12058777
rs6687997
rs725416
rs57143436
rs17380289
rs73034435
rs74518646
rs12090000
rs57639532
rs12048055
rs12048084
rs17380303
rs17314674
rs10913296
rs60596527
rs66778594
rs12564343
rs10913297
rs12117541
rs12120894
rs12128612
rs1521441
rs1402641
rs1402642
rs3926739
rs12031932
rs75595453
rs1521442
rs10913298
rs10753144
rs12076832
rs12076969
rs72720762
rs78085575
rs12079554
rs12563309
rs12126154
rs12082646
rs10798504
rs2861918
rs2902096
rs12070106
rs77099397
rs4652232
rs10753147
rs4652233
rs115518330
rs9919270
rs12083725
rs487768
rs537648
rs482484
rs556287
rs806253
rs113175301
rs138346091
rs518362
rs72720770
rs36045327
rs76267710
rs510635
rs150273144
rs78772624
rs10913299
rs554351
rs554454
rs557474
rs532001
rs188950715
rs6660903
rs66800096
rs67549513
rs72720771
rs55699262
rs55657925
rs12131307
rs10913300
rs72720772
rs932311
rs932310
rs760689
rs760688
rs1009160
rs6683060
rs1980443
rs3176442
rs12040163
rs926319
rs10798505
rs1879563
rs1879564
rs926318
rs926317
rs982875
rs1967666
rs143238021
rs10489309
rs10753148
rs1402638
rs1013219
rs6699955
rs79193325
rs6703964
rs2205880
rs11577869
rs1293347
rs10798506
rs117488253
rs10798507
rs2204047
rs6663848
rs55924279
rs2861919
rs6674326
rs6674400
rs75752690
rs12031532
rs4650961
rs117872480
rs10798508
rs12031361
rs2139876
rs17380778
rs74526077
rs146574891
rs78750590
rs11583327
rs12035003
rs77702814
rs76204340
rs74920193
rs138799872
rs3176443
rs118006232
rs17315200
rs17315214
rs11581477
rs1996742
rs58967969
rs11582132
rs77200077
rs1521439
rs12729262
rs16851031
rs72720790
rs72720791
rs12133299
rs75375071
rs1402639
rs16851035
rs79728360
rs11587000
rs75872248
rs80112274
rs66465149
rs11585306
rs117635510
rs2861971
rs111837750
rs72720800
rs67664585
rs9425455
rs72722503
rs68105828
rs766021
rs79200650
rs2205879
rs16851037
rs17315298
rs2861972
rs970764
rs970763
rs12024151
rs57046618
rs77647867
rs16851048
rs9425803
rs78201088
rs141077456
rs12569209
rs6670165
rs760687
rs75967088
rs16851050
rs4652238
rs79122187
rs1883244
rs2205881
rs9425804
rs141856191
rs74640249
rs139533864
rs12401643
rs1883243
rs1883242
rs4652239
rs140828341
rs112410126
rs113214139
rs58219571
rs10798509
rs112651114
rs72722526
rs4652240
rs2142752
rs112514430
rs2205887
rs114496455
rs4559456
rs115449657
rs2205886
rs4652242
rs4652243
rs147059593
rs16851062
rs78502333
rs12025907
rs2861973
rs140937204
rs2223297
rs72722535
rs4652244
rs12037472
rs56172555
rs114941157
rs1123317
rs2861974
rs4453002
rs6683975
rs6660559
rs17659270
rs12563758
rs4652245
rs10798510
rs6667899
rs6693903
rs4140633
rs7528533
rs3946142
rs17659437
rs7531704
rs6425418
rs35640420
rs113859457
rs78458174
rs77664516
rs6425419
rs4650963
rs1014297
rs145168268
rs74672888
rs6680701
rs6658794
rs4650964
rs76464586
rs12037639
rs12568066
rs6678710
rs80340753
rs74724163
rs117909468
rs72722566
rs6664016
rs144614598
rs12407549
rs12757194
rs10798511
rs9425805
rs9425456
rs143718845
rs12034256
rs6663086
rs79538817
rs79667169
rs16851099
rs77374824
rs6703634
rs74855223
rs10489219
rs72722581
rs2294336
rs4652247
rs10913305
rs6672376
rs12025407
rs76537825
rs12039685
rs1107923
rs10913308
rs12140154
rs72722590
rs3918426
rs74759529
rs79706407
rs10913310
rs10913311
rs113350740
rs12048883
rs112157657
rs12142979
rs35504019
rs2861976
rs10913312
rs2205882
rs2902103
rs79798804
rs1883245
rs12048531
rs67709676
rs112322263
rs2861977
rs12028782
rs10489220
rs7513623
rs7513726
rs10489221
rs12118657
rs10489222
rs12116918
rs72724808
rs2861978
rs72724811
rs11581714
rs147403880
rs10913315
rs12120651
rs12117373
rs4606279
rs111559127
rs2861980
rs4428842
rs2861981
rs12142673
rs11578303
rs75381319
rs2861982
rs117371565
rs4489513
rs112872331
rs10913316
rs2142755
rs79196132
rs926322
rs72724827
rs10429832
rs10913317
rs16851143
rs11811526
rs11799430
rs11803846
rs11800566
rs16851147
rs76020849
rs17608544
rs115945192
rs12116929
rs12117677
rs75124102
rs12117052
rs12120407
rs926321
rs80030343
rs1028316
rs6697667
rs6660189
rs12023819
rs1028315
rs12023123
rs10913318
rs10913319
rs79049045
rs17660645
rs74998655
rs75380283
rs11580867
rs11590322
rs11590332
rs978271
rs3829805
rs3829804
rs3829803
rs3829802
rs3829801
rs3829799
rs736841
rs3829797
rs736840
rs6659497
rs6670581
rs10489223
rs12119203
rs12127636
rs6673445
rs6673529
rs6673548
rs6698684
rs6662774
rs6662902
rs6699077
rs72724841
rs6674173
rs10913320
rs12128679
rs12128755
rs12118607
rs12118719
rs35600310
rs10798512
rs6657693
rs6660646
rs11802692
rs10798513
rs10913321
rs11584690
rs10798514
rs72724843
rs17661163
rs16851203
rs117215841
rs375992695
rs561798618
rs373799457
rs200875406
rs191562992
rs2205885
rs2223296
rs79639164
rs12135765
rs10913329
rs4652249
rs76227043
rs143783363
rs926323
rs75444629
rs2142754
rs10913333
rs11581304
rs10913334
rs9662701
rs17609581
rs9787286
rs9787143
rs144662646
rs11587004
rs80042997
rs16851221
rs10913336
rs17609664
rs2207029
rs12133045
rs16851227
rs12141778
rs16851232
rs72724863
rs72724865
rs72724866
rs10737322
rs10913337
rs12136329
rs2223819
rs12132962
rs72724874
rs11588897
rs11588941
rs16851248
rs75106356
rs76096131
rs7551092
rs10913339
rs72724880
rs16851250
rs117284390
rs10913340
rs72724882
rs742791
rs80226808
rs6676131
rs16851266
rs76121378
rs2861984
rs10798517
rs10913341
rs1040579
rs2143799
rs144242465
rs4140476
rs4140477
rs7543021
rs112791518
rs79873069
rs72724890
rs76853266
rs75785093
rs10913342
rs72724892
rs76793067
rs145635232
rs6673896
rs1883905
rs1883904
rs72724899
rs10798518
rs74737852
rs6683425
rs11579573
rs7535203
rs6425424
rs79980547
rs11587772
rs72726705
rs11589912
rs10913343
rs75273789
rs11578741
rs1883903
rs7550110
rs1883902
rs72726712
rs72726716
rs72726717
rs78689885
rs12143548
rs1569751
rs72726718
rs17610666
rs72726721
rs11577482
rs6677916
rs72726726
rs2207027
rs4650965
rs11576836
rs75210058
rs11800296
rs11801413
rs78724066
rs4382669
rs72726737
rs56172417
rs10798519
rs114601674
rs72726743
rs73041316
rs72726745
rs113266604
rs143763753
rs7520147
rs56383844
rs56239341
rs10913344
rs72726750
rs56350713
rs7521149
rs10489225
rs10798520
rs10798521
rs72726755
rs72726756
rs6425425
rs11579578
rs11578222
rs11577856
rs11579645
rs72726757
rs184041603
rs72710803
rs4650967
rs722454
rs185262445
rs77790985
rs10913345
rs7556631
rs715359
rs715358
rs192723259
rs113197150
rs2022274
rs6675242
rs10489226
rs6675650
rs12026256
rs16851340
rs7521346
rs1358842
rs4282771
rs4282772
rs2021569
rs6696093
rs6425426
rs7539470
rs10753150
rs10913346
rs10913347
rs76416104
rs1358841
rs7519677
rs2023426
rs2023425
rs1321767
rs10913348
rs10798522
rs10753151
rs10913349
rs10732999
rs117410527
rs12140698
rs10218703
rs10913350
rs78376087
rs10913352
rs12037766
rs1885021
rs1885020
rs10798523
rs10913353
rs34015683
rs12042305
rs10913354
rs10913355
rs10913356
rs10913357
rs12038173
rs10913358
rs2038486
rs117216174
rs11805899
rs10913360
rs10489227
rs141668738
rs10753152
rs10753153
rs10798526
rs77377627
rs148385836
rs9730147
rs9728280
rs9730113
rs10913364
rs12730748
rs9804133
rs10798527
rs10798528
rs2902113
rs1885028
rs1885027
rs1885026
rs1358844
rs10753154
rs10737324
rs6659804
rs7549083
rs12089461
rs7526423
rs1923155
rs2093205
rs2093204
rs10798529
rs12567599
rs12043107
rs138567163
rs12142019
rs10798530
rs189432287
rs1885025
rs148749796
rs2862030
rs4466607
rs2902114
rs10753155
rs10798531
rs10798532
rs10798533
rs75650430
rs10798534
rs12240001
rs1885024
rs1885023
rs10913366
rs7533877
rs6680269
rs6682927
rs6680597
rs6680599
rs10913367
rs10798535
rs12029490
rs12047881
rs1321776
rs12568389
rs7543170
rs117158140
rs12047065
rs10798536
rs10913368
rs12091441
rs10798537
rs10798538
rs1321775
rs7518102
rs9783014
rs1321774
rs1321773
rs1321772
rs1321771
rs1321770
rs1407173
rs2224407
rs75629397
rs6703769
rs12057474
rs841793
rs841792
rs841791
rs117220625
rs841790
rs841789
rs841788
rs841787
rs841786
rs841785
rs841784
rs10798540
rs12062422
rs841783
rs7512114
rs6425430
rs6425431
rs138326936
rs10753157
rs10753158
rs841782
rs34431329
rs6700261
rs1591634
rs1114481
rs1072968
rs1961153
rs6685891
rs6688444
rs6688446
rs7520412
rs2208401
rs10798544
rs10798545
rs10798546
rs138011616
rs2208398
rs1098777
rs1098776
rs10158880
rs118037085
rs10798547
rs10753159
rs10753160
rs10737325
rs10798548
rs1337157
rs1073598
rs6701041
rs10753161
rs142526057
rs10798550
rs7533887
rs12036760
rs12047089
rs10737327
rs2145432
rs2862031
rs841777
rs6693907
rs6660453
rs6669049
rs10798553
rs12079972
rs2104048
rs75362177
rs2093203
rs6670522
rs7556635
rs11806578
rs7533821
rs10798554
rs9988472
rs117541274
rs4142327
rs6696514
rs2038489
rs117028406
rs75535993
rs1337158
rs576740512
rs10798556
rs11808741
rs79016620
rs1890033
rs1555396
rs841775
rs841781
rs10913373
rs6682831
rs6683070
rs12726307
rs6671338
rs1885022
rs10913375
rs10913376
rs10913377
rs10913378
rs10798557
rs10737328
rs1415337
rs1415338
rs911277
rs911276
rs12021987
rs10753162
rs1337159
rs841779
rs841778
rs714077
rs77143728
rs10913380
rs10913381
rs1953671
rs78702551
rs1337160
rs4406598
rs6675892
rs1415339
rs34498520
rs1415340
rs12405674
rs4142491
rs952680
rs952681
rs147796579
rs1337161
rs6702691
rs12023284
rs12023305
rs6663961
rs78729418
rs12033642
rs10753163
rs1890034
rs1890035
rs10753164
rs16851585
rs12691478
rs35369099
rs2225852
rs143101405
rs10753165
rs12028987
rs191528047
rs11580183
rs147910323
rs34929437
rs10913384
rs12746326
rs12747694
rs1538034
rs1538035
rs1415342
rs2225853
rs10737329
rs10753166
rs76713791
rs2862033
rs12751236
rs11581525
rs10913386
rs4142492
rs868715
rs76905963
rs140257443
rs867541
rs141330057
rs10913387
rs1337163
rs1337164
rs11584671
rs7550729
rs16851602
rs1415334
rs1252074
rs4652251
rs1252072
rs80194320
rs12566910
rs57794778
rs150179907
rs145617737
rs73045262
rs1337156
rs1252070
rs1252068
rs60489386
rs1415335
rs1252065
rs376024686
rs188142552
rs1313160
rs1003073
rs1003074
rs10158439
rs1252083
rs1252082
rs12140710
rs12044435
rs78058918
rs1252081
rs1252079
rs1252078
rs1252077
rs1252076
rs12733845
rs1252075
rs80284945
rs12759749
rs2210953
rs6701237
rs1572511
rs1572512
rs10913390
rs12739056
rs73045288
rs4652252
rs12062921
rs73045290
rs1252066
rs73045293
rs16851663
rs1252067
rs77632158
rs12121835
rs79407004
rs12756455
rs17625634
rs12406954
rs10798559
rs73045298
rs2152776
rs116889735
rs73045299
rs60552762
rs1022798
rs1923624
rs141513738
rs58111483
rs12746344
rs911964
rs7529907
rs7540371
rs34597396
rs17360106
rs11581754
rs60414375
rs2208817
rs59073761
rs12124642
rs541953682
rs191165237
rs6692074
rs12746384
rs138694267
rs10913393
rs6693111
rs12722785
rs111497438
rs4589071
rs3889259
rs56107421
rs192335694
rs12035381
rs16851688
rs11585438
rs10913395
rs6677748
rs1923630
rs6689547
rs67074204
rs56348031
rs56232155
rs58023463
rs2104212
rs2104211
rs2065142
rs10753167
rs79850398
rs1885646
rs12563834
rs1923629
rs10753168
rs2224639
rs7547510
rs74128294
rs79466598
rs75357272
rs6678280
rs56067457
rs56334878
rs79962383
rs10913397
rs10913398
rs7547178
rs200867959
rs10798561
rs61500936
rs12750925
rs4652253
rs61813472
rs76474680
rs112033475
rs113526755
rs147814741
rs11589476
rs148933325
rs140163135
rs12407077
rs55972006
rs12139234
rs1923638
rs1022800
rs2181264
rs2181263
rs4509537
rs4402093
rs58392004
rs1923637
rs2902198
rs1923636
rs1160525
rs1160524
rs1022799
rs55847117
rs61813476
rs1028662
rs1028661
rs2862274
rs911963
rs76105967
rs1923635
rs61813477
rs7542551
rs61813478
rs12143554
rs10127785
rs911965
rs1923634
rs1923633
rs116624187
rs4650970
rs12409005
rs7536071
rs7512829
rs61813492
rs113533361
rs10913404
rs111596638
rs112502999
rs141843298
rs10753169
rs7525539
rs7547684
rs12410717
rs6425442
rs10913405
rs1923632
rs10913406
rs1119055
rs142514416
rs1960676
rs113113328
rs1813932
rs61813493
rs6425443
rs112283939
rs193079376
rs6694449
rs61813494
rs55805855
rs12402994
rs1923631
rs61813495
rs117924253
rs112724435
rs4652257
rs7556343
rs113308571
rs118182785
rs12562396
rs12145448
rs59637742
rs12742033
rs10913407
rs77173175
rs1118030
rs10798563
rs4316326
rs4316327
rs4652258
rs4652259
rs10913409
rs4652261
rs10753170
rs10913410
rs61813496
rs1923621
rs3131308
rs3117754
rs12134071
rs3117755
rs79162295
rs7512087
rs6425444
rs12120222
rs1923643
rs12562780
rs10798564
rs10913412
rs12131671
rs139697883
rs10913414
rs77524787
rs3131334
rs7535861
rs3117756
rs7522738
rs1885648
rs1885647
rs10458366
rs1923642
rs12565079
rs1033818
rs12126914
rs12567288
rs10913415
rs3117757
rs2065140
rs4652262
rs2065141
rs3131316
rs2862273
rs12039518
rs1923641
rs61813498
rs74732725
rs2902196
rs2902197
rs2146299
rs151102559
rs3117758
rs16851793
rs3117759
rs1923640
rs927481
rs150813460
rs1923639
rs3131323
rs12406676
rs75530729
rs16851814
rs3117760
rs55827622
rs12140439
rs3131325
rs3117762
rs3117763
rs3131326
rs3131327
rs4652263
rs3131328
rs3117764
rs3117765
rs3117766
rs12049184
rs4652264
rs61813513
rs12116988
rs12138989
rs55902020
rs56114350
rs111289647
rs3131329
rs12117205
rs3117767
rs112571600
rs186387483
rs145284617
rs141544399
rs74882222
rs9425461
rs181038787
rs61813516
rs12137274
rs138406730
rs12139947
rs145151754
rs1923625
rs1885644
rs1885645
rs10494504
rs61813517
rs932676
rs3131332
rs61813518
rs12042850
rs3131333
rs3117749
rs12047418
rs3117750
rs3117751
rs74443584
rs111885000
rs3117752
rs3117753
rs16851854
rs12144442
rs878833
rs16851861
rs2902199
rs2003999
rs1923628
rs117785288
rs746584
rs746583
rs978992
rs74128112
rs2093519
rs12402666
rs74128113
rs34944316
rs4652266
rs79586822
rs10913418
rs10913419
rs12046610
rs1923626
rs4567246
rs10737331
rs9970167
rs71628252
rs9919161
rs57972714
rs10913420
rs10798567
rs9970077
rs12748436
rs12143741
rs6425445
rs12728890
rs7411090
rs6425446
rs6664268
rs4650973
rs4650974
rs75608493
rs3922648
rs3922649
rs3922650
rs4650975
rs4348685
rs4075235
rs4311843
rs4433348
rs12026179
rs4360486
rs12026268
rs4545298
rs4072161
rs4478775
rs10913424
rs11585009
rs4652267
rs11581129
rs4535964
rs4610965
rs4618929
rs4442331
rs4255342
rs4532784
rs10913426
rs10913427
rs10798568
rs10798569
rs10753171
rs4279802
rs10913428
rs113586020
```
