## Supplementary material for "Characterization of shared and ancestry-specific signals driving complex traits using multi-ancestry fine-mapping": susiex_nc3.cs80.cs

```
CS_ID	SNP	BP	REF_ALLELE	ALT_ALLELE	REF_FRQ	BETA	SE	-LOG10P	CS_PIP	OVRL_PIP
1	rs16851048	177276006	C,C	T,T	0.7833,0.789683	0.033412,0.0175276	0.00479895,0.0104891	11.4755,1.02357	0.232488	0.232497
1	rs16851037	177271313	A,A	G,G	0.784294,0.789683	0.0333322,0.0179067	0.00480694,0.0104891	11.3887,1.05655	0.189761	0.18977
1	rs68105828	177268669	A,A	G,G	0.784294,0.789683	0.0332451,0.0177203	0.00480694,0.0104891	11.3331,1.04027	0.164217	0.164227
1	rs67664585	177265737	G,G	T,T	0.784294,0.789683	0.0331097,0.0175781	0.00480694,0.0104891	11.247,1.02793	0.134174	0.134184
1	rs66465149	177262675	C,C	T,T	0.784294,0.789683	0.0331097,0.0173378	0.00480694,0.0104891	11.247,1.00725	0.129561	0.12957
2	rs10913420	177759645	T,T	C,C	0.848907,0.599206	-0.028755,-0.011228	0.00552061,0.00872277	6.72078,0.703282	0.485666	0.485673
2	rs9970077	177760918	G,G	A,A	0.845924,0.593254	-0.0280992,-0.0111908	0.00547654,0.00870204	6.53989,0.702358	0.30803	0.308039
2	rs75608493	177766021	G,G	C,C	0.879722,0.869048	-0.021611,-0.0405399	0.00607818,0.0126714	3.42337,2.8609	0.0356533	0.0359266
3	rs3131333	177742007	A,A	G,G	0.341948,0.166667	0.0198885,-0.00717451	0.00416802,0.0114701	5.73832,0.274377	0.0771441	0.0771575
3	rs12137274	177735012	C,C	T,T	0.663022,0.864087	-0.0195034,0.00541469	0.00418287,0.0124737	5.50568,0.177686	0.0541892	0.0541991
3	rs12139947	177735377	A,A	G,G	0.668986,0.864087	-0.0193191,0.00665067	0.00420153,0.0124737	5.37022,0.226279	0.0447012	0.0447099
3	rs111885000	177746084	A,A	G,G	0.66998,0.89881	-0.0195331,-0.00364683	0.00420473,0.0141743	5.46948,0.0985643	0.0403164	0.0403251
3	rs12117205	177729372	T,T	C,C	0.668986,0.90377	-0.0190914,-0.00185223	0.00420153,0.014495	5.25789,0.0465688	0.0320186	0.0320259
3	rs112571600	177730433	A,A	G,G	0.668986,0.904762	-0.0190914,-0.00175791	0.00420153,0.0145623	5.25789,0.043872	0.031989	0.0319963
3	rs12116988	177728695	T,T	C,C	0.668986,0.904762	-0.0190432,-0.00180937	0.00420153,0.0145623	5.23428,0.0452187	0.0305635	0.0305707
3	rs56114350	177728893	A,A	G,G	0.668986,0.904762	-0.0190432,-0.00170644	0.00420153,0.0145623	5.23428,0.0425288	0.0305311	0.0305383
3	rs55902020	177728834	T,T	C,C	0.668986,0.902778	-0.0190432,-0.000869082	0.00420153,0.0144288	5.23428,0.0213765	0.0302881	0.0302953
3	rs12144442	177747310	C,C	T,T	0.662028,0.857143	-0.0189852,0.00769677	0.00417985,0.0122159	5.25411,0.276828	0.0292741	0.029283
3	rs12138989	177728705	A,A	G,G	0.667992,0.904762	-0.0190769,-0.00180937	0.00419836,0.0145623	5.25789,0.0452187	0.028418	0.0284253
3	rs75530729	177720532	C,C	G,G	0.852883,0.868056	0.0196999,-0.0236099	0.00558166,0.0126309	3.38037,1.21047	0.0275438	0.0277341
3	rs55827622	177721690	T,T	C,C	0.667992,0.904762	-0.0188011,-0.000516136	0.00419836,0.0145623	5.12337,0.0124561	0.0268445	0.0268512
3	rs3131329	177729363	C,C	T,T	0.333996,0.121032	0.0189999,0.000993865	0.00419209,0.0131059	5.23405,0.0270794	0.0266705	0.0266777
3	rs2146299	177714660	T,T	C,C	0.667992,0.904762	-0.0188718,-0.000358805	0.00419836,0.0145623	5.15767,0.00862208	0.0264546	0.0264616
3	rs12140439	177722907	A,A	C,C	0.668986,0.904762	-0.0188153,-0.000825571	0.00420153,0.0145623	5.12337,0.020092	0.0244157	0.0244224
3	rs145284617	177731000	A,A	C,C	0.851889,0.867063	0.0198976,-0.0219158	0.00556614,0.0125908	3.45524,1.08751	0.0236276	0.0237968
3	rs1923639	177718992	G,G	A,A	0.148111,0.157738	-0.0197867,0.0211848	0.00556614,0.0117277	3.42225,1.14962	0.0216388	0.0218151
3	rs61813516	177734574	T,T	G,G	0.823062,0.867063	0.0190139,-0.022021	0.00518099,0.0125908	3.61509,1.09531	0.0112507	0.0113435
3	rs55847117	177676208	G,G	T,T	0.634195,0.905754	-0.0165578,-0.000410523	0.00410491,0.0146307	4.26032,0.00983208	0.0111676	0.011173
3	rs61813518	177741236	G,G	A,A	0.822068,0.864087	0.0192144,-0.0205799	0.00516962,0.0124737	3.69515,1.0045	0.0103671	0.0104554
3	rs111289647	177728914	T,T	G,G	0.822068,0.868056	0.0188327,-0.0228735	0.00516962,0.0126309	3.56941,1.15395	0.010132	0.0102223
3	rs2065141	177710814	G,G	A,A	0.82008,0.84623	0.0185756,-0.0216694	0.00514721,0.0118501	3.51212,1.17098	0.00914333	0.00922069
3	rs12143554	177680702	A,A	T,T	0.635189,0.905754	-0.01629,0.000515425	0.00410728,0.0146307	4.13641,0.0123797	0.00862047	0.0086254
3	rs61813513	177728319	C,C	A,A	0.82008,0.868056	0.0186601,-0.0230689	0.00514721,0.0126309	3.53965,1.16882	0.00804808	0.00812683
3	rs2209010	177016150	T,T	C,C	0.937376,0.947421	-0.024364,0.00366393	0.0081604,0.0191524	2.54823,0.0714569	0.00736257	0.00773157
3	rs6678280	177658670	G,G	C,C	0.633201,0.905754	-0.0158746,-0.00277948	0.00410256,0.0146307	3.96222,0.0709242	0.00612735	0.00613193
3	rs56334878	177659044	T,T	C,C	0.634195,0.905754	-0.0158837,-0.00282879	0.00410491,0.0146307	3.96222,0.0722765	0.00608153	0.00608604
3	rs55972006	177667125	T,T	A,A	0.633201,0.905754	-0.0158227,-0.00259835	0.00410256,0.0146307	3.93974,0.0659862	0.00583896	0.00584347
3	rs56067457	177658838	T,T	A,A	0.634195,0.905754	-0.0157932,-0.0026759	0.00410491,0.0146307	3.92308,0.0680949	0.00560611	0.0056105
3	rs147814741	177664590	C,C	T,T	0.632207,0.905754	-0.0158616,-0.00297788	0.00410023,0.0146307	3.9605,0.076385	0.00550035	0.0055049
3	rs61813493	177689305	T,T	C,C	0.649105,0.904762	-0.0156173,-0.000661494	0.0041428,0.0145623	3.78673,0.0160273	0.00535502	0.00535981
3	rs7522738	177707062	G,G	A,A	0.628231,0.906746	-0.0155939,0.00129566	0.00409113,0.0147003	3.85998,0.031626	0.00530028	0.00530451
3	rs75629397	177488279	NA,A	NA,G	NA,0.968254	NA,0.0739746	NA,0.0243817	NA,2.61741	0.00498758	0.006336
3	rs2065140	177710595	A,A	G,G	0.824056,0.856151	0.0185264,-0.0185169	0.00519247,0.0121808	3.44392,0.891208	0.00445018	0.00449911
3	rs10127785	177681155	A,A	C,C	0.650099,0.905754	-0.015262,-0.00112421	0.0041455,0.0146307	3.63492,0.0274491	0.00405406	0.00405851
3	rs34498520	177560470	A,A	G,G	0.553678,0.696429	-0.0137616,-0.0181668	0.00397729,0.00929682	3.26753,1.29507	0.00400246	0.00404701
3	rs34929437	177574992	G,G	A,A	0.55169,0.700397	-0.013707,-0.0184755	0.0039756,0.00933164	3.24777,1.32132	0.003756	0.00380159
3	rs72717424	177763013	A,NA	C,NA	0.964215,NA	-0.0239621,NA	0.0106439,NA	1.61316,NA	0.00368153	0.00392947
3	rs10913405	177687401	A,A	G,G	0.648111,0.904762	-0.0152862,-0.000101824	0.00414011,0.0145623	3.65305,0.00242972	0.0036748	0.00367914
3	rs12139234	177669302	A,A	G,G	0.648111,0.905754	-0.0151938,-0.00235289	0.00414011,0.0146307	3.61503,0.0593658	0.00348803	0.00349241
3	rs1923631	177691326	A,A	C,C	0.647117,0.904762	-0.015184,0.000407501	0.00413745,0.0145623	3.61503,0.00980525	0.00342432	0.00342863
3	rs4316327	177697365	G,G	C,C	0.645129,0.905754	-0.0151647,0.00281108	0.0041322,0.0146307	3.61503,0.0717905	0.00339972	0.00340406
3	rs7525539	177686415	A,A	C,C	0.648111,0.904762	-0.0151058,-5.09147e-05	0.00414011,0.0145623	3.579,0.00121323	0.00316222	0.00316636
3	rs1923638	177669900	A,A	C,C	0.647117,0.905754	-0.0150477,-0.00225104	0.00413745,0.0146307	3.55927,0.0566427	0.00313653	0.00314082
3	rs1885646	177652462	G,G	A,A	0.157058,0.138889	-0.0181441,0.0100084	0.00543389,0.0123606	3.07541,0.378707	0.00312981	0.00317408
3	rs114941157	177299909	T,T	G,G	0.981113,0.99504	0.00500091,-0.207758	0.0145245,0.0608454	0.136312,3.19454	0.00309316	0.00370655
3	rs12120222	177702661	C,C	T,T	0.642147,0.906746	-0.0148207,0.00175153	0.00412449,0.0147003	3.48618,0.0432761	0.00308988	0.00309394
3	rs61813472	177662512	A,A	G,G	0.647117,0.905754	-0.0150668,-0.002685	0.00413745,0.0146307	3.56707,0.0683429	0.00287134	0.00287556
3	rs61813272	176895381	C,C	T,T	0.890656,0.984127	-0.0147828,-0.0539799	0.00633559,0.0342017	1.70702,0.941188	0.00266385	0.00285284
3	rs1415342	177580649	G,G	A,A	0.393638,0.627976	-0.0110369,-0.018301	0.00404692,0.00884395	2.19472,1.41437	0.00259166	0.00270345
3	rs12126914	177709801	T,T	A,A	0.641153,0.906746	-0.0144959,0.00216574	0.00412196,0.0147003	3.35965,0.0541011	0.00241	0.00241383
3	rs12134071	177700814	A,A	C,C	0.646123,0.906746	-0.0143562,0.00113204	0.00413481,0.0147003	3.28691,0.0275114	0.00230538	0.00230895
3	rs3117760	177721063	A,A	G,G	0.290258,0.545635	-0.0133919,0.0153576	0.00435609,0.00858518	2.67572,1.1329	0.00200488	0.0020408
3	rs4442331	177772815	A,A	G,G	0.354871,0.194444	-0.0159853,-0.0271337	0.0041322,0.0108009	3.9605,1.92086	0.00197237	0.0330659
3	rs61813517	177738486	G,G	C,C	0.863817,0.865079	0.0195735,-0.0209662	0.00576457,0.0125123	3.16427,1.02777	0.00183266	0.00188561
3	rs114654695	177724420	T,NA	C,NA	0.975149,NA	0.0318194,NA	0.0127009,NA	1.9124,NA	0.00171666	0.00182968
3	rs150273144	177188632	NA,C	NA,T	NA,0.982143	NA,-0.0887638	NA,0.0322783	NA,2.22473	0.00161944	0.00209458
3	rs3131323	177719196	C,C	T,T	0.289264,0.543651	-0.0132207,0.015251	0.00436052,0.00858212	2.61438,1.12172	0.00160539	0.00163795
```
