## Supplementary material for "Characterization of shared and ancestry-specific signals driving complex traits using multi-ancestry fine-mapping": susiex_nc3.cs80.snp

```
BP	SNP	PIP(CS1)	LogBF(CS1,Pop1)	LogBF(CS1,Pop2)	PIP(CS2)	LogBF(CS2,Pop1)	LogBF(CS2,Pop2)	PIP(CS3)	LogBF(CS3,Pop1)	LogBF(CS3,Pop2)
176776282	rs11578976	1.1958e-10	-1.79122	-2.13042e-10	8.588e-06	-1.93748	-2.13042e-10	2.97049e-05	-1.91704	-2.13042e-10
176777255	rs56005133	1.1958e-10	-1.79122	-2.13042e-10	8.588e-06	-1.93748	-2.13042e-10	2.97049e-05	-1.91704	-2.13042e-10
176778610	rs10913257	2.92809e-11	-1.94625	-1.25202	2.43351e-06	-1.9401	-1.25841	8.22157e-06	-1.95095	-1.25064
176778684	rs117969650	9.74328e-10	-1.89493e-10	0.306541	7.53774e-05	-1.89493e-10	0.234661	0.000276116	-1.89493e-10	0.312463
176778801	rs61821285	2.76827e-10	0.242409	-1.19422	2.26293e-05	0.23642	-1.20502	0.00026707	1.44199	-1.16284
176780359	rs1325594	1.18994e-10	-1.79614	-2.13042e-10	8.57595e-06	-1.93888	-2.13042e-10	2.96383e-05	-1.91929	-2.13042e-10
176780408	rs138975492	1.0629e-10	-1.90903	-2.13042e-10	8.48597e-06	-1.94943	-2.13042e-10	3.12162e-05	-1.86742	-2.13042e-10
176781176	rs2861812	2.94826e-11	-1.94743	-1.24397	2.44638e-06	-1.94137	-1.25187	8.29033e-06	-1.95096	-1.24231
176781398	rs148199543	2.28284e-10	-1.89493e-10	-1.14462	1.83836e-05	-1.89493e-10	-1.17638	6.28641e-05	-1.89493e-10	-1.16738
176781711	rs138110919	2.12944e-10	-1.89493e-10	-1.21418	1.67647e-05	-1.89493e-10	-1.26857	5.74355e-05	-1.89493e-10	-1.25769
176782599	rs10913258	2.97716e-11	-1.94743	-1.23422	2.46619e-06	-1.94137	-1.2438	8.36337e-06	-1.95096	-1.23354
176783336	rs139596599	2.16477e-10	-1.89493e-10	-1.19772	1.88147e-05	-1.89493e-10	-1.15321	6.38438e-05	-1.89493e-10	-1.15192
176783504	rs12123952	2.12048e-10	0.0102406	-1.22863	1.75767e-05	0.0151944	-1.23647	0.000178887	1.08322	-1.20482
176784526	rs78905952	1.03165e-10	-1.93888	-2.13042e-10	8.77344e-06	-1.91612	-2.13042e-10	3.02764e-05	-1.89799	-2.13042e-10
176784859	rs72718620	1.19383e-10	-1.79287	-2.13042e-10	8.55001e-06	-1.94191	-2.13042e-10	2.9387e-05	-1.9278	-2.13042e-10
176786058	rs141346306	1.0456e-10	-1.92545	-2.13042e-10	8.65962e-06	-1.92918	-2.13042e-10	2.92514e-05	-1.93243	-2.13042e-10
176786221	rs116432544	1.03527e-10	-1.93537	-2.13042e-10	8.50096e-06	-1.94767	-2.13042e-10	2.87378e-05	-1.95014	-2.13042e-10
176787351	rs35075425	1.21421e-10	-1.77594	-2.13042e-10	8.60494e-06	-1.93551	-2.13042e-10	2.9601e-05	-1.92055	-2.13042e-10
176788154	rs55979408	1.21844e-10	-1.77246	-2.13042e-10	8.56053e-06	-1.94068	-2.13042e-10	2.95491e-05	-1.9223	-2.13042e-10
176788166	rs55668054	1.19391e-10	-1.7928	-2.13042e-10	8.52273e-06	-1.94511	-2.13042e-10	2.93199e-05	-1.93009	-2.13042e-10
176788394	rs1022523	6.15359e-11	-1.47094	-0.984648	1.07247e-05	-0.720078	-0.99522	3.96254e-05	-0.619914	-1.00897
176788629	rs115562918	4.18034e-10	-0.539643	-2.13042e-10	3.36533e-05	-0.571734	-2.13042e-10	0.000146017	-0.324631	-2.13042e-10
176788741	rs760940	3.17724e-11	-1.9427	-1.17391	2.59356e-06	-1.94752	-1.18729	8.85415e-06	-1.94703	-1.18044
176788774	rs17312648	1.18607e-10	-1.79939	-2.13042e-10	8.53698e-06	-1.94344	-2.13042e-10	2.93334e-05	-1.92963	-2.13042e-10
176789014	rs143115807	3.4177e-10	-1.89493e-10	-0.741068	2.89898e-05	-1.89493e-10	-0.720901	0.000101494	-1.89493e-10	-0.688358
176789296	rs17378293	1.18607e-10	-1.79939	-2.13042e-10	8.53698e-06	-1.94344	-2.13042e-10	2.93334e-05	-1.92963	-2.13042e-10
176789615	rs76808343	3.12539e-10	-0.830475	-2.13042e-10	3.39665e-05	-0.56247	-2.13042e-10	0.000424229	0.741918	-2.13042e-10
176789796	rs55719422	1.21952e-10	-1.77158	-2.13042e-10	8.59251e-06	-1.93696	-2.13042e-10	2.98198e-05	-1.91319	-2.13042e-10
176789844	rs55806119	1.21318e-10	-1.77679	-2.13042e-10	8.58021e-06	-1.93839	-2.13042e-10	2.97491e-05	-1.91556	-2.13042e-10
176790096	rs12138739	2.84412e-10	0.283663	-1.20845	2.34268e-05	0.284159	-1.21813	0.000266326	1.45629	-1.17992
176790502	rs10732997	5.70877e-11	-1.31164	-1.21898	6.08197e-06	-1.05685	-1.22567	2.49714e-05	-0.858913	-1.23171
176790669	rs75503386	2.23557e-10	-1.89493e-10	-1.16554	1.81093e-05	-1.89493e-10	-1.19142	6.55952e-05	-1.89493e-10	-1.12485
176791091	rs12132238	2.9106e-10	0.309743	-1.21142	2.39805e-05	0.310242	-1.22085	0.000274046	1.48847	-1.18353
176791464	rs61821287	1.24228e-10	-1.75309	-2.13042e-10	9.12119e-06	-1.87725	-2.13042e-10	3.12981e-05	-1.8648	-2.13042e-10
176791571	rs7543049	1.21952e-10	-1.77158	-2.13042e-10	8.59251e-06	-1.93696	-2.13042e-10	2.98198e-05	-1.91319	-2.13042e-10
176791605	rs7543058	1.21952e-10	-1.77158	-2.13042e-10	8.59251e-06	-1.93696	-2.13042e-10	2.98198e-05	-1.91319	-2.13042e-10
176792051	rs12127712	2.82935e-10	0.283663	-1.21365	2.33154e-05	0.284159	-1.22289	0.000264644	1.45629	-1.18626
176792249	rs1325598	5.57602e-11	-1.32433	-1.22981	5.94101e-06	-1.07187	-1.2341	2.43556e-05	-0.875519	-1.24008
176792690	rs7546249	5.58204e-11	-1.54694	-1.00613	1.01359e-05	-0.755479	-1.01629	3.86417e-05	-0.624531	-1.02949
176792798	rs7544010	3.15374e-11	-1.93946	-1.18457	2.56384e-06	-1.94919	-1.19715	8.784e-06	-1.9447	-1.19072
176793153	rs10913259	1.20087e-10	-1.78699	-2.13042e-10	8.55766e-06	-1.94102	-2.13042e-10	2.96151e-05	-1.92007	-2.13042e-10
176794066	rs1325596	5.56992e-11	-1.32363	-1.23161	5.95688e-06	-1.06593	-1.23737	2.37775e-05	-0.897114	-1.2425
176794416	rs6659744	5.99591e-11	-1.24496	-1.23659	6.47288e-06	-0.978289	-1.24194	2.68272e-05	-0.772267	-1.24667
176795135	rs12035200	3.1294e-11	-1.93627	-1.19551	2.53113e-06	-1.9483	-1.21088	8.6716e-06	-1.94483	-1.20348
176795149	rs61821288	3.34163e-10	0.43224	-1.19582	2.72353e-05	0.432752	-1.21609	0.000322088	1.63919	-1.17272
176795294	rs61821289	3.70114e-10	0.531842	-1.19324	3.01542e-05	0.532365	-1.21389	0.000364963	1.76121	-1.16977
176795627	rs12131804	3.74895e-10	0.545542	-1.1941	3.05477e-05	0.546067	-1.21462	0.00037076	1.77795	-1.17076
176796136	rs12033022	2.2582e-10	-1.89493e-10	-1.15547	1.91796e-05	-1.89493e-10	-1.134	6.46565e-05	-1.89493e-10	-1.13927
176796682	rs113686683	1.41344e-10	-1.62401	-2.13042e-10	9.83957e-06	-1.80143	-2.13042e-10	3.28158e-05	-1.81745	-2.13042e-10
176796984	rs17378397	3.47173e-10	0.473723	-1.19911	2.83098e-05	0.47424	-1.21888	0.000337621	1.69006	-1.1765
176797234	rs138051794	1.16708e-10	-1.81553	-2.13042e-10	8.68465e-06	-1.92629	-2.13042e-10	2.91989e-05	-1.93423	-2.13042e-10
176797270	rs7540375	3.78183e-10	0.559278	-1.19911	3.08388e-05	0.559804	-1.21888	0.000374877	1.79474	-1.1765
176797468	rs73050113	3.90579e-10	0.588243	-1.19582	3.18339e-05	0.588772	-1.21609	0.000389839	1.8301	-1.17272
176797582	rs73050114	3.90913e-10	0.588243	-1.19496	3.18571e-05	0.588772	-1.21536	0.000390222	1.8301	-1.17174
176798026	rs9728891	3.89297e-10	0.588243	-1.19911	3.17452e-05	0.588772	-1.21888	0.000388371	1.8301	-1.1765
176798202	rs73050117	3.85451e-10	0.57443	-1.19522	3.14131e-05	0.574958	-1.21558	0.000383584	1.81324	-1.17204
176798360	rs16850236	3.88974e-10	0.588243	-1.19994	3.17229e-05	0.588772	-1.21958	0.000388	1.8301	-1.17745
176798509	rs77255028	2.02279e-10	-1.89493e-10	-1.26556	1.6935e-05	-1.89493e-10	-1.25846	5.74938e-05	-1.89493e-10	-1.25668
176798612	rs12142591	3.56303e-10	0.515551	-1.21498	2.91294e-05	0.516073	-1.23217	0.000348883	1.74128	-1.1949
176798681	rs75490426	2.4852e-10	-1.89493e-10	-1.05968	2.04296e-05	-1.89493e-10	-1.07086	7.00307e-05	-1.89493e-10	-1.05942
176799029	rs12131721	3.51858e-10	0.489603	-1.20158	2.87028e-05	0.490122	-1.22097	0.000343273	1.70952	-1.17935
176799143	rs10798483	5.78168e-11	-1.2834	-1.23452	5.94019e-06	-1.06606	-1.24005	2.35241e-05	-0.905385	-1.24495
176799189	rs12132522	3.57356e-10	0.515551	-1.21203	2.92008e-05	0.516073	-1.22972	0.000350088	1.74128	-1.19145
176799203	rs61821307	3.5688e-10	0.50319	-1.201	2.91099e-05	0.50371	-1.22048	0.000349267	1.72615	-1.17867
176799280	rs61821308	3.45646e-10	0.460303	-1.19009	2.81477e-05	0.460819	-1.2112	0.000335559	1.67362	-1.16617
176799617	rs12132608	3.57173e-10	0.50319	-1.20018	2.91302e-05	0.50371	-1.21978	0.000349598	1.72615	-1.17773
176800306	rs114795409	2.37718e-10	-1.10412	-2.13042e-10	1.12822e-05	-1.66462	-2.13042e-10	3.35933e-05	-1.79403	-2.13042e-10
176800510	rs12144637	3.77278e-10	0.566847	-1.20907	2.87759e-05	0.498953	-1.22726	0.000334889	1.69346	-1.18801
176800543	rs12134440	3.52938e-10	0.489603	-1.19852	2.87774e-05	0.490122	-1.21838	0.000344487	1.70952	-1.17582
176800749	rs12136990	3.46885e-10	0.460303	-1.18652	2.82342e-05	0.460819	-1.20813	0.000336929	1.67362	-1.1621
176800793	rs12134508	3.53869e-10	0.50202	-1.2083	2.88979e-05	0.502541	-1.22662	0.000345834	1.72472	-1.18712
176800832	rs12133731	3.47199e-10	0.460303	-1.18561	2.82562e-05	0.460819	-1.20735	0.000337277	1.67362	-1.16107
176801127	rs150395183	2.68336e-10	-1.89493e-10	-0.982966	2.16269e-05	-1.89493e-10	-1.01391	7.51642e-05	-1.89493e-10	-0.988682
176801532	rs12129141	3.54406e-10	0.489603	-1.19436	2.88792e-05	0.490122	-1.21485	0.000346131	1.70952	-1.17106
176801554	rs115621419	1.04053e-10	-1.93031	-2.13042e-10	8.86323e-06	-1.90594	-2.13042e-10	3.09679e-05	-1.87541	-2.13042e-10
176802766	rs1014719	5.70141e-11	-1.31093	-1.22097	6.10713e-06	-1.05086	-1.22753	2.43918e-05	-0.880676	-1.23343
176802883	rs12131068	3.47553e-10	0.487178	-1.21147	2.8397e-05	0.487697	-1.22926	0.000338357	1.70655	-1.1908
176802974	rs1014718	6.39475e-11	-1.44745	-0.969695	1.04013e-05	-0.765367	-0.980544	3.80553e-05	-0.674651	-0.994665
176803548	rs1040458	3.36679e-10	0.43224	-1.18832	2.74104e-05	0.432752	-1.20967	0.000324862	1.63919	-1.16415
176803666	rs1040459	3.47717e-10	0.474699	-1.19852	2.83517e-05	0.475216	-1.21838	0.000338254	1.69126	-1.17582
176803841	rs111933254	3.52312e-10	-0.71069	-2.13042e-10	1.2403e-05	-1.5699	-2.13042e-10	4.43295e-05	-1.51671	-2.13042e-10
176803858	rs1964809	3.36981e-10	0.43224	-1.18742	2.74315e-05	0.432752	-1.20891	0.000325194	1.63919	-1.16313
176804000	rs117597796	5.88493e-10	-1.89493e-10	-0.197641	4.79967e-05	-1.89493e-10	-0.216715	0.000171596	-1.89493e-10	-0.163213
176804055	rs1040460	3.44183e-10	0.461188	-1.19522	2.80495e-05	0.461704	-1.21558	0.000333959	1.6747	-1.17204
176804262	rs77823108	2.01982e-10	-1.89493e-10	-1.26703	1.68108e-05	-1.89493e-10	-1.26582	5.70743e-05	-1.89493e-10	-1.264
176804866	rs9659359	3.04272e-10	0.331032	-1.18832	2.59808e-05	0.379187	-1.20967	0.000277335	1.48102	-1.16415
176805068	rs140912510	1.1126e-10	-1.86333	-2.13042e-10	9.44334e-06	-1.84254	-2.13042e-10	2.99932e-05	-1.90739	-2.13042e-10
176805237	rs17378425	2.86064e-10	0.24517	-1.16416	2.3476e-05	0.256862	-1.18873	0.000246994	1.33785	-1.13684
176805272	rs61821309	2.78741e-10	0.24517	-1.19009	2.29544e-05	0.256862	-1.2112	0.000239853	1.33785	-1.16617
176805287	rs61821310	2.82429e-10	0.232382	-1.16416	2.3177e-05	0.244039	-1.18873	0.000243158	1.32219	-1.13684
176805383	rs78323910	3.92208e-10	-1.89493e-10	-0.603414	3.4297e-05	-1.89493e-10	-0.55279	0.00011482	-1.89493e-10	-0.564993
176805460	rs61821311	2.90538e-10	0.259279	-1.16275	2.38399e-05	0.271008	-1.18749	0.000251692	1.35511	-1.13526
176805951	rs12133440	2.99243e-10	0.312251	-1.1862	2.46335e-05	0.324119	-1.20786	0.000261502	1.41982	-1.16174
176806147	rs12144507	2.83714e-10	0.259279	-1.18652	2.3353e-05	0.271008	-1.20813	0.000245026	1.35511	-1.1621
176806387	rs17378432	3.02989e-10	0.299275	-1.16079	2.48581e-05	0.31111	-1.18577	0.000264882	1.40398	-1.13306
176807274	rs2223487	3.27511e-11	-1.93754	-1.14873	2.63442e-06	-1.95055	-1.16864	9.10335e-06	-1.94073	-1.15898
176807988	rs12138842	2.60802e-10	0.166922	-1.17837	2.14377e-05	0.178404	-1.2011	0.00022084	1.24193	-1.15285
176808433	rs61821312	3.5803e-10	0.497716	-1.1923	2.71274e-05	0.425788	-1.21309	0.000337382	1.68156	-1.1687
176808690	rs10798484	3.49772e-11	-1.94139	-1.07912	2.81584e-06	-1.94873	-1.10385	9.68324e-06	-1.94835	-1.08961
176809042	rs12086275	1.02438e-10	-1.94595	-2.13042e-10	8.47502e-06	-1.95072	-2.13042e-10	3.08134e-05	-1.88041	-2.13042e-10
176809368	rs12118034	1.23917e-10	-1.7556	-2.13042e-10	8.72105e-06	-1.92211	-2.13042e-10	3.09961e-05	-1.8745	-2.13042e-10
176809620	rs17312810	3.49031e-10	0.473723	-1.19377	2.84386e-05	0.47424	-1.21434	0.000339695	1.69006	-1.17037
176809860	rs17312817	3.75406e-10	0.515551	-1.16275	3.04604e-05	0.516073	-1.18749	0.000370325	1.74128	-1.13526
176810326	rs10753139	6.21772e-11	-1.30959	-1.13563	6.5763e-06	-1.05812	-1.14626	2.74368e-05	-0.841487	-1.15498
176810809	rs12142032	3.06074e-10	0.312395	-1.16378	2.51214e-05	0.324264	-1.18839	0.000268258	1.42	-1.13641
176810880	rs12139387	3.18147e-10	0.353119	-1.16581	2.61218e-05	0.365094	-1.19017	0.000281272	1.46966	-1.13869
176811077	rs56785672	1.31454e-10	-1.69655	-2.13042e-10	1.11722e-05	-1.67442	-2.13042e-10	3.18276e-05	-1.84802	-2.13042e-10
176811338	rs12089189	1.03165e-10	-1.93888	-2.13042e-10	8.49931e-06	-1.94786	-2.13042e-10	3.02274e-05	-1.89961	-2.13042e-10
176811754	rs12137448	2.99423e-10	0.299333	-1.17268	2.46025e-05	0.311168	-1.19616	0.000261382	1.40405	-1.14643
176811873	rs1044299	7.17547e-11	-1.28378	-1.01818	7.60179e-06	-1.02771	-1.03175	3.20801e-05	-0.807619	-1.0325
176811918	rs12137517	2.95769e-10	0.272022	-1.15765	2.42548e-05	0.283784	-1.18302	0.000257109	1.37069	-1.12954
176812416	rs12137658	2.38522e-10	0.0700356	-1.17078	1.86545e-05	0.0405954	-1.20236	0.000211403	1.20397	-1.15856
176812606	rs12135126	4.13199e-10	0.674176	-1.22545	3.46259e-05	0.702251	-1.24549	0.000408716	1.92185	-1.21719
176812620	rs2294494	1.27736e-10	-1.72524	-2.13042e-10	1.03554e-05	-1.75033	-2.13042e-10	3.06955e-05	-1.88424	-2.13042e-10
176812896	rs1883431	4.42015e-11	-1.94369	-0.842756	3.38057e-06	-1.94885	-0.920955	1.20788e-05	-1.94584	-0.871066
176813169	rs3817857	2.66597e-10	-0.989467	-2.13042e-10	1.80094e-05	-1.19695	-2.13042e-10	4.75152e-05	-1.44731	-2.13042e-10
176813190	rs2861813	4.98654e-11	-1.8509	-0.81498	4.98559e-06	-1.66683	-0.814469	2.18986e-05	-1.44415	-0.777789
176813774	rs1044252	4.16043e-11	-1.92413	-0.922873	3.3438e-06	-1.95097	-0.929768	1.17344e-05	-1.93034	-0.915487
176813777	rs3183950	1.77412e-10	-1.39673	-2.13042e-10	1.09682e-05	-1.69285	-2.13042e-10	4.07526e-05	-1.60084	-2.13042e-10
176813997	rs1801658	4.38578e-11	-1.69093	-1.10332	3.28472e-06	-1.72855	-1.17002	2.2763e-05	-1.0229	-1.16032
176815121	rs10753140	4.25731e-11	-1.92611	-0.897873	3.43188e-06	-1.94972	-0.905015	1.19345e-05	-1.93869	-0.890227
176815401	rs150008838	1.98711e-10	-1.28335	-2.13042e-10	1.72923e-05	-1.23759	-2.13042e-10	4.93995e-05	-1.40842	-2.13042e-10
176815636	rs77865287	1.02032e-10	-1.94992	-2.13042e-10	9.03066e-06	-1.88722	-2.13042e-10	3.27686e-05	-1.81889	-2.13042e-10
176815743	rs56932405	1.59431e-10	-1.50359	-2.13042e-10	1.46383e-05	-1.4042	-2.13042e-10	3.66404e-05	-1.70721	-2.13042e-10
176815853	rs10489300	2.12379e-10	0.0120888	-1.22892	1.80849e-05	0.0552631	-1.24803	0.000239312	1.39039	-1.22098
176816070	rs116709447	5.67361e-10	-0.234211	-2.13042e-10	4.33268e-05	-0.319075	-2.13042e-10	0.000121962	-0.504649	-2.13042e-10
176816410	rs2038114	4.27343e-11	-1.91817	-0.90203	3.41389e-06	-1.95086	-0.909131	1.1953e-05	-1.93295	-0.894427
176816437	rs10753141	4.24364e-11	-1.92103	-0.906164	3.40086e-06	-1.95059	-0.913225	1.18781e-05	-1.93505	-0.898603
176816582	rs73050156	1.43784e-10	-1.6069	-2.13042e-10	1.3315e-05	-1.49896	-2.13042e-10	3.47564e-05	-1.75999	-2.13042e-10
176816613	rs12140065	2.06879e-10	-0.0136476	-1.22942	1.76141e-05	0.0292443	-1.24839	0.000231278	1.35679	-1.22152
176816777	rs6670149	3.72799e-11	-1.85834	-1.09841	3.67793e-06	-1.72569	-1.05981	1.69376e-05	-1.42353	-1.05529
176816832	rs6681309	4.27514e-11	-1.92611	-0.893693	3.44611e-06	-1.94972	-0.900875	1.1985e-05	-1.93869	-0.886004
176817053	rs12120714	2.02386e-10	-0.0380054	-1.22702	1.72156e-05	0.00461756	-1.24665	0.000224616	1.32493	-1.2189
176818541	rs16850255	4.89321e-11	-1.61506	-1.06971	3.54643e-06	-1.67823	-1.14367	2.46645e-05	-0.970201	-1.13279
176818747	rs12091765	1.57208e-10	-1.51764	-2.13042e-10	1.44126e-05	-1.41974	-2.13042e-10	3.62635e-05	-1.71754	-2.13042e-10
176818816	rs10913262	4.30078e-11	-1.9235	-0.890326	3.47624e-06	-1.95024	-0.891655	1.2097e-05	-1.93684	-0.878565
176819484	rs968285	4.34804e-11	-1.92103	-0.881861	3.5045e-06	-1.95059	-0.883204	1.22232e-05	-1.93505	-0.86997
176819687	rs144003758	1.02074e-10	-1.9495	-2.13042e-10	9.15834e-06	-1.87318	-2.13042e-10	2.87689e-05	-1.94906	-2.13042e-10
176819875	rs12094387	4.52928e-11	-1.68665	-1.07541	3.37053e-06	-1.72459	-1.14819	2.34772e-05	-1.01483	-1.1375
176820150	rs1014712	4.34804e-11	-1.92103	-0.881861	3.5045e-06	-1.95059	-0.883204	1.22232e-05	-1.93505	-0.86997
176820956	rs2179391	4.32963e-11	-1.92103	-0.886105	3.48969e-06	-1.95059	-0.887441	1.21706e-05	-1.93505	-0.874279
176821057	rs1534957	4.58112e-11	-1.67992	-1.07075	3.40411e-06	-1.71836	-1.1445	2.38668e-05	-1.00221	-1.13366
176821360	rs61821314	1.96859e-10	-0.0634202	-1.2293	1.67511e-05	-0.0210798	-1.2483	0.000216723	1.29165	-1.22139
176821470	rs58376808	4.24222e-10	-1.89493e-10	-0.52495	3.44953e-05	-1.89493e-10	-0.547022	0.000125064	-1.89493e-10	-0.479529
176822124	rs10913263	3.7565e-11	-1.88025	-1.06889	3.68813e-06	-1.76067	-1.02205	1.66376e-05	-1.47784	-1.01885
176822155	rs12025276	4.34203e-11	-1.91817	-0.886105	3.48875e-06	-1.95086	-0.887441	1.21963e-05	-1.93295	-0.874279
176822377	rs1335	4.3451e-11	-1.91817	-0.885399	3.49461e-06	-1.95086	-0.885762	1.21656e-05	-1.93295	-0.8768
176822423	rs12120519	1.99127e-10	-0.0513385	-1.22992	1.69493e-05	-0.00886352	-1.24875	0.000220031	1.30748	-1.22207
176822574	rs2206317	4.3605e-11	-1.91817	-0.881861	3.50356e-06	-1.95086	-0.883204	1.22489e-05	-1.93295	-0.86997
176822632	rs2206318	5.30061e-11	-1.8881	-0.716696	7.87146e-06	-1.391	-0.633606	3.73251e-05	-1.05992	-0.628766
176823007	rs1154591	4.38725e-11	-1.91206	-0.881861	3.50305e-06	-1.95101	-0.883204	1.23054e-05	-1.92834	-0.86997
176823573	rs73050168	2.89624e-10	-0.906624	-2.13042e-10	2.74572e-05	-0.775218	-2.13042e-10	7.09853e-05	-1.04588	-2.13042e-10
176824051	rs2223488	6.81617e-11	-1.66072	-0.692605	4.7918e-06	-1.76306	-0.757882	1.76539e-05	-1.64951	-0.78789
176824806	rs17312950	4.09643e-11	-1.95101	-0.911497	3.42631e-06	-1.94357	-0.912788	1.1673e-05	-1.95101	-0.900066
176825288	rs12093087	1.64576e-10	-0.235436	-1.2364	1.4511e-05	-0.159595	-1.25335	0.000182749	1.12895	-1.22919
176825835	rs61823801	1.64764e-10	-0.235436	-1.23525	1.45226e-05	-0.159595	-1.25255	0.00018298	1.12895	-1.22793
176825913	rs11576339	4.07981e-11	-1.95099	-0.915578	3.42462e-06	-1.93999	-0.916861	1.16255e-05	-1.95094	-0.904212
176826499	rs142340982	1.25924e-10	-1.73953	-2.13042e-10	9.64859e-06	-1.82103	-2.13042e-10	4.82917e-05	-1.4311	-2.13042e-10
176826975	rs55807696	1.53692e-10	-1.54025	-2.13042e-10	9.97873e-06	-1.78739	-2.13042e-10	3.64391e-05	-1.71271	-2.13042e-10
176827188	rs141080561	2.02306e-10	-1.89493e-10	-1.26543	1.67547e-05	-1.89493e-10	-1.26917	5.69817e-05	-1.89493e-10	-1.26563
176828852	rs10798485	4.04566e-11	-1.9509	-0.924073	3.38523e-06	-1.94309	-0.925341	1.15318e-05	-1.9504	-0.912843
176828921	rs10798486	4.0461e-11	-1.9508	-0.924073	3.42266e-06	-1.93209	-0.925341	1.15254e-05	-1.95096	-0.912843
176829268	rs6693679	7.01835e-11	-1.28447	-1.03962	4.90381e-06	-1.39306	-1.10477	1.33644e-05	-1.5641	-1.15166
176829945	rs115854691	1.02104e-10	-1.94921	-2.13042e-10	8.57144e-06	-1.93941	-2.13042e-10	2.94041e-05	-1.92722	-2.13042e-10
176830826	rs41267144	1.96268e-10	-0.0634202	-1.23231	1.67149e-05	-0.0210798	-1.25046	0.000216009	1.29165	-1.22469
176830978	rs6425397	4.80809e-11	-1.8983	-0.804018	6.62742e-06	-1.43624	-0.760388	3.13682e-05	-1.12162	-0.74094
176831561	rs41267146	1.6307e-10	-0.237798	-1.24323	1.44091e-05	-0.162008	-1.25798	0.000180795	1.12578	-1.23678
176832145	rs7513341	7.00296e-11	-1.28447	-1.04182	4.89471e-06	-1.39306	-1.10663	1.33435e-05	-1.5641	-1.15323
176832552	rs6413830	4.00537e-11	-1.9496	-0.935384	3.29949e-06	-1.9489	-0.945179	1.14123e-05	-1.94564	-0.928022
176832613	rs6425398	5.07717e-11	-1.8952	-0.752668	7.21722e-06	-1.42664	-0.684738	3.39888e-05	-1.10944	-0.672884
176832806	rs17378620	1.0242e-10	-1.94612	-2.13042e-10	8.88837e-06	-1.9031	-2.13042e-10	3.01688e-05	-1.90155	-2.13042e-10
176833497	rs12118933	1.94748e-10	-0.0754646	-1.22804	1.65635e-05	-0.0332588	-1.24739	0.000213622	1.27586	-1.22001
176834278	rs117756442	2.36605e-10	-1.89493e-10	-1.10881	2.07882e-05	-1.89493e-10	-1.05346	6.90121e-05	-1.89493e-10	-1.07407
176834636	rs4652196	4.74013e-11	-1.89233	-0.824225	6.74564e-06	-1.41793	-0.761024	3.18162e-05	-1.09841	-0.749967
176835864	rs17312978	1.86935e-10	-0.112565	-1.23188	1.59094e-05	-0.070776	-1.25016	0.000202609	1.22714	-1.22422
176836218	rs12752567	3.53106e-11	-1.92492	-1.0861	2.80748e-06	-1.94972	-1.10584	9.79899e-06	-1.93137	-1.09471
176837572	rs12747720	1.5009e-10	-1.56397	-2.13042e-10	9.83175e-06	-1.80223	-2.13042e-10	3.57898e-05	-1.73069	-2.13042e-10
176837771	rs12120513	2.06011e-10	-0.00682071	-1.24045	1.93397e-05	0.125702	-1.25139	0.00026088	1.48479	-1.22908
176837806	rs12123989	2.08662e-10	0.00543568	-1.23992	1.95944e-05	0.138369	-1.25097	0.00026533	1.50107	-1.22845
176837817	rs12025402	5.50188e-11	-1.72687	-0.840664	5.65617e-06	-1.51945	-0.835654	2.39557e-05	-1.30906	-0.823092
176838780	rs12125009	1.76444e-10	-0.156839	-1.24536	1.71015e-05	0.00652741	-1.25521	0.00022647	1.34917	-1.23492
176839836	rs12122639	2.18672e-10	0.0573199	-1.24495	2.05925e-05	0.191976	-1.25489	0.000282536	1.56988	-1.23443
176840059	rs4652197	1.47193e-10	-1.58346	-2.13042e-10	9.71458e-06	-1.81422	-2.13042e-10	3.52695e-05	-1.74534	-2.13042e-10
176840591	rs144788250	1.04866e-10	-1.92252	-2.13042e-10	8.90368e-06	-1.90138	-2.13042e-10	3.03778e-05	-1.89465	-2.13042e-10
176840911	rs12123792	2.21411e-10	0.0697702	-1.24495	2.08591e-05	0.204836	-1.25489	0.000287231	1.58636	-1.23443
176841046	rs12068725	1.76182e-10	-0.156839	-1.24685	1.70821e-05	0.00652741	-1.25634	0.000226065	1.34917	-1.23671
176841193	rs17378662	2.21305e-10	0.0697702	-1.24544	2.08514e-05	0.204836	-1.25526	0.000287065	1.58636	-1.23501
176841250	rs2056978	1.47773e-10	-1.57953	-2.13042e-10	9.73798e-06	-1.81181	-2.13042e-10	3.53736e-05	-1.74239	-2.13042e-10
176841926	rs113071481	1.65223e-10	-1.46791	-2.13042e-10	1.16951e-05	-1.62867	-2.13042e-10	3.74443e-05	-1.6855	-2.13042e-10
176842230	rs16850282	1.08034e-10	-1.89276	-2.13042e-10	9.11594e-06	-1.87782	-2.13042e-10	2.88244e-05	-1.94714	-2.13042e-10
176842745	rs10913267	1.06184e-10	-1.91003	-2.13042e-10	1.2447e-05	-1.56636	-2.13042e-10	3.89726e-05	-1.6455	-2.13042e-10
176842901	rs79707452	2.31524e-10	-1.89493e-10	-1.13052	1.88554e-05	-1.89493e-10	-1.15105	6.31084e-05	-1.89493e-10	-1.1635
176843190	rs4652198	5.61993e-11	-1.84264	-0.70366	8.24493e-06	-1.36335	-0.6149	4.20963e-05	-0.959839	-0.608557
176843911	rs68139797	1.08034e-10	-1.89276	-2.13042e-10	9.11594e-06	-1.87782	-2.13042e-10	2.88244e-05	-1.94714	-2.13042e-10
176844036	rs2206319	5.44163e-11	-1.84654	-0.731998	7.92446e-06	-1.37248	-0.645408	4.03434e-05	-0.971714	-0.639215
176844170	rs7532411	1.69359e-10	-0.193146	-1.25004	1.6407e-05	-0.0314053	-1.25873	0.000214358	1.29987	-1.24058
176844681	rs78485573	1.48891e-10	-1.57199	-2.13042e-10	9.78315e-06	-1.80718	-2.13042e-10	3.55743e-05	-1.73673	-2.13042e-10
176845317	rs17313055	2.17367e-10	0.0573199	-1.25094	2.05001e-05	0.191976	-1.25939	0.000280496	1.56988	-1.24168
176845386	rs2076339	5.46623e-11	-1.69856	-0.875475	5.68663e-06	-1.48049	-0.86924	2.43288e-05	-1.26173	-0.854966
176845410	rs2076340	7.78676e-11	-1.49737	-0.722831	4.99749e-06	-1.81691	-0.661996	1.96575e-05	-1.71646	-0.613438
176845528	rs2076341	5.41678e-11	-1.84654	-0.736576	7.88546e-06	-1.37248	-0.650342	4.01439e-05	-0.971714	-0.644173
176846034	rs2076342	5.44163e-11	-1.84654	-0.731998	7.92446e-06	-1.37248	-0.645408	4.03434e-05	-0.971714	-0.639215
176846217	rs2072936	5.49199e-11	-1.84654	-0.722786	8.0035e-06	-1.37248	-0.635484	4.07478e-05	-0.971714	-0.629241
176846373	rs35448774	1.5009e-10	-1.56397	-2.13042e-10	9.83175e-06	-1.80223	-2.13042e-10	3.57898e-05	-1.73069	-2.13042e-10
176846780	rs12124454	1.04758e-10	-1.92356	-2.13042e-10	1.21436e-05	-1.59104	-2.13042e-10	3.78783e-05	-1.67398	-2.13042e-10
176846975	rs2861880	5.45905e-11	-1.70484	-0.870508	5.66628e-06	-1.48908	-0.864234	2.41999e-05	-1.27214	-0.849872
176847062	rs4652199	5.52007e-11	-1.84654	-0.717686	8.04757e-06	-1.37248	-0.629993	4.09732e-05	-0.971714	-0.623723
176847928	rs34513430	1.90073e-10	-1.3278	-2.13042e-10	1.15078e-05	-1.64482	-2.13042e-10	4.11173e-05	-1.59193	-2.13042e-10
176848254	rs12129095	1.06064e-10	-1.91117	-2.13042e-10	1.26625e-05	-1.5492	-2.13042e-10	3.93001e-05	-1.63713	-2.13042e-10
176848371	rs79626271	1.90524e-10	-1.32543	-2.13042e-10	1.27695e-05	-1.54079	-2.13042e-10	4.15985e-05	-1.58029	-2.13042e-10
176848444	rs6659518	6.18949e-11	-1.84654	-0.603225	9.09916e-06	-1.37248	-0.50718	4.63539e-05	-0.971714	-0.500337
176849052	rs10798487	5.8822e-11	-1.71255	-0.788138	6.09172e-06	-1.49967	-0.781249	2.59942e-05	-1.28499	-0.765496
176849088	rs72718633	1.05898e-10	-1.91273	-2.13042e-10	1.23433e-05	-1.57473	-2.13042e-10	3.86833e-05	-1.65295	-2.13042e-10
176849092	rs12137655	2.05846e-10	0.00755928	-1.25564	1.94076e-05	0.140564	-1.26275	0.000261054	1.50389	-1.24752
176849612	rs34468419	1.49488e-10	-1.56799	-2.13042e-10	9.80732e-06	-1.80472	-2.13042e-10	3.56815e-05	-1.73372	-2.13042e-10
176850216	rs12042605	5.30587e-11	-1.67625	-0.927553	5.48412e-06	-1.47235	-0.913642	2.42013e-05	-1.21376	-0.908193
176850287	rs6699947	1.10841e-10	-1.86711	-2.13042e-10	9.29727e-06	-1.85813	-2.13042e-10	2.89286e-05	-1.94353	-2.13042e-10
176851031	rs10489301	1.06184e-10	-1.91003	-2.13042e-10	1.2447e-05	-1.56636	-2.13042e-10	3.89726e-05	-1.6455	-2.13042e-10
176851548	rs2072934	1.65709e-10	-0.204782	-1.26019	1.60954e-05	-0.0435649	-1.26575	0.000208303	1.28404	-1.2534
176851747	rs2076337	5.26686e-11	-1.69164	-0.919549	5.41756e-06	-1.49272	-0.905477	2.37906e-05	-1.2391	-0.899966
176851817	rs75775267	1.49488e-10	-1.56799	-2.13042e-10	9.80732e-06	-1.80472	-2.13042e-10	3.56815e-05	-1.73372	-2.13042e-10
176852286	rs55837869	1.49488e-10	-1.56799	-2.13042e-10	9.80732e-06	-1.80472	-2.13042e-10	3.56815e-05	-1.73372	-2.13042e-10
176852547	rs2235540	5.23555e-11	-1.86257	-0.754584	7.78615e-06	-1.3774	-0.658102	3.69105e-05	-1.03662	-0.663242
176852976	rs17313104	1.04758e-10	-1.92356	-2.13042e-10	1.21436e-05	-1.59104	-2.13042e-10	3.78783e-05	-1.67398	-2.13042e-10
176853731	rs139278400	1.06405e-10	-1.90796	-2.13042e-10	8.5923e-06	-1.93698	-2.13042e-10	2.87625e-05	-1.94928	-2.13042e-10
176854517	rs4652201	5.29077e-11	-1.86609	-0.74057	7.83488e-06	-1.38642	-0.642839	3.70509e-05	-1.04802	-0.648043
176854612	rs4652202	7.63058e-11	-1.46508	-0.775381	4.8001e-06	-1.81239	-0.706817	1.91371e-05	-1.68596	-0.670768
176855193	rs17313125	1.05898e-10	-1.91273	-2.13042e-10	1.23433e-05	-1.57473	-2.13042e-10	3.86833e-05	-1.65295	-2.13042e-10
176855707	rs10913269	1.04758e-10	-1.92356	-2.13042e-10	1.21436e-05	-1.59104	-2.13042e-10	3.78783e-05	-1.67398	-2.13042e-10
176855808	rs4652203	5.30944e-11	-1.86257	-0.74057	7.90591e-06	-1.3774	-0.642839	3.74758e-05	-1.03662	-0.648043
176855880	rs35547225	1.07556e-10	-1.8972	-2.13042e-10	9.12131e-06	-1.87723	-2.13042e-10	2.8738e-05	-1.95014	-2.13042e-10
176857347	rs2072935	5.29077e-11	-1.86609	-0.74057	7.83488e-06	-1.38642	-0.642839	3.70509e-05	-1.04802	-0.648043
176857498	rs2076338	5.32873e-11	-1.68441	-0.915102	5.49466e-06	-1.48313	-0.900942	2.41868e-05	-1.22715	-0.895397
176858633	rs6687032	1.68272e-10	-0.181474	-1.26815	1.64351e-05	-0.0192082	-1.26922	0.000212491	1.31573	-1.26519
176858784	rs2206316	5.33371e-11	-1.86257	-0.73601	7.94524e-06	-1.3774	-0.637876	3.76615e-05	-1.03662	-0.6431
176859051	rs6676325	5.26912e-11	-1.69164	-0.91912	5.41993e-06	-1.49272	-0.90504	2.38011e-05	-1.2391	-0.899526
176859116	rs6679170	5.38536e-11	-1.86257	-0.726371	8.02898e-06	-1.3774	-0.627392	3.80568e-05	-1.03662	-0.63266
176859302	rs6679355	5.4103e-11	-1.86257	-0.721752	8.0694e-06	-1.3774	-0.622369	3.82476e-05	-1.03662	-0.627658
176859924	rs35954801	1.46618e-10	-1.58738	-2.13042e-10	9.69145e-06	-1.8166	-2.13042e-10	3.51665e-05	-1.74826	-2.13042e-10
176860132	rs12138487	2.00787e-10	-0.0046228	-1.26834	1.90417e-05	0.127974	-1.26919	0.000252271	1.48771	-1.26556
176860622	rs6685449	5.42977e-11	-1.85897	-0.721752	8.14313e-06	-1.3683	-0.622369	3.8689e-05	-1.02514	-0.627658
176860925	rs11805963	1.05e-10	-1.92124	-2.13042e-10	1.19147e-05	-1.61008	-2.13042e-10	3.71184e-05	-1.69424	-2.13042e-10
176861328	rs34875026	1.483e-10	-1.57597	-2.13042e-10	9.75926e-06	-1.80963	-2.13042e-10	3.54682e-05	-1.73972	-2.13042e-10
176861889	rs10913272	1.58862e-10	-0.238212	-1.26896	1.54947e-05	-0.0785111	-1.26884	0.000196336	1.23848	-1.26701
176862009	rs12124795	2.03144e-10	0.00755928	-1.26885	1.92876e-05	0.140564	-1.26895	0.000256091	1.50389	-1.26672
176862235	rs142140763	3.04188e-10	-1.89493e-10	-0.85756	2.45471e-05	-1.89493e-10	-0.887253	8.62044e-05	-1.89493e-10	-0.851635
176862590	rs145314489	2.07133e-10	-1.89493e-10	-1.24185	1.74762e-05	-1.89493e-10	-1.227	5.99851e-05	-1.89493e-10	-1.21426
176862608	rs16850324	2.31634e-10	-1.89493e-10	-1.13005	1.92685e-05	-1.89493e-10	-1.12937	6.69915e-05	-1.89493e-10	-1.10379
176862810	rs74665309	1.47773e-10	-1.57953	-2.13042e-10	9.73798e-06	-1.81181	-2.13042e-10	3.53736e-05	-1.74239	-2.13042e-10
176863836	rs2281180	5.75379e-11	-1.81031	-0.712456	9.22503e-06	-1.25366	-0.612268	4.50956e-05	-0.881973	-0.617598
176863842	rs6680908	1.5702e-10	-0.249625	-1.26921	1.53202e-05	-0.0904459	-1.26823	0.000193111	1.22289	-1.26799
176863867	rs2228956	5.3727e-11	-1.86954	-0.721752	7.92562e-06	-1.39538	-0.622369	3.73878e-05	-1.05935	-0.627658
176864395	rs1555068	5.29986e-11	-1.85531	-0.749632	7.97254e-06	-1.35914	-0.652707	3.79734e-05	-1.0136	-0.65787
176864398	rs1555069	5.29986e-11	-1.85531	-0.749632	7.97254e-06	-1.35914	-0.652707	3.79734e-05	-1.0136	-0.65787
176864708	rs35053121	1.47193e-10	-1.58346	-2.13042e-10	9.71458e-06	-1.81422	-2.13042e-10	3.52695e-05	-1.74534	-2.13042e-10
176864991	rs4397623	5.33655e-11	-1.68441	-0.913635	5.45498e-06	-1.48313	-0.908191	2.39605e-05	-1.22715	-0.904798
176865854	rs56351309	1.47193e-10	-1.58346	-2.13042e-10	9.71458e-06	-1.81422	-2.13042e-10	3.52695e-05	-1.74534	-2.13042e-10
176866594	rs6425399	4.69128e-11	-1.47244	-1.25448	9.85251e-06	-0.577537	-1.22258	7.22576e-05	0.200764	-1.22888
176866875	rs144572791	1.0934e-10	-1.88074	-2.13042e-10	8.47456e-06	-1.95078	-2.13042e-10	2.90082e-05	-1.94078	-2.13042e-10
176866912	rs11804827	1.0633e-10	-1.90866	-2.13042e-10	8.91483e-06	-1.90013	-2.13042e-10	2.87131e-05	-1.951	-2.13042e-10
176867313	rs140481838	1.29394e-10	-1.71234	-2.13042e-10	1.24364e-05	-1.56722	-2.13042e-10	3.74404e-05	-1.68561	-2.13042e-10
176867398	rs16850339	4.65016e-11	-1.52378	-1.21194	5.46822e-06	-1.20947	-1.17942	1.60677e-05	-1.32443	-1.20711
176867641	rs10489302	1.91161e-10	-0.0529161	-1.26918	1.81477e-05	0.0780527	-1.26735	0.000235828	1.42342	-1.26867
176867860	rs726517	1.02612e-10	-1.94425	-2.13042e-10	1.00644e-05	-1.77884	-2.13042e-10	3.16907e-05	-1.85233	-2.13042e-10
176868296	rs12131188	5.26025e-11	-1.85531	-0.757136	7.84285e-06	-1.35914	-0.669107	3.75736e-05	-1.0136	-0.668455
176868420	rs12141483	1.9117e-10	-0.0529161	-1.26913	1.81523e-05	0.0780527	-1.2671	0.000235798	1.42342	-1.2688
176868462	rs75593231	3.63906e-10	-1.89493e-10	-0.678311	2.82075e-05	-1.89493e-10	-0.748258	9.36532e-05	-1.89493e-10	-0.768758
176868484	rs7555232	1.05251e-10	-1.91885	-2.13042e-10	1.201e-05	-1.60211	-2.13042e-10	3.73761e-05	-1.68732	-2.13042e-10
176868485	rs12141490	1.96089e-10	-0.0277667	-1.26887	1.86472e-05	0.104053	-1.2662	0.000243762	1.45692	-1.26909
176868620	rs12142282	1.04395e-10	-1.92702	-2.13042e-10	1.18985e-05	-1.61143	-2.13042e-10	3.68438e-05	-1.70167	-2.13042e-10
176869019	rs12077914	1.78696e-10	-1.38952	-2.13042e-10	1.10259e-05	-1.6876	-2.13042e-10	3.92506e-05	-1.63839	-2.13042e-10
176869174	rs10798488	5.34507e-11	-1.66798	-0.928469	5.50696e-06	-1.46144	-0.920391	2.4464e-05	-1.20024	-0.910913
176869413	rs12727627	1.39766e-10	-1.63524	-2.13042e-10	9.41975e-06	-1.84504	-2.13042e-10	3.39464e-05	-1.78357	-2.13042e-10
176869414	rs12742167	1.39766e-10	-1.63524	-2.13042e-10	9.41975e-06	-1.84504	-2.13042e-10	3.39464e-05	-1.78357	-2.13042e-10
176870057	rs12406916	5.17924e-11	-1.86609	-0.761876	7.59269e-06	-1.38642	-0.674239	3.61163e-05	-1.04802	-0.67359
176870086	rs185926439	1.04099e-10	-1.92987	-2.13042e-10	9.34745e-06	-1.85274	-2.13042e-10	3.18824e-05	-1.8463	-2.13042e-10
176870724	rs78553813	3.35264e-10	-0.760289	-2.13042e-10	1.71525e-05	-1.2457	-2.13042e-10	7.343e-05	-1.01202	-2.13042e-10
176871368	rs117989867	5.35755e-10	-1.89493e-10	-0.29153	4.35601e-05	-1.89493e-10	-0.313706	0.000163521	-1.89493e-10	-0.211414
176871422	rs12136890	1.93667e-10	-0.0409602	-1.26811	1.84279e-05	0.0904136	-1.26439	0.000239485	1.43935	-1.26922
176871486	rs140078387	6.6154e-10	-1.89493e-10	-0.0806353	5.79219e-05	-1.89493e-10	-0.02875	0.000202185	-1.89493e-10	0.000826221
176871570	rs12132203	1.06184e-10	-1.91003	-2.13042e-10	1.2447e-05	-1.56636	-2.13042e-10	3.89726e-05	-1.6455	-2.13042e-10
176871637	rs6664879	5.44374e-11	-1.64241	-0.935748	5.65253e-06	-1.42799	-0.927756	2.53059e-05	-1.15894	-0.918379
176872334	rs7555335	5.05804e-11	-1.87623	-0.775416	7.28535e-06	-1.41307	-0.688909	3.44076e-05	-1.08181	-0.688268
176872511	rs9659386	4.21062e-11	-1.72266	-1.11235	4.49815e-06	-1.46267	-1.12151	1.91669e-05	-1.25178	-1.10339
176872555	rs61813265	1.63599e-10	-1.47779	-2.13042e-10	1.06615e-05	-1.7212	-2.13042e-10	3.69486e-05	-1.69883	-2.13042e-10
176872884	rs34398637	1.78696e-10	-1.38952	-2.13042e-10	1.10259e-05	-1.6876	-2.13042e-10	3.92506e-05	-1.63839	-2.13042e-10
176872886	rs6668625	1.04171e-10	-1.92917	-2.13042e-10	1.16046e-05	-1.63645	-2.13042e-10	3.75047e-05	-1.68389	-2.13042e-10
176873314	rs76573057	1.87006e-10	-0.0767189	-1.26735	1.77852e-05	0.0534399	-1.26292	0.000228365	1.39165	-1.26907
176873588	rs61813266	1.93839e-10	-0.0409602	-1.26722	1.84594e-05	0.0904136	-1.26269	0.00023953	1.43935	-1.26903
176873809	rs117067116	2.29348e-10	-1.89493e-10	-1.13997	2.05806e-05	-1.89493e-10	-1.0635	6.89918e-05	-1.89493e-10	-1.07437
176874316	rs10442615	1.89371e-10	-0.0648357	-1.26666	1.8027e-05	0.0657281	-1.26171	0.000232071	1.40752	-1.26883
176874419	rs149549868	1.08769e-10	-1.88598	-2.13042e-10	8.85914e-06	-1.9064	-2.13042e-10	3.95535e-05	-1.6307	-2.13042e-10
176874460	rs10442616	1.93914e-10	-0.0409602	-1.26683	1.84722e-05	0.0904136	-1.26199	0.000239562	1.43935	-1.26889
176874715	rs2205889	5.02334e-11	-1.88263	-0.775896	7.15586e-06	-1.43048	-0.68943	3.36356e-05	-1.10398	-0.68879
176875083	rs11585886	1.04404e-10	-1.92694	-2.13042e-10	1.18955e-05	-1.61168	-2.13042e-10	3.77202e-05	-1.67816	-2.13042e-10
176875304	rs10442617	5.07961e-11	-1.87623	-0.77116	7.31903e-06	-1.41307	-0.684297	3.45668e-05	-1.08181	-0.683653
176875408	rs11584258	1.06579e-10	-1.90632	-2.13042e-10	1.28551e-05	-1.53411	-2.13042e-10	3.98286e-05	-1.62377	-2.13042e-10
176875535	rs12081270	1.74541e-10	-1.41305	-2.13042e-10	1.08505e-05	-1.70363	-2.13042e-10	3.857e-05	-1.65588	-2.13042e-10
176875603	rs6703638	1.04189e-10	-1.929	-2.13042e-10	1.18024e-05	-1.61954	-2.13042e-10	3.74555e-05	-1.6852	-2.13042e-10
176875883	rs6425401	1.04189e-10	-1.929	-2.13042e-10	1.18024e-05	-1.61954	-2.13042e-10	3.74555e-05	-1.6852	-2.13042e-10
176875968	rs12133126	1.05834e-10	-1.91334	-2.13042e-10	1.23197e-05	-1.57665	-2.13042e-10	3.86173e-05	-1.65466	-2.13042e-10
176876167	rs6425402	5.34245e-11	-1.64241	-0.95453	5.54609e-06	-1.42799	-0.946766	2.48228e-05	-1.15894	-0.937651
176876241	rs6425403	4.99634e-11	-1.87946	-0.784451	7.15152e-06	-1.42181	-0.698708	3.36951e-05	-1.09293	-0.698073
176876330	rs12732567	1.78696e-10	-1.38952	-2.13042e-10	1.10259e-05	-1.6876	-2.13042e-10	3.92506e-05	-1.63839	-2.13042e-10
176876336	rs186497802	1.0966e-10	-1.87782	-2.13042e-10	8.95149e-06	-1.89603	-2.13042e-10	3.16941e-05	-1.85223	-2.13042e-10
176876420	rs2223298	5.23203e-11	-1.65958	-0.958245	5.40274e-06	-1.45042	-0.950526	2.40538e-05	-1.1866	-0.941464
176876916	rs6664184	1.02568e-10	-1.94468	-2.13042e-10	1.01398e-05	-1.77137	-2.13042e-10	3.20636e-05	-1.84064	-2.13042e-10
176877451	rs7511658	4.94921e-11	-1.88875	-0.784647	6.96789e-06	-1.44761	-0.69892	3.25963e-05	-1.12587	-0.698285
176877581	rs7522154	5.2159e-11	-1.65958	-0.961332	5.38588e-06	-1.45042	-0.953651	2.39777e-05	-1.1866	-0.944634
176877873	rs4652205	4.94921e-11	-1.88875	-0.784647	6.96789e-06	-1.44761	-0.69892	3.25963e-05	-1.12587	-0.698285
176877947	rs61813267	1.85572e-10	-0.0870981	-1.26466	1.76735e-05	0.0427059	-1.25849	0.00022549	1.37779	-1.26787
176878265	rs10913275	1.05452e-10	-1.91695	-2.13042e-10	1.24258e-05	-1.56807	-2.13042e-10	3.86511e-05	-1.65378	-2.13042e-10
176878679	rs1016612	3.27648e-11	-1.92202	-1.16383	3.05394e-06	-1.87334	-1.09807	1.10961e-05	-1.84899	-1.05277
176880728	rs72718653	1.06579e-10	-1.90632	-2.13042e-10	1.28551e-05	-1.53411	-2.13042e-10	3.98286e-05	-1.62377	-2.13042e-10
176880863	rs4650953	1.02116e-10	-1.9491	-2.13042e-10	1.04655e-05	-1.73976	-2.13042e-10	3.28772e-05	-1.81558	-2.13042e-10
176881245	rs12061882	1.86388e-10	-1.34738	-2.13042e-10	1.22876e-05	-1.57925	-2.13042e-10	4.33127e-05	-1.53991	-2.13042e-10
176881792	rs10489303	1.0702e-10	-1.90219	-2.13042e-10	1.27405e-05	-1.54306	-2.13042e-10	3.9792e-05	-1.62469	-2.13042e-10
176882008	rs144297592	1.12775e-10	-1.84981	-2.13042e-10	9.13482e-06	-1.87575	-2.13042e-10	4.26518e-05	-1.55529	-2.13042e-10
176883230	rs12135048	2.8017e-10	0.313234	-1.25304	2.50467e-05	0.38403	-1.25114	0.000363599	1.85099	-1.26329
176883732	rs150663044	2.56406e-10	-1.89493e-10	-1.02844	2.11619e-05	-1.89493e-10	-1.03564	7.58484e-05	-1.89493e-10	-0.97962
176883889	rs6677171	1.0231e-10	-1.9472	-2.13042e-10	9.64038e-06	-1.82189	-2.13042e-10	3.2146e-05	-1.83807	-2.13042e-10
176884266	rs10913276	1.09607e-10	-1.87831	-2.13042e-10	8.86263e-06	-1.906	-2.13042e-10	3.0044e-05	-1.90569	-2.13042e-10
176884877	rs140851510	1.12844e-10	-1.8492	-2.13042e-10	8.47291e-06	-1.95097	-2.13042e-10	2.88533e-05	-1.94613	-2.13042e-10
176885109	rs146741530	4.48869e-10	-1.89493e-10	-0.468476	3.13051e-05	-1.89493e-10	-0.644065	0.000107959	-1.89493e-10	-0.626603
176885167	rs4652206	3.50095e-11	-1.94398	-1.0756	4.10679e-06	-1.68235	-0.992853	1.70527e-05	-1.44308	-1.02897
176885306	rs2038047	4.07091e-11	-1.64801	-1.22075	2.92963e-06	-1.81482	-1.19815	1.00902e-05	-1.77699	-1.2198
176886416	rs35047221	5.01152e-11	-1.45955	-1.20134	3.23274e-06	-1.68559	-1.22893	9.07753e-06	-1.86444	-1.23811
176887445	rs11587780	1.07107e-10	-0.767636	-1.13374	5.09349e-06	-1.28568	-1.1742	1.30675e-05	-1.54961	-1.18862
176887519	rs6659737	4.11216e-11	-1.63082	-1.22786	2.94419e-06	-1.80322	-1.20479	1.01742e-05	-1.76391	-1.22459
176887606	rs77995521	1.2401e-10	-1.75485	-2.13042e-10	1.22944e-05	-1.5787	-2.13042e-10	3.2368e-05	-1.83119	-2.13042e-10
176888313	rs972632	4.10221e-11	-1.62964	-1.23145	2.90458e-06	-1.81226	-1.2093	1.00913e-05	-1.76835	-1.22833
176888316	rs12563065	3.38093e-11	-1.94337	-1.1111	3.69965e-06	-1.74399	-1.03562	1.51541e-05	-1.52137	-1.06872
176888785	rs2205888	5.58566e-11	-1.47351	-1.07891	6.87607e-06	-1.14349	-1.01631	2.31004e-05	-1.10766	-1.06084
176889519	rs974299	3.97984e-11	-1.63786	-1.25352	2.81833e-06	-1.81764	-1.23406	9.8215e-06	-1.77453	-1.24925
176889813	rs6682133	1.0487e-10	-0.791676	-1.13081	5.01498e-06	-1.30368	-1.17174	1.29158e-05	-1.56356	-1.18635
176890412	rs12741683	1.02686e-10	-0.814281	-1.12925	4.93758e-06	-1.32054	-1.17043	1.27641e-05	-1.57658	-1.18514
176890692	rs16850406	3.2126e-11	-1.94592	-1.15962	3.65823e-06	-1.70588	-1.08498	1.54985e-05	-1.45033	-1.11728
176890711	rs34305032	1.79393e-10	-1.38563	-2.13042e-10	1.10553e-05	-1.68493	-2.13042e-10	3.93648e-05	-1.63549	-2.13042e-10
176890779	rs79572165	2.01542e-10	-1.89493e-10	-1.26921	1.69371e-05	-1.89493e-10	-1.25834	5.71019e-05	-1.89493e-10	-1.26352
176891234	rs6670777	5.45514e-11	-1.48935	-1.08671	6.85034e-06	-1.13822	-1.02532	2.31868e-05	-1.09576	-1.06902
176891433	rs6688579	5.915e-11	-1.38168	-1.11345	7.75844e-06	-0.982671	-1.05639	2.56975e-05	-0.964897	-1.09707
176891453	rs12124783	1.01934e-10	-1.95088	-2.13042e-10	1.00797e-05	-1.77733	-2.13042e-10	3.31872e-05	-1.80619	-2.13042e-10
176892311	rs731298	3.57085e-11	-1.85168	-1.14813	4.61976e-06	-1.48733	-1.07017	2.11843e-05	-1.15129	-1.10381
176892386	rs760690	3.92037e-11	-1.64686	-1.25957	2.77562e-06	-1.82349	-1.24348	9.68824e-06	-1.78127	-1.25617
176894130	rs151256456	7.32268e-10	0.02094	-2.13042e-10	5.55763e-05	-0.0700897	-2.13042e-10	0.000154258	-0.26973	-2.13042e-10
176894906	rs72718659	3.25099e-11	-1.93362	-1.16004	3.60562e-06	-1.71304	-1.09231	1.41412e-05	-1.54268	-1.11658
176895031	rs6699378	2.94291e-11	-1.92482	-1.2684	2.42693e-06	-1.94913	-1.25209	8.58279e-06	-1.89807	-1.26053
176895037	rs112508178	3.25242e-11	-1.9493	-1.14392	4.0964e-06	-1.61469	-1.06304	1.68105e-05	-1.38998	-1.09637
176895069	rs180940583	5.8363e-10	-1.89493e-10	-0.20594	4.23019e-05	-1.89493e-10	-0.343015	0.000161003	-1.89493e-10	-0.226931
176895190	rs11590855	1.02815e-10	-1.94228	-2.13042e-10	9.25666e-06	-1.8625	-2.13042e-10	3.00684e-05	-1.90488	-2.13042e-10
176895381	rs61813272	1.23819e-09	0.766979	-0.220778	0.000189499	1.26183	-0.105291	0.00266385	2.78338	-0.20421
176895923	rs1028317	3.44369e-11	-1.93327	-1.10281	3.73258e-06	-1.77225	-0.998498	1.51071e-05	-1.55253	-1.04066
176896185	rs35911166	1.54583e-10	-1.53448	-2.13042e-10	1.00178e-05	-1.78348	-2.13042e-10	3.53234e-05	-1.74381	-2.13042e-10
176897180	rs56247555	3.3798e-11	-1.9408	-1.11401	4.50926e-06	-1.56888	-1.01284	1.88675e-05	-1.31709	-1.05382
176897353	rs55797813	3.47129e-11	-1.93473	-1.09337	3.79561e-06	-1.7675	-0.986497	1.53831e-05	-1.54546	-1.02962
176897719	rs6688684	1.51538e-10	-1.55437	-2.13042e-10	9.89308e-06	-1.79601	-2.13042e-10	3.48337e-05	-1.75777	-2.13042e-10
176898250	rs12564351	3.48236e-11	-1.93612	-1.08879	3.83607e-06	-1.76269	-0.980703	1.55761e-05	-1.53833	-1.02429
176898414	rs12569108	3.48236e-11	-1.93612	-1.08879	3.83607e-06	-1.76269	-0.980703	1.55761e-05	-1.53833	-1.02429
176898508	rs12561927	3.48236e-11	-1.93612	-1.08879	3.83607e-06	-1.76269	-0.980703	1.55761e-05	-1.53833	-1.02429
176898702	rs11804030	1.51538e-10	-1.55437	-2.13042e-10	9.89308e-06	-1.79601	-2.13042e-10	3.48337e-05	-1.75777	-2.13042e-10
176898718	rs12146087	1.02092e-10	-1.94933	-2.13042e-10	1.01148e-05	-1.77385	-2.13042e-10	3.30901e-05	-1.80912	-2.13042e-10
176898809	rs11812079	1.46267e-10	-1.58977	-2.13042e-10	9.67954e-06	-1.81783	-2.13042e-10	3.39919e-05	-1.78223	-2.13042e-10
176899401	rs74629093	1.06185e-10	-1.91003	-2.13042e-10	8.52023e-06	-1.9454	-2.13042e-10	3.17411e-05	-1.85074	-2.13042e-10
176900350	rs188218026	1.52947e-09	-1.89493e-10	0.757473	0.000177305	-1.89493e-10	1.09002	0.000609073	-1.89493e-10	1.10358
176900392	rs143323528	1.0312e-10	-1.93931	-2.13042e-10	8.47352e-06	-1.9509	-2.13042e-10	2.88257e-05	-1.94709	-2.13042e-10
176900568	rs4650954	3.5471e-11	-1.93992	-1.06657	4.00356e-06	-1.74789	-0.952768	1.6335e-05	-1.51655	-0.9985
176900838	rs17379085	1.02228e-10	-1.948	-2.13042e-10	9.99928e-06	-1.78533	-2.13042e-10	3.27524e-05	-1.81938	-2.13042e-10
176901432	rs4652207	3.74016e-11	-1.84784	-1.10566	4.89438e-06	-1.49762	-1.00214	2.07406e-05	-1.23226	-1.044
176901549	rs146184019	1.05206e-10	-1.91929	-2.13042e-10	8.90338e-06	-1.90142	-2.13042e-10	2.87854e-05	-1.94849	-2.13042e-10
176901593	rs6702216	1.53373e-10	-1.54233	-2.13042e-10	9.96814e-06	-1.78845	-2.13042e-10	3.51285e-05	-1.74934	-2.13042e-10
176901859	rs78020483	1.51562e-10	-1.55421	-2.13042e-10	9.6458e-06	-1.82132	-2.13042e-10	3.37695e-05	-1.7888	-2.13042e-10
176902831	rs2072836	3.60068e-11	-1.95092	-1.04057	4.54777e-06	-1.65272	-0.920484	1.92632e-05	-1.38158	-0.96858
176903561	rs577353116	1.83823e-10	-1.36123	-2.13042e-10	1.51117e-05	-1.37238	-2.13042e-10	3.0859e-05	-1.87893	-2.13042e-10
176905200	rs2076071	3.55362e-11	-1.92794	-1.07672	5.04756e-06	-1.50346	-0.965486	2.14243e-05	-1.23358	-1.01025
176905983	rs77391769	2.11595e-10	-1.89493e-10	-1.22053	1.75333e-05	-1.89493e-10	-1.22375	5.94168e-05	-1.89493e-10	-1.22378
176906304	rs17313493	3.62645e-11	-1.94107	-1.0433	4.14193e-06	-1.74283	-0.923852	1.69029e-05	-1.50916	-0.971706
176906827	rs16850437	3.55184e-11	-1.92619	-1.07897	5.07167e-06	-1.49586	-0.968311	2.15746e-05	-1.22398	-1.01286
176907589	rs12563589	3.48074e-11	-1.95006	-1.07532	4.25796e-06	-1.67533	-0.963726	1.79348e-05	-1.41299	-1.00863
176907600	rs5020909	3.48204e-11	-1.94969	-1.07532	4.23338e-06	-1.68112	-0.963726	1.77902e-05	-1.42108	-1.00863
176907993	rs12121068	1.26632e-10	-1.73392	-2.13042e-10	1.22277e-05	-1.58414	-2.13042e-10	3.10624e-05	-1.87236	-2.13042e-10
176908642	rs7525301	2.68788e-10	-1.89493e-10	-0.981282	2.20906e-05	-1.89493e-10	-0.992696	7.7904e-05	-1.89493e-10	-0.952879
176908868	rs147410451	1.77855e-10	-1.39424	-2.13042e-10	1.39577e-05	-1.45182	-2.13042e-10	4.0913e-05	-1.59691	-2.13042e-10
176910708	rs7554828	4.1026e-11	-1.80354	-1.05746	5.62904e-06	-1.40909	-0.950819	2.43558e-05	-1.12181	-0.993776
176910922	rs1033408	3.63017e-11	-1.94211	-1.04123	3.99557e-06	-1.77167	-0.930987	1.67841e-05	-1.51262	-0.975309
176911525	rs6672307	1.46267e-10	-1.58977	-2.13042e-10	9.67954e-06	-1.81783	-2.13042e-10	3.39919e-05	-1.78223	-2.13042e-10
176911958	rs932315	1.52799e-10	-1.54608	-2.13042e-10	9.86043e-06	-1.79932	-2.13042e-10	2.97562e-05	-1.91532	-2.13042e-10
176912115	rs34029509	1.46786e-10	-1.58623	-2.13042e-10	9.70042e-06	-1.81568	-2.13042e-10	3.40745e-05	-1.77981	-2.13042e-10
176913338	rs10913278	3.76603e-11	-1.92802	-1.01858	5.36833e-06	-1.50382	-0.903511	2.27521e-05	-1.23404	-0.94966
176913356	rs113669970	3.8041e-11	-1.94142	-0.995122	4.40089e-06	-1.74121	-0.864834	1.79e-05	-1.5068	-0.916762
176913908	rs143728414	2.50148e-10	-1.89493e-10	-1.05315	2.04275e-05	-1.89493e-10	-1.07097	7.2731e-05	-1.89493e-10	-1.02159
176914160	rs58582551	3.76608e-11	-1.94502	-1.00156	4.45138e-06	-1.72197	-0.872665	1.82706e-05	-1.47899	-0.924071
176915022	rs2076070	4.35871e-11	-1.8061	-0.994343	6.04651e-06	-1.41401	-0.874351	2.59997e-05	-1.12791	-0.922365
176916444	rs36055303	1.02782e-10	-1.94259	-2.13042e-10	9.13088e-06	-1.87618	-2.13042e-10	3.41405e-05	-1.77787	-2.13042e-10
176916562	rs72718670	3.78475e-11	-1.94586	-0.995786	4.51633e-06	-1.71659	-0.863553	1.84912e-05	-1.47129	-0.919767
176918136	rs4652208	2.92728e-11	-1.92943	-1.26912	2.41063e-06	-1.93968	-1.26828	8.255e-06	-1.92915	-1.26839
176918504	rs2076073	3.10459e-11	-1.92056	-1.21918	4.26913e-06	-1.4727	-1.16374	1.84175e-05	-1.19478	-1.20028
176918675	rs2067038	3.57026e-11	-1.80643	-1.19355	4.7775e-06	-1.39217	-1.13176	2.07721e-05	-1.10323	-1.17152
176919647	rs12072381	1.54956e-10	-1.53206	-2.13042e-10	8.99605e-06	-1.89106	-2.13042e-10	3.08002e-05	-1.88083	-2.13042e-10
176919669	rs79607912	5.3018e-10	-0.30199	-2.13042e-10	3.1551e-05	-0.636242	-2.13042e-10	8.83024e-05	-0.827589	-2.13042e-10
176919799	rs4652209	3.57992e-11	-1.82033	-1.17695	4.28655e-06	-1.53086	-1.10151	1.741e-05	-1.30134	-1.14997
176919822	rs4652210	1.53709e-10	-1.54015	-2.13042e-10	8.9688e-06	-1.89409	-2.13042e-10	3.06992e-05	-1.88412	-2.13042e-10
176919902	rs75618537	3.12743e-11	-1.94502	-1.18739	3.49241e-06	-1.72197	-1.11529	1.4403e-05	-1.47899	-1.16193
176919931	rs4652211	3.50158e-11	-1.83033	-1.18908	4.32498e-06	-1.50583	-1.11761	1.7614e-05	-1.2758	-1.16386
176920838	rs143768649	3.38757e-10	-1.89493e-10	-0.749922	2.97247e-05	-1.89493e-10	-0.695869	0.000100261	-1.89493e-10	-0.700577
176921759	rs35337999	1.45727e-10	-1.59347	-2.13042e-10	9.3907e-06	-1.84813	-2.13042e-10	3.11388e-05	-1.8699	-2.13042e-10
176922082	rs16850453	3.29e-11	-1.94403	-1.1377	3.59475e-06	-1.77127	-1.0371	1.41495e-05	-1.554	-1.10468
176922869	rs2179187	1.1308e-10	-1.84711	-2.13042e-10	9.11228e-06	-1.87822	-2.13042e-10	3.16261e-05	-1.85437	-2.13042e-10
176925315	rs4652213	1.51287e-10	-1.55603	-2.13042e-10	9.25839e-06	-1.86232	-2.13042e-10	3.1185e-05	-1.86842	-2.13042e-10
176925539	rs4652214	1.51287e-10	-1.55603	-2.13042e-10	9.25839e-06	-1.86232	-2.13042e-10	3.1185e-05	-1.86842	-2.13042e-10
176925602	rs4652215	1.56035e-10	-1.52512	-2.13042e-10	9.61676e-06	-1.82434	-2.13042e-10	3.20829e-05	-1.84003	-2.13042e-10
176925955	rs117220273	2.01587e-10	-1.89493e-10	-1.26899	1.67611e-05	-1.89493e-10	-1.26879	5.67778e-05	-1.89493e-10	-1.26921
176926056	rs6687812	1.51287e-10	-1.55603	-2.13042e-10	9.25839e-06	-1.86232	-2.13042e-10	3.1185e-05	-1.86842	-2.13042e-10
176926292	rs75817872	1.15083e-10	-1.82955	-2.13042e-10	9.37203e-06	-1.85012	-2.13042e-10	2.89252e-05	-1.94364	-2.13042e-10
176926763	rs35655504	1.72631e-10	-1.42405	-2.13042e-10	1.03625e-05	-1.74965	-2.13042e-10	3.40465e-05	-1.78063	-2.13042e-10
176927093	rs12076044	1.77531e-10	-1.39606	-2.13042e-10	1.05448e-05	-1.73221	-2.13042e-10	3.45981e-05	-1.76456	-2.13042e-10
176927182	rs118091687	3.66968e-10	-1.89493e-10	-0.669933	3.26356e-05	-1.89493e-10	-0.602442	0.000115974	-1.89493e-10	-0.554991
176927367	rs140252442	4.24833e-10	-1.89493e-10	-0.52351	3.27956e-05	-1.89493e-10	-0.597553	0.00011508	-1.89493e-10	-0.56273
176927926	rs2235301	3.99811e-11	-1.92594	-0.960859	5.14295e-06	-1.64576	-0.804459	1.80742e-05	-1.50373	-0.910139
176927980	rs113536511	1.26863e-10	-1.7321	-2.13042e-10	9.89898e-06	-1.79541	-2.13042e-10	3.24814e-05	-1.82769	-2.13042e-10
176928724	rs71628219	5.40785e-11	-1.47036	-1.11441	3.1279e-06	-1.7799	-1.16758	9.65956e-06	-1.86036	-1.18005
176928929	rs2235300	4.23935e-11	-1.85457	-0.973641	4.04429e-06	-1.87036	-0.820182	1.43282e-05	-1.72219	-0.923942
176929393	rs114673401	1.06344e-10	-1.90853	-2.13042e-10	8.5342e-06	-1.94377	-2.13042e-10	3.46444e-05	-1.76322	-2.13042e-10
176929447	rs11805765	1.26437e-10	-1.73547	-2.13042e-10	8.47269e-06	-1.951	-2.13042e-10	2.88999e-05	-1.94452	-2.13042e-10
176929614	rs10913280	1.2136e-10	-1.77645	-2.13042e-10	8.47289e-06	-1.95097	-2.13042e-10	2.87157e-05	-1.95091	-2.13042e-10
176929796	rs79139911	5.3136e-10	-1.89493e-10	-0.299766	3.80161e-05	-1.89493e-10	-0.449837	0.000137306	-1.89493e-10	-0.386145
176929988	rs116966002	3.12324e-10	-1.89493e-10	-0.831166	2.58171e-05	-1.89493e-10	-0.836809	9.38946e-05	-1.89493e-10	-0.766184
176930254	rs114882743	1.79931e-10	-1.38263	-2.13042e-10	1.4112e-05	-1.44082	-2.13042e-10	4.1294e-05	-1.58764	-2.13042e-10
176930714	rs4652216	4.31208e-11	-1.89598	-0.915226	5.7626e-06	-1.58384	-0.75262	2.01277e-05	-1.44156	-0.864702
176931075	rs146784244	1.07029e-10	-1.90211	-2.13042e-10	8.48697e-06	-1.94931	-2.13042e-10	2.92671e-05	-1.93189	-2.13042e-10
176931444	rs12752771	1.04335e-10	-1.9276	-2.13042e-10	9.47739e-06	-1.83894	-2.13042e-10	3.60601e-05	-1.72317	-2.13042e-10
176933780	rs12131748	1.1536e-10	-1.82715	-2.13042e-10	8.59147e-06	-1.93708	-2.13042e-10	2.90513e-05	-1.93929	-2.13042e-10
176934389	rs12565733	4.34954e-11	-1.88314	-0.919414	4.4188e-06	-1.8481	-0.753876	1.57595e-05	-1.6854	-0.865518
176935671	rs227984	4.45279e-11	-1.90032	-0.878771	5.67447e-06	-1.6431	-0.708768	2.01344e-05	-1.48013	-0.825795
176935711	rs10798489	1.20753e-10	-1.78146	-2.13042e-10	8.48916e-06	-1.94906	-2.13042e-10	2.91486e-05	-1.93595	-2.13042e-10
176935740	rs34781094	1.97279e-10	-1.29059	-2.13042e-10	1.0843e-05	-1.70432	-2.13042e-10	3.55318e-05	-1.73793	-2.13042e-10
176935973	rs34689615	1.78475e-10	-1.39076	-2.13042e-10	1.02154e-05	-1.76395	-2.13042e-10	3.36262e-05	-1.79305	-2.13042e-10
176936307	rs16850479	4.46516e-11	-1.86484	-0.911478	4.41491e-06	-1.85667	-0.74619	1.57195e-05	-1.70042	-0.853032
176936566	rs10798490	4.46056e-11	-1.89866	-0.878689	6.00576e-06	-1.58843	-0.706693	2.10081e-05	-1.44572	-0.817722
176937124	rs145956897	1.7208e-10	-1.42725	-2.13042e-10	1.74427e-05	-1.22892	-2.13042e-10	6.32408e-05	-1.16141	-2.13042e-10
176937223	rs35231278	1.10722e-10	-1.86819	-2.13042e-10	8.47509e-06	-1.95072	-2.13042e-10	3.12105e-05	-1.8676	-2.13042e-10
176937323	rs150777231	1.25546e-10	-1.74254	-2.13042e-10	1.37358e-05	-1.46784	-2.13042e-10	3.52138e-05	-1.74692	-2.13042e-10
176938121	rs227987	8.12616e-11	-1.11801	-1.05952	6.87616e-06	-1.16122	-0.998563	2.24425e-05	-1.13986	-1.05754
176938133	rs227988	3.17155e-11	-1.85198	-1.26642	3.04476e-06	-1.71697	-1.25746	1.20865e-05	-1.56051	-1.25576
176938703	rs77569661	1.11683e-10	-1.85954	-2.13042e-10	9.73006e-06	-1.81263	-2.13042e-10	3.65062e-05	-1.71087	-2.13042e-10
176939150	rs117414134	1.12503e-10	-1.85223	-2.13042e-10	9.31021e-06	-1.85673	-2.13042e-10	3.24097e-05	-1.8299	-2.13042e-10
176939760	rs78140234	5.1733e-10	-0.326526	-2.13042e-10	1.99226e-05	-1.09599	-2.13042e-10	5.80694e-05	-1.24672	-2.13042e-10
176940353	rs34618517	7.92253e-11	-0.936104	-1.26681	1.99947e-05	0.170265	-1.26264	0.000204095	1.26298	-1.25275
176940378	rs144539340	2.57419e-10	-1.89493e-10	-1.0245	2.06588e-05	-1.89493e-10	-1.0597	7.05496e-05	-1.89493e-10	-1.05204
176940744	rs74826447	5.60211e-10	-0.246893	-2.13042e-10	4.73613e-05	-0.230041	-2.13042e-10	0.000188604	-0.0687085	-2.13042e-10
176941892	rs139963266	1.59934e-10	-1.50044	-2.13042e-10	1.26006e-05	-1.5541	-2.13042e-10	3.11772e-05	-1.86867	-2.13042e-10
176941958	rs112597902	2.28616e-10	-1.14316	-2.13042e-10	1.31028e-05	-1.51502	-2.13042e-10	3.10658e-05	-1.87225	-2.13042e-10
176942588	rs35621811	5.2669e-11	-1.35123	-1.25995	1.8203e-05	0.078821	-1.26508	5.52015e-05	-0.0284339	-1.26893
176942668	rs78633168	3.95028e-10	-0.596249	-2.13042e-10	2.74013e-05	-0.777255	-2.13042e-10	0.000105883	-0.646025	-2.13042e-10
176942722	rs12145795	1.17513e-10	-0.566612	-1.24205	5.85667e-06	-1.0737	-1.24656	1.97885e-05	-1.09265	-1.23061
176943309	rs6673860	6.01651e-11	-1.23752	-1.24059	2.15081e-05	0.20934	-1.22876	0.00017108	1.04131	-1.20754
176944289	rs61813275	6.36744e-11	-1.18551	-1.23592	2.366e-05	0.29917	-1.22323	0.00019142	1.14687	-1.20076
176944855	rs114389832	1.19658e-09	0.512012	-2.13042e-10	7.87475e-05	0.2784	-2.13042e-10	0.000225163	0.108466	-2.13042e-10
176945396	rs56900053	4.34407e-11	-1.73941	-1.0644	3.35872e-06	-1.8778	-0.998486	1.37297e-05	-1.64548	-1.04332
176945623	rs227992	6.69482e-11	-1.21264	-1.15864	4.48828e-06	-1.46463	-1.12175	1.35424e-05	-1.53741	-1.16512
176945748	rs35994765	5.0742e-11	-1.38889	-1.25956	1.69803e-05	0.00903098	-1.26482	5.15812e-05	-0.0963387	-1.26886
176947558	rs115023262	1.08886e-10	-0.693579	-1.19133	5.3644e-06	-1.18462	-1.22344	1.64364e-05	-1.31291	-1.19595
176949852	rs12569184	4.33826e-11	-1.70961	-1.09554	3.17083e-06	-1.89938	-1.03448	1.23796e-05	-1.71622	-1.07608
176950905	rs41267148	4.57894e-11	-1.482	-1.26916	1.41791e-05	-0.168482	-1.2676	4.37241e-05	-0.268899	-1.26156
176951678	rs116414748	1.4282e-10	-1.61362	-2.13042e-10	1.34161e-05	-1.49139	-2.13042e-10	3.83119e-05	-1.6626	-2.13042e-10
176951777	rs72718689	4.34401e-11	-1.69822	-1.10561	3.11798e-06	-1.90445	-1.04621	1.21151e-05	-1.7272	-1.08671
176952819	rs2142757	4.34401e-11	-1.69822	-1.10561	3.11798e-06	-1.90445	-1.04621	1.21151e-05	-1.7272	-1.08671
176952859	rs227996	4.5371e-11	-1.50858	-1.25175	5.95309e-06	-1.07992	-1.22401	3.42246e-05	-0.532208	-1.2432
176952889	rs115925080	7.35043e-10	0.0247224	-2.13042e-10	2.68169e-05	-0.798815	-2.13042e-10	7.87821e-05	-0.94167	-2.13042e-10
176952890	rs2142756	4.39932e-11	-1.68303	-1.10814	3.0691e-06	-1.9173	-1.04916	1.14935e-05	-1.77719	-1.08938
176953644	rs74667143	7.17996e-10	0.00125763	-2.13042e-10	2.96521e-05	-0.698313	-2.13042e-10	7.89418e-05	-0.939645	-2.13042e-10
176953728	rs12028794	4.40016e-10	-1.89493e-10	-0.488396	4.29215e-05	-1.89493e-10	-0.328474	0.000132654	-1.89493e-10	-0.420615
176953824	rs61577256	4.3582e-11	-1.69242	-1.10814	3.1012e-06	-1.90689	-1.04916	1.20178e-05	-1.73258	-1.08938
176953879	rs227997	4.80584e-11	-1.4487	-1.25409	6.79193e-06	-0.944285	-1.22783	3.60764e-05	-0.476641	-1.24608
176954304	rs142918217	1.04589e-10	-1.92517	-2.13042e-10	8.55358e-06	-1.9415	-2.13042e-10	2.87725e-05	-1.94894	-2.13042e-10
176954532	rs150931059	2.79358e-10	-1.89493e-10	-0.942711	2.31077e-05	-1.89493e-10	-0.947679	8.16465e-05	-1.89493e-10	-0.905958
176954713	rs16850555	5.13449e-11	-1.5285	-1.10814	2.99033e-06	-1.9433	-1.04916	1.09193e-05	-1.82845	-1.08938
176955182	rs4341326	4.33302e-11	-1.69822	-1.10814	3.10877e-06	-1.90445	-1.04916	1.20827e-05	-1.7272	-1.08938
176955571	rs16850561	5.02459e-11	-1.5578	-1.10048	3.03096e-06	-1.93874	-1.04023	1.11921e-05	-1.81186	-1.0813
176955979	rs228002	4.76839e-11	-1.46057	-1.25004	6.51777e-06	-0.992026	-1.22129	3.69359e-05	-0.458046	-1.24113
176957291	rs228003	4.79524e-11	-1.46057	-1.24443	6.57449e-06	-0.992026	-1.21262	3.71849e-05	-0.458046	-1.23441
176957600	rs21257	4.81002e-11	-1.46057	-1.24135	6.60483e-06	-0.992026	-1.20802	3.73201e-05	-0.458046	-1.23078
176957925	rs4652217	2.16388e-10	-0.688507	-0.509627	1.07826e-05	-1.07671	-0.6332	4.57969e-05	-0.911213	-0.572928
176959582	rs228005	1.6303e-10	-0.23138	-1.24989	6.37699e-06	-1.01197	-1.22319	1.96056e-05	-1.10307	-1.22948
176959976	rs228006	4.72505e-11	-1.47545	-1.24429	6.63979e-06	-0.984503	-1.21026	3.63066e-05	-0.484066	-1.23229
176960361	rs112120696	4.28084e-11	-1.7317	-1.08678	3.20406e-06	-1.89476	-1.02866	1.2322e-05	-1.72853	-1.06844
176961660	rs75526739	1.72735e-10	-1.42345	-2.13042e-10	1.05924e-05	-1.72771	-2.13042e-10	3.12912e-05	-1.86502	-2.13042e-10
176962493	rs16850576	2.14106e-10	-1.89493e-10	-1.20873	1.82542e-05	-1.89493e-10	-1.18345	6.08779e-05	-1.89493e-10	-1.19949
176963207	rs228008	4.56951e-11	-1.51744	-1.23578	6.23868e-06	-1.05957	-1.1975	3.29685e-05	-0.59074	-1.22206
176964273	rs10798494	1.76098e-10	-1.01363	-0.390537	9.19128e-06	-1.28448	-0.585111	3.8213e-05	-1.15201	-0.51317
176964779	rs116734993	7.59139e-10	0.0569789	-2.13042e-10	2.55653e-05	-0.846609	-2.13042e-10	0.000102809	-0.675482	-2.13042e-10
176964798	rs148641634	7.59139e-10	0.0569789	-2.13042e-10	2.55653e-05	-0.846609	-2.13042e-10	0.000102809	-0.675482	-2.13042e-10
176965268	rs12122503	2.98595e-10	0.366355	-1.24247	2.67733e-05	0.43578	-1.23622	0.000192975	1.2047	-1.2505
176966210	rs72718697	2.14695e-10	-1.20599	-2.13042e-10	1.19946e-05	-1.60339	-2.13042e-10	5.64187e-05	-1.27556	-2.13042e-10
176966274	rs228009	4.87174e-11	-1.46025	-1.22892	6.67048e-06	-1.00255	-1.18761	3.61263e-05	-0.507358	-1.21398
176966824	rs10489305	1.91092e-10	-0.89219	-0.430261	9.61067e-06	-1.20486	-0.620107	3.98991e-05	-1.07202	-0.549985
176967950	rs228011	4.78045e-11	-1.49716	-1.21093	6.64949e-06	-1.0306	-1.16271	3.51687e-05	-0.555	-1.1932
176967960	rs144103104	3.14007e-10	-1.89493e-10	-0.82579	2.85429e-05	-1.89493e-10	-0.736437	9.56384e-05	-1.89493e-10	-0.747783
176968228	rs76511057	1.01936e-10	-1.95086	-2.13042e-10	8.6021e-06	-1.93584	-2.13042e-10	2.87359e-05	-1.95021	-2.13042e-10
176968626	rs228012	4.81045e-11	-1.49716	-1.20467	6.70558e-06	-1.0306	-1.15431	3.54201e-05	-0.555	-1.18608
176968937	rs960340	4.33438e-11	-1.59978	-1.20627	5.65759e-06	-1.19841	-1.15644	2.93544e-05	-0.741024	-1.18789
176969316	rs10913287	2.0971e-10	-0.89219	-0.337289	1.04327e-05	-1.20486	-0.538035	4.34937e-05	-1.07202	-0.463721
176969528	rs79999545	2.33611e-10	-1.89493e-10	-1.12155	2.14324e-05	-1.89493e-10	-1.02294	7.06711e-05	-1.89493e-10	-1.05032
176969706	rs228013	4.7789e-11	-1.50682	-1.20159	6.64097e-06	-1.04438	-1.15021	3.49454e-05	-0.571988	-1.18258
176969938	rs117308793	1.05785e-09	-1.89493e-10	0.388786	9.77536e-05	-1.89493e-10	0.494604	0.000311449	-1.89493e-10	0.432879
176971552	rs2861881	6.92596e-11	-1.1553	-1.18205	1.07041e-05	-0.592005	-1.12521	6.39413e-05	0.0113627	-1.16175
176971608	rs228014	4.92142e-11	-1.48245	-1.19657	6.75821e-06	-1.03351	-1.14358	3.6083e-05	-0.545618	-1.17692
176971629	rs228015	4.81952e-11	-1.50682	-1.19312	6.7154e-06	-1.04438	-1.13906	3.52805e-05	-0.571988	-1.17304
176972061	rs7556507	1.6501e-10	-0.907213	-0.561985	8.45774e-06	-1.21747	-0.735296	3.48524e-05	-1.0857	-0.671532
176972311	rs78114205	3.40032e-10	-1.89493e-10	-0.746166	3.20239e-05	-1.89493e-10	-0.621365	9.96899e-05	-1.89493e-10	-0.706293
176972365	rs2861882	4.39411e-11	-1.60276	-1.1896	5.75812e-06	-1.20277	-1.13446	2.97467e-05	-0.74656	-1.16908
176972707	rs4650955	4.41727e-11	-1.60276	-1.18434	5.79749e-06	-1.20277	-1.12765	2.99223e-05	-0.74656	-1.16319
176972874	rs185420699	1.3354e-10	-1.6808	-2.13042e-10	9.75006e-06	-1.81057	-2.13042e-10	2.87304e-05	-1.9504	-2.13042e-10
176973194	rs12755513	1.6099e-10	-0.923779	-0.570085	8.28272e-06	-1.23134	-0.742331	3.40762e-05	-1.10078	-0.678976
176973873	rs528119729	1.22963e-09	0.539262	-2.13042e-10	4.4088e-05	-0.301658	-2.13042e-10	0.000163372	-0.21233	-2.13042e-10
176973944	rs72720703	1.94109e-10	-1.30679	-2.13042e-10	1.00572e-05	-1.77956	-2.13042e-10	4.00041e-05	-1.61937	-2.13042e-10
176974037	rs72720704	4.73415e-11	-1.7681	-0.94972	3.86871e-06	-1.8664	-0.868526	1.54168e-05	-1.6505	-0.922403
176974870	rs117149671	5.57753e-10	-1.89493e-10	-0.25129	4.24872e-05	-1.89493e-10	-0.338643	0.000147945	-1.89493e-10	-0.311514
176974892	rs118100562	5.65161e-10	-1.89493e-10	-0.238095	4.30267e-05	-1.89493e-10	-0.326025	0.000149851	-1.89493e-10	-0.298714
176975445	rs12135256	4.45926e-11	-1.60276	-1.17488	5.86833e-06	-1.20277	-1.1155	3.02395e-05	-0.74656	-1.15265
176975509	rs12125802	2.84698e-10	-0.923779	-2.13042e-10	1.74006e-05	-1.23134	-2.13042e-10	6.71935e-05	-1.10078	-2.13042e-10
176976782	rs735607	2.89453e-10	-0.907213	-2.13042e-10	1.76437e-05	-1.21747	-2.13042e-10	6.82142e-05	-1.0857	-2.13042e-10
176977004	rs228017	4.97001e-11	-1.49824	-1.17096	6.99504e-06	-1.03214	-1.1105	3.67142e-05	-0.556903	-1.14829
176977487	rs61369335	4.90202e-11	-1.75815	-0.924819	3.95194e-06	-1.87294	-0.840697	1.5626e-05	-1.66294	-0.896479
176978465	rs6661023	4.68721e-11	-1.55683	-1.17096	6.44585e-06	-1.11391	-1.1105	3.35533e-05	-0.646934	-1.14829
176979196	rs12724698	2.89453e-10	-0.907213	-2.13042e-10	1.76437e-05	-1.21747	-2.13042e-10	6.82142e-05	-1.0857	-2.13042e-10
176980591	rs6668092	4.6897e-11	-1.55333	-1.17392	6.31217e-06	-1.13108	-1.11428	3.31395e-05	-0.656047	-1.15158
176981484	rs72720707	1.96072e-10	-1.29672	-2.13042e-10	1.02647e-05	-1.75914	-2.13042e-10	3.98691e-05	-1.62276	-2.13042e-10
176984208	rs228019	4.53313e-11	-1.56885	-1.19236	5.89965e-06	-1.16865	-1.1443	3.01502e-05	-0.726087	-1.17608
176984738	rs75113718	2.203e-10	-1.89493e-10	-1.18022	1.82152e-05	-1.89493e-10	-1.18559	6.19193e-05	-1.89493e-10	-1.18253
176984748	rs10913288	2.80058e-10	-0.94021	-2.13042e-10	1.71631e-05	-1.24509	-2.13042e-10	6.61969e-05	-1.11572	-2.13042e-10
176985394	rs78323492	1.24009e-10	-1.75485	-2.13042e-10	8.47329e-06	-1.95093	-2.13042e-10	2.92745e-05	-1.93164	-2.13042e-10
176986123	rs7525302	2.71113e-10	-0.97267	-2.13042e-10	1.67045e-05	-1.27217	-2.13042e-10	6.42737e-05	-1.14521	-2.13042e-10
176986167	rs228020	4.71616e-11	-1.50507	-1.21656	6.22926e-06	-1.08822	-1.17037	3.30052e-05	-0.612043	-1.19965
176986198	rs7536949	4.29132e-11	-1.59805	-1.21798	5.48907e-06	-1.21276	-1.17232	2.87717e-05	-0.747679	-1.20129
176986450	rs7532760	4.23105e-11	-1.61078	-1.21939	5.4915e-06	-1.21039	-1.17426	2.84708e-05	-0.756571	-1.20291
176986753	rs10798495	2.71113e-10	-0.97267	-2.13042e-10	1.67045e-05	-1.27217	-2.13042e-10	6.42737e-05	-1.14521	-2.13042e-10
176988915	rs142892510	4.6899e-10	-1.89493e-10	-0.424625	4.00646e-05	-1.89493e-10	-0.397354	0.000143879	-1.89493e-10	-0.339386
176989128	rs6662739	1.95147e-10	-1.30146	-2.13042e-10	1.7684e-05	-1.21519	-2.13042e-10	7.08872e-05	-1.04727	-2.13042e-10
176990417	rs7545444	1.59592e-10	-1.50259	-2.13042e-10	1.0327e-05	-1.75309	-2.13042e-10	3.68887e-05	-1.70045	-2.13042e-10
176991436	rs7540842	3.64385e-11	-1.74662	-1.23296	3.58995e-06	-1.59445	-1.21526	1.70951e-05	-1.23908	-1.23048
176991676	rs143521950	1.05413e-10	-1.91732	-2.13042e-10	8.5958e-06	-1.93657	-2.13042e-10	2.87954e-05	-1.94814	-2.13042e-10
176991826	rs12568233	3.47948e-11	-1.87543	-1.15031	3.01113e-06	-1.86827	-1.11726	1.24027e-05	-1.64248	-1.14797
176992094	rs12565464	3.47114e-11	-1.87543	-1.15271	3.0096e-06	-1.86827	-1.11777	1.23984e-05	-1.64248	-1.14832
176992553	rs172917	3.34011e-11	-1.81938	-1.24723	3.17449e-06	-1.70696	-1.22574	1.41815e-05	-1.4135	-1.24292
176992676	rs10798496	1.60052e-10	-1.49971	-2.13042e-10	1.02159e-05	-1.7639	-2.13042e-10	3.67416e-05	-1.70445	-2.13042e-10
176992863	rs114185812	1.02708e-10	-1.94332	-2.13042e-10	8.76054e-06	-1.91759	-2.13042e-10	2.92814e-05	-1.9314	-2.13042e-10
176993181	rs112959040	3.42145e-10	-0.739972	-2.13042e-10	3.01364e-05	-0.682113	-2.13042e-10	0.000109713	-0.610485	-2.13042e-10
176993229	rs2861883	1.60052e-10	-1.49971	-2.13042e-10	1.02159e-05	-1.7639	-2.13042e-10	3.67416e-05	-1.70445	-2.13042e-10
176993411	rs760691	2.92228e-11	-1.93272	-1.26754	2.51642e-06	-1.89609	-1.26892	8.21706e-06	-1.93339	-1.26876
176994238	rs2076072	3.5944e-11	-1.87209	-1.12116	3.10075e-06	-1.87169	-1.08451	1.26885e-05	-1.64912	-1.11854
176994359	rs16850644	3.53275e-11	-1.87543	-1.13512	3.06311e-06	-1.86827	-1.10014	1.25944e-05	-1.64248	-1.13263
176995300	rs7513967	1.60954e-10	-1.49409	-2.13042e-10	1.00064e-05	-1.78462	-2.13042e-10	3.63717e-05	-1.71456	-2.13042e-10
176996052	rs4650956	1.77469e-10	-1.39641	-2.13042e-10	1.0634e-05	-1.72379	-2.13042e-10	3.95684e-05	-1.63033	-2.13042e-10
176996953	rs4652220	9.33426e-11	-1.39856	-0.640374	4.76025e-06	-1.75045	-0.777096	1.85596e-05	-1.66276	-0.724607
176997246	rs12040895	2.02218e-10	-1.89493e-10	-1.26586	1.67978e-05	-1.89493e-10	-1.2666	5.70106e-05	-1.89493e-10	-1.26512
176998307	rs12041859	3.01407e-11	-1.93694	-1.23239	2.4845e-06	-1.93355	-1.24422	8.35131e-06	-1.95048	-1.23546
176998352	rs188742947	1.023e-10	-1.9473	-2.13042e-10	9.03654e-06	-1.88657	-2.13042e-10	3.0093e-05	-1.90406	-2.13042e-10
176998368	rs10753142	8.20109e-11	-1.39405	-0.774303	4.60801e-06	-1.67043	-0.889621	1.78449e-05	-1.55913	-0.867512
176998930	rs56297461	3.17779e-11	-1.8503	-1.26613	2.58864e-06	-1.86828	-1.26844	1.05877e-05	-1.68213	-1.26653
176999917	rs12568439	3.30323e-11	-1.82516	-1.25256	2.50856e-06	-1.90771	-1.26043	9.92123e-06	-1.75907	-1.25461
177000203	rs6682507	1.64755e-10	-1.03603	-0.43471	8.18342e-06	-1.39225	-0.593483	3.46807e-05	-1.22997	-0.532204
177000316	rs71628222	1.02465e-10	-1.94568	-2.13042e-10	1.00479e-05	-1.78049	-2.13042e-10	3.34063e-05	-1.79961	-2.13042e-10
177000503	rs2223301	4.40735e-11	-1.62702	-1.16233	4.53354e-06	-1.38564	-1.1907	2.45674e-05	-0.934975	-1.17196
177000667	rs77822888	1.92123e-10	-1.31707	-2.13042e-10	8.71954e-06	-1.92228	-2.13042e-10	2.88381e-05	-1.94666	-2.13042e-10
177001896	rs2076069	3.32568e-11	-1.82516	-1.24579	2.51479e-06	-1.90771	-1.25795	9.95466e-06	-1.75907	-1.25125
177002956	rs2861884	4.38515e-11	-1.6155	-1.1789	4.53375e-06	-1.37046	-1.20584	2.47145e-05	-0.914662	-1.1863
177003040	rs71628223	1.04369e-10	-1.92728	-2.13042e-10	9.26108e-06	-1.86203	-2.13042e-10	3.58084e-05	-1.73017	-2.13042e-10
177003043	rs71628224	3.00938e-11	-1.94453	-1.22636	4.24239e-06	-1.40973	-1.23299	1.40009e-05	-1.46665	-1.20258
177003238	rs742123	4.33965e-11	-1.60626	-1.19856	4.51498e-06	-1.35833	-1.22212	2.46502e-05	-0.898474	-1.2051
177003267	rs742122	3.6286e-11	-1.72431	-1.25947	2.41047e-06	-1.94256	-1.26546	8.99925e-06	-1.85064	-1.26057
177003825	rs1883246	4.47683e-11	-1.5692	-1.2045	4.79786e-06	-1.29274	-1.22694	2.59342e-05	-0.842045	-1.21075
177004246	rs35506438	3.27621e-11	-1.82516	-1.26077	2.494e-06	-1.90771	-1.26625	9.85017e-06	-1.75907	-1.2618
177006486	rs41480245	3.30922e-11	-1.83035	-1.24556	2.57931e-06	-1.88465	-1.25567	1.04719e-05	-1.71236	-1.2473
177007353	rs12568931	3.33577e-11	-1.82571	-1.2422	2.57527e-06	-1.88801	-1.25388	1.04146e-05	-1.71877	-1.24638
177008414	rs146756455	1.59978e-10	-1.50017	-2.13042e-10	3.31598e-05	-0.586507	-2.13042e-10	6.28465e-05	-1.16766	-2.13042e-10
177009082	rs4652221	4.59785e-11	-1.57876	-1.16827	4.79957e-06	-1.32243	-1.19689	2.66138e-05	-0.850809	-1.17612
177009394	rs6672689	1.57641e-10	-0.957459	-0.557426	7.79848e-06	-1.3305	-0.703422	3.31514e-05	-1.16003	-0.647236
177009420	rs10913289	5.19926e-11	-1.44937	-1.17473	5.59412e-06	-1.16379	-1.20234	3.20609e-05	-0.658406	-1.18231
177010161	rs7517550	4.64281e-11	-1.56903	-1.16827	4.86055e-06	-1.3098	-1.19689	2.70616e-05	-0.834125	-1.17612
177010657	rs61813297	1.47577e-10	-0.31838	-1.26248	1.93889e-05	0.133029	-1.25617	0.000168356	1.08468	-1.26696
177010715	rs117079210	2.03062e-10	-1.89493e-10	-1.26169	1.67926e-05	-1.89493e-10	-1.26691	5.68516e-05	-1.89493e-10	-1.26791
177011400	rs4652222	4.90109e-11	-1.52401	-1.15916	5.15699e-06	-1.25804	-1.18945	2.87304e-05	-0.780026	-1.17037
177011430	rs147359411	1.39105e-10	-1.63998	-2.13042e-10	9.37875e-06	-1.8494	-2.13042e-10	3.1322e-05	-1.86404	-2.13042e-10
177011518	rs4652223	4.87795e-11	-1.52401	-1.16389	5.13629e-06	-1.25804	-1.19347	2.8602e-05	-0.780026	-1.17486
177011858	rs117189752	2.02045e-10	-1.89493e-10	-1.26672	1.68126e-05	-1.89493e-10	-1.26572	5.6826e-05	-1.89493e-10	-1.26836
177012928	rs16850682	3.39848e-11	-1.81606	-1.23324	2.53521e-06	-1.91279	-1.24477	1.00254e-05	-1.76996	-1.23328
177013696	rs79994981	3.4441e-11	-1.81161	-1.22435	2.54452e-06	-1.91511	-1.2388	1.004e-05	-1.77503	-1.22675
177014531	rs11576541	1.52631e-10	-0.707398	-0.839784	9.92258e-06	-0.984242	-0.808791	4.53109e-05	-0.672864	-0.821945
177015096	rs35923165	5.15662e-11	-1.44819	-1.18415	6.5685e-06	-1.00189	-1.20367	3.79208e-05	-0.488792	-1.18406
177015215	rs7416836	5.27961e-11	-1.44819	-1.16058	6.707e-06	-1.00189	-1.18281	3.88257e-05	-0.488792	-1.16048
177015606	rs16850689	3.52605e-11	-1.79804	-1.21441	2.55981e-06	-1.92002	-1.2279	1.00352e-05	-1.78967	-1.21259
177016065	rs61813300	1.36018e-10	-1.66242	-2.13042e-10	8.49346e-06	-1.94855	-2.13042e-10	2.87349e-05	-1.95025	-2.13042e-10
177016150	rs2209010	2.15256e-09	2.33612	-1.23692	0.000371736	3.07516	-1.24482	0.00736257	4.81545	-1.21964
177016368	rs6667588	8.21662e-11	-1.02064	-1.14583	4.74463e-06	-1.39287	-1.13796	1.92077e-05	-1.19308	-1.15997
177016829	rs16850697	3.91017e-11	-1.74911	-1.15993	4.49652e-06	-1.54149	-1.04305	1.20549e-05	-1.73809	-1.0808
177016866	rs78024942	8.54518e-11	-1.26593	-0.861322	4.50425e-06	-1.91843	-0.664399	1.44571e-05	-1.91508	-0.722098
177017173	rs6670908	4.30172e-11	-1.56546	-1.24814	2.46575e-06	-1.91618	-1.26918	8.84126e-06	-1.86703	-1.2619
177017501	rs75974699	2.97557e-11	-1.93086	-1.25132	3.17076e-06	-1.66465	-1.26923	1.1584e-05	-1.59571	-1.26302
177017534	rs6671041	4.50722e-10	-0.464356	-2.13042e-10	2.3532e-05	-0.929484	-2.13042e-10	7.78763e-05	-0.953236	-2.13042e-10
177018445	rs73047020	4.53625e-10	-0.457936	-2.13042e-10	2.36576e-05	-0.924162	-2.13042e-10	7.8287e-05	-0.947975	-2.13042e-10
177018485	rs11582309	4.21709e-10	-0.53089	-2.13042e-10	2.22722e-05	-0.984507	-2.13042e-10	7.37552e-05	-1.00761	-2.13042e-10
177019392	rs11577495	4.64889e-10	-0.433408	-2.13042e-10	2.41442e-05	-0.903803	-2.13042e-10	7.98783e-05	-0.927853	-2.13042e-10
177019724	rs11579303	4.95045e-10	-0.370558	-2.13042e-10	2.77942e-05	-0.763017	-2.13042e-10	8.53697e-05	-0.861366	-2.13042e-10
177019779	rs80354673	2.94323e-11	-1.93867	-1.25445	3.28073e-06	-1.6307	-1.26908	1.20077e-05	-1.558	-1.2648
177020284	rs76669157	2.94609e-11	-1.9397	-1.25244	3.29811e-06	-1.62529	-1.26921	1.20936e-05	-1.55201	-1.26368
177020915	rs6425404	5.16558e-10	-0.328018	-2.13042e-10	2.63611e-05	-0.815958	-2.13042e-10	8.7126e-05	-0.841002	-2.13042e-10
177020975	rs77203395	2.95868e-11	-1.93758	-1.25029	3.26271e-06	-1.63608	-1.26921	1.1965e-05	-1.56396	-1.26241
177021211	rs7546071	5.23228e-10	-0.31519	-2.13042e-10	2.66455e-05	-0.805226	-2.13042e-10	8.80556e-05	-0.830389	-2.13042e-10
177021556	rs75486461	4.9086e-09	-1.89493e-10	1.92354	0.000332505	-1.89493e-10	1.71881	0.00125079	-1.89493e-10	1.82317
177021726	rs2861885	4.27402e-11	-1.5509	-1.26917	2.44924e-06	-1.94486	-1.24721	8.26034e-06	-1.93176	-1.26514
177021822	rs2861886	2.95916e-11	-1.94155	-1.24617	3.33366e-06	-1.61487	-1.2689	1.22805e-05	-1.54049	-1.25986
177021983	rs115441577	2.91102e-10	-0.901534	-2.13042e-10	1.67316e-05	-1.27055	-2.13042e-10	5.13598e-05	-1.3695	-2.13042e-10
177022219	rs61001062	4.199e-11	-1.56855	-1.26923	2.47301e-06	-1.9327	-1.24971	8.41133e-06	-1.91261	-1.26617
177022543	rs73047024	5.62572e-10	-0.242687	-2.13042e-10	3.76432e-05	-0.459693	-2.13042e-10	0.000130913	-0.433827	-2.13042e-10
177023831	rs6694600	4.93095e-10	-0.374504	-2.13042e-10	2.53574e-05	-0.854778	-2.13042e-10	8.3845e-05	-0.879387	-2.13042e-10
177024488	rs17379552	9.68601e-10	0.300646	-2.13042e-10	3.02457e-05	-0.678493	-2.13042e-10	9.41544e-05	-0.763421	-2.13042e-10
177025098	rs7548487	4.21733e-11	-1.56431	-1.26911	2.45602e-06	-1.94306	-1.24624	8.28935e-06	-1.92867	-1.26471
177025145	rs139798386	1.0642e-10	-1.90781	-2.13042e-10	8.51186e-06	-1.94639	-2.13042e-10	3.07171e-05	-1.88354	-2.13042e-10
177025602	rs73047032	6.82646e-10	-0.0492304	-2.13042e-10	4.04573e-05	-0.387598	-2.13042e-10	0.000140499	-0.363157	-2.13042e-10
177026031	rs73047033	5.42864e-10	-0.278347	-2.13042e-10	3.28909e-05	-0.594649	-2.13042e-10	0.000114032	-0.571877	-2.13042e-10
177026111	rs79737396	2.63055e-10	-1.00285	-2.13042e-10	1.40531e-05	-1.445	-2.13042e-10	4.89253e-05	-1.41806	-2.13042e-10
177026983	rs7548151	5.74608e-11	-1.2551	-1.269	2.44449e-06	-1.9406	-1.25341	8.26619e-06	-1.92867	-1.26752
177029715	rs141494318	1.02197e-10	-1.9483	-2.13042e-10	8.67807e-06	-1.92705	-2.13042e-10	3.84145e-05	-1.65992	-2.13042e-10
177030701	rs76329132	5.407e-11	-1.85843	-0.726495	6.53065e-06	-1.45295	-0.758394	2.53173e-05	-1.40529	-0.67158
177030964	rs80217027	5.38746e-11	-1.86327	-0.725282	6.61349e-06	-1.44152	-0.757217	2.56546e-05	-1.39333	-0.670307
177031910	rs16850706	2.01609e-10	-1.89493e-10	-1.26888	1.67727e-05	-1.89493e-10	-1.26809	5.68148e-05	-1.89493e-10	-1.26856
177032158	rs79939227	5.21424e-10	-0.318643	-2.13042e-10	2.03626e-05	-1.07415	-2.13042e-10	0.000121312	-0.509989	-2.13042e-10
177032958	rs73047038	6.57305e-11	-1.31109	-1.07855	2.87699e-06	-1.91865	-1.11246	1.04436e-05	-1.90488	-1.05749
177033027	rs73047041	6.61809e-11	-1.30426	-1.07855	2.87264e-06	-1.92016	-1.11246	1.04247e-05	-1.90669	-1.05749
177033211	rs74547540	6.60853e-11	-1.30426	-1.08	2.86887e-06	-1.92016	-1.11377	1.04089e-05	-1.90669	-1.05901
177033220	rs78967650	6.60545e-11	-1.30426	-1.08046	2.86767e-06	-1.92016	-1.11419	1.04038e-05	-1.90669	-1.0595
177034040	rs56377326	1.99132e-10	-1.28124	-2.13042e-10	1.40741e-05	-1.44351	-2.13042e-10	3.91772e-05	-1.64026	-2.13042e-10
177034348	rs61075998	6.51296e-11	-1.31109	-1.08774	2.85316e-06	-1.91865	-1.12077	1.0343e-05	-1.90488	-1.06717
177034358	rs116649824	3.88002e-11	-1.90582	-1.01096	5.69673e-06	-1.31514	-1.03282	2.16338e-05	-1.26143	-0.972671
177034598	rs6673778	6.50086e-11	-1.31109	-1.08959	2.84837e-06	-1.91865	-1.12245	1.03227e-05	-1.90488	-1.06913
177034985	rs116252967	5.18674e-10	-0.323931	-2.13042e-10	2.89421e-05	-0.722547	-2.13042e-10	8.87447e-05	-0.822593	-2.13042e-10
177035041	rs12039158	2.02391e-10	-1.89493e-10	-1.265	1.67564e-05	-1.89493e-10	-1.26907	5.68006e-05	-1.89493e-10	-1.26881
177036593	rs114261148	3.75964e-10	-0.645712	-2.13042e-10	1.83827e-05	-1.17643	-2.13042e-10	6.44039e-05	-1.14318	-2.13042e-10
177036815	rs7555091	6.4673e-11	-1.27347	-1.13239	2.71973e-06	-1.92645	-1.16086	9.7727e-06	-1.9143	-1.11446
177037851	rs76905330	6.08437e-10	-0.164313	-2.13042e-10	3.64547e-05	-0.491775	-2.13042e-10	0.000126494	-0.468159	-2.13042e-10
177038275	rs146071971	1.98507e-10	-1.28438	-2.13042e-10	9.47465e-06	-1.83923	-2.13042e-10	3.41408e-05	-1.77786	-2.13042e-10
177038770	rs55755782	2.23266e-10	-1.16684	-2.13042e-10	1.55568e-05	-1.34335	-2.13042e-10	4.24129e-05	-1.5609	-2.13042e-10
177038918	rs4650957	3.13822e-11	-1.88326	-1.2457	2.56353e-06	-1.94902	-1.19744	8.77386e-06	-1.91349	-1.22309
177038992	rs184348583	1.54954e-10	-1.53208	-2.13042e-10	9.64872e-06	-1.82102	-2.13042e-10	3.4731e-05	-1.76072	-2.13042e-10
177039116	rs6661459	6.36755e-11	-1.25069	-1.17072	2.61865e-06	-1.93056	-1.19462	9.33304e-06	-1.91937	-1.15542
177039372	rs6697602	5.97639e-11	-1.31109	-1.17371	2.64316e-06	-1.91865	-1.19722	9.43886e-06	-1.90488	-1.15864
177039821	rs142049200	2.37092e-10	-1.89493e-10	-1.10676	2.08111e-05	-1.89493e-10	-1.05236	6.76734e-05	-1.89493e-10	-1.09366
177039943	rs150727679	1.14543e-10	-1.83426	-2.13042e-10	8.84643e-06	-1.90783	-2.13042e-10	2.88518e-05	-1.94618	-2.13042e-10
177039968	rs76714598	1.79915e-10	-1.38272	-2.13042e-10	1.87406e-05	-1.15715	-2.13042e-10	7.13076e-05	-1.04135	-2.13042e-10
177040530	rs12035270	3.62561e-10	-1.89493e-10	-0.682013	2.97967e-05	-1.89493e-10	-0.693449	9.89392e-05	-1.89493e-10	-0.713851
177040983	rs79907891	3.88149e-11	-1.88527	-1.03113	5.22094e-06	-1.38308	-1.05209	1.97231e-05	-1.33226	-0.994308
177041197	rs6665925	6.59652e-11	-1.19576	-1.19032	2.55378e-06	-1.93874	-1.21154	9.04307e-06	-1.92979	-1.17657
177041419	rs6704507	6.57517e-11	-1.19576	-1.19356	2.54672e-06	-1.93874	-1.2143	9.01133e-06	-1.92979	-1.18008
177041997	rs2861887	5.42119e-11	-1.49736	-1.08495	6.28131e-06	-1.20641	-1.04386	2.34807e-05	-1.05248	-1.0997
177042040	rs76529881	4.00382e-11	-1.88913	-0.996239	5.46094e-06	-1.3715	-1.01872	2.07235e-05	-1.32018	-0.956908
177042143	rs76797299	6.51404e-10	-0.0960768	-2.13042e-10	3.53134e-05	-0.523583	-2.13042e-10	0.000107422	-0.631592	-2.13042e-10
177042186	rs12750202	8.20624e-11	-1.61315	-0.55458	2.57001e-05	-0.364675	-0.476676	0.000107533	-0.107539	-0.523022
177042531	rs12741354	8.15737e-11	-1.61315	-0.560554	2.5539e-05	-0.364675	-0.482967	0.000106878	-0.107539	-0.529126
177042847	rs6659769	5.6521e-11	-1.47557	-1.06503	6.60217e-06	-1.17856	-1.02189	2.46769e-05	-1.02191	-1.08057
177042879	rs116071341	1.11274e-10	-1.86321	-2.13042e-10	1.17619e-05	-1.62298	-2.13042e-10	3.02036e-05	-1.9004	-2.13042e-10
177042997	rs6683648	5.67461e-11	-1.47557	-1.06105	6.6311e-06	-1.17856	-1.01751	2.47714e-05	-1.02191	-1.07675
177043191	rs6675257	5.69742e-11	-1.47557	-1.05704	6.66041e-06	-1.17856	-1.0131	2.48672e-05	-1.02191	-1.07289
177043375	rs150884785	1.13885e-10	-1.84002	-2.13042e-10	1.13679e-05	-1.65705	-2.13042e-10	4.01034e-05	-1.6169	-2.13042e-10
177043401	rs6686441	5.61597e-11	-1.48737	-1.05963	6.23252e-06	-1.24211	-1.01595	2.31271e-05	-1.09196	-1.07539
177044080	rs6678743	5.77742e-11	-1.48065	-1.03802	6.75689e-06	-1.18504	-0.992241	2.51475e-05	-1.02902	-1.05458
177045090	rs61813301	2.54581e-10	-1.03559	-2.13042e-10	1.03679e-05	-1.74913	-2.13042e-10	3.68707e-05	-1.70094	-2.13042e-10
177047105	rs2205788	6.15587e-11	-1.4582	-0.997012	7.27071e-06	-1.15647	-0.94752	2.69948e-05	-0.997703	-1.01501
177047236	rs2205787	6.22658e-11	-1.44678	-0.997012	7.37678e-06	-1.14199	-0.94752	2.74263e-05	-0.981845	-1.01501
177047274	rs2205786	6.15587e-11	-1.4582	-0.997012	7.27071e-06	-1.15647	-0.94752	2.69948e-05	-0.997703	-1.01501
177047495	rs80070803	3.20944e-11	-1.83884	-1.26769	3.7571e-06	-1.49527	-1.26893	1.33995e-05	-1.44963	-1.26351
177047944	rs78711190	3.18389e-11	-1.84683	-1.26769	3.81982e-06	-1.47871	-1.26893	1.36341e-05	-1.43228	-1.26351
177048100	rs74987506	1.07052e-10	-1.90189	-2.13042e-10	3.2716e-05	-0.599982	-2.13042e-10	0.000162985	-0.214701	-2.13042e-10
177048413	rs12744827	6.19336e-11	-1.4582	-0.99094	7.31884e-06	-1.15647	-0.940922	2.71537e-05	-0.997703	-1.00914
177049234	rs7547108	6.36768e-11	-1.43523	-0.986156	7.57418e-06	-1.12737	-0.935728	2.81624e-05	-0.965854	-1.00451
177049460	rs7516130	8.50864e-11	-1.42205	-0.709484	3.81319e-05	0.19351	-0.640305	0.000172273	0.52224	-0.681515
177050098	rs4652224	1.02212e-10	-1.94816	-2.13042e-10	9.86966e-06	-1.79838	-2.13042e-10	2.98539e-05	-1.91204	-2.13042e-10
177050457	rs11585723	6.31447e-11	-1.44678	-0.982995	7.48993e-06	-1.14199	-0.932297	2.78005e-05	-0.981845	-1.00146
177050488	rs11585725	6.3975e-11	-1.43523	-0.981484	7.61268e-06	-1.12737	-0.930658	2.829e-05	-0.965854	-0.999995
177050628	rs149284465	2.38094e-10	-1.10254	-2.13042e-10	9.75492e-06	-1.81007	-2.13042e-10	3.55539e-05	-1.73731	-2.13042e-10
177050725	rs79239137	3.06565e-11	-1.88402	-1.26834	4.18683e-06	-1.38674	-1.26917	1.49907e-05	-1.33608	-1.26485
177050921	rs6425406	8.49848e-11	-1.43373	-0.699002	3.76594e-05	0.169933	-0.629198	0.000169779	0.496915	-0.670776
177050999	rs6425407	6.28757e-11	-1.45575	-0.978298	7.18682e-06	-1.18839	-0.927203	2.64522e-05	-1.0361	-0.996913
177051026	rs76777881	1.55903e-10	-1.52597	-2.13042e-10	3.64681e-05	-0.491409	-2.13042e-10	0.000107283	-0.632883	-2.13042e-10
177051219	rs148445343	1.11079e-10	-1.86497	-2.13042e-10	1.09048e-05	-1.69864	-2.13042e-10	3.83601e-05	-1.66134	-2.13042e-10
177051246	rs6701093	6.4385e-11	-1.43523	-0.975095	7.66559e-06	-1.12737	-0.923731	2.84654e-05	-0.965854	-0.993815
177051668	rs78661315	3.06448e-11	-1.88402	-1.26872	4.18658e-06	-1.38674	-1.26923	1.49771e-05	-1.33608	-1.26576
177051897	rs116300103	6.48695e-10	-0.100244	-2.13042e-10	3.51846e-05	-0.527238	-2.13042e-10	0.000107045	-0.635106	-2.13042e-10
177052738	rs2068331	6.12971e-11	-1.49876	-0.960709	7.19832e-06	-1.20585	-0.908153	2.60112e-05	-1.06994	-0.979888
177052939	rs2861915	6.14029e-11	-1.49876	-0.958985	7.21175e-06	-1.20585	-0.906289	2.60546e-05	-1.06994	-0.978219
177053036	rs2902093	8.39536e-11	-1.63701	-0.507929	2.56516e-05	-0.415654	-0.427587	0.000104152	-0.187135	-0.475368
177053504	rs150416498	1.10235e-10	-1.87259	-2.13042e-10	1.0762e-05	-1.71183	-2.13042e-10	3.78215e-05	-1.67548	-2.13042e-10
177053856	rs12042424	2.36989e-10	-1.89493e-10	-1.10719	1.84429e-05	-1.89493e-10	-1.17317	6.15325e-05	-1.89493e-10	-1.18879
177053886	rs76737870	3.07032e-11	-1.88402	-1.26682	4.20777e-06	-1.38674	-1.26418	1.49276e-05	-1.33608	-1.26907
177053982	rs7529430	6.56321e-11	-1.43523	-0.955911	7.82644e-06	-1.12737	-0.902965	2.8999e-05	-0.965854	-0.975241
177054036	rs7517664	8.58902e-11	-1.62524	-0.496899	2.66318e-05	-0.389748	-0.415992	0.000108297	-0.159376	-0.464106
177054127	rs6425408	6.26862e-11	-1.48782	-0.949242	7.39105e-06	-1.19182	-0.895757	2.67058e-05	-1.0547	-0.96878
177054564	rs6425409	6.38459e-11	-1.46949	-0.949242	7.54787e-06	-1.17082	-0.895757	2.78309e-05	-1.01343	-0.96878
177054771	rs6678480	8.52331e-11	-1.42968	-0.700137	3.83516e-05	0.17813	-0.619181	0.00016782	0.505721	-0.691189
177054880	rs4370732	6.70728e-11	-1.42355	-0.945882	8.02927e-06	-1.11263	-0.892127	2.97581e-05	-0.949731	-0.965524
177055032	rs141156780	2.8977e-10	-1.89493e-10	-0.906119	2.41025e-05	-1.89493e-10	-0.905531	7.95521e-05	-1.89493e-10	-0.931945
177055081	rs74468329	3.0948e-11	-1.87759	-1.2653	4.1411e-06	-1.40482	-1.26207	1.46561e-05	-1.35496	-1.26854
177055430	rs556553199	3.07668e-10	-1.89493e-10	-0.846184	2.69236e-05	-1.89493e-10	-0.794845	9.33496e-05	-1.89493e-10	-0.772005
177055736	rs77769966	3.07639e-11	-1.88402	-1.26484	4.21927e-06	-1.38674	-1.26145	1.49385e-05	-1.33608	-1.26834
177056131	rs12732164	6.46399e-11	-1.48782	-0.918551	7.63979e-06	-1.19182	-0.862656	2.75125e-05	-1.0547	-0.939018
177056373	rs146009667	1.30829e-10	-1.70131	-2.13042e-10	9.16515e-06	-1.87244	-2.13042e-10	3.26315e-05	-1.82308	-2.13042e-10
177056654	rs139966622	1.3921e-10	-1.63922	-2.13042e-10	1.17728e-05	-1.62205	-2.13042e-10	4.86039e-05	-1.42465	-2.13042e-10
177056722	rs143532726	1.08691e-10	-1.8867	-2.13042e-10	1.04946e-05	-1.73699	-2.13042e-10	3.68119e-05	-1.70253	-2.13042e-10
177056764	rs77827784	2.97294e-11	-1.92114	-1.26193	4.85486e-06	-1.25017	-1.25769	1.7248e-05	-1.19384	-1.26682
177057017	rs11583509	6.65396e-11	-1.51333	-0.864083	7.82075e-06	-1.22691	-0.804159	2.84242e-05	-1.07501	-0.886106
177057207	rs115065682	1.07932e-10	-1.8937	-2.13042e-10	1.01716e-05	-1.76824	-2.13042e-10	3.46387e-05	-1.76339	-2.13042e-10
177057211	rs74537746	4.92697e-10	-1.89493e-10	-0.375312	2.83309e-05	-1.89493e-10	-0.743894	0.000102541	-1.89493e-10	-0.678091
177057360	rs35937607	3.06725e-10	-0.849256	-2.13042e-10	7.60105e-05	0.243025	-2.13042e-10	0.000324738	0.474661	-2.13042e-10
177057762	rs6425410	6.75954e-11	-1.56243	-0.799235	8.15698e-06	-1.25412	-0.734852	2.86353e-05	-1.13074	-0.822978
177058136	rs6425411	6.73371e-11	-1.46969	-0.895804	6.5517e-06	-1.36993	-0.83819	2.40075e-05	-1.21306	-0.916935
177058201	rs227530	5.79726e-11	-1.50098	-1.01426	5.62527e-06	-1.41718	-0.943396	2.08933e-05	-1.28651	-0.982419
177058297	rs6673537	7.57204e-11	-1.47175	-0.776413	7.35708e-06	-1.38165	-0.710535	2.66281e-05	-1.22565	-0.800734
177058558	rs148815907	1.08129e-10	-1.89188	-2.13042e-10	1.02047e-05	-1.765	-2.13042e-10	3.47528e-05	-1.7601	-2.13042e-10
177058734	rs12747882	6.46963e-11	-1.53981	-0.865693	6.29296e-06	-1.44253	-0.805884	2.187e-05	-1.33557	-0.887672
177058890	rs1028305	6.5627e-11	-1.52938	-0.861842	6.39266e-06	-1.43094	-0.801758	2.22337e-05	-1.32282	-0.883927
177059080	rs1028304	1.37791e-10	-1.64947	-2.13042e-10	3.98899e-05	-0.401723	-2.13042e-10	0.000165084	-0.201905	-2.13042e-10
177059169	rs1028303	6.83882e-11	-1.48633	-0.863678	6.69177e-06	-1.38324	-0.803725	2.3386e-05	-1.27051	-0.885712
177059958	rs115532493	3.2583e-10	-0.788831	-2.13042e-10	8.53867e-06	-1.94324	-2.13042e-10	2.89795e-05	-1.94177	-2.13042e-10
177061258	rs12691477	1.05239e-10	-0.916673	-1.0023	1.26765e-05	-0.656288	-0.891811	3.99625e-05	-0.683881	-0.936533
177061642	rs13376249	3.08336e-11	-1.87823	-1.26837	2.40138e-06	-1.94499	-1.26681	8.19078e-06	-1.9377	-1.26765
177062012	rs80051689	3.08916e-11	-1.87624	-1.26848	2.40326e-06	-1.94441	-1.26661	8.19916e-06	-1.93684	-1.26749
177062275	rs57108422	3.10364e-11	-1.87207	-1.26798	2.40454e-06	-1.94313	-1.26736	8.20942e-06	-1.93499	-1.26809
177062362	rs114774374	3.06799e-10	-0.849015	-2.13042e-10	8.93594e-06	-1.89777	-2.13042e-10	3.37437e-05	-1.78956	-2.13042e-10
177062468	rs59426705	3.10409e-11	-1.87207	-1.26784	2.40413e-06	-1.94313	-1.26753	8.20835e-06	-1.93499	-1.26822
177062470	rs59551381	3.10713e-11	-1.87109	-1.26784	2.40488e-06	-1.94281	-1.26753	8.21199e-06	-1.93454	-1.26822
177062905	rs13375316	3.06104e-11	-1.88938	-1.26449	2.40125e-06	-1.94274	-1.26912	8.08041e-06	-1.94974	-1.26918
177064576	rs75533359	3.09001e-11	-1.88122	-1.26322	2.39358e-06	-1.94583	-1.26923	8.16816e-06	-1.93896	-1.26916
177065205	rs114830900	3.08103e-11	-1.88841	-1.25895	2.40141e-06	-1.94309	-1.2687	8.08737e-06	-1.94987	-1.26818
177065433	rs12752940	1.05136e-10	-1.91995	-2.13042e-10	2.22412e-05	-0.985899	-2.13042e-10	0.000100614	-0.697062	-2.13042e-10
177065547	rs57996349	6.97091e-11	-1.53769	-0.793186	8.22658e-06	-1.24289	-0.737582	1.91753e-05	-1.57798	-0.776753
177065790	rs2902094	3.28416e-11	-1.90356	-1.17995	7.04744e-06	-1.01022	-1.12496	3.28495e-05	-0.683925	-1.13249
177065824	rs116409524	3.1054e-11	-1.87823	-1.26125	2.39587e-06	-1.94499	-1.26911	8.18125e-06	-1.9377	-1.26882
177065830	rs73047088	7.084e-11	-1.55946	-0.755328	8.65163e-06	-1.23248	-0.697615	1.9795e-05	-1.58467	-0.738259
177065849	rs35331750	2.32828e-10	-1.12491	-2.13042e-10	5.59999e-05	-0.062496	-2.13042e-10	0.00019433	-0.038801	-2.13042e-10
177065970	rs12744173	1.07764e-10	-1.89526	-2.13042e-10	2.50658e-05	-0.866341	-2.13042e-10	0.000117832	-0.539098	-2.13042e-10
177066050	rs75044565	1.17727e-10	-0.542557	-1.26428	2.42164e-06	-1.93513	-1.26827	8.45761e-06	-1.91358	-1.25971
177066359	rs34407646	2.95205e-11	-1.92999	-1.26013	2.47346e-06	-1.91329	-1.26894	8.23292e-06	-1.93168	-1.26853
177066587	rs79828449	3.07466e-11	-1.894	-1.25542	2.40901e-06	-1.94092	-1.26771	8.10522e-06	-1.94897	-1.26688
177066614	rs115882209	3.07466e-11	-1.894	-1.25542	2.40901e-06	-1.94092	-1.26771	8.10522e-06	-1.94897	-1.26688
177067041	rs77789823	2.96335e-11	-1.92777	-1.25853	2.46726e-06	-1.91613	-1.26861	8.22032e-06	-1.9337	-1.26805
177067143	rs74668832	2.96633e-11	-1.92718	-1.25811	2.46577e-06	-1.91684	-1.2685	8.21738e-06	-1.9342	-1.2679
177067805	rs2205785	6.81574e-11	-1.57624	-0.777147	9.17785e-06	-1.15041	-0.72064	1.98114e-05	-1.56166	-0.760442
177067955	rs77307744	3.12278e-11	-1.88089	-1.25301	2.40014e-06	-1.94548	-1.26684	8.10013e-06	-1.95065	-1.26583
177068487	rs16850722	1.0409e-10	-0.666215	-1.26374	2.46198e-06	-1.91886	-1.26802	8.66493e-06	-1.89011	-1.25896
177069169	rs75506084	1.03168e-10	-1.93885	-2.13042e-10	1.20232e-05	-1.60101	-2.13042e-10	5.18097e-05	-1.36078	-2.13042e-10
177069312	rs1022835	3.14115e-11	-1.87891	-1.24912	2.40275e-06	-1.94601	-1.26522	8.11445e-06	-1.95078	-1.26393
177069832	rs75048653	1.0477e-10	-1.92344	-2.13042e-10	9.18583e-06	-1.87018	-2.13042e-10	2.96546e-05	-1.91874	-2.13042e-10
177070403	rs76799000	3.14001e-11	-1.88164	-1.24676	2.40717e-06	-1.94526	-1.26413	8.12604e-06	-1.95059	-1.26269
177070588	rs76919411	3.17352e-11	-1.87163	-1.24615	2.40198e-06	-1.94771	-1.26384	8.1253e-06	-1.95101	-1.26236
177070666	rs76993648	1.11673e-10	-0.773137	-1.0865	2.88329e-06	-1.87442	-1.1545	1.02187e-05	-1.85206	-1.13208
177070693	rs140674846	2.95558e-10	-1.89493e-10	-0.88634	2.24158e-05	-1.89493e-10	-0.97808	8.00395e-05	-1.89493e-10	-0.925837
177071035	rs16850724	1.04357e-10	-1.48152	-0.44587	1.29752e-05	-1.15158	-0.373228	2.87784e-05	-1.52443	-0.424302
177071151	rs12747711	1.04028e-10	-1.93054	-2.13042e-10	2.19774e-05	-0.997833	-2.13042e-10	9.73345e-05	-0.730203	-2.13042e-10
177071258	rs16850726	3.19724e-11	-1.86729	-1.24304	2.40375e-06	-1.94853	-1.26229	8.13963e-06	-1.95099	-1.26062
177071435	rs58668748	3.04369e-11	-1.9116	-1.24795	2.43985e-06	-1.93122	-1.26469	8.17699e-06	-1.9437	-1.26333
177071449	rs7552345	1.09896e-10	-0.846518	-1.02916	1.34432e-05	-0.565491	-0.923883	4.26717e-05	-0.588219	-0.966601
177071634	rs12743382	1.03086e-10	-1.93964	-2.13042e-10	2.05254e-05	-1.06618	-2.13042e-10	8.83096e-05	-0.827508	-2.13042e-10
177071733	rs12722726	3.04319e-11	-1.94273	-1.21698	5.23088e-06	-1.25989	-1.17338	2.24065e-05	-1.01951	-1.1795
177072092	rs115532781	9.08633e-11	-1.49536	-0.570486	1.22613e-05	-1.07796	-0.503445	2.61183e-05	-1.49511	-0.550606
177073155	rs7521610	9.57846e-11	-0.902616	-1.11049	1.16309e-05	-0.611078	-1.0231	3.64034e-05	-0.65475	-1.05894
177073269	rs17314087	1.06924e-10	-0.64636	-1.25673	2.46442e-06	-1.92191	-1.26398	8.70688e-06	-1.89434	-1.2499
177073621	rs6661056	8.73321e-11	-1.48091	-0.624579	1.23561e-05	-1.01357	-0.560125	2.549e-05	-1.46459	-0.605479
177073727	rs6425412	1.0148e-10	-1.43831	-0.517026	1.2741e-05	-1.09549	-0.447526	2.79034e-05	-1.4832	-0.496405
177073820	rs77271675	1.09258e-10	-0.625291	-1.2562	2.45775e-06	-1.92496	-1.26364	8.67525e-06	-1.89863	-1.24925
177074045	rs16850728	3.10143e-11	-1.9004	-1.24036	2.43273e-06	-1.93796	-1.26087	8.18069e-06	-1.94753	-1.25905
177074232	rs7524889	1.02014e-10	-1.42693	-0.52317	1.28469e-05	-1.0808	-0.453948	2.80335e-05	-1.47232	-0.502633
177074273	rs17379768	1.0702e-10	-0.64636	-1.25583	2.46587e-06	-1.92191	-1.26339	8.71657e-06	-1.89434	-1.24879
177074669	rs7519595	1.1222e-10	-0.796307	-1.05844	1.36978e-05	-0.50932	-0.961292	4.37407e-05	-0.532506	-0.997572
177074798	rs74814187	1.06695e-10	-1.36789	-0.53734	1.52192e-05	-0.896522	-0.468764	3.17238e-05	-1.33429	-0.516998
177074937	rs17379781	1.02337e-10	-1.04256	-0.904375	3.64874e-06	-1.84311	-0.950354	1.41953e-05	-1.7847	-0.870749
177075950	rs17314157	1.08156e-10	-0.634733	-1.2569	2.43835e-06	-1.93244	-1.26409	8.50157e-06	-1.91799	-1.25011
177076264	rs78288769	2.9676e-11	-1.92777	-1.2571	2.46852e-06	-1.91613	-1.2681	8.22307e-06	-1.9337	-1.26771
177076790	rs7516985	4.66428e-11	-1.46592	-1.26677	3.9576e-06	-1.44456	-1.26765	1.58206e-05	-1.27795	-1.26909
177077960	rs34609491	4.72138e-11	-1.45443	-1.26609	4.00295e-06	-1.43282	-1.26799	1.60339e-05	-1.26443	-1.26922
177080923	rs11581139	6.21454e-11	-1.37901	-1.06672	8.75075e-06	-0.861097	-1.05761	1.84221e-05	-1.33048	-1.06433
177080968	rs11590989	7.95681e-11	-1.40883	-0.789765	1.16798e-05	-0.854182	-0.775802	2.40135e-05	-1.34366	-0.786085
177081135	rs11581173	7.73006e-11	-1.4368	-0.7907	1.12118e-05	-0.89413	-0.776751	2.32905e-05	-1.37329	-0.787024
177081321	rs11581207	7.76014e-11	-1.4368	-0.786816	1.12561e-05	-0.89413	-0.77281	2.33814e-05	-1.37329	-0.783125
177081634	rs11589923	7.71986e-11	-1.42605	-0.802779	1.12471e-05	-0.87873	-0.789006	2.32736e-05	-1.36189	-0.79915
177081676	rs12141039	2.74892e-08	4.38815	-0.741802	7.11282e-06	-1.10497	-1.02098	3.21205e-05	-0.91217	-0.926693
177082136	rs73048914	7.80353e-11	-1.39778	-0.820269	1.1503e-05	-0.838487	-0.806754	2.35632e-05	-1.33196	-0.816708
177082269	rs77599300	1.07809e-10	-1.89484	-2.13042e-10	9.05442e-06	-1.88459	-2.13042e-10	2.87572e-05	-1.94947	-2.13042e-10
177083908	rs7517491	8.40577e-11	-1.46403	-0.679676	1.20652e-05	-0.933318	-0.664203	2.52947e-05	-1.40217	-0.675596
177084512	rs115381459	2.25706e-10	-1.15597	-2.13042e-10	1.00196e-05	-1.7833	-2.13042e-10	3.6551e-05	-1.70965	-2.13042e-10
177085189	rs77908637	1.05172e-10	-1.91961	-2.13042e-10	9.29588e-06	-1.85828	-2.13042e-10	3.11613e-05	-1.86918	-2.13042e-10
177085592	rs11590343	8.17279e-11	-1.53187	-0.639944	1.13744e-05	-1.03252	-0.623962	2.44905e-05	-1.47434	-0.635729
177085593	rs11576931	6.56862e-11	-1.53958	-0.850738	8.69196e-06	-1.08776	-0.837686	1.93519e-05	-1.49827	-0.8473
177085936	rs227526	7.77555e-11	-1.33872	-0.882913	1.14143e-05	-0.836442	-0.816535	2.24495e-05	-1.33422	-0.862869
177087040	rs76748240	1.10111e-10	-1.87371	-2.13042e-10	9.98544e-06	-1.78672	-2.13042e-10	3.33484e-05	-1.80135	-2.13042e-10
177087506	rs2861916	1.11203e-09	-0.72931	1.16805	0.000186294	-0.00432521	1.14381	0.000300047	-0.682329	1.07791
177087844	rs227524	4.60773e-11	-1.56091	-1.18398	7.17174e-06	-0.872754	-1.24494	1.82245e-05	-1.18075	-1.22484
177087919	rs71628226	1.90125e-10	-1.32752	-2.13042e-10	5.12292e-05	-0.151537	-2.13042e-10	0.000130161	-0.439585	-2.13042e-10
177088206	rs146145502	4.98022e-10	-1.89493e-10	-0.364562	3.47404e-05	-1.89493e-10	-0.539942	0.000127778	-1.89493e-10	-0.458064
177088703	rs227523	4.97715e-11	-1.41654	-1.25123	9.55016e-06	-0.640249	-1.19104	2.21128e-05	-0.982482	-1.22972
177089162	rs227521	4.9863e-11	-1.41654	-1.24939	9.57952e-06	-0.640249	-1.18797	2.2211e-05	-0.982482	-1.22529
177089877	rs227520	4.97212e-11	-1.41654	-1.25224	9.52339e-06	-0.640249	-1.19385	2.21159e-05	-0.982482	-1.22958
177089904	rs227519	4.96765e-11	-1.41654	-1.25314	9.50522e-06	-0.640249	-1.19576	2.20853e-05	-0.982482	-1.23096
177089945	rs147799797	2.24183e-10	-1.89493e-10	-1.16274	1.74368e-05	-1.89493e-10	-1.22926	5.83823e-05	-1.89493e-10	-1.24134
177090150	rs113553930	1.16118e-10	-1.8206	-2.13042e-10	1.1885e-05	-1.61257	-2.13042e-10	3.67053e-05	-1.70543	-2.13042e-10
177090841	rs11583666	2.15244e-10	-0.565058	-0.638377	3.3661e-05	0.0591234	-0.630629	6.05026e-05	-0.554949	-0.650722
177090958	rs148286902	2.50124e-10	-1.05325	-2.13042e-10	1.0409e-05	-1.74518	-2.13042e-10	3.84953e-05	-1.65782	-2.13042e-10
177091092	rs227517	4.92813e-11	-1.41901	-1.25866	9.7855e-06	-0.601947	-1.205	2.21827e-05	-0.96899	-1.24006
177091253	rs56374321	1.16496e-09	0.485236	-2.13042e-10	2.05367e-05	-1.06563	-2.13042e-10	6.96101e-05	-1.06545	-2.13042e-10
177091795	rs16850767	4.16458e-11	-1.58646	-1.25954	6.36527e-06	-1.02977	-1.20721	1.62972e-05	-1.27582	-1.24154
177092641	rs111850959	1.20542e-10	-1.78321	-2.13042e-10	1.26047e-05	-1.55378	-2.13042e-10	3.86039e-05	-1.655	-2.13042e-10
177092652	rs17379864	2.31736e-10	-0.627823	-0.501784	3.58016e-05	-0.016614	-0.493241	6.50402e-05	-0.617946	-0.515406
177092922	rs76001277	1.25006e-10	-1.74684	-2.13042e-10	1.33172e-05	-1.49879	-2.13042e-10	4.04904e-05	-1.60729	-2.13042e-10
177093387	rs227511	4.28107e-11	-1.56208	-1.25634	6.64884e-06	-0.991242	-1.20216	1.6913e-05	-1.24278	-1.2375
177093607	rs56358553	4.78067e-10	-0.405456	-2.13042e-10	8.50462e-06	-1.94724	-2.13042e-10	2.90798e-05	-1.93831	-2.13042e-10
177094145	rs227510	4.92137e-11	-1.42688	-1.25215	9.78018e-06	-0.614503	-1.19299	2.21439e-05	-0.979698	-1.2311
177094192	rs12060149	1.48709e-10	-0.372159	-1.20106	2.53048e-06	-1.91178	-1.24766	9.3785e-06	-1.83341	-1.23653
177094784	rs2861917	1.05795e-10	-1.9137	-2.13042e-10	9.22323e-06	-1.86612	-2.13042e-10	2.8824e-05	-1.94715	-2.13042e-10
177094844	rs227509	4.19983e-11	-1.59102	-1.24656	6.55162e-06	-1.02961	-1.17852	1.62278e-05	-1.30016	-1.22147
177094850	rs227508	4.13081e-11	-1.60738	-1.24676	6.59204e-06	-1.02582	-1.17616	1.63753e-05	-1.29233	-1.22025
177094874	rs227507	4.10464e-11	-1.6127	-1.2478	6.52082e-06	-1.03456	-1.17829	1.62301e-05	-1.2997	-1.22179
177095015	rs227506	4.3146e-11	-1.56733	-1.24328	6.84707e-06	-0.991947	-1.17208	1.68297e-05	-1.26845	-1.21676
177095046	rs112352619	1.21713e-10	-1.77354	-2.13042e-10	1.27925e-05	-1.53898	-2.13042e-10	3.91007e-05	-1.64222	-2.13042e-10
177095277	rs113202034	1.21713e-10	-1.77354	-2.13042e-10	1.27925e-05	-1.53898	-2.13042e-10	3.91007e-05	-1.64222	-2.13042e-10
177095732	rs227505	4.73547e-11	-1.46602	-1.25153	8.92334e-06	-0.710416	-1.18876	2.02922e-05	-1.06931	-1.22881
177095851	rs147361178	1.7123e-09	-1.89493e-10	0.870385	0.000147519	-1.89493e-10	0.906112	0.000446322	-1.89493e-10	0.792684
177095923	rs79106549	1.25887e-10	-1.73982	-2.13042e-10	1.34567e-05	-1.48837	-2.13042e-10	4.08602e-05	-1.5982	-2.13042e-10
177096557	rs10798497	2.3429e-10	0.00200791	-1.12066	2.65694e-06	-1.93005	-1.18062	9.6731e-06	-1.87157	-1.16744
177096644	rs118191887	2.01922e-10	-1.89493e-10	-1.26733	1.68285e-05	-1.89493e-10	-1.26477	5.68738e-05	-1.89493e-10	-1.26752
177096980	rs10798498	4.39353e-11	-1.77834	-1.01415	3.97783e-06	-1.91209	-0.795016	1.18489e-05	-1.93706	-0.899067
177097241	rs10753143	4.17499e-11	-1.59339	-1.25013	1.08371e-05	-0.544281	-1.16059	2.19039e-05	-1.0125	-1.20919
177097442	rs10798499	3.66181e-11	-1.94208	-1.03259	4.31963e-06	-1.81104	-0.813641	1.28624e-05	-1.83157	-0.922479
177098042	rs10798500	8.3762e-11	-1.62019	-0.527036	7.29418e-06	-1.78129	-0.319482	2.227e-05	-1.8143	-0.390817
177098054	rs117582308	2.01894e-10	-1.89493e-10	-1.26746	1.67968e-05	-1.89493e-10	-1.26666	5.69951e-05	-1.89493e-10	-1.26539
177098225	rs10798501	8.35478e-11	-1.61709	-0.532698	7.34739e-06	-1.76761	-0.325888	2.26748e-05	-1.79013	-0.396977
177098267	rs10489306	8.61613e-11	-1.59195	-0.527036	7.41389e-06	-1.76501	-0.319482	2.25905e-05	-1.80001	-0.390817
177098713	rs80304932	4.35104e-10	-1.89493e-10	-0.499621	3.87834e-05	-1.89493e-10	-0.429855	0.000132918	-1.89493e-10	-0.418624
177098833	rs72720727	1.40472e-10	-1.6302	-2.13042e-10	2.78617e-05	-0.760592	-2.13042e-10	6.71268e-05	-1.10177	-2.13042e-10
177099499	rs16850821	8.92502e-11	-1.62997	-0.45379	7.83748e-06	-1.79208	-0.236851	2.38737e-05	-1.8243	-0.311283
177100036	rs72720728	1.40089e-10	-1.63293	-2.13042e-10	2.77153e-05	-0.765861	-2.13042e-10	6.68288e-05	-1.10622	-2.13042e-10
177100833	rs12084352	9.06537e-11	-1.62632	-0.441838	7.96401e-06	-1.78951	-0.223408	2.42405e-05	-1.822	-0.298332
177101070	rs12084444	9.53242e-11	-1.57608	-0.441838	8.25564e-06	-1.75354	-0.223408	2.50372e-05	-1.78966	-0.298332
177101305	rs12070572	9.10207e-11	-1.62228	-0.441838	7.98676e-06	-1.78665	-0.223408	2.43025e-05	-1.81945	-0.298332
177101478	rs144139413	1.02463e-10	-1.94571	-2.13042e-10	8.60017e-06	-1.93606	-2.13042e-10	2.88343e-05	-1.94679	-2.13042e-10
177101683	rs146905323	1.01941e-10	-1.95081	-2.13042e-10	9.93931e-06	-1.79135	-2.13042e-10	2.89677e-05	-1.94217	-2.13042e-10
177101929	rs16850827	2.54666e-10	-1.89493e-10	-1.03526	1.76897e-05	-1.89493e-10	-1.21487	6.05307e-05	-1.89493e-10	-1.20521
177102701	rs55681344	1.40089e-10	-1.63293	-2.13042e-10	2.77153e-05	-0.765861	-2.13042e-10	6.68288e-05	-1.10622	-2.13042e-10
177103212	rs79457548	3.15615e-10	-1.89493e-10	-0.820683	2.04824e-05	-1.89493e-10	-1.06828	6.76704e-05	-1.89493e-10	-1.09371
177103690	rs10047146	6.69587e-11	-1.7172	-0.653929	5.64645e-06	-1.88366	-0.473161	1.79504e-05	-1.88204	-0.538701
177104130	rs10047083	9.45677e-11	-1.60701	-0.418882	8.28482e-06	-1.7758	-0.197619	2.51575e-05	-1.80972	-0.273478
177104453	rs10489307	9.60917e-11	-1.59944	-0.410468	8.40885e-06	-1.77039	-0.188176	2.55115e-05	-1.80485	-0.264376
177105426	rs12082793	6.90562e-11	-1.89224	-0.448048	6.92522e-06	-1.91849	-0.234189	2.1369e-05	-1.94038	-0.306032
177105713	rs10047171	9.26766e-11	-1.5914	-0.454694	8.06476e-06	-1.76461	-0.235732	2.45813e-05	-1.79965	-0.306716
177105788	rs143046637	1.01948e-10	-1.95075	-2.13042e-10	1.13754e-05	-1.65639	-2.13042e-10	3.15386e-05	-1.85714	-2.13042e-10
177106026	rs12030175	6.81195e-11	-1.89787	-0.456074	6.90967e-06	-1.91405	-0.240874	2.12518e-05	-1.93779	-0.314131
177106260	rs972484	4.66147e-11	-1.7685	-0.964786	9.87657e-06	-0.973255	-0.824426	2.09102e-05	-1.39809	-0.870034
177106382	rs1402640	9.40361e-11	-1.56355	-0.467974	8.07817e-06	-1.74442	-0.254261	2.45305e-05	-1.78141	-0.327032
177106637	rs141230972	2.03418e-10	-1.89493e-10	-1.25994	1.71858e-05	-1.89493e-10	-1.24376	5.90832e-05	-1.89493e-10	-1.22941
177107139	rs12085539	9.68295e-11	-1.53428	-0.467974	8.25389e-06	-1.7229	-0.254261	2.50148e-05	-1.76186	-0.327032
177107487	rs10489308	9.16751e-11	-1.58366	-0.4733	7.91345e-06	-1.75903	-0.260256	2.40692e-05	-1.79462	-0.332807
177108551	rs147697788	2.09528e-09	1.07224	-2.13042e-10	4.37434e-05	-0.309506	-2.13042e-10	0.000202825	0.00398601	-2.13042e-10
177108767	rs12032400	9.71602e-11	-1.52555	-0.4733	8.25785e-06	-1.71643	-0.260256	2.50179e-05	-1.75596	-0.332807
177108989	rs72720729	2.34056e-09	1.18294	-2.13042e-10	5.0285e-05	-0.170139	-2.13042e-10	0.000427444	0.749467	-2.13042e-10
177110155	rs12033472	9.78169e-11	-1.51291	-0.479196	8.28071e-06	-1.70702	-0.266896	2.50726e-05	-1.74738	-0.339203
177110936	rs10913291	9.26601e-11	-1.54252	-0.503751	7.87965e-06	-1.72898	-0.294579	2.39292e-05	-1.76739	-0.365863
177111162	rs6667502	1.59337e-08	3.64851	-0.547526	1.53316e-05	-0.894259	-0.463668	4.26664e-05	-1.12313	-0.431817
177111278	rs12733741	2.97969e-10	-0.878217	-2.13042e-10	0.000127192	0.757848	-2.13042e-10	0.00039525	0.671161	-2.13042e-10
177111485	rs7524893	9.76407e-11	-1.49536	-0.498555	8.20918e-06	-1.69388	-0.288717	2.48482e-05	-1.73535	-0.360219
177111499	rs111739112	1.09566e-10	-1.87868	-2.13042e-10	1.1567e-05	-1.63969	-2.13042e-10	4.13628e-05	-1.58598	-2.13042e-10
177111528	rs141386473	3.12624e-10	-0.830204	-2.13042e-10	9.5973e-06	-1.82636	-2.13042e-10	3.57496e-05	-1.73182	-2.13042e-10
177112526	rs150798883	1.27521e-10	-1.72692	-2.13042e-10	9.95988e-06	-1.78928	-2.13042e-10	2.90999e-05	-1.93762	-2.13042e-10
177113356	rs7531103	4.42787e-11	-1.75771	-1.02699	9.0555e-06	-0.984117	-0.900357	1.95811e-05	-1.39201	-0.94178
177113425	rs149568485	1.02245e-10	-1.94783	-2.13042e-10	1.2013e-05	-1.60186	-2.13042e-10	3.24564e-05	-1.82846	-2.13042e-10
177115338	rs13375301	9.15376e-11	-1.56754	-0.49092	7.84922e-06	-1.74733	-0.280107	2.38645e-05	-1.78404	-0.351928
177116838	rs76850981	1.26474e-10	-1.73517	-2.13042e-10	1.47905e-05	-1.39386	-2.13042e-10	4.74474e-05	-1.44874	-2.13042e-10
177117108	rs7522073	4.47268e-11	-1.75431	-1.02032	9.53489e-06	-0.940749	-0.892139	2.01005e-05	-1.37357	-0.934035
177117470	rs7513002	1.00166e-10	-1.47746	-0.49092	8.39259e-06	-1.68039	-0.280107	2.53668e-05	-1.72299	-0.351928
177117834	rs10913293	6.34017e-11	-1.87921	-0.546506	6.20315e-06	-1.91989	-0.342902	1.92059e-05	-1.94078	-0.412361
177118123	rs59413640	1.00653e-10	-1.4726	-0.49092	8.42349e-06	-1.67671	-0.280107	2.54526e-05	-1.71961	-0.351928
177118235	rs183057690	1.37983e-10	-1.64807	-2.13042e-10	1.03828e-05	-1.74769	-2.13042e-10	2.8713e-05	-1.95101	-2.13042e-10
177119023	rs143820232	1.45525e-10	-1.59486	-2.13042e-10	2.97989e-05	-0.693376	-2.13042e-10	7.10582e-05	-1.04486	-2.13042e-10
177120353	rs72720734	1.45542e-10	-1.59474	-2.13042e-10	2.98055e-05	-0.693155	-2.13042e-10	7.10716e-05	-1.04467	-2.13042e-10
177120588	rs6691459	1.01021e-10	-1.46371	-0.496166	8.43049e-06	-1.66997	-0.286023	2.54654e-05	-1.71341	-0.357624
177120784	rs143984726	8.89781e-10	-1.89493e-10	0.215769	8.38167e-05	-1.89493e-10	0.340786	0.000303838	-1.89493e-10	0.408136
177121766	rs6686716	1.01978e-10	-1.45428	-0.496166	8.49115e-06	-1.6628	-0.286023	2.56339e-05	-1.70682	-0.357624
177121982	rs35840613	1.71315e-10	-0.270873	-1.16083	3.58852e-06	-1.61171	-1.1984	1.23699e-05	-1.60784	-1.18525
177123540	rs12094495	9.73074e-11	-1.49536	-0.501974	8.17758e-06	-1.69388	-0.292574	2.47561e-05	-1.73535	-0.363932
177123541	rs77662597	2.68706e-10	-0.981587	-2.13042e-10	4.38773e-05	-0.30645	-2.13042e-10	8.56559e-05	-0.858019	-2.13042e-10
177123881	rs11806241	4.16774e-11	-1.79912	-1.04613	8.313e-06	-1.04597	-0.924061	1.80266e-05	-1.45242	-0.964091
177124019	rs6691106	1.18196e-10	-1.80287	-2.13042e-10	8.54737e-06	-1.94222	-2.13042e-10	2.90238e-05	-1.94024	-2.13042e-10
177125354	rs10798502	4.24342e-11	-1.77828	-1.04897	9.00917e-06	-0.961998	-0.927606	1.9299e-05	-1.38088	-0.967424
177126659	rs530232	5.33921e-10	-0.0170311	-0.277927	9.52286e-06	-1.63285	-0.201299	2.91893e-05	-1.77567	-0.158886
177126787	rs12084892	1.16142e-10	-1.32423	-0.496166	9.5999e-06	-1.54007	-0.286023	2.94099e-05	-1.5694	-0.357624
177127105	rs12085014	1.11926e-10	-1.3723	-0.485069	9.15895e-06	-1.5996	-0.273513	2.75054e-05	-1.6484	-0.345577
177127264	rs12088649	1.06575e-10	-1.42129	-0.485069	8.81796e-06	-1.63754	-0.273513	2.65559e-05	-1.68353	-0.345577
177127772	rs55873113	1.08012e-10	-1.40204	-0.49092	8.89104e-06	-1.6227	-0.280107	2.67526e-05	-1.6698	-0.351928
177128691	rs114555500	1.1206e-09	0.446414	-2.13042e-10	3.74621e-05	-0.464517	-2.13042e-10	0.000123097	-0.49538	-2.13042e-10
177129012	rs11577430	2.666e-10	-0.989456	-2.13042e-10	4.34296e-05	-0.316705	-2.13042e-10	8.49431e-05	-0.866375	-2.13042e-10
177129038	rs11588719	3.59689e-10	-0.826713	0.136746	0.000112402	0.544774	0.0894633	0.000155469	-0.338515	0.0766062
177129230	rs11577465	3.48816e-10	-0.859017	0.138355	9.16358e-05	0.338931	0.0910454	0.000132285	-0.501579	0.0781808
177130037	rs2014384	3.53965e-10	-0.79815	0.0921416	0.000112248	0.587242	0.0456216	0.000154005	-0.304344	0.0329741
177130248	rs17314464	4.8252e-09	2.99175	-1.08535	3.32561e-06	-1.76432	-1.12187	1.24271e-05	-1.70417	-1.0843
177130255	rs72720739	1.12778e-10	-1.84978	-2.13042e-10	2.78308e-05	-0.761705	-2.13042e-10	5.40208e-05	-1.31899	-2.13042e-10
177130455	rs10798503	1.59083e-10	-1.02071	-0.485069	1.21565e-05	-1.31647	-0.273513	3.58778e-05	-1.38266	-0.345577
177131583	rs12039332	1.14064e-10	-1.34228	-0.496166	9.2599e-06	-1.57613	-0.286023	2.77753e-05	-1.62659	-0.357624
177131921	rs72720740	1.4275e-10	-1.61411	-2.13042e-10	2.87333e-05	-0.729791	-2.13042e-10	6.88982e-05	-1.07573	-2.13042e-10
177132067	rs12021769	4.10369e-11	-1.79054	-1.0702	8.23582e-06	-1.02518	-0.95417	1.77971e-05	-1.43696	-0.992359
177132403	rs12088305	1.12573e-10	-1.34385	-0.50776	9.12833e-06	-1.57736	-0.299103	2.73963e-05	-1.62773	-0.370218
177132459	rs4652230	4.70963e-09	2.96974	-1.08758	3.28965e-06	-1.77213	-1.12494	1.21935e-05	-1.72207	-1.08538
177132493	rs77450426	2.92914e-10	-0.895326	-2.13042e-10	4.90673e-05	-0.194654	-2.13042e-10	9.38613e-05	-0.766539	-2.13042e-10
177132836	rs4652231	1.1199e-10	-1.34385	-0.512948	9.07503e-06	-1.57736	-0.30496	2.72423e-05	-1.62773	-0.375855
177132841	rs35011339	2.42846e-10	-1.08278	-2.13042e-10	8.52884e-05	0.358193	-2.13042e-10	0.000277744	0.318342	-2.13042e-10
177133041	rs116239393	1.16986e-10	-1.81315	-2.13042e-10	8.5237e-06	-1.945	-2.13042e-10	2.90493e-05	-1.93936	-2.13042e-10
177133083	rs58372053	1.10745e-10	-1.34928	-0.518691	8.97803e-06	-1.58162	-0.311446	2.69657e-05	-1.63169	-0.382098
177133326	rs6704133	1.07748e-10	-1.36933	-0.526081	8.76484e-06	-1.59729	-0.31981	2.61897e-05	-1.64625	-0.396742
177133364	rs1010263	3.03187e-10	-0.860855	-2.13042e-10	5.1294e-05	-0.150272	-2.13042e-10	9.73502e-05	-0.730042	-2.13042e-10
177133388	rs191155804	3.71589e-10	-1.89493e-10	-0.657419	2.95171e-05	-1.89493e-10	-0.702878	0.000103356	-1.89493e-10	-0.670181
177134399	rs58098535	4.06784e-11	-1.77635	-1.09316	7.99022e-06	-1.02639	-0.983242	1.75447e-05	-1.42404	-1.01957
177134410	rs57081256	1.10085e-10	-1.34385	-0.530109	8.90075e-06	-1.57736	-0.32435	2.67386e-05	-1.62773	-0.394516
177134445	rs57160124	1.06768e-10	-1.36933	-0.535218	8.67487e-06	-1.59729	-0.330128	2.61026e-05	-1.64625	-0.400074
177134448	rs75754298	2.05847e-10	-1.89493e-10	-1.24808	1.83551e-05	-1.89493e-10	-1.17794	6.01404e-05	-1.89493e-10	-1.21167
177134606	rs60658933	1.06768e-10	-1.36933	-0.535218	8.67487e-06	-1.59729	-0.330128	2.61026e-05	-1.64625	-0.400074
177134709	rs12092285	4.04518e-11	-1.77635	-1.09875	7.93343e-06	-1.02639	-0.990375	1.74282e-05	-1.42404	-1.02623
177135109	rs72720742	1.4936e-10	-1.56885	-2.13042e-10	3.12789e-05	-0.644903	-2.13042e-10	7.4048e-05	-1.00364	-2.13042e-10
177135257	rs12088979	1.0557e-10	-1.36933	-0.546506	8.56476e-06	-1.59729	-0.342902	2.57838e-05	-1.64625	-0.412361
177135763	rs6665358	1.05038e-10	-1.36933	-0.551556	8.51592e-06	-1.59729	-0.34862	2.56424e-05	-1.64625	-0.417861
177136025	rs6701604	1.04531e-10	-1.37417	-0.551556	8.48387e-06	-1.60106	-0.34862	2.55528e-05	-1.64975	-0.417861
177136117	rs6665725	5.99863e-11	-1.84961	-0.631476	5.53853e-06	-1.93667	-0.43945	1.73844e-05	-1.94767	-0.505118
177137343	rs72720747	1.49316e-10	-1.56914	-2.13042e-10	3.12617e-05	-0.645453	-2.13042e-10	7.40134e-05	-1.00411	-2.13042e-10
177138090	rs72720750	1.45123e-10	-1.59762	-2.13042e-10	2.96443e-05	-0.698578	-2.13042e-10	7.07452e-05	-1.04927	-2.13042e-10
177138228	rs140439283	1.77177e-10	-1.39806	-2.13042e-10	1.08383e-05	-1.70476	-2.13042e-10	3.58707e-05	-1.72844	-2.13042e-10
177138301	rs6425414	1.12502e-10	-1.38426	-0.467974	9.25044e-06	-1.60891	-0.254261	2.77793e-05	-1.65703	-0.327032
177138674	rs139149581	3.18757e-10	-0.810779	-2.13042e-10	9.66021e-06	-1.81983	-2.13042e-10	3.60597e-05	-1.72318	-2.13042e-10
177138970	rs7515582	1.0436e-10	-1.3591	-0.568259	8.4232e-06	-1.5893	-0.367551	2.53673e-05	-1.63884	-0.436063
177139812	rs2049162	1.01798e-10	-1.37898	-0.573231	8.24696e-06	-1.60481	-0.373191	2.48696e-05	-1.65323	-0.441484
177141231	rs11590995	3.13882e-10	-0.826189	-2.13042e-10	5.36269e-05	-0.105796	-2.13042e-10	0.000100986	-0.693371	-2.13042e-10
177142106	rs10913294	1.0304e-10	-1.33889	-0.601204	8.24339e-06	-1.57347	-0.404969	2.48345e-05	-1.62411	-0.472015
177142783	rs2056936	1.00393e-10	-1.3542	-0.611908	8.04639e-06	-1.58547	-0.41715	2.42731e-05	-1.63527	-0.483713
177143195	rs7514506	2.94459e-10	-0.890065	-2.13042e-10	4.94013e-05	-0.187871	-2.13042e-10	9.43857e-05	-0.760967	-2.13042e-10
177143590	rs6685565	1.04059e-10	-1.31834	-0.611908	8.27634e-06	-1.55729	-0.41715	2.49181e-05	-1.60905	-0.483713
177144113	rs72720753	1.52198e-10	-1.55003	-2.13042e-10	3.52595e-05	-0.525111	-2.13042e-10	7.4457e-05	-0.998134	-2.13042e-10
177144156	rs12568416	2.59809e-10	0.147937	-1.1632	3.60729e-06	-1.61172	-1.19317	1.50429e-05	-1.44017	-1.15728
177145042	rs6681004	4.19964e-11	-1.73709	-1.10053	9.23647e-06	-0.872024	-0.992662	1.86756e-05	-1.35277	-1.02836
177145140	rs7534953	1.00393e-10	-1.3542	-0.611908	8.04639e-06	-1.58547	-0.41715	2.42731e-05	-1.63527	-0.483713
177145775	rs10913295	1.02452e-10	-1.33391	-0.611908	8.17551e-06	-1.56955	-0.41715	2.46352e-05	-1.62047	-0.483713
177146908	rs12061077	5.45681e-11	-1.86412	-0.711639	5.09863e-06	-1.92761	-0.531267	1.59005e-05	-1.94889	-0.593118
177146933	rs12097418	1.01943e-10	-1.33889	-0.611908	8.14358e-06	-1.57347	-0.41715	2.45457e-05	-1.62411	-0.483713
177146959	rs12071829	1.03416e-10	-1.32338	-0.613059	8.23271e-06	-1.56127	-0.418462	2.47948e-05	-1.61275	-0.484972
177147161	rs17314596	1.44516e-10	-1.60182	-2.13042e-10	3.2874e-05	-0.595164	-2.13042e-10	8.85797e-05	-0.824454	-2.13042e-10
177147668	rs12058777	1.02879e-10	-1.33391	-0.607748	8.21432e-06	-1.56955	-0.412415	2.47475e-05	-1.62047	-0.479165
177147999	rs6687997	1.0424e-10	-1.32556	-0.602948	8.31374e-06	-1.56298	-0.406953	2.50303e-05	-1.61435	-0.473921
177148159	rs725416	4.12941e-11	-1.73916	-1.11533	8.69689e-06	-0.913177	-1.0117	1.8052e-05	-1.36899	-1.04611
177148745	rs137997673	1.03134e-10	-1.93918	-2.13042e-10	8.54182e-06	-1.94287	-2.13042e-10	2.93527e-05	-1.92897	-2.13042e-10
177148959	rs57143436	1.04764e-10	-1.32055	-0.602948	8.34662e-06	-1.55904	-0.406953	2.51225e-05	-1.61067	-0.473921
177149013	rs148664875	1.10262e-09	0.430236	-2.13042e-10	3.85555e-05	-0.435747	-2.13042e-10	0.000138804	-0.375291	-2.13042e-10
177149644	rs17380289	1.58206e-10	-0.766531	-0.744779	2.67022e-05	-0.0296021	-0.773499	4.92432e-05	-0.630333	-0.781253
177150031	rs115460190	1.02379e-10	-1.94652	-2.13042e-10	1.25427e-05	-1.55871	-2.13042e-10	3.3428e-05	-1.79896	-2.13042e-10
177150202	rs72720756	1.48191e-10	-1.57671	-2.13042e-10	3.35158e-05	-0.57583	-2.13042e-10	7.14391e-05	-1.03951	-2.13042e-10
177150869	rs73034435	1.26396e-10	-1.14163	-0.594153	1.00029e-05	-1.48822	-0.296746	3.18802e-05	-1.49018	-0.356194
177151226	rs74518646	1.90332e-10	-1.26814	-0.058296	1.76153e-05	-1.51895	0.299874	5.04671e-05	-1.57256	0.185526
177152360	rs12090000	8.0843e-10	-1.31959	1.43948	8.94791e-05	-1.54621	1.95237	0.000351236	-1.21092	1.76403
177152438	rs114797295	1.08866e-10	-1.88509	-2.13042e-10	1.2121e-05	-1.59291	-2.13042e-10	3.21215e-05	-1.83883	-2.13042e-10
177153019	rs57639532	2.02319e-10	-1.89493e-10	-1.26536	1.67554e-05	-1.89493e-10	-1.26913	5.68414e-05	-1.89493e-10	-1.26809
177153036	rs12048055	2.38912e-10	-1.89493e-10	-1.09911	1.90067e-05	-1.89493e-10	-1.14305	6.32316e-05	-1.89493e-10	-1.16155
177153118	rs12048084	1.77206e-10	-1.3379	-0.0599967	1.7048e-05	-1.55252	0.300703	5.0132e-05	-1.58071	0.187017
177153480	rs17380303	2.36696e-10	-0.660064	-0.448367	3.264e-05	-0.117909	-0.4844	6.08544e-05	-0.705709	-0.494164
177153777	rs17314674	2.3931e-10	-0.600099	-0.497348	3.34143e-05	-0.0465848	-0.532277	6.1548e-05	-0.646802	-0.541738
177154031	rs10913296	1.68843e-10	-1.28356	-0.16268	1.54875e-05	-1.5312	0.183385	4.46319e-05	-1.58402	0.0741111
177154174	rs60596527	3.27205e-10	-0.667838	-0.116781	4.58109e-05	-0.103772	-0.159551	8.28911e-05	-0.719662	-0.171167
177155054	rs72720757	1.03627e-10	-1.93441	-2.13042e-10	1.37432e-05	-1.46731	-2.13042e-10	3.58458e-05	-1.72913	-2.13042e-10
177155537	rs66778594	5.25255e-11	-1.85718	-0.756725	6.6957e-06	-1.66718	-0.519203	1.88729e-05	-1.79045	-0.580179
177156338	rs114219691	1.11332e-10	-1.86269	-2.13042e-10	1.93482e-05	-1.12525	-2.13042e-10	5.32871e-05	-1.33266	-2.13042e-10
177156354	rs74968601	1.04704e-10	-1.92407	-2.13042e-10	1.70346e-05	-1.2526	-2.13042e-10	4.92331e-05	-1.41179	-2.13042e-10
177156527	rs12564343	1.0343e-10	-1.17165	-0.764654	8.82926e-06	-1.37368	-0.536099	2.734e-05	-1.44421	-0.555796
177156815	rs556482	1.85011e-10	-1.35479	-2.13042e-10	1.12759e-05	-1.66518	-2.13042e-10	3.38065e-05	-1.7877	-2.13042e-10
177157516	rs10913297	3.31128e-08	4.49836	-0.665887	3.21205e-06	-1.86282	-1.05812	1.15293e-05	-1.81303	-1.05043
177158515	rs116151408	4.31216e-09	1.79399	-2.13042e-10	0.000110444	0.616663	-2.13042e-10	0.000951478	1.54966	-2.13042e-10
177158553	rs12117541	5.8614e-08	4.95828	-0.554762	3.64544e-06	-1.80204	-0.992326	1.32312e-05	-1.739	-0.98678
177158596	rs12120894	4.86048e-08	4.81	-0.593727	3.88897e-06	-1.71333	-1.01638	1.38639e-05	-1.668	-1.01108
177158631	rs12128612	4.50401e-08	4.78511	-0.645008	3.68272e-06	-1.73683	-1.04736	1.30657e-05	-1.69598	-1.04239
177158739	rs1521441	2.029e-08	3.12323	0.219444	7.0851e-06	-1.89058	-0.239275	2.48247e-05	-1.88349	-0.213027
177159280	rs1402641	5.50571e-08	5.1743	-0.833378	3.70664e-06	-1.62851	-1.14921	1.29477e-05	-1.59928	-1.14816
177159354	rs1402642	5.67529e-08	4.97942	-0.608168	3.51302e-06	-1.80689	-1.02449	1.26302e-05	-1.74965	-1.02261
177160621	rs3926739	1.71597e-08	3.08935	0.0857648	6.43737e-06	-1.89423	-0.3315	2.24391e-05	-1.88735	-0.310201
177160932	rs11805486	9.81368e-10	0.313741	-2.13042e-10	4.70659e-05	-0.236298	-2.13042e-10	5.8456e-05	-1.24008	-2.13042e-10
177161354	rs78738011	1.22105e-10	-1.77033	-2.13042e-10	2.19131e-05	-1.00076	-2.13042e-10	4.16436e-05	-1.57921	-2.13042e-10
177162809	rs12031932	8.96698e-11	-1.03756	-1.04151	6.28939e-06	-1.36876	-0.880227	2.18907e-05	-1.35174	-0.870554
177162912	rs75595453	2.6213e-10	-1.89493e-10	-1.00636	2.14762e-05	-1.89493e-10	-1.0209	7.29092e-05	-1.89493e-10	-1.01914
177163218	rs72720760	1.0221e-10	-1.94818	-2.13042e-10	1.24612e-05	-1.56523	-2.13042e-10	3.668e-05	-1.70612	-2.13042e-10
177163992	rs72720761	1.01943e-10	-1.9508	-2.13042e-10	1.1118e-05	-1.67928	-2.13042e-10	3.4116e-05	-1.77859	-2.13042e-10
177164539	rs1521442	1.52881e-08	3.05184	0.0077895	5.89178e-06	-1.89814	-0.416143	2.0561e-05	-1.8915	-0.393457
177165146	rs10913298	6.00886e-11	-1.33041	-1.14898	4.38874e-06	-1.58267	-1.02613	1.61344e-05	-1.51185	-1.01556
177165301	rs10753144	1.34245e-08	2.83709	0.0925379	6.19109e-06	-1.91811	-0.346627	2.15956e-05	-1.91283	-0.323041
177166183	rs12076832	1.01095e-10	-0.944762	-1.01438	7.04314e-06	-1.29421	-0.841579	2.45551e-05	-1.27615	-0.831289
177166438	rs12076969	1.01739e-10	-0.938414	-1.01438	7.07937e-06	-1.28908	-0.841579	2.46831e-05	-1.27095	-0.831289
177166553	rs72720762	4.18938e-10	0.610292	-1.14778	2.88935e-06	-1.86573	-1.16108	9.36047e-06	-1.89463	-1.17723
177167075	rs78085575	2.60051e-10	-1.89493e-10	-1.01433	2.1865e-05	-1.89493e-10	-1.00296	7.3183e-05	-1.89493e-10	-1.01539
177167883	rs12079554	9.85232e-11	-0.977461	-1.00745	6.92165e-06	-1.32058	-0.832613	2.41253e-05	-1.30288	-0.822216
177168507	rs12563309	1.07027e-10	-0.892136	-1.00999	7.39196e-06	-1.25157	-0.835887	2.57877e-05	-1.23293	-0.825529
177169280	rs12126154	3.92757e-08	4.57883	-0.575678	3.42154e-06	-1.85319	-1.00456	1.22398e-05	-1.80105	-1.00261
177169416	rs72720764	1.02295e-10	-1.94734	-2.13042e-10	1.06232e-05	-1.72481	-2.13042e-10	3.29149e-05	-1.81443	-2.13042e-10
177169869	rs116837574	1.02335e-10	-1.94696	-2.13042e-10	1.28074e-05	-1.53783	-2.13042e-10	3.59745e-05	-1.72555	-2.13042e-10
177170135	rs12082646	1.89725e-10	-0.425928	-0.903703	9.7919e-06	-1.10515	-0.70114	3.48559e-05	-1.06784	-0.68929
177170590	rs10798504	1.9321e-08	2.81588	0.477866	8.5394e-06	-1.91793	-0.025221	2.98635e-05	-1.91386	0.00214307
177170720	rs2861918	1.09178e-05	9.78303	-0.152331	1.06304e-05	-1.00027	-0.723858	3.04648e-05	-1.17072	-0.721062
177170796	rs2902096	2.27743e-08	2.96107	0.497115	8.46621e-06	-1.94279	-0.00896967	2.98162e-05	-1.93188	0.0185716
177171151	rs12070106	1.54947e-10	-0.651961	-0.880165	9.13592e-06	-1.21305	-0.662584	3.24029e-05	-1.17469	-0.655417
177172749	rs149364065	1.05285e-10	-1.91854	-2.13042e-10	8.59254e-06	-1.93695	-2.13042e-10	4.46758e-05	-1.50892	-2.13042e-10
177172779	rs77099397	2.73463e-10	-1.89493e-10	-0.96404	2.84413e-05	-1.89493e-10	-0.740005	9.7234e-05	-1.89493e-10	-0.731236
177173241	rs72720766	1.02293e-10	-1.94736	-2.13042e-10	1.25739e-05	-1.55622	-2.13042e-10	3.69445e-05	-1.69894	-2.13042e-10
177173363	rs4652232	5.05853e-08	4.82768	-0.571474	3.50431e-06	-1.82069	-1.01316	1.2627e-05	-1.76136	-1.01115
177173884	rs10753147	8.72386e-08	5.38487	-0.58367	3.83588e-06	-1.73396	-1.00949	1.40384e-05	-1.659	-1.00756
177174074	rs4652233	5.88837e-09	3.13956	-1.03403	2.73192e-06	-1.8861	-1.19674	9.38348e-06	-1.88044	-1.18897
177174356	rs115518330	2.61211e-10	-1.89493e-10	-1.00988	2.19647e-05	-1.89493e-10	-0.998408	7.35089e-05	-1.89493e-10	-1.01095
177174736	rs9919270	7.67668e-09	3.38116	-1.01042	2.84975e-06	-1.85633	-1.18429	9.80957e-06	-1.84952	-1.17548
177176212	rs12083725	7.62975e-11	-1.29886	-0.941707	3.4802e-06	-1.74117	-1.09959	1.2952e-05	-1.62806	-1.11905
177176213	rs487768	2.8569e-10	0.0593248	-0.979625	2.52802e-06	-1.93965	-1.22076	8.55808e-06	-1.93564	-1.22584
177176442	rs79975643	1.23947e-10	-1.75535	-2.13042e-10	2.40358e-05	-0.908304	-2.13042e-10	4.33018e-05	-1.54016	-2.13042e-10
177177303	rs140454716	6.30461e-09	2.17383	-2.13042e-10	1.61858e-05	-1.30371	-2.13042e-10	6.85183e-05	-1.08126	-2.13042e-10
177177453	rs114114968	1.02365e-10	-1.94666	-2.13042e-10	4.68714e-05	-0.240439	-2.13042e-10	0.000147468	-0.314746	-2.13042e-10
177178218	rs537648	6.09741e-11	-1.76253	-0.70223	1.04073e-05	-1.59402	-0.151322	3.99226e-05	-1.60261	-0.0188086
177178708	rs2294254	3.21671e-10	-0.801676	-2.13042e-10	8.65937e-06	-1.9292	-2.13042e-10	2.90428e-05	-1.93959	-2.13042e-10
177179064	rs112112485	8.1768e-10	0.131265	-2.13042e-10	9.15889e-06	-1.87312	-2.13042e-10	3.50458e-05	-1.7517	-2.13042e-10
177179432	rs17380506	1.28965e-10	-1.71567	-2.13042e-10	2.27773e-05	-0.962083	-2.13042e-10	5.81387e-05	-1.24553	-2.13042e-10
177179486	rs72720768	3.64876e-09	1.62694	-2.13042e-10	1.12907e-05	-1.66386	-2.13042e-10	3.53113e-05	-1.74415	-2.13042e-10
177179617	rs482484	5.796e-11	-1.79041	-0.725044	1.05466e-05	-1.54859	-0.183452	4.04643e-05	-1.55513	-0.0528032
177181347	rs556287	5.86327e-11	-1.79041	-0.713505	1.07196e-05	-1.54859	-0.167178	4.11672e-05	-1.55513	-0.0355808
177181655	rs806253	5.82896e-11	-1.79041	-0.719373	1.06314e-05	-1.54859	-0.175448	4.08085e-05	-1.55513	-0.0443313
177182042	rs12746872	2.89665e-10	-0.906482	-2.13042e-10	8.81039e-06	-1.91191	-2.13042e-10	2.94289e-05	-1.92638	-2.13042e-10
177182132	rs12074160	2.94131e-10	-0.891181	-2.13042e-10	8.78493e-06	-1.91481	-2.13042e-10	2.93617e-05	-1.92867	-2.13042e-10
177183225	rs34717204	2.89665e-10	-0.906482	-2.13042e-10	8.81039e-06	-1.91191	-2.13042e-10	2.94289e-05	-1.92638	-2.13042e-10
177183500	rs113175301	1.28112e-09	1.82644	-1.24615	4.1969e-06	-1.6976	-0.955902	1.25042e-05	-1.79006	-0.99224
177184274	rs138346091	3.7539e-10	-1.89493e-10	-0.64724	3.04923e-05	-1.89493e-10	-0.670373	0.000101596	-1.89493e-10	-0.687354
177184356	rs34172536	2.8569e-10	-0.920298	-2.13042e-10	8.83446e-06	-1.90919	-2.13042e-10	2.9493e-05	-1.9242	-2.13042e-10
177184723	rs518362	6.10723e-11	-1.77874	-0.684411	1.0207e-05	-1.56654	-0.19823	3.99709e-05	-1.57293	-0.0472716
177185854	rs61814774	1.02029e-10	-1.94995	-2.13042e-10	1.14377e-05	-1.65093	-2.13042e-10	3.36368e-05	-1.79274	-2.13042e-10
177185977	rs12731117	2.94131e-10	-0.891181	-2.13042e-10	8.78493e-06	-1.91481	-2.13042e-10	2.93617e-05	-1.92867	-2.13042e-10
177186530	rs12759893	2.8569e-10	-0.920298	-2.13042e-10	8.83446e-06	-1.90919	-2.13042e-10	2.9493e-05	-1.9242	-2.13042e-10
177187010	rs72720770	1.16386e-09	1.73429	-1.25	4.08856e-06	-1.72105	-0.95861	1.22915e-05	-1.80863	-0.990818
177188011	rs12093301	2.89665e-10	-0.906482	-2.13042e-10	8.81039e-06	-1.91191	-2.13042e-10	2.94289e-05	-1.92638	-2.13042e-10
177188034	rs36045327	9.66627e-11	-1.35272	-0.651259	2.59404e-05	-0.526094	-0.30595	0.000122911	-0.297967	-0.19893
177188180	rs76267710	3.61396e-10	-1.89493e-10	-0.685233	1.85788e-05	-1.89493e-10	-1.16583	6.1313e-05	-1.89493e-10	-1.19236
177188251	rs566442	2.12017e-10	-1.21854	-2.13042e-10	9.00759e-06	-1.88978	-2.13042e-10	2.93399e-05	-1.92941	-2.13042e-10
177188408	rs510635	2.02622e-10	-0.144382	-1.11948	4.90087e-06	-1.69222	-0.80621	1.70996e-05	-1.7408	-0.728502
177188632	rs150273144	6.32687e-09	-1.89493e-10	2.17735	0.000475902	-1.89493e-10	2.07737	0.00161944	-1.89493e-10	2.08148
177189061	rs78772624	3.32814e-10	-1.89493e-10	-0.767623	1.82192e-05	-1.89493e-10	-1.18537	6.28693e-05	-1.89493e-10	-1.1673
177189898	rs10913299	5.50171e-11	-1.90785	-0.659713	1.15177e-05	-1.82273	0.178768	3.3976e-05	-1.89188	0.109171
177189932	rs554351	3.5197e-11	-1.87235	-1.1419	5.83459e-06	-1.26562	-1.05843	1.76581e-05	-1.45435	-0.982811
177189986	rs554454	3.47601e-11	-1.88203	-1.1447	5.87584e-06	-1.25496	-1.06204	1.76642e-05	-1.44979	-0.987024
177190731	rs557474	3.47997e-11	-1.8809	-1.1447	5.96794e-06	-1.23941	-1.06204	1.79813e-05	-1.432	-0.987024
177191593	rs532001	3.54567e-11	-1.87299	-1.13391	5.78908e-06	-1.28338	-1.04849	1.76708e-05	-1.46001	-0.976428
177192066	rs188950715	1.3467e-09	-1.89493e-10	0.630204	9.84769e-05	-1.89493e-10	0.501976	0.000355783	-1.89493e-10	0.565963
177192181	rs6660903	6.16003e-11	-1.68261	-0.77193	8.6603e-06	-1.67302	-0.256079	3.28371e-05	-1.68391	-0.132887
177192208	rs66800096	3.62199e-11	-1.85472	-1.13088	5.52998e-06	-1.33304	-1.04462	1.7012e-05	-1.50246	-0.971975
177192257	rs67549513	3.59181e-11	-1.87704	-1.11692	6.13185e-06	-1.25146	-1.02289	1.84929e-05	-1.44229	-0.948676
177192405	rs72720771	1.02434e-09	1.61657	-1.25997	3.72345e-06	-1.76905	-1.00414	1.12506e-05	-1.85411	-1.03383
177192943	rs55699262	1.54086e-09	2.031	-1.26612	3.54452e-06	-1.78506	-1.03738	1.12408e-05	-1.82156	-1.06724
177193039	rs55657925	1.62614e-09	2.08663	-1.26787	3.52202e-06	-1.77356	-1.05526	1.11683e-05	-1.81138	-1.0839
177193101	rs75911486	4.71863e-10	-0.418518	-2.13042e-10	1.11651e-05	-1.67505	-2.13042e-10	4.38852e-05	-1.52678	-2.13042e-10
177193352	rs12131307	5.04947e-11	-1.49134	-1.162	4.1721e-06	-1.56754	-1.09189	1.22985e-05	-1.7226	-1.07628
177193408	rs10913300	5.21103e-11	-1.4581	-1.16375	4.03664e-06	-1.59679	-1.09564	1.20193e-05	-1.74505	-1.07679
177193575	rs72720772	1.31297e-09	1.84943	-1.24459	2.93515e-06	-1.82696	-1.18413	9.19045e-06	-1.88889	-1.20131
177193697	rs932311	6.96708e-10	1.14705	-1.17589	4.87663e-06	-1.70896	-0.794426	1.57949e-05	-1.77852	-0.770153
177193950	rs932310	1.08367e-09	0.706192	-0.293293	5.68317e-06	-1.54533	-0.805002	1.57916e-05	-1.73518	-0.813702
177194569	rs760689	6.2224e-10	1.1214	-1.26328	3.76546e-06	-1.7128	-1.04917	1.20194e-05	-1.78245	-1.03938
177195050	rs760688	4.66176e-11	-1.6899	-1.04333	7.09617e-06	-1.61755	-0.510744	2.75299e-05	-1.50086	-0.492221
177195555	rs1009160	5.41781e-11	-1.42133	-1.1616	5.34574e-06	-1.41495	-0.9966	1.51756e-05	-1.61317	-0.9755
177196068	rs6683060	5.1887e-11	-1.64592	-0.980216	6.04597e-06	-1.57088	-0.717573	2.15707e-05	-1.54843	-0.688595
177197448	rs989536	6.99208e-10	-0.025258	-2.13042e-10	9.05061e-06	-1.88501	-2.13042e-10	2.87488e-05	-1.94976	-2.13042e-10
177197804	rs1980443	3.76692e-11	-1.75292	-1.19345	9.02771e-06	-0.844593	-1.04295	2.20694e-05	-1.18777	-1.0264
177197808	rs71628231	7.04487e-10	-0.0177368	-2.13042e-10	9.08108e-06	-1.88165	-2.13042e-10	2.87807e-05	-1.94865	-2.13042e-10
177198818	rs6674725	7.4605e-10	0.0395864	-2.13042e-10	8.98749e-06	-1.89201	-2.13042e-10	2.87355e-05	-1.95022	-2.13042e-10
177198998	rs3176441	7.92259e-10	0.0996821	-2.13042e-10	8.89964e-06	-1.90184	-2.13042e-10	2.87141e-05	-1.95097	-2.13042e-10
177199323	rs3176442	3.65899e-11	-1.75004	-1.2254	9.42033e-06	-0.743741	-1.10124	2.22539e-05	-1.11828	-1.08756
177199426	rs12734367	8.58952e-10	0.180507	-2.13042e-10	8.79686e-06	-1.91345	-2.13042e-10	2.87251e-05	-1.95058	-2.13042e-10
177199560	rs7521851	8.07918e-10	0.119254	-2.13042e-10	8.87318e-06	-1.90481	-2.13042e-10	2.87126e-05	-1.95102	-2.13042e-10
177199664	rs75359207	1.19354e-10	-1.79312	-2.13042e-10	2.23335e-05	-0.98176	-2.13042e-10	4.22009e-05	-1.56592	-2.13042e-10
177199810	rs139859990	1.25825e-10	-1.74032	-2.13042e-10	1.28417e-05	-1.53515	-2.13042e-10	3.80665e-05	-1.66902	-2.13042e-10
177201645	rs6684962	9.30796e-10	0.260834	-2.13042e-10	8.71088e-06	-1.92327	-2.13042e-10	2.87792e-05	-1.9487	-2.13042e-10
177203013	rs12040163	3.63774e-11	-1.75004	-1.23122	9.36343e-06	-0.743741	-1.10729	2.21202e-05	-1.11828	-1.09359
177203054	rs142551184	1.02004e-10	-1.9502	-2.13042e-10	8.49934e-06	-1.94786	-2.13042e-10	3.7329e-05	-1.68859	-2.13042e-10
177203853	rs7523311	8.93991e-10	0.220489	-2.13042e-10	8.75214e-06	-1.91855	-2.13042e-10	2.87468e-05	-1.94983	-2.13042e-10
177204137	rs926319	7.20686e-11	-1.18083	-1.11676	1.02101e-05	-0.852765	-0.911707	3.4796e-05	-0.867379	-0.891476
177204250	rs10798505	3.72979e-11	-1.72821	-1.22806	8.95061e-06	-0.795293	-1.10083	2.13382e-05	-1.161	-1.08686
177204853	rs12758156	9.30796e-10	0.260834	-2.13042e-10	8.71088e-06	-1.92327	-2.13042e-10	2.87792e-05	-1.9487	-2.13042e-10
177204902	rs1879563	7.20478e-11	-1.18083	-1.11705	1.01837e-05	-0.852765	-0.914298	3.46541e-05	-0.867379	-0.895562
177204973	rs12758344	1.0122e-09	0.344677	-2.13042e-10	8.63695e-06	-1.9318	-2.13042e-10	2.88792e-05	-1.94524	-2.13042e-10
177205107	rs1879564	2.08772e-10	-1.89493e-10	-1.23396	1.69852e-05	-1.89493e-10	-1.2555	5.78109e-05	-1.89493e-10	-1.25118
177207740	rs926318	3.67545e-11	-1.74289	-1.22806	9.26243e-06	-0.761048	-1.10083	2.19519e-05	-1.13264	-1.08686
177207800	rs926317	3.70229e-11	-1.73561	-1.22806	9.10463e-06	-0.778232	-1.10083	2.16416e-05	-1.14688	-1.08686
177208980	rs982875	3.68144e-11	-1.74289	-1.22643	9.29284e-06	-0.761048	-1.09755	2.20269e-05	-1.13264	-1.08345
177209673	rs1967666	3.69052e-11	-1.74289	-1.22396	9.34606e-06	-0.761048	-1.09184	2.21865e-05	-1.13264	-1.07623
177210200	rs58102470	8.76257e-10	0.200453	-2.13042e-10	8.77406e-06	-1.91605	-2.13042e-10	2.87346e-05	-1.95025	-2.13042e-10
177210930	rs143238021	1.51093e-09	-1.89493e-10	0.745273	7.1572e-05	-1.89493e-10	0.182857	0.000244205	-1.89493e-10	0.189653
177211129	rs10489309	7.14953e-11	-1.20795	-1.09762	1.01873e-05	-0.885203	-0.881504	3.48196e-05	-0.899599	-0.858579
177211415	rs10753148	3.7864e-11	-1.72069	-1.22052	8.93995e-06	-0.81223	-1.08509	2.14169e-05	-1.17499	-1.06918
177211909	rs1402638	3.77983e-11	-1.72069	-1.22226	8.90966e-06	-0.81223	-1.08848	2.13413e-05	-1.17499	-1.07272
177212876	rs1013219	3.79311e-11	-1.72069	-1.21875	8.97063e-06	-0.81223	-1.08166	2.14935e-05	-1.17499	-1.06561
177213425	rs76139557	7.92032e-09	2.40198	-2.13042e-10	8.47374e-06	-1.95087	-2.13042e-10	2.88288e-05	-1.94698	-2.13042e-10
177214110	rs6699955	7.27666e-11	-1.1969	-1.09105	1.07337e-05	-0.842807	-0.871653	3.65479e-05	-0.861291	-0.848442
177214454	rs79193325	2.64504e-10	-1.89493e-10	-0.997351	1.68667e-05	-1.89493e-10	-1.26251	5.71546e-05	-1.89493e-10	-1.2626
177215803	rs6703964	3.75715e-11	-1.73561	-1.21335	9.37262e-06	-0.778232	-1.07182	2.23478e-05	-1.14688	-1.05475
177217597	rs2205880	3.80618e-11	-1.73911	-1.19688	9.49315e-06	-0.796793	-1.04048	2.3009e-05	-1.1513	-1.02117
177217942	rs11577869	3.75e-11	-1.75706	-1.1938	1.02768e-05	-0.726311	-1.03165	2.4275e-05	-1.10379	-1.01512
177218104	rs1293347	5.84993e-11	-1.25184	-1.25435	2.5044e-06	-1.91521	-1.25459	8.42982e-06	-1.91861	-1.25797
177219255	rs10798506	9.34231e-11	-1.09196	-0.946104	1.43142e-05	-0.778127	-0.648467	4.92328e-05	-0.79341	-0.618386
177219545	rs12752137	1.23526e-09	0.543834	-2.13042e-10	8.53027e-06	-1.94422	-2.13042e-10	2.93537e-05	-1.92894	-2.13042e-10
177219740	rs71628232	1.04172e-10	-1.92916	-2.13042e-10	1.55569e-05	-1.34334	-2.13042e-10	3.44783e-05	-1.76803	-2.13042e-10
177220214	rs117488253	6.24167e-10	-1.89493e-10	-0.138789	6.62694e-05	-1.89493e-10	0.105883	0.000222935	-1.89493e-10	0.0985246
177220507	rs10798507	4.19046e-11	-1.75004	-1.08977	1.20686e-05	-0.743741	-0.853498	2.86989e-05	-1.11828	-0.83322
177222157	rs2204047	4.2655e-11	-1.73561	-1.08645	1.17185e-05	-0.778232	-0.848446	2.80343e-05	-1.14688	-0.828046
177222811	rs6663848	8.20564e-11	-1.21842	-0.949375	1.23146e-05	-0.92674	-0.650323	4.21698e-05	-0.941019	-0.625634
177223080	rs55924279	4.23736e-11	-1.73561	-1.09307	1.1601e-05	-0.778232	-0.858521	2.77465e-05	-1.14688	-0.838364
177223387	rs80244500	1.78214e-10	-1.39222	-2.13042e-10	3.05054e-05	-0.669944	-2.13042e-10	7.02958e-05	-1.05564	-2.13042e-10
177223516	rs200439294	1.52975e-10	-1.54493	-2.13042e-10	3.79382e-05	-0.451889	-2.13042e-10	6.02021e-05	-1.21065	-2.13042e-10
177223673	rs12744134	1.02052e-09	0.35286	-2.13042e-10	8.64589e-06	-1.93076	-2.13042e-10	2.88577e-05	-1.94598	-2.13042e-10
177224911	rs113436772	1.03593e-10	-1.93474	-2.13042e-10	9.25899e-06	-1.86225	-2.13042e-10	3.07056e-05	-1.88391	-2.13042e-10
177225400	rs2861919	4.08478e-11	-1.72069	-1.14467	1.03451e-05	-0.81223	-0.939102	2.48008e-05	-1.17499	-0.922489
177227503	rs35106233	1.01988e-10	-1.95035	-2.13042e-10	1.05759e-05	-1.72927	-2.13042e-10	3.05995e-05	-1.88737	-2.13042e-10
177228512	rs6674326	4.63863e-11	-1.53744	-1.20076	6.78095e-06	-1.14173	-1.032	1.74759e-05	-1.42851	-1.01902
177228588	rs6674400	7.01112e-11	-1.21175	-1.11337	1.00792e-05	-0.892779	-0.884597	3.44436e-05	-0.900925	-0.868109
177228705	rs75752690	1.95213e-09	2.23567	-1.23421	2.59372e-06	-1.92793	-1.20683	8.55442e-06	-1.94152	-1.22039
177228787	rs12734243	1.02212e-10	-1.94815	-2.13042e-10	1.05492e-05	-1.7318	-2.13042e-10	3.07317e-05	-1.88306	-2.13042e-10
177229677	rs12031532	1.14295e-10	-1.1948	-0.641626	4.80228e-05	-0.0501795	-0.165991	0.000156158	-0.132485	-0.125001
177230782	rs12083865	1.81069e-09	0.926258	-2.13042e-10	8.53815e-06	-1.9433	-2.13042e-10	3.09633e-05	-1.87555	-2.13042e-10
177231312	rs12731391	1.85637e-09	0.951174	-2.13042e-10	8.51162e-06	-1.94641	-2.13042e-10	3.09353e-05	-1.87646	-2.13042e-10
177231743	rs4650961	5.53002e-11	-1.30579	-1.25664	2.63479e-06	-1.86977	-1.24927	8.8078e-06	-1.87764	-1.25507
177231771	rs117872480	2.34928e-10	-1.89493e-10	-1.11593	1.68953e-05	-1.89493e-10	-1.26081	5.71334e-05	-1.89493e-10	-1.26297
177232064	rs10798508	6.47418e-11	-1.26442	-1.14038	9.20473e-06	-0.955985	-0.912143	3.15695e-05	-0.963883	-0.892282
177235117	rs12031361	8.70365e-07	7.54393	-0.442472	5.9807e-06	-1.33353	-0.965779	2.13266e-05	-1.27792	-0.970486
177236545	rs114417088	1.21096e-09	0.523965	-2.13042e-10	1.77873e-05	-1.20936	-2.13042e-10	5.5138e-05	-1.29852	-2.13042e-10
177237394	rs2139876	3.53438e-11	-1.78142	-1.22866	4.45434e-06	-1.48762	-1.10634	1.43315e-05	-1.54981	-1.0961
177237533	rs17380778	0.000231965	13.3018	-0.614956	3.00256e-06	-1.71941	-1.26897	1.03213e-05	-1.70731	-1.26684
177239085	rs74526077	6.7656e-11	-1.78685	-0.573918	3.27477e-06	-1.86037	-1.04123	1.13972e-05	-1.85424	-1.02075
177239894	rs188964957	1.36484e-10	-1.659	-2.13042e-10	2.16735e-05	-1.01176	-2.13042e-10	5.60931e-05	-1.28134	-2.13042e-10
177240167	rs146574891	2.09363e-10	-1.89493e-10	-1.23113	1.67568e-05	-1.89493e-10	-1.26904	5.68449e-05	-1.89493e-10	-1.26803
177243163	rs78750590	2.16972e-09	2.06355	-0.956399	2.49786e-06	-1.90923	-1.26318	8.72117e-06	-1.88709	-1.25551
177243582	rs11583327	0.000190468	13.1166	-0.626836	2.69306e-06	-1.82864	-1.26853	8.97759e-06	-1.84894	-1.26469
177244149	rs12035003	6.278e-10	-1.89493e-10	-0.132985	4.2761e-05	-1.89493e-10	-0.332219	0.000161589	-1.89493e-10	-0.223299
177244721	rs77702814	1.44954e-09	1.6549	-0.951099	2.63786e-06	-1.85545	-1.26243	9.30729e-06	-1.82317	-1.25439
177245064	rs150046352	1.00853e-09	0.341041	-2.13042e-10	1.00454e-05	-1.78073	-2.13042e-10	3.46196e-05	-1.76394	-2.13042e-10
177246233	rs141255332	1.13996e-10	-1.83904	-2.13042e-10	1.07296e-05	-1.71484	-2.13042e-10	3.20958e-05	-1.83963	-2.13042e-10
177246523	rs72720787	1.02942e-09	0.361547	-2.13042e-10	3.72135e-05	-0.471175	-2.13042e-10	0.000240928	0.17614	-2.13042e-10
177246705	rs76204340	2.59151e-09	2.17653	-0.891745	2.5002e-06	-1.91989	-1.25158	8.74352e-06	-1.90046	-1.23958
177246766	rs74920193	1.53758e-09	1.69982	-0.937067	2.62477e-06	-1.86261	-1.26024	9.25952e-06	-1.83147	-1.25124
177247693	rs138799872	2.07173e-10	-1.89493e-10	-1.24165	1.77545e-05	-1.89493e-10	-1.21121	5.952e-05	-1.89493e-10	-1.22204
177247854	rs3176443	0.0307824	17.8208	-0.245772	2.46583e-06	-1.91609	-1.26923	8.21658e-06	-1.93321	-1.26899
177250670	rs1045736	1.62086e-09	0.815508	-2.13042e-10	8.5358e-06	-1.94358	-2.13042e-10	2.94071e-05	-1.92712	-2.13042e-10
177251740	rs118006232	3.1309e-10	-1.89493e-10	-0.828716	2.87881e-05	-1.89493e-10	-0.727884	9.84355e-05	-1.89493e-10	-0.718956
177251792	rs17315200	0.00016346	12.8579	-0.521028	2.63543e-06	-1.85094	-1.26786	8.75775e-06	-1.86921	-1.26921
177252114	rs35709620	1.49709e-09	0.736072	-2.13042e-10	8.49722e-06	-1.94811	-2.13042e-10	2.90836e-05	-1.93818	-2.13042e-10
177252285	rs17315214	0.000165072	12.8579	-0.511213	2.63662e-06	-1.85094	-1.26741	8.75764e-06	-1.86921	-1.26922
177252510	rs9425454	5.74977e-10	-0.220877	-2.13042e-10	3.00983e-05	-0.683378	-2.13042e-10	0.000122863	-0.497288	-2.13042e-10
177253298	rs11581477	0.000226164	13.1584	-0.496865	2.70839e-06	-1.82485	-1.26664	8.96885e-06	-1.84547	-1.26913
177253945	rs1996742	0.000210097	13.0702	-0.482377	2.6894e-06	-1.83279	-1.26574	8.9061e-06	-1.85272	-1.2689
177254482	rs58967969	0.0510654	18.1398	-0.0586497	2.50429e-06	-1.90849	-1.26135	8.32208e-06	-1.92557	-1.26387
177254925	rs11582500	3.3397e-07	6.1436	-2.13042e-10	9.41647e-06	-1.84539	-2.13042e-10	3.15717e-05	-1.8561	-2.13042e-10
177255241	rs11582132	0.000406924	13.7525	-0.503595	2.86925e-06	-1.76615	-1.26765	9.40143e-06	-1.79828	-1.26922
177255276	rs77200077	1.9787e-09	1.86951	-0.854523	2.6072e-06	-1.88672	-1.24285	9.14206e-06	-1.86695	-1.22852
177255838	rs1521439	4.42998e-11	-1.51864	-1.26558	6.5727e-06	-1.06037	-1.14455	2.10072e-05	-1.11109	-1.1524
177256493	rs12729262	5.10776e-07	7.19363	-0.62515	5.04165e-06	-1.35145	-1.11866	1.51022e-05	-1.45573	-1.13778
177257146	rs74683788	2.67809e-10	-0.984933	-2.13042e-10	8.65277e-06	-1.92997	-2.13042e-10	2.90078e-05	-1.94079	-2.13042e-10
177257258	rs113831577	1.04647e-10	-1.92461	-2.13042e-10	1.0773e-05	-1.7108	-2.13042e-10	5.1824e-05	-1.3605	-2.13042e-10
177258204	rs16851031	4.9532e-07	7.19363	-0.655876	4.96826e-06	-1.35145	-1.13332	1.48971e-05	-1.45573	-1.15146
177258873	rs72720790	0.000600209	14.1026	-0.46499	2.93283e-06	-1.74643	-1.26545	9.59455e-06	-1.77828	-1.26888
177259373	rs72720791	0.00047944	13.8825	-0.469553	2.86191e-06	-1.7706	-1.26575	9.38354e-06	-1.80043	-1.26897
177260028	rs12133299	5.16208e-11	-1.43291	-1.19837	7.38474e-06	-1.28264	-0.805794	2.05973e-05	-1.45691	-0.826284
177260147	rs12733032	1.01971e-10	-1.95052	-2.13042e-10	1.21694e-05	-1.58892	-2.13042e-10	3.00534e-05	-1.90538	-2.13042e-10
177260372	rs75375071	1.80109e-09	1.75929	-0.838348	2.65829e-06	-1.87151	-1.23865	9.34963e-06	-1.84968	-1.22334
177260387	rs12737508	1.34306e-09	0.627502	-2.13042e-10	8.47286e-06	-1.95098	-2.13042e-10	2.88288e-05	-1.94698	-2.13042e-10
177260833	rs1402639	4.49272e-11	-1.50878	-1.26138	6.35844e-06	-1.07439	-1.16367	2.03437e-05	-1.12471	-1.17088
177260916	rs16851035	4.92654e-07	7.19363	-0.661273	4.95159e-06	-1.35145	-1.13668	1.48472e-05	-1.45573	-1.15481
177261054	rs79728360	1.81247e-09	1.75929	-0.83205	2.66279e-06	-1.87151	-1.23696	9.36901e-06	-1.84968	-1.22127
177261108	rs11587000	0.000683676	14.2373	-0.469553	2.97762e-06	-1.73097	-1.26575	9.73122e-06	-1.76404	-1.26897
177261342	rs75872248	1.82401e-09	1.75929	-0.825704	2.66743e-06	-1.87151	-1.23522	9.38886e-06	-1.84968	-1.21916
177262345	rs80112274	1.83982e-09	1.75929	-0.817072	2.6739e-06	-1.87151	-1.2328	9.41639e-06	-1.84968	-1.21623
177262675	rs66465149	0.129561	19.0318	-0.0195829	2.61778e-06	-1.86647	-1.25905	8.60218e-06	-1.89404	-1.2623
177263131	rs79101307	1.02125e-10	-1.94901	-2.13042e-10	7.71159e-05	0.257463	-2.13042e-10	0.000247325	0.202345	-2.13042e-10
177263168	rs11585306	0.000677451	14.2373	-0.478702	2.97752e-06	-1.73097	-1.26579	9.73099e-06	-1.76404	-1.269
177263227	rs117635510	2.12992e-10	-1.89493e-10	-1.21395	1.8703e-05	-1.89493e-10	-1.15916	6.4417e-05	-1.89493e-10	-1.14298
177263663	rs2861971	4.49596e-11	-1.50878	-1.26066	6.34212e-06	-1.07439	-1.16624	2.02933e-05	-1.12471	-1.17336
177263956	rs111837750	1.91215e-09	1.77407	-0.79329	2.68682e-06	-1.87366	-1.22583	9.47227e-06	-1.8521	-1.20789
177264374	rs144530198	6.84426e-09	2.25596	-2.13042e-10	7.45986e-05	0.224276	-2.13042e-10	0.000208946	0.0337176	-2.13042e-10
177265547	rs72720800	0.000714035	14.2808	-0.469553	2.99282e-06	-1.72588	-1.26575	9.77702e-06	-1.75935	-1.26897
177265737	rs67664585	0.134174	19.0318	0.0154085	2.62664e-06	-1.86647	-1.25567	8.62655e-06	-1.89404	-1.25947
177266395	rs9425455	8.9233e-11	-0.867618	-1.21634	2.41896e-06	-1.9366	-1.26791	8.18045e-06	-1.93739	-1.26922
177268475	rs72722503	0.000703678	14.2808	-0.484165	2.99013e-06	-1.72588	-1.26665	9.77512e-06	-1.75935	-1.26917
177268669	rs68105828	0.164217	19.2129	0.0363537	2.6639e-06	-1.85461	-1.25344	8.72815e-06	-1.88424	-1.25757
177269474	rs766021	4.44523e-11	-1.51864	-1.26215	6.47839e-06	-1.06037	-1.159	2.06642e-05	-1.11109	-1.16886
177269949	rs114840846	4.05063e-10	-0.571165	-2.13042e-10	1.0586e-05	-1.72832	-2.13042e-10	3.64332e-05	-1.71288	-2.13042e-10
177270324	rs79200650	3.66073e-09	2.33941	-0.709203	2.60519e-06	-1.93229	-1.19805	9.13248e-06	-1.92101	-1.17551
177270441	rs2205879	6.98074e-07	7.44187	-0.560992	5.55769e-06	-1.28666	-1.08601	1.64679e-05	-1.39669	-1.11026
177271313	rs16851037	0.189761	19.3298	0.0640653	2.69394e-06	-1.84657	-1.25027	8.81117e-06	-1.87752	-1.25482
177271452	rs141531743	1.85421e-10	-1.35258	-2.13042e-10	1.02992e-05	-1.75578	-2.13042e-10	3.89762e-05	-1.64541	-2.13042e-10
177271612	rs113908756	1.16125e-10	-1.82054	-2.13042e-10	1.10333e-05	-1.68693	-2.13042e-10	3.95735e-05	-1.6302	-2.13042e-10
177271797	rs17315298	0.000676118	14.2808	-0.524117	2.98477e-06	-1.72588	-1.26845	9.77676e-06	-1.75935	-1.269
177274018	rs2861972	4.41456e-11	-1.51864	-1.26907	6.82908e-06	-1.06037	-1.10628	2.17354e-05	-1.11109	-1.11832
177274486	rs970764	4.97323e-11	-1.49415	-1.1744	7.79542e-06	-1.29101	-0.743304	2.35379e-05	-1.37905	-0.770688
177274554	rs970763	7.96575e-07	7.59138	-0.578505	5.74655e-06	-1.24646	-1.09279	1.69425e-05	-1.35992	-1.11861
177274735	rs35735655	1.02373e-10	-1.94658	-2.13042e-10	1.28609e-05	-1.53365	-2.13042e-10	3.06877e-05	-1.88449	-2.13042e-10
177274955	rs144451860	1.7132e-10	-1.43167	-2.13042e-10	4.36608e-05	-0.311396	-2.13042e-10	6.48802e-05	-1.13581	-2.13042e-10
177275253	rs12024151	4.42428e-11	-1.51819	-1.26732	6.56836e-06	-1.07512	-1.13047	2.15186e-05	-1.09788	-1.14156
177275650	rs57046618	0.000512644	14.0473	-0.567401	2.93851e-06	-1.74072	-1.26922	9.50968e-06	-1.78846	-1.26758
177275913	rs77647867	2.82773e-09	2.09329	-0.721266	2.64688e-06	-1.91216	-1.20231	9.31348e-06	-1.89649	-1.1804
177276006	rs16851048	0.232488	19.5889	0.0080166	2.7451e-06	-1.82161	-1.25642	8.86693e-06	-1.86592	-1.2601
177277925	rs9425803	5.46205e-11	-1.42863	-1.14617	6.18502e-06	-1.02068	-1.24503	1.64222e-05	-1.25049	-1.25923
177278052	rs78201088	2.60113e-09	1.99608	-0.707583	2.68693e-06	-1.90198	-1.19747	9.47797e-06	-1.88454	-1.17484
177278313	rs75139342	8.15488e-10	0.128581	-2.13042e-10	6.79383e-05	0.130754	-2.13042e-10	0.000253853	0.2284	-2.13042e-10
177278434	rs141077456	3.97233e-10	-1.89493e-10	-0.590683	3.12142e-05	-1.89493e-10	-0.646973	0.000106486	-1.89493e-10	-0.640346
177279412	rs12569209	2.93012e-08	4.97938	-1.2692	3.51316e-06	-1.76932	-1.06201	1.10708e-05	-1.84322	-1.06083
177280121	rs6670165	0.0380861	17.468	0.319863	2.98513e-06	-1.81683	-1.17737	9.69616e-06	-1.86312	-1.17351
177280491	rs760687	3.6268e-08	5.19234	-1.26886	3.67709e-06	-1.73349	-1.05223	1.15186e-05	-1.81524	-1.04915
177281505	rs75967088	6.58497e-09	2.76081	-0.543472	2.79461e-06	-1.95102	-1.10914	9.79313e-06	-1.95053	-1.07615
177281746	rs16851050	6.83331e-05	11.8972	-0.432522	2.83807e-06	-1.78867	-1.25605	8.94428e-06	-1.85841	-1.25893
177282200	rs7542908	2.98656e-10	-0.875915	-2.13042e-10	6.1831e-05	0.0365591	-2.13042e-10	0.000146056	-0.324366	-2.13042e-10
177282235	rs17315346	4.72397e-07	6.49037	-2.13042e-10	5.20895e-05	-0.134884	-2.13042e-10	0.000140622	-0.362282	-2.13042e-10
177282831	rs4652238	3.96167e-08	5.28094	-1.26914	3.6546e-06	-1.7178	-1.07405	1.13837e-05	-1.8028	-1.07338
177283296	rs79122187	9.51985e-05	12.2454	-0.449143	2.9511e-06	-1.74905	-1.25662	9.2099e-06	-1.82795	-1.26012
177283623	rs1883244	6.44596e-05	11.8149	-0.408513	2.82209e-06	-1.79748	-1.25289	8.91029e-06	-1.86504	-1.25611
177284107	rs2205881	1.77274e-10	-1.12988	-0.267634	4.53614e-06	-1.74106	-0.834708	1.50067e-05	-1.77715	-0.822707
177284114	rs140700447	3.12455e-10	-0.830747	-2.13042e-10	8.3668e-05	0.339011	-2.13042e-10	0.00026946	0.288063	-2.13042e-10
177284456	rs9425804	3.96313e-08	5.28094	-1.26877	3.61687e-06	-1.7178	-1.08443	1.12659e-05	-1.8028	-1.08378
177284570	rs114565907	7.01647e-10	-0.0217762	-2.13042e-10	2.20907e-05	-0.99269	-2.13042e-10	7.35487e-05	-1.01041	-2.13042e-10
177285129	rs141856191	2.51792e-10	-1.89493e-10	-1.0466	2.17057e-05	-1.89493e-10	-1.01027	7.82555e-05	-1.89493e-10	-0.948378
177285337	rs74640249	3.58233e-10	-1.89493e-10	-0.694023	1.7052e-05	-1.89493e-10	-1.25158	5.78932e-05	-1.89493e-10	-1.24976
177285594	rs139533864	9.13649e-10	-1.89493e-10	0.24224	7.58438e-05	-1.89493e-10	0.24083	0.000267578	-1.89493e-10	0.281054
177286000	rs12401643	1.77287e-10	-1.11139	-0.286048	4.50472e-06	-1.73591	-0.846807	1.48943e-05	-1.7724	-0.834973
177288087	rs78374856	2.26647e-10	-1.15181	-2.13042e-10	1.03846e-05	-1.74753	-2.13042e-10	3.93022e-05	-1.63708	-2.13042e-10
177288208	rs1883243	0.000100542	12.2898	-0.43889	2.96621e-06	-1.74372	-1.25684	9.25291e-06	-1.82379	-1.25962
177288335	rs1883242	0.000100542	12.2898	-0.43889	2.96621e-06	-1.74372	-1.25684	9.25291e-06	-1.82379	-1.25962
177288558	rs4652239	1.36566e-10	-0.762169	-0.896231	2.70037e-06	-1.89775	-1.19671	8.80737e-06	-1.94172	-1.19105
177288559	rs140828341	2.02371e-10	-1.89493e-10	-1.2651	1.71247e-05	-1.89493e-10	-1.24732	5.85558e-05	-1.89493e-10	-1.23838
177288759	rs112410126	7.75041e-09	2.83175	-0.451454	2.92291e-06	-1.9508	-1.06446	1.02929e-05	-1.94954	-1.02735
177288910	rs113214139	7.39878e-09	2.79621	-0.462345	2.90657e-06	-1.95098	-1.06989	1.02266e-05	-1.9501	-1.03326
177289064	rs58219571	0.000101045	12.2898	-0.433899	2.96804e-06	-1.74372	-1.25622	9.25794e-06	-1.82379	-1.25908
177289883	rs10798509	1.67914e-10	-1.0911	-0.360658	4.24882e-06	-1.746	-0.895205	1.40512e-05	-1.78159	-0.884065
177289972	rs112651114	7.65151e-09	2.8149	-0.447444	2.9285e-06	-1.9509	-1.06245	1.03125e-05	-1.94983	-1.02517
177290220	rs72722526	6.77958e-05	11.8972	-0.440416	2.83531e-06	-1.78867	-1.25702	8.9366e-06	-1.85841	-1.25979
177290731	rs4652240	3.78827e-08	5.22907	-1.26203	3.43561e-06	-1.71869	-1.13496	1.07012e-05	-1.8036	-1.1344
177291911	rs2142752	1.70165e-10	-1.01962	-0.418818	3.96666e-06	-1.77878	-0.931142	1.31549e-05	-1.81125	-0.920311
177292870	rs112514430	0.00010204	12.1333	-0.267646	3.06821e-06	-1.7452	-1.22155	9.56634e-06	-1.82383	-1.22627
177292925	rs2205887	3.85225e-08	5.22907	-1.24528	3.22967e-06	-1.71869	-1.19677	1.00485e-05	-1.8036	-1.19733
177293040	rs114496455	8.04013e-09	2.8149	-0.397902	3.00327e-06	-1.9509	-1.03724	1.05982e-05	-1.94983	-0.997843
177293303	rs4559456	1.52912e-10	-1.1077	-0.437642	4.1111e-06	-1.73017	-0.943988	1.35607e-05	-1.76758	-0.933594
177293423	rs144035233	1.10581e-10	-1.86946	-2.13042e-10	1.24753e-05	-1.5641	-2.13042e-10	4.5745e-05	-1.48528	-2.13042e-10
177293978	rs140974950	1.60345e-10	-1.49788	-2.13042e-10	2.03981e-05	-1.0724	-2.13042e-10	3.90762e-05	-1.64284	-2.13042e-10
177294353	rs139475032	5.23688e-09	1.98827	-2.13042e-10	2.67677e-05	-0.800652	-2.13042e-10	8.98187e-05	-0.810564	-2.13042e-10
177294362	rs115449657	8.19883e-09	2.8149	-0.378356	3.03387e-06	-1.9509	-1.0271	1.0715e-05	-1.94983	-0.986887
177294375	rs149687334	1.03003e-08	2.66472	-2.13042e-10	8.4928e-06	-1.94863	-2.13042e-10	2.89186e-05	-1.94387	-2.13042e-10
177294420	rs2205886	6.84005e-05	11.7436	-0.277937	2.92754e-06	-1.7899	-1.22378	9.22192e-06	-1.85839	-1.22838
177294932	rs4652242	4.22683e-08	5.31788	-1.24129	3.25773e-06	-1.7025	-1.20432	1.01047e-05	-1.79064	-1.20471
177294993	rs4652243	1.50035e-10	-1.09377	-0.470568	3.99955e-06	-1.73721	-0.964455	1.31967e-05	-1.774	-0.95439
177295611	rs147059593	2.05561e-10	-1.89493e-10	-1.24946	1.6759e-05	-1.89493e-10	-1.26891	5.69735e-05	-1.89493e-10	-1.26577
177297230	rs16851062	6.5442e-05	11.7048	-0.28333	2.91197e-06	-1.79409	-1.22493	9.18274e-06	-1.86156	-1.22947
177297611	rs78502333	8.22208e-09	2.83175	-0.392376	3.01215e-06	-1.9508	-1.03439	1.0634e-05	-1.94954	-0.994755
177297615	rs12025907	1.46225e-10	-1.09377	-0.496287	3.93683e-06	-1.73721	-0.980262	1.29864e-05	-1.774	-0.97046
177297622	rs2861973	1.49268e-10	-1.07973	-0.489733	3.92536e-06	-1.74414	-0.97625	1.29576e-05	-1.7803	-0.96638
177297630	rs140937204	2.78612e-10	-1.89493e-10	-0.945387	2.13312e-05	-1.89493e-10	-1.02767	7.16145e-05	-1.89493e-10	-1.03706
177298001	rs2223297	6.5442e-05	11.7048	-0.28333	2.91197e-06	-1.79409	-1.22493	9.18274e-06	-1.86156	-1.22947
177298104	rs72722535	6.26834e-05	11.6617	-0.28333	2.89864e-06	-1.79868	-1.22493	9.15108e-06	-1.86501	-1.22947
177298375	rs76695035	1.96148e-10	-1.29634	-2.13042e-10	8.72259e-06	-1.92193	-2.13042e-10	2.89987e-05	-1.94111	-2.13042e-10
177298448	rs4652244	1.47329e-10	-1.07973	-0.502812	3.8941e-06	-1.74414	-0.984246	1.28526e-05	-1.7803	-0.974512
177298645	rs12037472	2.99475e-10	-1.89493e-10	-0.873177	2.4897e-05	-1.89493e-10	-0.8731	8.80806e-05	-1.89493e-10	-0.830104
177298956	rs1569469	2.84842e-10	-0.923271	-2.13042e-10	5.09263e-05	-0.157467	-2.13042e-10	0.000134331	-0.408047	-2.13042e-10
177299151	rs112935138	1.18094e-10	-1.80373	-2.13042e-10	1.323e-05	-1.50536	-2.13042e-10	7.54708e-05	-0.984611	-2.13042e-10
177299241	rs56172555	0.000132679	12.4218	-0.293537	3.16367e-06	-1.70904	-1.22707	9.79388e-06	-1.7951	-1.2315
177299632	rs77235379	8.06752e-09	2.4204	-2.13042e-10	8.47272e-06	-1.95099	-2.13042e-10	2.87146e-05	-1.95095	-2.13042e-10
177299909	rs114941157	5.73476e-09	-1.85556	3.93465	0.000615287	-1.51614	3.85039	0.00309316	-1.08724	3.81584
177300379	rs1123317	0.000126312	12.3816	-0.302587	3.14557e-06	-1.71422	-1.22763	9.75559e-06	-1.79925	-1.23126
177300787	rs2861974	0.000119705	12.3597	-0.334335	3.18944e-06	-1.69279	-1.23521	9.76257e-06	-1.79063	-1.23917
177300809	rs4453002	8.10805e-05	11.9648	-0.329088	3.03498e-06	-1.74344	-1.2342	9.39495e-06	-1.82996	-1.23822
177301668	rs6683975	5.0085e-10	-0.361824	0.00292435	5.00246e-06	-1.92366	-0.554252	1.72355e-05	-1.92797	-0.533416
177301880	rs6660559	1.23808e-07	6.37541	-1.22413	4.34766e-06	-1.35594	-1.26227	1.35679e-05	-1.4408	-1.25985
177302518	rs17659270	1.74897e-08	3.38627	-0.192112	3.90089e-06	-1.93212	-0.794522	1.41427e-05	-1.92087	-0.738293
177302777	rs12563758	7.17563e-08	5.83718	-1.23136	3.93851e-06	-1.45942	-1.25763	1.20925e-05	-1.56048	-1.25529
177302972	rs4652245	4.52872e-10	-0.644377	0.184781	6.51669e-06	-1.8525	-0.360975	2.16875e-05	-1.89198	-0.339642
177303628	rs10798510	4.10271e-10	-0.744868	0.18648	6.62113e-06	-1.83614	-0.361437	2.19853e-05	-1.87593	-0.342055
177304312	rs6667899	2.0145e-08	3.52504	-0.189536	3.95636e-06	-1.91971	-0.792811	1.44954e-05	-1.89804	-0.736484
177304352	rs116151820	1.54307e-10	-1.53626	-2.13042e-10	2.14732e-05	-1.02104	-2.13042e-10	8.2162e-05	-0.899664	-2.13042e-10
177304441	rs6693903	1.69203e-08	3.1994	-0.0383378	4.28646e-06	-1.94167	-0.690712	1.5583e-05	-1.93337	-0.628802
177304940	rs4140633	4.19884e-10	-0.66911	0.133881	6.25313e-06	-1.8615	-0.393268	2.0649e-05	-1.90007	-0.380618
177305805	rs7528533	7.60446e-08	5.8855	-1.22163	3.97314e-06	-1.44722	-1.26107	1.2171e-05	-1.5496	-1.2597
177305858	rs3946142	3.70444e-10	-0.777287	0.116783	6.39318e-06	-1.82585	-0.406766	2.10432e-05	-1.86756	-0.394214
177306387	rs17659437	0.0133331	15.9515	0.78683	1.33718e-05	-1.01668	-0.478019	4.10422e-05	-1.08059	-0.513163
177307421	rs7531704	3.47116e-10	-0.844074	0.118528	6.55164e-06	-1.80274	-0.405389	2.14777e-05	-1.84852	-0.392828
177307653	rs6425418	3.61318e-10	-0.821892	0.136446	6.56407e-06	-1.815	-0.391241	2.14554e-05	-1.8638	-0.378577
177308311	rs35640420	9.29888e-08	6.05952	-1.19449	4.39396e-06	-1.33928	-1.26834	1.33972e-05	-1.44564	-1.26767
177308678	rs113859457	1.28583e-09	1.83215	-1.2482	2.9007e-06	-1.91103	-1.11186	9.18129e-06	-1.94076	-1.15043
177309264	rs78458174	1.41041e-09	1.92656	-1.25013	2.88988e-06	-1.90939	-1.11724	9.22025e-06	-1.93186	-1.15509
177309385	rs77664516	1.38955e-09	1.91138	-1.24985	2.8968e-06	-1.9078	-1.11644	9.23666e-06	-1.93078	-1.1544
177309473	rs6425419	2.34464e-09	2.12464	-0.939961	3.10447e-06	-1.81061	-1.14439	1.14477e-05	-1.73697	-1.1336
177309490	rs4650963	0.00691669	15.9531	0.128938	2.5023e-05	-0.267849	-0.600201	7.25912e-05	-0.34939	-0.674123
177309944	rs1014297	9.38115e-11	-1.41434	-0.61958	4.58315e-06	-1.85975	-0.705711	1.43664e-05	-1.9191	-0.724361
177310416	rs145168268	2.45769e-10	-1.89493e-10	-1.07081	1.88932e-05	-1.89493e-10	-1.14904	6.57074e-05	-1.89493e-10	-1.12315
177310483	rs75471399	1.038e-10	-1.93274	-2.13042e-10	9.86085e-06	-1.79927	-2.13042e-10	2.87442e-05	-1.94992	-2.13042e-10
177313194	rs74672888	2.02025e-10	-1.89493e-10	-1.26681	1.71474e-05	-1.89493e-10	-1.246	5.83997e-05	-1.89493e-10	-1.24105
177313278	rs6680701	2.44507e-09	2.46465	-1.23803	2.92714e-06	-1.77005	-1.24377	1.08699e-05	-1.68067	-1.24169
177314198	rs6658794	9.94128e-11	-1.68308	-0.292842	6.70275e-06	-1.8711	-0.314229	2.33628e-05	-1.80397	-0.353244
177314663	rs4650964	9.04089e-11	-1.76337	-0.307495	7.19223e-06	-1.77116	-0.343682	2.57324e-05	-1.67801	-0.382595
177315662	rs76464586	4.68977e-09	1.86267	0.0152635	4.72571e-06	-1.90248	-0.632351	1.64168e-05	-1.92709	-0.582965
177316726	rs12037639	1.23954e-07	4.84843	0.304033	5.70889e-06	-1.8999	-0.445921	1.73099e-05	-1.92362	-0.533464
177317252	rs12568066	5.16531e-10	0.901946	-1.23002	2.56208e-06	-1.89511	-1.25192	9.24297e-06	-1.83383	-1.25067
177317366	rs6678710	4.03079e-11	-1.9458	-0.932856	3.85005e-06	-1.93934	-0.80042	1.31622e-05	-1.88909	-0.841923
177318325	rs80340753	4.74595e-09	1.79933	0.0905077	5.02164e-06	-1.89504	-0.579052	1.74423e-05	-1.92178	-0.527678
177318717	rs74724163	4.75006e-09	1.79933	0.0913731	5.02474e-06	-1.89504	-0.578435	1.74534e-05	-1.92178	-0.527039
177319078	rs117909468	2.49967e-10	-1.89493e-10	-1.05388	1.95479e-05	-1.89493e-10	-1.11498	6.43675e-05	-1.89493e-10	-1.14375
177319633	rs72722566	2.3458e-10	-0.212477	-0.904933	5.3863e-06	-1.57659	-0.827395	1.70731e-05	-1.66188	-0.808969
177320466	rs189635458	1.00426e-06	7.24455	-2.13042e-10	5.92296e-05	-0.0064249	-2.13042e-10	0.000230272	0.130905	-2.13042e-10
177320470	rs6664016	8.63297e-11	-1.82076	-0.29627	7.547e-06	-1.73403	-0.332669	2.69656e-05	-1.64198	-0.371815
177321204	rs144614598	3.03356e-10	-1.89493e-10	-0.860299	2.22908e-05	-1.89493e-10	-0.98367	7.87719e-05	-1.89493e-10	-0.941801
177321386	rs12407549	1.95468e-09	2.22641	-1.22364	2.83471e-06	-1.78964	-1.25627	1.02602e-05	-1.72493	-1.25516
177321393	rs12757194	1.82948e-09	2.16022	-1.22364	2.79867e-06	-1.80243	-1.25627	1.01055e-05	-1.74012	-1.25516
177321589	rs10798511	8.44576e-11	-1.82076	-0.318194	7.38641e-06	-1.73403	-0.354178	2.64039e-05	-1.64198	-0.392867
177321917	rs9425805	1.00889e-09	1.59902	-1.25761	2.57571e-06	-1.90456	-1.23716	8.95277e-06	-1.87579	-1.24061
177321939	rs9425456	9.79595e-10	1.56259	-1.25066	2.55206e-06	-1.90353	-1.24742	8.90833e-06	-1.87176	-1.24961
177322250	rs143718845	3.13355e-10	-1.89493e-10	-0.82787	2.51079e-05	-1.89493e-10	-0.864664	8.49038e-05	-1.89493e-10	-0.866838
177322306	rs12034256	7.53768e-11	-1.54496	-0.707749	4.05257e-06	-1.922	-0.76649	1.39426e-05	-1.89228	-0.781127
177323124	rs6663086	7.65319e-06	8.425	0.850422	6.95022e-06	-1.94783	-0.201243	2.29994e-05	-1.94454	-0.228352
177323896	rs79538817	2.19699e-10	-1.89493e-10	-1.18295	1.74671e-05	-1.89493e-10	-1.22753	5.82745e-05	-1.89493e-10	-1.24319
177323987	rs79667169	2.69775e-09	1.29203	0.0329346	5.07885e-06	-1.84287	-0.61989	1.73733e-05	-1.88339	-0.570032
177324044	rs16851099	5.46006e-10	-1.89493e-10	-0.272577	3.51805e-05	-1.89493e-10	-0.527355	0.000109386	-1.89493e-10	-0.613476
177324509	rs10913304	7.3279e-09	2.32424	-2.13042e-10	0.000273182	1.52229	-2.13042e-10	0.00015597	-0.258695	-2.13042e-10
177325232	rs77374824	2.27668e-09	1.14612	0.00914596	5.13947e-06	-1.81424	-0.636657	1.74707e-05	-1.8604	-0.587435
177325319	rs6703634	2.27032e-09	1.14612	0.00634598	5.12936e-06	-1.81424	-0.638626	1.7435e-05	-1.8604	-0.589479
177325404	rs74855223	2.43784e-09	1.13838	0.0852767	5.27547e-06	-1.842	-0.582777	1.82231e-05	-1.87412	-0.53154
177326069	rs10489219	7.20468e-08	5.02453	-0.414668	3.95023e-06	-1.8503	-0.863775	1.23961e-05	-1.89642	-0.89455
177326156	rs72722581	1.62453e-07	5.70449	-0.281553	4.67059e-06	-1.77598	-0.770586	1.44846e-05	-1.83049	-0.804781
177326506	rs2294336	1.7009e-07	5.67656	-0.207678	4.87429e-06	-1.78018	-0.723695	1.50955e-05	-1.83397	-0.759988
177328296	rs4652247	2.26918e-08	2.52582	0.928733	1.35116e-05	-1.34851	-0.135788	3.11039e-05	-1.71757	-0.15345
177328462	rs75303705	1.0537e-10	-1.91772	-2.13042e-10	8.60277e-06	-1.93576	-2.13042e-10	2.89007e-05	-1.94449	-2.13042e-10
177328522	rs75982300	1.48398e-10	-1.57531	-2.13042e-10	2.8536e-05	-0.736679	-2.13042e-10	0.000123214	-0.494431	-2.13042e-10
177328547	rs10913305	9.04142e-11	-1.82324	-0.247561	1.77707e-05	-0.400643	-0.809652	2.48351e-05	-1.33433	-0.761765
177329230	rs71628236	1.02412e-10	-1.9462	-2.13042e-10	1.04246e-05	-1.74368	-2.13042e-10	2.8995e-05	-1.94123	-2.13042e-10
177331077	rs112503143	1.94403e-09	0.99731	-2.13042e-10	9.49652e-06	-1.83692	-2.13042e-10	3.06155e-05	-1.88685	-2.13042e-10
177331153	rs6672376	9.15833e-08	4.99319	-0.143388	4.66637e-06	-1.86882	-0.678648	1.47031e-05	-1.90458	-0.71572
177331241	rs12025407	6.70848e-10	1.20253	-1.26919	2.82349e-06	-1.85751	-1.19236	1.01962e-05	-1.78579	-1.20056
177331837	rs76537825	2.12644e-10	-1.89493e-10	-1.21559	1.71485e-05	-1.89493e-10	-1.24593	5.74428e-05	-1.89493e-10	-1.25757
177332605	rs12039685	1.44789e-07	5.3401	-0.0322739	5.27559e-06	-1.82731	-0.59745	1.64283e-05	-1.87232	-0.637029
177332967	rs1107923	7.51347e-11	-1.87725	-0.378673	2.06406e-05	-0.16448	-0.896106	2.70584e-05	-1.15752	-0.85284
177333159	rs10913308	8.59103e-11	-1.81615	-0.305756	1.66851e-05	-0.424931	-0.848402	2.34815e-05	-1.34962	-0.802527
177333791	rs144372475	2.16369e-10	-1.19822	-2.13042e-10	1.11522e-05	-1.67621	-2.13042e-10	4.67444e-05	-1.46366	-2.13042e-10
177334035	rs12140154	8.54168e-11	-1.82324	-0.30442	1.71104e-05	-0.400643	-0.847519	2.38653e-05	-1.33433	-0.801597
177334584	rs72722590	2.76127e-10	0.0418011	-0.996148	5.48226e-06	-1.45781	-0.928514	1.77982e-05	-1.51695	-0.91231
177335369	rs3918426	8.57023e-11	-1.81991	-0.30442	1.69142e-05	-0.412171	-0.847519	2.36926e-05	-1.3416	-0.801597
177336885	rs74759529	9.13172e-11	-1.85424	-0.206631	2.05472e-05	-0.283052	-0.782069	2.75549e-05	-1.25938	-0.7328
177336977	rs79706407	2.34365e-10	-1.89493e-10	-1.11833	1.83196e-05	-1.89493e-10	-1.17987	6.06248e-05	-1.89493e-10	-1.20365
177337444	rs10913310	6.04815e-10	1.09728	-1.26757	2.85362e-06	-1.8749	-1.16436	1.02286e-05	-1.80919	-1.17397
177337722	rs10913311	8.82311e-11	-1.80847	-0.286779	1.6473e-05	-0.450296	-0.835829	2.34195e-05	-1.3655	-0.789291
177338584	rs113350740	8.85658e-11	-1.81233	-0.279126	1.67679e-05	-0.43764	-0.830741	2.37323e-05	-1.35758	-0.783938
177338768	rs12048883	5.89838e-10	1.07188	-1.26723	2.84952e-06	-1.87887	-1.16183	1.01977e-05	-1.81463	-1.17156
177339198	rs112157657	8.70106e-11	-1.81233	-0.296842	1.65718e-05	-0.43764	-0.842504	2.34403e-05	-1.35758	-0.796317
177339370	rs12142979	8.78906e-11	-1.81233	-0.286779	1.66828e-05	-0.43764	-0.835829	2.36056e-05	-1.35758	-0.789291
177339571	rs76714282	1.15302e-06	7.38269	-2.13042e-10	6.73486e-05	0.122036	-2.13042e-10	0.000259769	0.251435	-2.13042e-10
177339611	rs35504019	6.04815e-10	1.09728	-1.26757	2.85362e-06	-1.8749	-1.16436	1.02286e-05	-1.80919	-1.17397
177339981	rs2861976	8.17177e-11	-1.94311	-0.228823	1.51696e-05	-1.10522	-0.263332	3.84173e-05	-1.35259	-0.307258
177340194	rs10913312	8.9611e-11	-1.81233	-0.267393	1.68995e-05	-0.43764	-0.822922	2.39283e-05	-1.35758	-0.775713
177340402	rs34208909	1.08098e-10	-1.89216	-2.13042e-10	1.49594e-05	-1.3825	-2.13042e-10	3.40779e-05	-1.77971	-2.13042e-10
177340427	rs149739916	1.50525e-10	-1.56108	-2.13042e-10	2.11619e-05	-1.03564	-2.13042e-10	4.11429e-05	-1.5913	-2.13042e-10
177340621	rs147882932	1.02164e-10	-1.94862	-2.13042e-10	1.809e-05	-1.19249	-2.13042e-10	6.19933e-05	-1.18133	-2.13042e-10
177341415	rs2205882	9.13354e-11	-1.80847	-0.252199	1.68574e-05	-0.450296	-0.812761	2.39945e-05	-1.3655	-0.765032
177341802	rs2902103	8.30798e-11	-1.86863	-0.286779	2.10418e-05	-0.205508	-0.835829	2.80583e-05	-1.18478	-0.789291
177341891	rs79798804	9.06991e-11	-1.82324	-0.244416	1.78082e-05	-0.400643	-0.807542	2.48903e-05	-1.33433	-0.759547
177343077	rs1883245	6.1968e-10	1.12279	-1.26879	2.89643e-06	-1.87082	-1.15355	1.03719e-05	-1.80365	-1.16561
177343281	rs17660139	3.82474e-10	-0.628546	-2.13042e-10	1.08754e-05	-1.70134	-2.13042e-10	3.44971e-05	-1.76748	-2.13042e-10
177343580	rs12048531	6.06728e-10	1.09728	-1.26441	2.98698e-06	-1.8749	-1.11869	1.06829e-05	-1.80919	-1.13052
177343793	rs67709676	5.56753e-08	5.20171	-0.849628	3.5255e-06	-1.80121	-1.02661	1.1004e-05	-1.86513	-1.04496
177344128	rs112322263	8.17012e-11	-1.85741	-0.314725	1.95441e-05	-0.269728	-0.845443	2.595e-05	-1.25079	-0.8014
177344140	rs2861977	5.66408e-11	-1.94737	-0.591111	1.35169e-05	-1.08567	-0.398234	3.50641e-05	-1.31647	-0.434707
177344835	rs12028782	2.06762e-10	0.0225888	-1.26623	2.7255e-06	-1.88555	-1.19964	8.77013e-06	-1.9294	-1.20761
177346147	rs10489220	8.25856e-11	-1.86054	-0.300835	1.99918e-05	-0.256352	-0.836171	2.64314e-05	-1.24214	-0.791661
177346429	rs7513623	8.40678e-11	-1.86361	-0.279977	2.05474e-05	-0.242925	-0.822186	2.70564e-05	-1.23345	-0.776981
177346534	rs7513726	8.40234e-11	-1.86054	-0.283576	2.02244e-05	-0.256352	-0.824604	2.67543e-05	-1.24214	-0.779518
177346559	rs10489221	5.93331e-10	1.07188	-1.26133	3.02151e-06	-1.87887	-1.10322	1.07841e-05	-1.81463	-1.11566
177347299	rs12118657	8.44577e-11	-1.86054	-0.27842	2.02946e-05	-0.256352	-0.821139	2.68517e-05	-1.24214	-0.775882
177347423	rs10489222	8.44577e-11	-1.86054	-0.27842	2.02946e-05	-0.256352	-0.821139	2.68517e-05	-1.24214	-0.775882
177347685	rs12116918	8.44577e-11	-1.86054	-0.27842	2.02946e-05	-0.256352	-0.821139	2.68517e-05	-1.24214	-0.775882
177347949	rs72724808	6.90018e-08	5.34398	-0.777299	3.80053e-06	-1.78002	-0.972681	1.1758e-05	-1.84892	-0.994903
177347989	rs2861978	8.46646e-11	-1.86054	-0.275973	2.0328e-05	-0.256352	-0.819493	2.68981e-05	-1.24214	-0.774155
177348002	rs72724811	5.90865e-08	5.19219	-0.780634	3.70613e-06	-1.80259	-0.975269	1.15281e-05	-1.86618	-0.997392
177348066	rs11581714	5.91559e-08	5.19705	-0.784326	3.78654e-06	-1.77826	-0.978131	1.16294e-05	-1.85468	-1.00014
177348324	rs147403880	8.48954e-11	-1.86054	-0.27325	2.03653e-05	-0.256352	-0.81766	2.69499e-05	-1.24214	-0.772232
177348498	rs10913315	5.79742e-10	1.04657	-1.2592	3.03805e-06	-1.88273	-1.0939	1.08234e-05	-1.81996	-1.10669
177349206	rs12120651	8.50039e-11	-1.86054	-0.271973	2.03829e-05	-0.256352	-0.8168	2.69742e-05	-1.24214	-0.77133
177349346	rs12117373	8.4796e-11	-1.86054	-0.274422	2.03493e-05	-0.256352	-0.818449	2.69276e-05	-1.24214	-0.773059
177349527	rs148709203	2.81741e-07	5.97354	-2.13042e-10	3.38674e-05	-0.565392	-2.13042e-10	0.000128928	-0.449103	-2.13042e-10
177349915	rs4606279	5.6481e-10	1.01886	-1.25758	3.0455e-06	-1.88686	-1.08732	1.08298e-05	-1.8257	-1.10035
177350608	rs111559127	8.52125e-11	-1.86054	-0.269522	2.04166e-05	-0.256352	-0.815148	2.7021e-05	-1.24214	-0.769597
177350723	rs146603173	1.21649e-09	0.528518	-2.13042e-10	3.32383e-05	-0.584143	-2.13042e-10	0.000277676	0.318097	-2.13042e-10
177350948	rs2861980	5.65395e-10	1.01886	-1.25654	3.05778e-06	-1.88686	-1.0833	1.08719e-05	-1.8257	-1.09647
177350976	rs145148762	1.58764e-10	-1.50779	-2.13042e-10	3.53664e-05	-0.522083	-2.13042e-10	4.91456e-05	-1.41357	-2.13042e-10
177351018	rs4428842	5.95205e-08	5.19219	-0.773316	3.72725e-06	-1.80259	-0.969587	1.15913e-05	-1.86618	-0.991926
177351024	rs2861981	6.55074e-11	-1.95061	-0.442438	1.71944e-05	-1.00945	-0.233812	4.38579e-05	-1.25097	-0.276426
177351594	rs12142673	8.57126e-11	-1.85741	-0.266794	2.01824e-05	-0.269728	-0.813309	2.68402e-05	-1.25079	-0.767668
177352348	rs11578303	8.55537e-11	-1.86054	-0.265526	2.04716e-05	-0.256352	-0.812454	2.70975e-05	-1.24214	-0.766771
177352414	rs75381319	8.55537e-11	-1.86054	-0.265526	2.04716e-05	-0.256352	-0.812454	2.70975e-05	-1.24214	-0.766771
177352527	rs2861982	4.97951e-08	5.071	-0.83053	3.94703e-06	-1.70121	-1.01367	1.21619e-05	-1.77578	-1.03427
177352528	rs144675968	5.25969e-10	-0.309964	-2.13042e-10	1.96468e-05	-1.10993	-2.13042e-10	5.36676e-05	-1.32555	-2.13042e-10
177352616	rs117371565	9.20171e-10	-1.89493e-10	0.249353	5.95566e-05	-1.89493e-10	-0.000918693	0.000181128	-1.89493e-10	-0.109153
177352754	rs4489513	5.81804e-10	1.04657	-1.25565	3.08086e-06	-1.88273	-1.07991	1.09703e-05	-1.81996	-1.0932
177352859	rs79655412	1.8768e-10	-1.34047	-2.13042e-10	9.34261e-06	-1.85326	-2.13042e-10	3.46792e-05	-1.76222	-2.13042e-10
177353247	rs112872331	8.46441e-11	-1.86632	-0.270428	2.09323e-05	-0.230796	-0.815759	2.74547e-05	-1.22558	-0.770237
177353722	rs10913316	5.58823e-10	1.00439	-1.25376	3.063e-06	-1.89542	-1.07303	1.08743e-05	-1.83538	-1.08657
177354095	rs2142755	5.52396e-10	0.993777	-1.25472	3.06749e-06	-1.8905	-1.07648	1.08877e-05	-1.83082	-1.0899
177354596	rs79196132	4.73888e-10	-1.89493e-10	-0.414236	2.52034e-05	-1.89493e-10	-0.860867	8.8939e-05	-1.89493e-10	-0.820406
177354606	rs926322	5.52926e-10	0.993777	-1.25376	3.07811e-06	-1.8905	-1.07303	1.09241e-05	-1.83082	-1.08657
177354939	rs146949757	7.37255e-10	0.0277272	-2.13042e-10	1.13049e-05	-1.66261	-2.13042e-10	3.76245e-05	-1.6807	-2.13042e-10
177354956	rs72724827	1.93224e-10	-0.0481001	-1.26326	3.82383e-06	-1.49652	-1.25007	1.28281e-05	-1.51063	-1.24609
177355133	rs10429832	2.78888e-10	0.109309	-1.05371	1.21726e-05	-0.777159	-0.8115	2.75715e-05	-1.17374	-0.817838
177355420	rs10913317	8.87294e-11	-1.86361	-0.22601	2.13116e-05	-0.242925	-0.785672	2.81122e-05	-1.23345	-0.7387
177355793	rs16851143	6.13868e-08	5.22617	-0.776423	3.73665e-06	-1.79766	-0.972001	1.16077e-05	-1.86244	-0.994249
177357434	rs11811526	8.8917e-11	-1.86929	-0.218211	2.19819e-05	-0.21727	-0.780358	2.87441e-05	-1.21679	-0.733135
177357812	rs11799430	8.90661e-11	-1.86632	-0.219504	2.16674e-05	-0.230796	-0.78124	2.84662e-05	-1.22558	-0.734058
177357817	rs11803846	8.90661e-11	-1.86632	-0.219504	2.16674e-05	-0.230796	-0.78124	2.84662e-05	-1.22558	-0.734058
177357961	rs11800566	8.90661e-11	-1.86632	-0.219504	2.16674e-05	-0.230796	-0.78124	2.84662e-05	-1.22558	-0.734058
177358154	rs16851147	4.68995e-08	5.02373	-0.843176	3.45055e-06	-1.82601	-1.0233	1.08181e-05	-1.88364	-1.0435
177358264	rs76020849	8.92897e-11	-1.86632	-0.216997	2.17045e-05	-0.230796	-0.77953	2.85172e-05	-1.22558	-0.732267
177358310	rs17608544	8.90661e-11	-1.86632	-0.219504	2.16674e-05	-0.230796	-0.78124	2.84662e-05	-1.22558	-0.734058
177358355	rs72724832	2.08667e-07	5.67329	-2.13042e-10	5.27014e-05	-0.123204	-2.13042e-10	0.000182766	-0.100153	-2.13042e-10
177358392	rs115945192	8.91753e-11	-1.88393	-0.200668	4.78055e-05	0.705279	-0.925985	5.46278e-05	-0.441771	-0.866044
177358497	rs12116929	8.87658e-11	-1.87221	-0.216997	2.23008e-05	-0.203693	-0.77953	2.90246e-05	-1.20794	-0.732267
177358514	rs12117677	8.92897e-11	-1.86632	-0.216997	2.17045e-05	-0.230796	-0.77953	2.85172e-05	-1.22558	-0.732267
177359003	rs75124102	2.43277e-10	-1.89493e-10	-1.08101	2.2884e-05	-1.89493e-10	-0.95741	7.78121e-05	-1.89493e-10	-0.954059
177359059	rs12117052	9.00088e-11	-1.86361	-0.211693	2.15206e-05	-0.242925	-0.775909	2.84011e-05	-1.23345	-0.728476
177359154	rs12120407	9.00088e-11	-1.86361	-0.211693	2.15206e-05	-0.242925	-0.775909	2.84011e-05	-1.23345	-0.728476
177359269	rs926321	5.71119e-08	5.15023	-0.772673	3.70683e-06	-1.80858	-0.969087	1.15446e-05	-1.87069	-0.991446
177359927	rs80030343	8.99908e-11	-1.86632	-0.209175	2.18208e-05	-0.230796	-0.774189	2.86771e-05	-1.22558	-0.726676
177359942	rs1028316	5.53546e-09	2.21098	-0.16726	8.28536e-06	-1.28338	-0.689979	1.91482e-05	-1.65839	-0.697759
177359973	rs6697667	9.03129e-11	-1.86929	-0.202631	2.22174e-05	-0.217259	-0.769714	2.90664e-05	-1.21678	-0.721992
177359975	rs6660189	9.00537e-11	-1.87217	-0.202631	2.25167e-05	-0.203876	-0.769714	2.93209e-05	-1.20806	-0.721992
177360221	rs12023819	5.46611e-10	0.976767	-1.24824	3.1348e-06	-1.88486	-1.06042	1.10882e-05	-1.82822	-1.07426
177360242	rs1028315	4.87082e-08	5.04786	-0.829467	3.49812e-06	-1.82276	-1.01286	1.09531e-05	-1.88125	-1.03349
177360374	rs12023123	5.46003e-10	0.976767	-1.24935	3.12371e-06	-1.88486	-1.06396	1.10503e-05	-1.82822	-1.07768
177360451	rs12129327	2.05951e-09	1.05502	-2.13042e-10	0.000128276	0.766338	-2.13042e-10	7.73928e-05	-0.959463	-2.13042e-10
177360710	rs77464348	1.74832e-10	-1.41138	-2.13042e-10	3.86617e-05	-0.432996	-2.13042e-10	9.77041e-05	-0.726413	-2.13042e-10
177360808	rs10913318	8.96474e-11	-1.86632	-0.212999	2.17638e-05	-0.230796	-0.776801	2.85988e-05	-1.22558	-0.72941
177360960	rs10913319	8.98729e-11	-1.86632	-0.210487	2.18012e-05	-0.230796	-0.775085	2.86502e-05	-1.22558	-0.727614
177361405	rs79049045	8.96474e-11	-1.86632	-0.212999	2.17638e-05	-0.230796	-0.776801	2.85988e-05	-1.22558	-0.72941
177361653	rs17660645	8.98729e-11	-1.86632	-0.210487	2.18012e-05	-0.230796	-0.775085	2.86502e-05	-1.22558	-0.727614
177361718	rs74998655	8.98729e-11	-1.86632	-0.210487	2.18012e-05	-0.230796	-0.775085	2.86502e-05	-1.22558	-0.727614
177361725	rs75380283	8.96474e-11	-1.86632	-0.212999	2.17638e-05	-0.230796	-0.776801	2.85988e-05	-1.22558	-0.72941
177362070	rs11580867	8.98914e-11	-1.86361	-0.212999	2.15015e-05	-0.242925	-0.776801	2.83746e-05	-1.23345	-0.72941
177362167	rs11590322	8.93372e-11	-1.86361	-0.219182	2.14311e-05	-0.242925	-0.78008	2.80593e-05	-1.23345	-0.740585
177362217	rs11590332	9.03696e-11	-1.86361	-0.207693	2.15795e-05	-0.242925	-0.773176	2.84825e-05	-1.23345	-0.725615
177362248	rs978271	6.93814e-11	-1.95094	-0.384652	1.88345e-05	-0.962391	-0.189767	4.7027e-05	-1.22161	-0.236028
177362562	rs3829805	9.03696e-11	-1.86361	-0.207693	2.15795e-05	-0.242925	-0.773176	2.84825e-05	-1.23345	-0.725615
177362667	rs3829804	6.00734e-10	1.07997	-1.25703	3.08351e-06	-1.86859	-1.09319	1.09564e-05	-1.80637	-1.10807
177362684	rs3829803	9.03696e-11	-1.86361	-0.207693	2.15795e-05	-0.242925	-0.773176	2.84825e-05	-1.23345	-0.725615
177362699	rs3829802	9.03696e-11	-1.86361	-0.207693	2.15795e-05	-0.242925	-0.773176	2.84825e-05	-1.23345	-0.725615
177362810	rs3829801	9.03696e-11	-1.86361	-0.207693	2.15795e-05	-0.242925	-0.773176	2.84825e-05	-1.23345	-0.725615
177362879	rs3829799	6.89194e-11	-1.95094	-0.391333	1.87729e-05	-0.962391	-0.193043	4.69843e-05	-1.22161	-0.236935
177362892	rs736841	6.9068e-09	2.37819	-0.113139	8.21725e-06	-1.33105	-0.650562	1.90748e-05	-1.70138	-0.658603
177362948	rs3829797	5.55542e-10	1.00178	-1.25704	3.05057e-06	-1.88106	-1.09146	1.08051e-05	-1.82305	-1.10528
177363013	rs736840	4.51919e-08	4.97293	-0.829467	3.46342e-06	-1.83273	-1.01286	1.08734e-05	-1.88855	-1.03349
177363069	rs6659497	8.94349e-11	-1.86361	-0.218089	2.14269e-05	-0.242925	-0.780275	2.82716e-05	-1.23345	-0.733048
177363124	rs6670581	8.80869e-11	-1.86361	-0.233276	2.12065e-05	-0.242925	-0.790615	2.7967e-05	-1.23345	-0.743879
177363178	rs72724839	2.23842e-07	5.74349	-2.13042e-10	5.45488e-05	-0.0887498	-2.13042e-10	0.000189213	-0.0654826	-2.13042e-10
177363417	rs10489223	8.71444e-11	-1.86054	-0.247104	2.07282e-05	-0.256352	-0.799999	2.74537e-05	-1.24214	-0.753712
177363418	rs115668034	1.51571e-09	0.748435	-2.13042e-10	1.00387e-05	-1.7814	-2.13042e-10	3.1961e-05	-1.84384	-2.13042e-10
177363493	rs12119203	8.61697e-11	-1.86054	-0.258352	2.0571e-05	-0.256352	-0.80761	2.72355e-05	-1.24214	-0.761691
177363526	rs12127636	8.7207e-11	-1.85101	-0.255916	1.97976e-05	-0.296325	-0.805963	2.65885e-05	-1.26791	-0.759965
177363652	rs6673445	8.73159e-11	-1.84732	-0.258352	1.76886e-05	-0.407316	-0.80761	2.46856e-05	-1.34045	-0.761691
177363692	rs6673529	8.59056e-11	-1.86361	-0.258352	2.08491e-05	-0.242925	-0.80761	2.74733e-05	-1.23345	-0.761691
177363739	rs6673548	8.51822e-11	-1.86361	-0.266808	2.07304e-05	-0.242925	-0.813319	2.73093e-05	-1.23345	-0.767678
177363755	rs6698684	8.53887e-11	-1.86361	-0.264387	2.07643e-05	-0.242925	-0.811685	2.73561e-05	-1.23345	-0.765965
177363891	rs6662774	8.45044e-11	-1.86054	-0.277866	2.03022e-05	-0.256352	-0.820766	2.68622e-05	-1.24214	-0.775491
177364014	rs6662902	8.36197e-11	-1.86361	-0.285321	2.04738e-05	-0.242925	-0.825776	2.69547e-05	-1.23345	-0.780748
177364169	rs6699077	7.08392e-09	2.45764	-0.16726	7.66952e-06	-1.36061	-0.689979	1.80038e-05	-1.72001	-0.697759
177364284	rs72724841	5.29012e-08	5.12322	-0.822244	3.6149e-06	-1.81239	-0.990394	1.11582e-05	-1.87354	-1.02264
177364312	rs6674173	8.23223e-11	-1.86361	-0.300958	2.02604e-05	-0.242925	-0.836253	2.66598e-05	-1.23345	-0.791747
177364505	rs10913320	7.20474e-09	2.48619	-0.1789	7.52655e-06	-1.371	-0.69841	1.77384e-05	-1.72649	-0.706133
177364529	rs12128679	8.12504e-11	-1.86361	-0.314064	2.00839e-05	-0.242925	-0.845002	2.64159e-05	-1.23345	-0.800938
177364765	rs12128755	7.89926e-11	-1.86929	-0.336559	2.03001e-05	-0.21727	-0.859949	2.64411e-05	-1.21679	-0.816648
177365095	rs12118607	7.8875e-11	-1.86361	-0.343736	1.96922e-05	-0.242925	-0.864698	2.58746e-05	-1.23345	-0.821643
177365404	rs12118719	7.71566e-11	-1.86361	-0.365763	1.94084e-05	-0.242925	-0.879217	2.54823e-05	-1.23345	-0.836921
177365960	rs35600310	8.56563e-11	-1.32435	-0.800518	4.56814e-06	-1.80064	-0.768102	1.41326e-05	-1.89936	-0.760513
177365992	rs114042989	2.32705e-10	-1.12543	-2.13042e-10	1.07148e-05	-1.71622	-2.13042e-10	3.52112e-05	-1.74699	-2.13042e-10
177366099	rs10798512	4.55543e-09	2.15583	-0.306961	7.66644e-06	-1.26103	-0.789963	1.7598e-05	-1.64353	-0.797038
177367162	rs6657693	6.85968e-11	-1.88599	-0.460973	2.0327e-05	-0.135034	-0.940863	2.5622e-05	-1.16294	-0.901965
177367428	rs139445580	2.3697e-10	-1.10727	-2.13042e-10	1.02753e-05	-1.75811	-2.13042e-10	3.52833e-05	-1.74495	-2.13042e-10
177367593	rs6660646	5.73689e-11	-1.94882	-0.576888	1.77208e-05	-0.814592	-0.398515	4.53204e-05	-1.05411	-0.440494
177368005	rs11802692	6.87698e-11	-1.88064	-0.463806	1.97376e-05	-0.162652	-0.942668	2.5113e-05	-1.1811	-0.903873
177368164	rs111546539	1.93671e-10	-1.30904	-2.13042e-10	1.67091e-05	-1.27189	-2.13042e-10	4.59512e-05	-1.48078	-2.13042e-10
177368697	rs74993182	1.17865e-10	-1.80567	-2.13042e-10	9.00438e-06	-1.89014	-2.13042e-10	3.01625e-05	-1.90176	-2.13042e-10
177368854	rs10798513	6.77805e-11	-1.94952	-0.409415	2.10153e-05	-0.831957	-0.210638	5.38092e-05	-1.06952	-0.253387
177369083	rs10913321	6.84318e-11	-1.88064	-0.468733	1.96758e-05	-0.162652	-0.945802	2.50299e-05	-1.1811	-0.907189
177369196	rs11584690	6.84318e-11	-1.88064	-0.468733	1.96758e-05	-0.162652	-0.945802	2.50299e-05	-1.1811	-0.907189
177369354	rs10798514	5.44134e-09	2.35	-0.323429	7.14179e-06	-1.32032	-0.801564	1.65311e-05	-1.69456	-0.808552
177369434	rs72724843	5.38119e-08	5.12322	-0.805174	3.60105e-06	-1.81239	-0.994233	1.12368e-05	-1.87354	-1.01562
177369816	rs17661163	6.82408e-11	-1.88064	-0.471528	1.96409e-05	-0.162652	-0.947578	2.49829e-05	-1.1811	-0.909068
177370033	rs16851203	5.36174e-08	5.12322	-0.808796	3.59103e-06	-1.81239	-0.99702	1.12068e-05	-1.87354	-1.01829
177371261	rs543177641	1.39233e-10	-1.63906	-2.13042e-10	9.23928e-06	-1.86438	-2.13042e-10	3.17345e-05	-1.85095	-2.13042e-10
177371285	rs117215841	4.74496e-10	0.843488	-1.25644	2.99503e-06	-1.90004	-1.09085	1.07078e-05	-1.83194	-1.10545
177372436	rs375992695	2.37781e-10	-1.89493e-10	-1.10385	1.84506e-05	-1.89493e-10	-1.17275	6.06962e-05	-1.89493e-10	-1.20247
177374818	rs561798618	2.56629e-10	-1.89493e-10	-1.02758	1.95782e-05	-1.89493e-10	-1.11343	6.44507e-05	-1.89493e-10	-1.14246
177375056	rs373799457	3.23131e-10	-1.89493e-10	-0.79715	2.82944e-05	-1.89493e-10	-0.745182	0.000108875	-1.89493e-10	-0.618155
177375525	rs200875406	2.58395e-10	-1.89493e-10	-1.02072	1.93795e-05	-1.89493e-10	-1.12363	6.89547e-05	-1.89493e-10	-1.07491
177375811	rs191562992	2.0635e-10	-1.89493e-10	-1.24563	1.68138e-05	-1.89493e-10	-1.26565	5.68389e-05	-1.89493e-10	-1.26814
177375883	rs2205885	6.69506e-11	-1.94882	-0.422435	2.10766e-05	-0.814592	-0.225091	5.38772e-05	-1.05411	-0.267544
177376249	rs2223296	6.64961e-11	-1.94882	-0.429247	2.09177e-05	-0.814592	-0.232656	5.34794e-05	-1.05411	-0.274954
177376617	rs79639164	5.97213e-10	-1.89493e-10	-0.182933	6.23593e-05	-1.89493e-10	0.0450661	0.000191567	-1.89493e-10	-0.0531184
177376746	rs12135765	6.54776e-11	-1.88064	-0.512863	1.9136e-05	-0.162652	-0.973625	2.43029e-05	-1.1811	-0.936662
177377187	rs10913329	4.88347e-09	2.26879	-0.350382	7.28398e-06	-1.28868	-0.813487	1.66319e-05	-1.67424	-0.822792
177377680	rs4652249	4.6558e-08	5.04786	-0.874615	3.39861e-06	-1.82276	-1.04172	1.06356e-05	-1.88125	-1.0629
177378472	rs76227043	5.31573e-08	5.12322	-0.817413	3.58816e-06	-1.81239	-0.997818	1.11764e-05	-1.87354	-1.02101
177378529	rs143783363	5.26115e-08	5.12322	-0.827734	3.55962e-06	-1.81239	-1.0058	1.10914e-05	-1.87354	-1.02864
177379533	rs926323	6.77222e-11	-1.94701	-0.412778	2.20653e-05	-0.779468	-0.214371	5.61733e-05	-1.02287	-0.257044
177380601	rs75444629	2.44885e-10	-1.89493e-10	-1.07442	2.10427e-05	-1.89493e-10	-1.04129	7.33718e-05	-1.89493e-10	-1.01282
177381322	rs2142754	8.52312e-10	1.40227	-1.22953	3.55423e-06	-1.80772	-1.01199	1.31697e-05	-1.70459	-1.02585
177383076	rs10913333	6.54316e-11	-1.8691	-0.525105	1.71222e-05	-0.27083	-0.976641	2.18115e-05	-1.28513	-0.940782
177383443	rs11581304	7.96786e-08	5.56201	-0.851455	3.73784e-06	-1.74529	-1.02405	1.14797e-05	-1.82171	-1.04607
177383617	rs10913334	6.71035e-11	-1.8691	-0.499875	1.73966e-05	-0.27083	-0.960741	2.21818e-05	-1.28513	-0.92395
177384036	rs9662701	6.28565e-11	-1.94491	-0.489442	2.00561e-05	-0.79808	-0.291234	5.03212e-05	-1.05671	-0.333222
177384135	rs17609581	6.01986e-11	-1.86614	-0.611412	1.60231e-05	-0.284048	-1.02977	2.04438e-05	-1.29345	-0.99723
177384181	rs9787286	7.04019e-08	5.43166	-0.844894	3.67829e-06	-1.76638	-1.01902	1.1345e-05	-1.83832	-1.04126
177384203	rs9787143	4.79625e-08	5.04786	-0.844894	3.47663e-06	-1.82276	-1.01902	1.08682e-05	-1.88125	-1.04126
177384307	rs144662646	2.20933e-10	-1.89493e-10	-1.17735	1.87962e-05	-1.89493e-10	-1.15419	6.50163e-05	-1.89493e-10	-1.13372
177384372	rs11587004	7.04277e-08	5.48421	-0.897075	3.565e-06	-1.75799	-1.05869	1.09963e-05	-1.83174	-1.07905
177384482	rs141675993	3.6681e-10	-0.670363	-2.13042e-10	1.58201e-05	-1.32656	-2.13042e-10	4.22965e-05	-1.56365	-2.13042e-10
177384515	rs80042997	6.16297e-11	-1.86614	-0.587917	1.62532e-05	-0.284048	-1.01551	2.07566e-05	-1.29345	-0.982048
177384918	rs16851221	8.28159e-08	5.5871	-0.837932	3.79264e-06	-1.74112	-1.01367	1.16325e-05	-1.8184	-1.03615
177385608	rs10913336	7.06249e-09	2.68287	-0.395521	6.07105e-06	-1.43921	-0.845109	1.46751e-05	-1.76812	-0.854084
177385802	rs143394951	2.59439e-10	-1.01668	-2.13042e-10	3.30727e-05	-0.589137	-2.13042e-10	0.000171159	-0.165766	-2.13042e-10
177386041	rs17609664	6.59976e-11	-1.87507	-0.510517	1.87335e-05	-0.190064	-0.967467	2.40045e-05	-1.19905	-0.931067
177386423	rs2207029	9.22691e-11	-1.44013	-0.610364	1.13741e-05	-1.22144	-0.435072	2.92751e-05	-1.45865	-0.472971
177386668	rs12133045	6.57306e-11	-1.87507	-0.514572	1.86857e-05	-0.190064	-0.970022	2.39397e-05	-1.19905	-0.933772
177386859	rs16851227	7.66122e-08	5.56201	-0.890699	3.62796e-06	-1.74529	-1.05389	1.1158e-05	-1.82171	-1.07449
177387794	rs12141778	6.5601e-11	-1.87221	-0.519407	1.83768e-05	-0.203693	-0.973064	2.36513e-05	-1.20794	-0.936993
177387998	rs16851232	1.39284e-09	1.88199	-1.2181	4.10785e-06	-1.69583	-0.979112	1.56247e-05	-1.56286	-0.996646
177388799	rs72724863	5.84184e-08	5.30253	-0.902348	3.4433e-06	-1.78632	-1.0651	1.0671e-05	-1.85377	-1.08705
177389095	rs72724865	8.50997e-08	5.64023	-0.863856	3.74168e-06	-1.73217	-1.03614	1.14437e-05	-1.81128	-1.05964
177389542	rs72724866	2.19351e-10	0.0835607	-1.26809	4.3613e-06	-1.35484	-1.26024	1.39176e-05	-1.41776	-1.25745
177389587	rs149835834	1.93636e-10	-1.30923	-2.13042e-10	1.001e-05	-1.78426	-2.13042e-10	3.69771e-05	-1.69806	-2.13042e-10
177389767	rs10737322	6.88264e-11	-1.93447	-0.409152	2.5929e-05	-0.633698	-0.198785	6.45822e-05	-0.892656	-0.247763
177389832	rs10913337	1.34349e-09	1.85074	-1.22292	4.03433e-06	-1.70385	-0.989157	1.53427e-05	-1.57276	-1.00496
177390265	rs12136329	5.48411e-09	2.48619	-0.451783	6.22494e-06	-1.371	-0.888283	1.46247e-05	-1.72649	-0.899153
177391772	rs72724871	4.26e-08	4.0844	-2.13042e-10	3.33062e-05	-0.582101	-2.13042e-10	0.000107132	-0.634293	-2.13042e-10
177391795	rs2223819	6.04209e-08	5.35459	-0.920702	3.4237e-06	-1.7784	-1.07873	1.05992e-05	-1.84766	-1.09992
177392336	rs12132962	5.97555e-11	-1.88717	-0.597773	1.87904e-05	-0.12874	-1.02576	2.35106e-05	-1.15879	-0.992114
177392368	rs72724874	9.29919e-08	5.75789	-0.892824	3.86371e-06	-1.67824	-1.05798	1.17003e-05	-1.76842	-1.08032
177392910	rs11588897	1.02155e-07	5.85187	-0.892824	3.79939e-06	-1.69503	-1.05798	1.15505e-05	-1.7813	-1.08032
177393297	rs11588941	1.07177e-07	5.90597	-0.898948	3.81956e-06	-1.68515	-1.06256	1.15937e-05	-1.77324	-1.08465
177393669	rs16851248	1.12115e-07	5.95741	-0.905338	3.8378e-06	-1.67562	-1.06732	1.16321e-05	-1.76544	-1.08916
177393759	rs75106356	1.83116e-09	1.14148	-0.20398	4.62537e-06	-1.78565	-0.770637	1.5418e-05	-1.84986	-0.722957
177393818	rs76096131	1.7584e-09	1.10329	-0.206333	4.65958e-06	-1.77668	-0.772246	1.55009e-05	-1.84282	-0.724642
177393841	rs7551092	7.05209e-11	-1.29724	-1.02206	5.92949e-06	-1.40388	-0.904032	1.49936e-05	-1.66742	-0.933314
177394187	rs10913339	1.99101e-06	8.17779	-0.248849	4.02037e-06	-1.95029	-0.746183	1.34812e-05	-1.94812	-0.758934
177395653	rs72724880	1.23168e-07	6.06659	-0.920493	3.87417e-06	-1.65494	-1.07857	1.17071e-05	-1.74839	-1.09977
177395665	rs16851250	7.01237e-08	5.50917	-0.926359	3.49381e-06	-1.75395	-1.0829	1.07611e-05	-1.82856	-1.10385
177396961	rs117284390	2.235e-10	-1.89493e-10	-1.16579	1.80774e-05	-1.89493e-10	-1.19319	6.14081e-05	-1.89493e-10	-1.19082
177397498	rs10913340	4.73113e-10	0.701245	-1.11712	1.86055e-05	-0.252223	-0.912165	3.98207e-05	-0.705573	-0.918398
177398402	rs72724882	1.23116e-07	6.13121	-0.985529	3.72307e-06	-1.64242	-1.13087	1.13e-05	-1.73801	-1.14554
177399118	rs742791	1.24168e-07	6.18598	-1.0318	3.66237e-06	-1.63165	-1.15809	1.10805e-05	-1.72904	-1.17413
177399918	rs80226808	1.79903e-09	1.13839	-0.218598	4.54546e-06	-1.79309	-0.780622	1.48971e-05	-1.87378	-0.733411
177399920	rs6676131	5.19578e-11	-1.94753	-0.677244	1.51535e-05	-0.865336	-0.504277	4.12703e-05	-1.04104	-0.547172
177400504	rs16851266	6.61284e-08	5.46277	-0.938625	3.56419e-06	-1.72378	-1.09313	1.09462e-05	-1.80121	-1.11416
177401720	rs76121378	2.0322e-10	-1.89493e-10	-1.26092	1.73433e-05	-1.89493e-10	-1.23464	5.97333e-05	-1.89493e-10	-1.21847
177401933	rs2861984	1.81943e-09	1.30951	-0.378439	1.89601e-05	-1.35247	0.206962	5.35155e-05	-1.56018	0.231798
177402273	rs10798517	1.74245e-09	1.30951	-0.421675	1.79309e-05	-1.35247	0.151151	5.05867e-05	-1.56018	0.175514
177402667	rs10913341	1.60514e-06	8.86676	-1.15325	1.9988e-05	-0.0572117	-1.0355	4.44984e-05	-0.457997	-1.05491
177402884	rs1040579	1.80958e-10	-0.556838	-0.820102	4.61117e-06	-1.95074	-0.608622	1.63858e-05	-1.94809	-0.563847
177402972	rs2143799	3.17114e-06	9.52722	-1.13283	2.56877e-05	0.165032	-1.00687	5.74848e-05	-0.229384	-1.02745
177403218	rs144242465	4.76392e-10	-1.89493e-10	-0.408965	4.54414e-05	-1.89493e-10	-0.271423	0.000162564	-1.89493e-10	-0.217285
177403411	rs4140476	5.7975e-11	-1.88482	-0.630379	6.43872e-06	-1.94837	-0.277149	2.29466e-05	-1.94216	-0.233025
177403510	rs4140477	5.82103e-11	-1.88076	-0.630379	6.44425e-06	-1.94751	-0.277149	2.29815e-05	-1.94064	-0.233025
177403769	rs7543021	5.91775e-11	-1.87659	-0.618071	6.55017e-06	-1.94653	-0.261826	2.33825e-05	-1.939	-0.217367
177403996	rs112791518	8.68917e-10	1.29493	-1.10289	3.62117e-06	-1.94103	-0.860017	1.18674e-05	-1.94916	-0.885406
177404037	rs79873069	8.68072e-10	1.29493	-1.10386	3.61565e-06	-1.94103	-0.861543	1.18498e-05	-1.94916	-0.886883
177404432	rs182078111	2.04663e-07	5.65392	-2.13042e-10	3.54491e-05	-0.519748	-2.13042e-10	0.000180569	-0.112241	-2.13042e-10
177405246	rs72724890	4.63465e-06	9.86735	-1.09348	3.14083e-05	0.312485	-0.95326	6.91535e-05	-0.096138	-0.97589
177405588	rs76853266	8.33639e-10	1.27859	-1.128	3.48253e-06	-1.9401	-0.899984	1.14219e-05	-1.94875	-0.924081
177405618	rs75785093	8.32689e-10	1.27859	-1.12914	3.47611e-06	-1.9401	-0.90183	1.14015e-05	-1.94875	-0.925866
177405841	rs10913342	2.32754e-09	1.46231	-0.284948	2.35324e-05	-1.2615	0.332034	6.64973e-05	-1.4716	0.360402
177406288	rs72724892	8.4412e-05	12.5552	-0.879216	1.3307e-05	-0.948866	-0.550689	3.78075e-05	-1.08037	-0.595477
177406405	rs76793067	8.28677e-10	1.27859	-1.13397	3.44893e-06	-1.9401	-0.909679	1.13153e-05	-1.94875	-0.933451
177407099	rs145635232	4.30555e-06	9.80634	-1.10613	3.00654e-05	0.285831	-0.970301	6.64066e-05	-0.120259	-0.992301
177407465	rs6673896	3.35782e-09	2.6848	-1.14096	3.71338e-06	-1.76332	-1.01258	1.56407e-05	-1.57437	-0.984116
177407630	rs1883905	9.10151e-05	12.5992	-0.84786	1.40443e-05	-0.937287	-0.508345	3.98183e-05	-1.06958	-0.554454
177407733	rs149057076	1.99114e-10	-1.28133	-2.13042e-10	1.04047e-05	-1.74559	-2.13042e-10	3.98928e-05	-1.62216	-2.13042e-10
177407956	rs1883904	8.9345e-05	12.5992	-0.86638	1.36981e-05	-0.937287	-0.533303	3.88669e-05	-1.06958	-0.578638
177408112	rs72724899	4.76427e-06	9.90131	-1.09986	3.16068e-05	0.327363	-0.961838	6.95146e-05	-0.082667	-0.984153
177408482	rs10798518	1.93374e-10	-0.500082	-0.810498	4.66408e-06	-1.95097	-0.596986	1.66361e-05	-1.94495	-0.551825
177408574	rs113559291	2.30194e-10	-1.13628	-2.13042e-10	2.02424e-05	-1.08007	-2.13042e-10	0.00012515	-0.478847	-2.13042e-10
177409352	rs74737852	2.25034e-10	-1.89493e-10	-1.15895	2.01744e-05	-1.89493e-10	-1.08343	6.87676e-05	-1.89493e-10	-1.07762
177409373	rs6683425	1.90582e-10	-0.519783	-0.805339	4.69306e-06	-1.95102	-0.590744	1.67235e-05	-1.94616	-0.545377
177409472	rs11579573	8.90248e-05	12.5552	-0.826011	1.42949e-05	-0.948866	-0.479079	4.05244e-05	-1.08037	-0.52608
177409925	rs7535203	8.35998e-05	12.5113	-0.844995	1.37766e-05	-0.960377	-0.504496	3.91161e-05	-1.0911	-0.550724
177410973	rs6425424	1.8032e-09	1.14482	-0.222708	2.19226e-05	-1.41148	0.411157	6.29616e-05	-1.60605	0.440215
177411174	rs79980547	4.67518e-10	-1.89493e-10	-0.427769	5.07071e-05	-1.89493e-10	-0.16178	0.000179568	-1.89493e-10	-0.117802
177411196	rs74602176	9.80923e-10	0.313288	-2.13042e-10	1.16696e-05	-1.63086	-2.13042e-10	3.70816e-05	-1.69524	-2.13042e-10
177411754	rs11587772	7.70909e-05	12.4249	-0.839587	1.42448e-05	-0.93421	-0.497242	3.92352e-05	-1.09509	-0.543692
177412238	rs72726705	5.31884e-06	9.96258	-1.05103	3.46398e-05	0.354272	-0.897115	7.58195e-05	-0.0582926	-0.921709
177412602	rs11589912	5.68676e-06	10.024	-1.04558	3.5844e-05	0.381343	-0.890014	7.8238e-05	-0.0337555	-0.914846
177412652	rs10913343	2.67348e-09	1.43684	-0.120906	2.86297e-05	-1.27293	0.539526	8.11995e-05	-1.48112	0.569668
177412717	rs75273789	6.53424e-10	1.04693	-1.13991	3.39506e-06	-1.94611	-0.919414	1.12082e-05	-1.94885	-0.942857
177412718	rs11578741	9.53306e-05	12.5612	-0.76359	1.63416e-05	-0.897707	-0.396424	4.47426e-05	-1.06157	-0.44586
177412876	rs78678489	1.83719e-10	-1.3618	-2.13042e-10	2.16755e-05	-1.01166	-2.13042e-10	6.21085e-05	-1.17947	-2.13042e-10
177412879	rs149109934	1.62767e-08	3.12228	-2.13042e-10	0.000159479	0.984069	-2.13042e-10	0.00049929	0.904831	-2.13042e-10
177413184	rs1883903	8.89776e-05	12.5125	-0.783775	1.57056e-05	-0.910819	-0.423007	4.30803e-05	-1.07362	-0.471673
177413907	rs7550110	2.02038e-10	-0.519783	-0.746966	5.05202e-06	-1.95102	-0.51704	1.80803e-05	-1.94616	-0.467371
177414054	rs1883902	2.85972e-09	1.48788	-0.104605	2.98991e-05	-1.24999	0.559969	8.44916e-05	-1.46199	0.59028
177414493	rs72726712	5.42717e-06	9.96258	-1.03086	3.55592e-05	0.354272	-0.87092	7.77645e-05	-0.0582926	-0.896379
177414529	rs72726716	0.000100212	12.6052	-0.757628	1.66667e-05	-0.885834	-0.388597	4.55787e-05	-1.05066	-0.438257
177415447	rs72726717	5.4581e-06	9.96258	-1.02518	3.5821e-05	0.354272	-0.863583	7.83185e-05	-0.0582926	-0.88928
177415604	rs78689885	7.51444e-10	1.20077	-1.15398	3.35333e-06	-1.93508	-0.942815	1.0987e-05	-1.9462	-0.965447
177416043	rs12143548	2.10569e-10	-0.500082	-0.725309	5.18507e-06	-1.95097	-0.491094	1.85935e-05	-1.94495	-0.440589
177416150	rs79173173	1.11261e-10	-1.86332	-2.13042e-10	8.49451e-06	-1.94843	-2.13042e-10	3.21499e-05	-1.83795	-2.13042e-10
177416306	rs1569751	2.7375e-09	1.41145	-0.0718587	2.99256e-05	-1.28426	0.595126	8.48463e-05	-1.49054	0.623023
177416573	rs74558125	1.846e-10	-1.35701	-2.13042e-10	9.98765e-06	-1.7865	-2.13042e-10	3.78579e-05	-1.67452	-2.13042e-10
177416606	rs72726718	7.18559e-05	12.3327	-0.817764	1.43129e-05	-0.958608	-0.46808	3.94677e-05	-1.11746	-0.515413
177416746	rs17610666	8.89533e-05	12.5125	-0.784047	1.57e-05	-0.910819	-0.423368	4.30652e-05	-1.07362	-0.472023
177417030	rs145716061	2.44149e-10	-1.07743	-2.13042e-10	2.94056e-05	-0.706661	-2.13042e-10	9.18189e-05	-0.788538	-2.13042e-10
177417225	rs72726721	0.000100176	12.6052	-0.757991	1.66588e-05	-0.885834	-0.389073	4.55576e-05	-1.05066	-0.438719
177417664	rs11577482	0.000100176	12.6052	-0.757991	1.66588e-05	-0.885834	-0.389073	4.55576e-05	-1.05066	-0.438719
177417712	rs6677916	2.09024e-10	-0.51873	-0.714029	5.25768e-06	-1.95054	-0.477613	1.88641e-05	-1.94442	-0.42668
177417817	rs74601468	1.11694e-10	-1.85944	-2.13042e-10	8.48926e-06	-1.94904	-2.13042e-10	3.20114e-05	-1.84227	-2.13042e-10
177417997	rs72726726	0.000103515	12.6052	-0.725201	1.80587e-05	-0.885834	-0.308387	4.8889e-05	-1.05066	-0.368145
177417999	rs2207028	1.36372e-09	0.642768	-2.13042e-10	9.97268e-05	0.514588	-2.13042e-10	6.66189e-05	-1.10937	-2.13042e-10
177418181	rs2207027	2.2892e-10	-0.423608	-0.718224	5.22714e-06	-1.94983	-0.484149	1.8818e-05	-1.93823	-0.435309
177418319	rs72726731	1.33182e-09	0.619095	-2.13042e-10	3.53518e-05	-0.522498	-2.13042e-10	0.000304791	0.411269	-2.13042e-10
177418397	rs4650965	2.42843e-09	1.33825	-0.118453	2.83841e-05	-1.30281	0.560793	7.86155e-05	-1.53165	0.587862
177419629	rs11576836	0.000121155	12.9129	-0.87551	1.64613e-05	-0.772188	-0.514644	4.44917e-05	-0.946518	-0.566536
177419631	rs75210058	6.59536e-10	1.10426	-1.18793	3.15858e-06	-1.93575	-1.00197	1.04089e-05	-1.94328	-1.02241
177419827	rs11800296	2.01637e-09	1.28587	-0.252021	2.43778e-05	-1.28912	0.39495	6.65845e-05	-1.5291	0.419218
177419857	rs11801413	2.06723e-09	1.31078	-0.252021	2.46546e-05	-1.27783	0.39495	6.71881e-05	-1.52008	0.419218
177420745	rs78724066	6.55387e-10	1.10426	-1.19424	3.12232e-06	-1.93575	-1.01352	1.02941e-05	-1.94328	-1.0335
177420795	rs4382669	2.65792e-09	1.57009	-0.259994	2.83606e-05	-1.1276	0.384749	7.69867e-05	-1.37367	0.408943
177420912	rs72726737	5.32774e-06	9.96123	-1.048	3.80893e-05	0.42212	-0.870032	8.4468e-05	0.0282061	-0.90019
177420954	rs56172417	4.95186e-06	9.9108	-1.07074	3.61146e-05	0.399644	-0.900792	8.03426e-05	0.00768458	-0.929741
177421173	rs10798519	1.76849e-10	-0.600502	-0.799408	4.75224e-06	-1.94898	-0.580254	1.68834e-05	-1.94934	-0.532684
177422630	rs114601674	6.01555e-06	10.0677	-1.03309	4.07538e-05	0.469792	-0.850089	8.99373e-05	0.0717623	-0.881006
177423197	rs72726743	5.55036e-06	9.97985	-1.02568	3.8948e-05	0.414622	-0.84024	8.37639e-05	-0.00883061	-0.871524
177423573	rs73041316	6.4037e-10	1.07439	-1.18755	3.16771e-06	-1.93356	-1.00128	1.04323e-05	-1.9417	-1.02175
177423611	rs72726745	6.29722e-06	10.0986	-1.01816	4.21489e-05	0.483641	-0.83028	9.28373e-05	0.0844237	-0.861932
177423642	rs113266604	6.71469e-10	1.13587	-1.20161	3.07302e-06	-1.9379	-1.02729	1.01437e-05	-1.94479	-1.04672
177423667	rs143763753	6.11846e-06	10.0677	-1.01613	4.16812e-05	0.469792	-0.827589	9.19072e-05	0.0717623	-0.85934
177423875	rs7520147	1.62354e-10	-0.69124	-0.794186	4.80716e-06	-1.94381	-0.573933	1.69656e-05	-1.95102	-0.526149
177424020	rs56383844	6.14128e-06	10.0677	-1.0124	4.18864e-05	0.469792	-0.822676	9.23433e-05	0.0717623	-0.854606
177424114	rs56239341	6.15278e-06	10.0677	-1.01053	4.19899e-05	0.469792	-0.820209	9.2563e-05	0.0717623	-0.85223
177424127	rs10913344	2.81161e-09	1.58693	-0.220622	3.14421e-05	-1.07474	0.435046	8.29909e-05	-1.34923	0.459604
177424773	rs138588986	1.3563e-08	2.93989	-2.13042e-10	0.000138876	0.845739	-2.13042e-10	0.000435616	0.768404	-2.13042e-10
177424887	rs72726750	4.90795e-06	9.83963	-1.00847	3.803e-05	0.368017	-0.817489	8.45695e-05	-0.0211759	-0.849608
177424995	rs56350713	1.62039e-10	-0.672982	-0.814385	4.68475e-06	-1.94512	-0.598416	1.65429e-05	-1.95093	-0.551467
177425070	rs7521149	1.42154e-10	-0.77878	-0.839514	4.48556e-06	-1.93549	-0.651495	1.57681e-05	-1.94954	-0.600832
177425200	rs34879548	1.18719e-10	-1.79844	-2.13042e-10	8.4754e-06	-1.95068	-2.13042e-10	3.26998e-05	-1.82099	-2.13042e-10
177425335	rs10489225	1.34617e-10	-0.813593	-0.85918	4.39971e-06	-1.93119	-0.675119	1.54084e-05	-1.94803	-0.625416
177425617	rs17668057	1.09097e-10	-1.88297	-2.13042e-10	1.78747e-05	-1.20446	-2.13042e-10	3.22576e-05	-1.8346	-2.13042e-10
177426027	rs10798520	3.69184e-09	1.93491	-0.296235	3.23235e-05	-0.915503	0.303452	8.55682e-05	-1.19397	0.334926
177426050	rs10798521	3.83412e-09	1.96486	-0.288369	3.31579e-05	-0.900016	0.313449	8.75895e-05	-1.18072	0.345022
177426284	rs75061683	1.10839e-10	-1.86713	-2.13042e-10	1.09822e-05	-1.69157	-2.13042e-10	3.80227e-05	-1.67017	-2.13042e-10
177426454	rs72726755	5.49413e-06	9.93076	-0.98678	4.07435e-05	0.408534	-0.789083	9.01921e-05	0.0158003	-0.822215
177426563	rs72726756	4.84954e-06	9.80597	-0.98678	3.85465e-05	0.353103	-0.789083	8.57437e-05	-0.034779	-0.822215
177426976	rs11578191	1.47916e-10	-1.57856	-2.13042e-10	8.47615e-06	-1.95059	-2.13042e-10	2.88472e-05	-1.94634	-2.13042e-10
177427005	rs6425425	1.39241e-10	-0.756725	-0.882276	4.33301e-06	-1.94013	-0.681453	1.5192e-05	-1.95013	-0.637454
177427101	rs11579578	5.35153e-06	9.90034	-0.982657	4.04118e-05	0.394988	-0.783712	8.95466e-05	0.00343471	-0.817032
177427162	rs11578222	5.3621e-06	9.90034	-0.980683	4.05157e-05	0.394988	-0.781145	8.97688e-05	0.00343471	-0.814554
177427387	rs11577856	5.57302e-06	9.93076	-0.972524	4.15057e-05	0.408534	-0.770549	9.18201e-05	0.0158003	-0.804325
177427460	rs11579645	5.5966e-06	9.93076	-0.968301	4.17334e-05	0.408534	-0.76508	9.23064e-05	0.0158003	-0.799044
177427659	rs72726757	5.6193e-06	9.93076	-0.964253	4.19524e-05	0.408534	-0.759844	9.27743e-05	0.0158003	-0.793987
177427980	rs184041603	2.17222e-10	-1.89493e-10	-1.19429	1.73052e-05	-1.89493e-10	-1.23684	5.81248e-05	-1.89493e-10	-1.24576
177428018	rs72710803	3.58687e-06	9.43417	-0.916588	3.25304e-05	0.0930764	-0.698748	8.38667e-05	-0.144213	-0.734915
177428606	rs4650967	1.28748e-10	-0.855717	-0.86163	4.43983e-06	-1.92469	-0.672539	1.55073e-05	-1.94447	-0.622572
177429521	rs78986351	2.02163e-10	-1.26613	-2.13042e-10	1.98132e-05	-1.1015	-2.13042e-10	4.79932e-05	-1.4373	-2.13042e-10
177429625	rs722454	1.43024e-10	-0.695399	-0.916795	4.19857e-06	-1.93987	-0.71323	1.46389e-05	-1.95033	-0.67435
177429863	rs185262445	2.14602e-10	-1.89493e-10	-1.20642	1.72e-05	-1.89493e-10	-1.24294	5.79504e-05	-1.89493e-10	-1.24877
177430555	rs77790985	6.36285e-10	1.11041	-1.22997	2.90759e-06	-1.93618	-1.08434	9.61666e-06	-1.94359	-1.10127
177430564	rs10913345	3.62794e-09	2.06183	-0.440618	2.81506e-05	-0.908849	0.158571	7.46729e-05	-1.17671	0.181474
177430938	rs7556631	7.34476e-10	1.25314	-1.22919	2.88619e-06	-1.94526	-1.08265	9.574e-06	-1.94964	-1.09966
177431168	rs715359	4.64109e-09	2.27824	-0.410737	3.10834e-05	-0.815808	0.164636	8.09593e-05	-1.10951	0.1951
177431255	rs715358	3.00675e-09	1.93702	-0.503608	2.28124e-05	-1.00438	0.0438345	6.00727e-05	-1.2858	0.0729939
177431905	rs150096664	1.73557e-10	-1.4187	-2.13042e-10	2.72728e-05	-0.781958	-2.13042e-10	8.56051e-05	-0.858612	-2.13042e-10
177432035	rs192723259	2.19015e-10	-1.89493e-10	-1.18606	1.90698e-05	-1.89493e-10	-1.13974	6.23975e-05	-1.89493e-10	-1.17483
177432237	rs113197150	5.85932e-10	1.01283	-1.21483	3.02336e-06	-1.92854	-1.05294	9.96543e-06	-1.93795	-1.07128
177432313	rs2022274	1.4191e-09	1.61361	-0.931037	4.0567e-06	-1.93028	-0.757195	1.66982e-05	-1.78222	-0.710835
177432866	rs77551640	1.09508e-10	-1.87921	-2.13042e-10	8.58351e-06	-1.938	-2.13042e-10	3.16849e-05	-1.85252	-2.13042e-10
177432897	rs6675242	1.00036e-10	-1.3295	-0.640179	2.01595e-05	-0.817474	-0.266699	4.09837e-05	-1.38384	-0.211343
177433216	rs10489226	1.47204e-10	-0.672159	-0.91123	1.0709e-05	-1.03034	-0.686421	2.12917e-05	-1.58985	-0.66019
177433277	rs6675650	4.47784e-11	-1.71677	-1.05671	8.88486e-06	-1.07965	-0.823849	1.70834e-05	-1.62755	-0.842698
177433576	rs12026256	2.06276e-10	-1.89493e-10	-1.24599	1.68835e-05	-1.89493e-10	-1.26151	5.72331e-05	-1.89493e-10	-1.26122
177433629	rs16851340	7.93015e-10	-1.89493e-10	0.100636	0.000101103	-1.89493e-10	0.528297	0.000339133	-1.89493e-10	0.518036
177434054	rs7521346	1.33439e-10	-1.65292	-0.0286485	6.87742e-05	-0.179892	0.322874	0.000136051	-0.753935	0.358607
177434326	rs1358842	5.00249e-10	-1.40043	1.04033	8.10743e-05	-1.0204	1.32792	0.000134951	-1.82003	1.41659
177434812	rs4282771	5.25687e-10	-1.27395	0.963451	5.86702e-05	-1.26228	1.24636	0.0001153	-1.89446	1.33363
177434822	rs4282772	5.76415e-10	-1.2679	1.04953	6.61311e-05	-1.23382	1.33761	0.000125559	-1.89256	1.41697
177434944	rs2021569	4.86692e-10	-1.38455	0.996976	7.12743e-05	-1.10325	1.28194	0.000124811	-1.85138	1.36982
177435403	rs6696093	5.6112e-10	-1.36023	1.11496	7.7894e-05	-1.13244	1.39994	0.00013931	-1.86122	1.48956
177436018	rs6425426	5.73358e-10	-1.39369	1.16999	8.62764e-05	-1.09199	1.4617	0.000153129	-1.84749	1.57042
177436223	rs7539470	5.37955e-10	-1.40499	1.11756	8.13175e-05	-1.07782	1.38834	0.000143536	-1.84254	1.50077
177436550	rs10753150	5.28699e-10	-1.39369	1.0889	7.9142e-05	-1.09199	1.37539	0.000139374	-1.84749	1.4763
177437201	rs10913346	4.19091e-10	-1.69649	1.15938	0.000143249	-0.573256	1.44999	0.000188949	-1.61918	1.5523
177437262	rs10913347	5.11243e-10	-1.42726	1.0889	8.26071e-05	-1.04914	1.37539	0.000141511	-1.83228	1.4763
177437342	rs76416104	2.0692e-10	-1.89493e-10	-1.24287	1.70509e-05	-1.89493e-10	-1.25165	5.72196e-05	-1.89493e-10	-1.26146
177437957	rs1358841	5.11243e-10	-1.42726	1.0889	8.26071e-05	-1.04914	1.37539	0.000141511	-1.83228	1.4763
177438372	rs7519677	5.81569e-10	-1.39369	1.18421	8.69162e-05	-1.09199	1.46909	0.000153299	-1.84749	1.57152
177439769	rs2023426	3.92377e-10	-1.66741	1.06443	0.000121444	-0.63786	1.34947	0.000167339	-1.63822	1.44989
177440159	rs2023425	5.08424e-10	-1.39735	1.05346	7.65937e-05	-1.08718	1.33785	0.000135362	-1.83845	1.43804
177440619	rs139633260	1.65167e-10	-1.46825	-2.13042e-10	1.1483e-05	-1.64698	-2.13042e-10	4.36339e-05	-1.53252	-2.13042e-10
177440773	rs77413594	1.36311e-10	-1.66027	-2.13042e-10	2.21588e-05	-0.989609	-2.13042e-10	3.81135e-05	-1.66779	-2.13042e-10
177440993	rs75796144	2.31575e-10	-1.1303	-2.13042e-10	1.63974e-05	-1.29072	-2.13042e-10	3.89903e-05	-1.64504	-2.13042e-10
177441991	rs77797011	8.87559e-10	0.213269	-2.13042e-10	3.67318e-05	-0.484204	-2.13042e-10	8.10375e-05	-0.913445	-2.13042e-10
177442397	rs1321767	4.01954e-10	-1.70334	1.12447	0.000139301	-0.55717	1.40596	0.000182055	-1.61126	1.50722
177442792	rs10913348	3.92723e-10	-1.72549	1.12338	0.000147948	-0.502887	1.4119	0.000188228	-1.5842	1.5135
177443057	rs10798522	4.09738e-10	-1.73264	1.17295	0.000157666	-0.484565	1.4572	0.000198902	-1.57495	1.55941
177443731	rs10753151	3.9399e-10	-1.69884	1.09996	0.000135317	-0.567326	1.3871	0.000180055	-1.60332	1.48823
177444301	rs10913349	5.69997e-10	-1.407	1.17743	8.83758e-05	-1.07528	1.46903	0.000152733	-1.84164	1.56197
177444679	rs10732999	4.31605e-10	-1.70334	1.19565	0.000151266	-0.55717	1.48837	0.000198042	-1.61126	1.59139
177446052	rs117410527	2.14528e-10	-1.89493e-10	-1.20676	1.6942e-05	-1.89493e-10	-1.25805	5.72016e-05	-1.89493e-10	-1.26178
177446916	rs12140698	3.63679e-09	2.1527	-0.529054	5.8508e-06	-1.60689	-0.714376	5.49425e-05	-0.648226	-0.653844
177447077	rs10218703	5.49848e-10	-1.31257	1.04701	4.45184e-05	-1.61597	1.32403	0.000119445	-1.94924	1.42374
177447282	rs10913350	3.90362e-10	-1.65514	1.04701	6.42477e-05	-1.24913	1.32403	0.00013027	-1.86248	1.42374
177447699	rs78376087	5.85746e-10	-1.89493e-10	-0.202321	5.71927e-05	-1.89493e-10	-0.0414192	0.000191792	-1.89493e-10	-0.0519429
177447742	rs10913351	7.3281e-10	0.0216807	-2.13042e-10	9.17375e-06	-1.8715	-2.13042e-10	6.53083e-05	-1.12924	-2.13042e-10
177449400	rs10913352	3.54248e-10	-1.65553	0.950323	5.67821e-05	-1.27029	1.22167	0.000116986	-1.86571	1.31941
177449548	rs12037766	3.77243e-10	-1.63162	0.989299	5.80578e-05	-1.28931	1.2629	0.000120626	-1.86773	1.35207
177449679	rs145654687	1.61337e-10	-1.49171	-2.13042e-10	8.48192e-06	-1.94991	-2.13042e-10	2.87131e-05	-1.951	-2.13042e-10
177450874	rs1885021	4.22769e-10	-1.38473	0.856347	3.82695e-05	-1.5652	1.12201	9.69195e-05	-1.94316	1.20868
177451209	rs1885020	1.36707e-10	-1.40178	-0.255584	3.16298e-05	-0.692513	0.0587679	7.94714e-05	-1.00925	0.0762916
177452307	rs10798523	1.31582e-10	-0.563928	-1.13165	2.92464e-06	-1.9422	-1.07247	1.26211e-05	-1.70158	-1.07141
177452518	rs12728949	1.02519e-10	-1.94516	-2.13042e-10	1.91762e-05	-1.13418	-2.13042e-10	3.1084e-05	-1.87166	-2.13042e-10
177452662	rs10913353	6.0532e-11	-1.57306	-0.898975	4.57088e-06	-1.83129	-0.736849	1.39888e-05	-1.94725	-0.722853
177453713	rs34015683	3.48971e-11	-1.91102	-1.11178	9.11412e-06	-0.924057	-0.953965	1.10445e-05	-1.92133	-0.985096
177455360	rs12042305	4.36083e-11	-1.56566	-1.2343	2.66087e-06	-1.87967	-1.22952	9.04949e-06	-1.89968	-1.20597
177455511	rs10913354	4.34874e-11	-1.56566	-1.23707	2.653e-06	-1.87967	-1.23248	9.01558e-06	-1.89968	-1.20973
177455532	rs10913355	4.4589e-11	-1.53799	-1.23973	2.61864e-06	-1.88986	-1.23533	9.00116e-06	-1.89764	-1.21336
177457303	rs10913356	4.33043e-11	-1.5511	-1.25585	2.55836e-06	-1.89564	-1.25284	8.89573e-06	-1.88605	-1.23673
177457320	rs10913357	4.33431e-11	-1.5511	-1.25496	2.56089e-06	-1.89564	-1.25185	8.90807e-06	-1.88605	-1.23535
177458170	rs12038173	4.35485e-11	-1.53798	-1.26335	2.54893e-06	-1.89089	-1.26128	8.74999e-06	-1.88927	-1.25004
177458189	rs10913358	4.32551e-11	-1.54732	-1.26077	2.56853e-06	-1.88619	-1.25832	8.68703e-06	-1.90096	-1.24557
177458431	rs2038486	3.73512e-10	-0.559652	-0.0926036	1.00174e-05	-1.91219	0.128666	5.5623e-05	-1.47712	0.187361
177459372	rs117216174	2.21241e-10	-1.89493e-10	-1.17595	1.77868e-05	-1.89493e-10	-1.20939	6.17513e-05	-1.89493e-10	-1.18524
177459475	rs11805899	6.51462e-11	-1.19813	-1.20044	2.46607e-06	-1.94941	-1.23581	1.064e-05	-1.71623	-1.22751
177459644	rs10913360	4.24774e-11	-1.56317	-1.26306	2.57574e-06	-1.88074	-1.26097	8.67848e-06	-1.89877	-1.24875
177459687	rs10489227	4.2832e-11	-1.55486	-1.26306	2.56681e-06	-1.88421	-1.26097	8.70525e-06	-1.89569	-1.24875
177459788	rs141668738	2.04458e-10	-1.89493e-10	-1.25484	1.72084e-05	-1.89493e-10	-1.24245	5.70564e-05	-1.89493e-10	-1.26432
177459913	rs10753152	4.32087e-11	-1.54552	-1.26365	2.55544e-06	-1.88797	-1.26165	8.72657e-06	-1.89216	-1.24982
177459980	rs10753153	4.31847e-11	-1.54552	-1.26421	2.55377e-06	-1.88797	-1.2623	8.71741e-06	-1.89216	-1.25087
177460222	rs10798526	4.24289e-11	-1.56317	-1.26421	2.57232e-06	-1.88074	-1.2623	8.66002e-06	-1.89877	-1.25087
177461077	rs77377627	4.3201e-11	-1.54542	-1.26392	2.5573e-06	-1.88695	-1.26194	8.64506e-06	-1.90029	-1.25108
177461392	rs148385836	2.08435e-10	-1.89493e-10	-1.23558	1.7715e-05	-1.89493e-10	-1.21344	6.09665e-05	-1.89493e-10	-1.19803
177461442	rs9730147	4.27992e-11	-1.55477	-1.26392	2.56701e-06	-1.88316	-1.26194	8.61684e-06	-1.90356	-1.25108
177461737	rs9728280	4.1937e-11	-1.5723	-1.26673	2.57473e-06	-1.87677	-1.26533	8.58095e-06	-1.90208	-1.25673
177461819	rs9730113	4.19804e-11	-1.5723	-1.2657	2.57796e-06	-1.87677	-1.26408	8.60571e-06	-1.90208	-1.25385
177462249	rs10913364	4.31555e-11	-1.54542	-1.26497	2.55411e-06	-1.88695	-1.26319	8.62778e-06	-1.90029	-1.25308
177462485	rs12730748	4.2347e-11	-1.56317	-1.26614	2.56639e-06	-1.88074	-1.26461	8.62626e-06	-1.89877	-1.25478
177462990	rs9804133	4.23676e-11	-1.56317	-1.26565	2.5679e-06	-1.88074	-1.26402	8.63514e-06	-1.89877	-1.25375
177463338	rs10798527	4.22594e-11	-1.56597	-1.26541	2.54848e-06	-1.88864	-1.26371	8.59146e-06	-1.90365	-1.25393
177463758	rs10798528	4.26846e-11	-1.55486	-1.26651	2.5563e-06	-1.88421	-1.26507	8.64575e-06	-1.89569	-1.2556
177463978	rs2902113	3.85244e-10	-0.542367	-0.0789617	1.02742e-05	-1.90926	0.151051	5.74669e-05	-1.46701	0.209866
177465011	rs1885028	4.26846e-11	-1.55486	-1.26651	2.5563e-06	-1.88421	-1.26507	8.64575e-06	-1.89569	-1.2556
177465031	rs1885027	4.43719e-11	-1.51673	-1.26587	2.52417e-06	-1.89767	-1.26426	8.70294e-06	-1.88983	-1.25487
177465236	rs1885026	4.35265e-11	-1.53597	-1.26587	2.542e-06	-1.89063	-1.26426	8.64149e-06	-1.89691	-1.25487
177465820	rs1358844	4.22734e-11	-1.56317	-1.26788	2.56073e-06	-1.88074	-1.26681	8.59034e-06	-1.89877	-1.25895
177465923	rs10753154	4.261e-11	-1.55486	-1.26826	2.55054e-06	-1.88421	-1.26733	8.60275e-06	-1.89569	-1.26059
177466315	rs145452116	8.29482e-10	0.145595	-2.13042e-10	8.77507e-05	0.386654	-2.13042e-10	0.000104176	-0.662277	-2.13042e-10
177466529	rs10737324	4.15535e-11	-1.58133	-1.2669	2.58467e-06	-1.8727	-1.26555	8.55554e-06	-1.90529	-1.25649
177466610	rs10913365	1.96937e-10	-1.29232	-2.13042e-10	3.10021e-05	-0.65379	-2.13042e-10	3.04199e-05	-1.89326	-2.13042e-10
177467901	rs6659804	4.15128e-11	-1.58133	-1.26788	2.5814e-06	-1.8727	-1.26681	8.53446e-06	-1.90529	-1.25895
177468575	rs7549083	4.15128e-11	-1.58133	-1.26788	2.5814e-06	-1.8727	-1.26681	8.53446e-06	-1.90529	-1.25895
177468716	rs12089461	2.92215e-11	-1.94205	-1.25825	2.48101e-06	-1.91088	-1.2683	8.09876e-06	-1.94747	-1.26918
177469065	rs7526423	4.15017e-11	-1.58133	-1.26814	2.58047e-06	-1.8727	-1.26718	8.52795e-06	-1.90529	-1.25972
177469269	rs1923155	4.30504e-11	-1.54542	-1.26741	2.54646e-06	-1.88695	-1.26619	8.58273e-06	-1.90029	-1.25832
177469972	rs2093205	4.15017e-11	-1.58133	-1.26814	2.58047e-06	-1.8727	-1.26718	8.52795e-06	-1.90529	-1.25972
177470081	rs2093204	4.15017e-11	-1.58133	-1.26814	2.58047e-06	-1.8727	-1.26718	8.52795e-06	-1.90529	-1.25972
177470593	rs10798529	4.22395e-11	-1.56317	-1.26868	2.55786e-06	-1.88074	-1.26794	8.56458e-06	-1.89877	-1.26196
177470662	rs12567599	2.91675e-11	-1.94392	-1.25823	2.49808e-06	-1.90384	-1.26848	8.07351e-06	-1.95061	-1.26916
177470844	rs12043107	2.60582e-10	-1.89493e-10	-1.01229	1.92529e-05	-1.89493e-10	-1.13018	6.38972e-05	-1.89493e-10	-1.15108
177470892	rs138567163	2.01963e-10	-1.89493e-10	-1.26712	1.67768e-05	-1.89493e-10	-1.26785	5.71034e-05	-1.89493e-10	-1.26349
177471102	rs12142019	4.07632e-11	-1.59905	-1.26838	2.60156e-06	-1.86423	-1.26751	8.46995e-06	-1.91138	-1.26045
177471325	rs10798530	4.18404e-11	-1.5723	-1.26904	2.56646e-06	-1.87677	-1.26855	8.52653e-06	-1.90208	-1.26309
177472259	rs189432287	6.85419e-10	-1.89493e-10	-0.0451765	4.66488e-05	-1.89493e-10	-0.2452	0.000158809	-1.89493e-10	-0.240653
177472694	rs1885025	4.18404e-11	-1.5723	-1.26904	2.56646e-06	-1.87677	-1.26855	8.52653e-06	-1.90208	-1.26309
177472795	rs148749796	2.88244e-10	-1.89493e-10	-0.911397	2.47929e-05	-1.89493e-10	-0.877289	8.73251e-05	-1.89493e-10	-0.838719
177472827	rs2862030	4.26087e-11	-1.55477	-1.26838	2.55276e-06	-1.88316	-1.26751	8.53647e-06	-1.90356	-1.26045
177472877	rs4466607	4.84064e-11	-1.42688	-1.26869	2.55203e-06	-1.88273	-1.26822	9.37268e-06	-1.80864	-1.26192
177472881	rs2902114	4.94496e-11	-1.40586	-1.26839	2.53803e-06	-1.88864	-1.26781	9.35561e-06	-1.81099	-1.26139
177473333	rs10753155	4.18367e-11	-1.5723	-1.26913	2.56598e-06	-1.87677	-1.26873	8.52154e-06	-1.90208	-1.26368
177475090	rs10798531	4.1093e-11	-1.59024	-1.26913	2.58749e-06	-1.86852	-1.26864	8.47133e-06	-1.90839	-1.26328
177475130	rs10798532	4.25833e-11	-1.55477	-1.26898	2.55069e-06	-1.88316	-1.26832	8.51649e-06	-1.90356	-1.26279
177475170	rs182921784	2.83475e-10	-0.928081	-2.13042e-10	2.69429e-05	-0.794126	-2.13042e-10	9.31777e-05	-0.773848	-2.13042e-10
177475217	rs10798533	4.14647e-11	-1.58133	-1.26904	2.57721e-06	-1.8727	-1.26844	8.50278e-06	-1.90529	-1.26267
177475511	rs75650430	3.3641e-10	-1.89493e-10	-0.756877	3.1514e-05	-1.89493e-10	-0.637414	9.65291e-05	-1.89493e-10	-0.738513
177476116	rs10798534	4.22244e-11	-1.56317	-1.26904	2.55657e-06	-1.88074	-1.26844	8.55846e-06	-1.89877	-1.26267
177476176	rs79531410	1.754e-10	-1.40814	-2.13042e-10	9.25884e-06	-1.86227	-2.13042e-10	3.39664e-05	-1.78299	-2.13042e-10
177476580	rs12240001	4.99819e-11	-1.39462	-1.26892	2.52414e-06	-1.89372	-1.26822	9.53247e-06	-1.79159	-1.26206
177476701	rs72710838	1.42316e-09	0.685425	-2.13042e-10	2.09902e-05	-1.04379	-2.13042e-10	9.75322e-05	-0.728175	-2.13042e-10
177476890	rs1885024	4.2573e-11	-1.55486	-1.26913	2.54719e-06	-1.88421	-1.26864	8.57965e-06	-1.89569	-1.26328
177476951	rs1885023	4.2573e-11	-1.55486	-1.26913	2.54719e-06	-1.88421	-1.26864	8.57965e-06	-1.89569	-1.26328
177477202	rs10913366	4.2573e-11	-1.55486	-1.26913	2.54719e-06	-1.88421	-1.26864	8.57965e-06	-1.89569	-1.26328
177478801	rs111332470	3.86625e-10	-0.617752	-2.13042e-10	8.71576e-06	-1.92271	-2.13042e-10	3.31816e-05	-1.80636	-2.13042e-10
177479233	rs112352341	3.03546e-10	-0.859672	-2.13042e-10	1.63645e-05	-1.29273	-2.13042e-10	4.44298e-05	-1.51445	-2.13042e-10
177479344	rs7533877	4.15019e-11	-1.58133	-1.26814	2.58093e-06	-1.8727	-1.267	8.53238e-06	-1.90529	-1.2592
177479691	rs138078995	1.14455e-10	-1.83503	-2.13042e-10	2.85842e-05	-0.734993	-2.13042e-10	3.43268e-05	-1.77243	-2.13042e-10
177479777	rs6680269	4.42898e-11	-1.51673	-1.26772	2.51878e-06	-1.89767	-1.2664	8.6708e-06	-1.88983	-1.25857
177479899	rs6682927	4.34223e-11	-1.53606	-1.26817	2.53297e-06	-1.89162	-1.26683	8.68014e-06	-1.88853	-1.25879
177480081	rs6680597	4.26152e-11	-1.55486	-1.26814	2.55138e-06	-1.88421	-1.267	8.61474e-06	-1.89569	-1.2592
177480086	rs6680599	4.26152e-11	-1.55486	-1.26814	2.55138e-06	-1.88421	-1.267	8.61474e-06	-1.89569	-1.2592
177480784	rs10913367	4.22623e-11	-1.56317	-1.26814	2.56026e-06	-1.88074	-1.267	8.58826e-06	-1.89877	-1.2592
177480821	rs10798535	3.56533e-10	-0.552181	-0.146598	9.56318e-06	-1.9126	0.0826781	5.38638e-05	-1.46376	0.141865
177480840	rs12029490	4.33677e-11	-1.53735	-1.26814	2.53733e-06	-1.88973	-1.267	8.70934e-06	-1.88476	-1.2592
177480934	rs12047881	4.38239e-11	-1.52641	-1.26862	2.52401e-06	-1.89421	-1.26779	8.61351e-06	-1.89342	-1.2616
177481182	rs1321776	4.18681e-11	-1.5723	-1.26838	2.56954e-06	-1.87677	-1.26735	8.55336e-06	-1.90208	-1.25995
177481235	rs79783208	1.03694e-10	-1.93376	-2.13042e-10	8.68806e-06	-1.9259	-2.13042e-10	2.87426e-05	-1.94998	-2.13042e-10
177481830	rs12568389	5.00482e-11	-1.39462	-1.2676	2.52914e-06	-1.89372	-1.26625	9.57452e-06	-1.79159	-1.25766
177482092	rs7543170	4.10113e-11	-1.59288	-1.26848	2.59933e-06	-1.8651	-1.26749	8.38221e-06	-1.92143	-1.26081
177482435	rs117158140	3.15972e-10	-1.89493e-10	-0.819553	2.7733e-05	-1.89493e-10	-0.765222	9.77411e-05	-1.89493e-10	-0.726035
177482846	rs79337935	1.04713e-10	-1.92398	-2.13042e-10	8.69949e-06	-1.92458	-2.13042e-10	2.96009e-05	-1.92055	-2.13042e-10
177482911	rs12047065	4.22502e-11	-1.564	-1.2676	2.56597e-06	-1.87926	-1.26625	8.53332e-06	-1.90672	-1.25766
177483724	rs10798536	5.00202e-11	-1.39462	-1.26815	2.52718e-06	-1.89372	-1.26702	9.55937e-06	-1.79159	-1.25924
177484177	rs142214063	1.68888e-10	-1.44597	-2.13042e-10	8.57457e-06	-1.93905	-2.13042e-10	2.87538e-05	-1.94959	-2.13042e-10
177484199	rs10913368	4.14829e-11	-1.58133	-1.2686	2.57917e-06	-1.8727	-1.26768	8.51947e-06	-1.90529	-1.26071
177484229	rs12091441	4.2636e-11	-1.55477	-1.26774	2.55551e-06	-1.88316	-1.26643	8.55205e-06	-1.90356	-1.25863
177484704	rs10798537	5.17267e-11	-1.3629	-1.26633	2.51225e-06	-1.90209	-1.26458	9.62432e-06	-1.78881	-1.25525
177484721	rs10798538	5.12087e-11	-1.37407	-1.26522	2.52397e-06	-1.89879	-1.26322	9.59742e-06	-1.79466	-1.25221
177484904	rs138665883	1.34858e-10	-1.67098	-2.13042e-10	1.33228e-05	-1.49837	-2.13042e-10	3.18211e-05	-1.84823	-2.13042e-10
177484943	rs1321775	4.14915e-11	-1.58133	-1.26839	2.57998e-06	-1.8727	-1.26737	8.5256e-06	-1.90529	-1.25999
177485668	rs7518102	5.18099e-11	-1.3629	-1.26472	2.5172e-06	-1.90209	-1.26261	9.66342e-06	-1.78881	-1.25119
177486103	rs12401435	1.06883e-10	-1.90347	-2.13042e-10	1.98083e-05	-1.10174	-2.13042e-10	4.84295e-05	-1.42825	-2.13042e-10
177486120	rs9783014	4.04627e-11	-1.60774	-1.26709	2.61469e-06	-1.85983	-1.26688	8.45959e-06	-1.91426	-1.25879
177486382	rs1321774	2.9825e-10	-1.3768	0.499526	2.43052e-05	-1.69695	0.799789	7.9577e-05	-1.61669	0.685053
177486607	rs1321773	4.96227e-11	-1.40549	-1.26527	2.54568e-06	-1.89017	-1.26328	9.5703e-06	-1.79738	-1.25231
177486638	rs1321772	4.25966e-11	-1.55655	-1.26688	2.55974e-06	-1.88242	-1.26552	8.56098e-06	-1.90417	-1.25697
177486723	rs1321771	4.15323e-11	-1.58133	-1.26741	2.58299e-06	-1.8727	-1.2662	8.54583e-06	-1.90529	-1.25762
177486890	rs1321770	5.32237e-11	-1.33397	-1.26674	2.44129e-06	-1.92997	-1.26535	1.07074e-05	-1.68142	-1.25601
177487488	rs113045907	1.03891e-10	-1.93186	-2.13042e-10	8.54774e-06	-1.94218	-2.13042e-10	2.89216e-05	-1.94377	-2.13042e-10
177487692	rs1407173	5.46827e-11	-1.86413	-0.709526	6.25469e-06	-1.79718	-0.457335	1.81098e-05	-1.89947	-0.512438
177487736	rs72710846	1.31629e-10	-1.69522	-2.13042e-10	8.76786e-06	-1.91675	-2.13042e-10	3.18187e-05	-1.8483	-2.13042e-10
177487992	rs2224407	4.0852e-11	-1.816	-1.04925	3.26459e-06	-1.8881	-1.01661	1.51436e-05	-1.54202	-1.04876
177488279	rs75629397	1.32516e-08	-1.89493e-10	2.91667	0.00135516	-1.89493e-10	3.12383	0.00498758	-1.89493e-10	3.20635
177488616	rs6703769	4.24453e-10	-1.59757	1.07317	3.55407e-05	-1.93049	1.41332	0.000133349	-1.76906	1.35368
177489074	rs12057474	4.14059e-10	-1.54199	0.992789	3.31006e-05	-1.91556	1.32726	0.000127528	-1.72861	1.26858
177491828	rs841793	3.63163e-10	-1.51633	0.835975	2.83421e-05	-1.90849	1.165	0.000113725	-1.68911	1.11453
177491870	rs841792	4.37076e-10	-1.4371	0.941997	3.24667e-05	-1.88045	1.27282	0.000130769	-1.64969	1.21477
177492441	rs841791	4.16779e-10	-1.4371	0.894446	3.10407e-05	-1.88045	1.2279	0.000125653	-1.64969	1.17486
177492461	rs117220625	2.61075e-10	-1.89493e-10	-1.0104	1.97404e-05	-1.89493e-10	-1.10518	6.42141e-05	-1.89493e-10	-1.14613
177493069	rs841790	4.17202e-10	-1.41351	0.871877	3.03834e-05	-1.87155	1.1976	0.000123619	-1.63157	1.14041
177493799	rs841789	4.06341e-10	-1.41351	0.8455	2.95351e-05	-1.87155	1.16928	0.000120207	-1.63157	1.11243
177493945	rs841788	4.13794e-10	-1.38095	0.831113	2.94573e-05	-1.85873	1.15383	0.000121408	-1.60636	1.09716
177494079	rs841787	3.97824e-10	-1.41351	0.824316	2.88707e-05	-1.87155	1.14653	0.000117534	-1.63157	1.08994
177494100	rs113126501	1.22563e-10	-1.76658	-2.13042e-10	8.87482e-06	-1.90463	-2.13042e-10	2.90395e-05	-1.9397	-2.13042e-10
177494806	rs72710848	1.38607e-09	0.659021	-2.13042e-10	1.79335e-05	-1.20117	-2.13042e-10	8.08364e-05	-0.91593	-2.13042e-10
177495123	rs841786	4.33048e-10	-1.40526	0.900899	3.14449e-05	-1.86835	1.22874	0.000128298	-1.6252	1.1712
177495158	rs841785	4.11701e-10	-1.4217	0.866797	3.01237e-05	-1.87468	1.19214	0.000122181	-1.63788	1.13502
177495319	rs112923246	1.02151e-10	-1.94876	-2.13042e-10	9.05035e-06	-1.88504	-2.13042e-10	3.0893e-05	-1.87783	-2.13042e-10
177495751	rs841784	3.74405e-10	-1.53038	0.880511	3.01948e-05	-1.91106	1.23088	0.000114884	-1.73595	1.17151
177496210	rs10798540	5.22429e-11	-1.37584	-1.24346	3.52018e-06	-1.56195	-1.26739	3.72198e-05	-0.434179	-1.25734
177496587	rs12062422	4.95264e-11	-1.41349	-1.25921	3.40418e-06	-1.59461	-1.26823	3.59142e-05	-0.464518	-1.26271
177496595	rs841783	4.07483e-10	-1.61111	1.04591	3.45905e-05	-1.93297	1.38871	0.000133034	-1.79245	1.3747
177496725	rs78567582	3.4562e-10	-0.729867	-2.13042e-10	8.72778e-05	0.38125	-2.13042e-10	0.000432039	0.76016	-2.13042e-10
177497010	rs115172049	1.06546e-10	-1.90663	-2.13042e-10	1.07364e-05	-1.71421	-2.13042e-10	2.90465e-05	-1.93946	-2.13042e-10
177497138	rs7512114	5.06205e-11	-1.38952	-1.26133	3.46942e-06	-1.57504	-1.26881	3.73054e-05	-0.424826	-1.26439
177497284	rs141871406	1.52323e-10	-1.54921	-2.13042e-10	1.28686e-05	-1.53305	-2.13042e-10	2.87896e-05	-1.94834	-2.13042e-10
177497448	rs6425430	4.93253e-11	-1.4126	-1.26417	3.49514e-06	-1.56725	-1.26922	3.65352e-05	-0.443536	-1.26655
177497472	rs6425431	5.03392e-11	-1.39077	-1.26565	3.56049e-06	-1.5488	-1.26915	3.7849e-05	-0.407167	-1.26759
177497685	rs138326936	2.45408e-10	-1.89493e-10	-1.07228	2.09724e-05	-1.89493e-10	-1.04464	7.34621e-05	-1.89493e-10	-1.01159
177499408	rs10753157	5.61224e-11	-1.28298	-1.26469	3.76915e-06	-1.49177	-1.26923	4.64629e-05	-0.202782	-1.26692
177499413	rs10753158	5.94417e-11	-1.22777	-1.26244	3.95566e-06	-1.44366	-1.26903	4.91331e-05	-0.148574	-1.26525
177499651	rs139893732	1.7658e-10	-1.40143	-2.13042e-10	1.49585e-05	-1.38257	-2.13042e-10	2.94496e-05	-1.92568	-2.13042e-10
177499813	rs841782	4.78109e-10	-0.487541	0.0821723	1.64598e-05	-1.38295	0.0960247	0.000460509	0.610086	0.213889
177499843	rs34431329	9.46668e-11	-1.24362	-0.781221	8.54604e-06	-1.06777	-0.874611	3.32738e-05	-0.945722	-0.857865
177500079	rs6700261	6.03136e-11	-1.21378	-1.26187	4.00276e-06	-1.43193	-1.26893	5.02505e-05	-0.126525	-1.26481
177501765	rs1591634	5.27452e-11	-1.34556	-1.26417	3.58867e-06	-1.54084	-1.26922	4.14575e-05	-0.317141	-1.26655
177502023	rs1114481	5.33967e-11	-1.33277	-1.26469	3.62669e-06	-1.5303	-1.26923	4.23206e-05	-0.296162	-1.26692
177502154	rs1072968	5.34245e-11	-1.33277	-1.26417	3.62671e-06	-1.5303	-1.26922	4.23365e-05	-0.296162	-1.26655
177502364	rs1961153	5.47899e-11	-1.30808	-1.26362	3.70161e-06	-1.50989	-1.26919	4.40924e-05	-0.255927	-1.26614
177503346	rs6685891	9.4065e-11	-0.762459	-1.26876	4.86284e-06	-1.23909	-1.26714	0.00011026	0.663702	-1.26922
177503484	rs6688444	9.94333e-11	-0.707575	-1.26814	5.08048e-06	-1.1944	-1.26804	0.000114746	0.703512	-1.26915
177503490	rs6688446	9.07674e-11	-0.797996	-1.26891	4.7329e-06	-1.26653	-1.26678	0.000104588	0.610863	-1.26919
177504132	rs7520412	9.4065e-11	-0.762459	-1.26876	4.86284e-06	-1.23909	-1.26714	0.00011026	0.663702	-1.26922
177505080	rs2208401	9.57879e-11	-0.744485	-1.26858	4.9294e-06	-1.22516	-1.26747	0.000113234	0.690328	-1.26923
177505352	rs10798544	9.73614e-11	-0.728192	-1.26858	4.99215e-06	-1.21251	-1.26747	0.000115994	0.714409	-1.26923
177505554	rs10798545	9.58076e-11	-0.744485	-1.26838	4.9279e-06	-1.22516	-1.26777	0.000113237	0.690328	-1.2692
177506160	rs10798546	9.25822e-11	-0.777988	-1.26912	4.82002e-06	-1.2491	-1.26597	0.00010349	0.600159	-1.26904
177506268	rs113742139	3.04039e-10	-0.858049	-2.13042e-10	1.75551e-05	-1.2225	-2.13042e-10	4.90862e-05	-1.41478	-2.13042e-10
177506330	rs138011616	2.29102e-10	-1.89493e-10	-1.14104	1.79072e-05	-1.89493e-10	-1.20264	6.29106e-05	-1.89493e-10	-1.16664
177507717	rs151092496	1.01926e-10	-1.95095	-2.13042e-10	8.48112e-06	-1.95	-2.13042e-10	3.1149e-05	-1.86957	-2.13042e-10
177507817	rs2208398	9.91253e-11	-0.709959	-1.26886	5.06691e-06	-1.19833	-1.26679	0.000119155	0.741297	-1.26923
177508044	rs1098777	9.10511e-10	0.240224	-0.00142476	2.10205e-05	-1.05434	0.0119934	0.0011383	1.60268	0.12625
177508523	rs1098776	5.38181e-10	-0.414388	0.127376	1.81323e-05	-1.33161	0.141458	0.000503945	0.652882	0.261228
177508998	rs10158880	5.92084e-11	-1.22831	-1.26584	3.956e-06	-1.44342	-1.2692	5.00477e-05	-0.127853	-1.26753
177509096	rs118037085	3.34194e-10	-1.89493e-10	-0.763484	2.70092e-05	-1.89493e-10	-0.79167	0.000103112	-1.89493e-10	-0.67254
177509801	rs10798547	5.95331e-11	-1.22831	-1.26037	3.95838e-06	-1.44342	-1.26859	5.02625e-05	-0.127853	-1.26324
177510108	rs10753159	5.79933e-11	-1.25451	-1.26037	3.87256e-06	-1.46534	-1.26859	4.82067e-05	-0.169614	-1.26324
177510329	rs77710420	1.13812e-10	-1.84066	-2.13042e-10	8.49529e-06	-1.94833	-2.13042e-10	3.13266e-05	-1.86389	-2.13042e-10
177510330	rs10753160	6.54783e-11	-1.14179	-1.2517	4.28208e-06	-1.3682	-1.26521	5.59779e-05	-0.0275402	-1.25586
177512260	rs10737325	1.13219e-10	-0.579825	-1.26606	5.61097e-06	-1.09406	-1.26907	0.000138299	0.888728	-1.26767
177512831	rs114858385	1.3142e-09	0.60578	-2.13042e-10	2.28311e-05	-0.959721	-2.13042e-10	8.24794e-05	-0.895808	-2.13042e-10
177513378	rs10798548	1.1338e-10	-0.579825	-1.26464	5.61007e-06	-1.09406	-1.26923	0.000138442	0.888728	-1.26663
177514168	rs1337157	5.85988e-11	-1.24216	-1.26233	3.91104e-06	-1.45501	-1.26903	4.90886e-05	-0.149894	-1.26484
177515210	rs1073598	1.01014e-10	-0.691589	-1.26836	5.13545e-06	-1.18401	-1.26767	0.000122439	0.768322	-1.26906
177515261	rs12130811	1.15275e-10	-1.82789	-2.13042e-10	9.55007e-06	-1.8313	-2.13042e-10	3.00394e-05	-1.90585	-2.13042e-10
177516165	rs6701041	5.93443e-11	-1.22831	-1.26354	3.95604e-06	-1.44342	-1.26919	5.01346e-05	-0.127853	-1.26579
177517037	rs10753161	1.15533e-10	-0.560504	-1.26514	5.69664e-06	-1.07877	-1.2692	0.000142288	0.916503	-1.267
177517257	rs142526057	2.58786e-10	-1.89493e-10	-1.01921	1.90751e-05	-1.89493e-10	-1.13946	7.0181e-05	-1.89493e-10	-1.05728
177518148	rs10798550	1.02954e-10	-0.673082	-1.26785	5.2074e-06	-1.16955	-1.26822	0.000125842	0.795484	-1.26881
177518418	rs7533887	9.89598e-11	-0.713235	-1.26726	5.15475e-06	-1.17931	-1.26862	0.000121156	0.757185	-1.26846
177519653	rs12036760	1.0499e-10	-0.654438	-1.26691	5.28089e-06	-1.15496	-1.26879	0.000129399	0.822785	-1.26824
177519690	rs12047089	1.0499e-10	-0.654438	-1.26691	5.28089e-06	-1.15496	-1.26879	0.000129399	0.822785	-1.26824
177520884	rs10737327	6.02923e-11	-1.21432	-1.26168	4.00385e-06	-1.43168	-1.26891	5.13347e-05	-0.105675	-1.26432
177521359	rs143877823	1.03871e-10	-1.93206	-2.13042e-10	2.21596e-05	-0.989576	-2.13042e-10	5.53433e-05	-1.2948	-2.13042e-10
177521488	rs2145432	1.03177e-10	-0.673082	-1.26568	5.20259e-06	-1.16955	-1.26914	0.000126021	0.795484	-1.26739
177521866	rs147806672	2.94864e-10	-0.888693	-2.13042e-10	8.84518e-06	-1.90797	-2.13042e-10	3.43255e-05	-1.77247	-2.13042e-10
177521902	rs2862031	9.9488e-11	-0.709959	-1.26521	5.05472e-06	-1.19833	-1.2692	0.000119414	0.741297	-1.26705
177522532	rs841777	4.88401e-10	-1.61666	1.23258	4.23615e-05	-1.93423	1.59262	0.000162612	-1.79623	1.57924
177522556	rs115668886	1.03903e-10	-1.93175	-2.13042e-10	1.43752e-05	-1.42234	-2.13042e-10	8.39778e-05	-0.877804	-2.13042e-10
177522671	rs187360303	1.0457e-10	-1.92535	-2.13042e-10	8.62394e-06	-1.9333	-2.13042e-10	2.93581e-05	-1.92879	-2.13042e-10
177522686	rs6693907	6.12754e-11	-1.20019	-1.25963	4.05376e-06	-1.41981	-1.26839	5.25811e-05	-0.0833614	-1.26264
177522752	rs6660453	5.94848e-11	-1.22788	-1.2616	4.08743e-06	-1.41115	-1.26878	5.30834e-05	-0.0726147	-1.26388
177522777	rs6669049	5.87572e-11	-1.24216	-1.25963	3.91355e-06	-1.45501	-1.26839	4.91966e-05	-0.149894	-1.26264
177523146	rs10798553	5.87572e-11	-1.24216	-1.25963	3.91355e-06	-1.45501	-1.26839	4.91966e-05	-0.149894	-1.26264
177524514	rs12079972	5.87141e-11	-1.24216	-1.26037	3.91274e-06	-1.45501	-1.26859	4.91668e-05	-0.149894	-1.26324
177525085	rs72720476	1.07073e-10	-1.9017	-2.13042e-10	8.87357e-06	-1.90477	-2.13042e-10	2.90848e-05	-1.93814	-2.13042e-10
177525311	rs2104048	5.96224e-11	-1.22831	-1.25887	3.96014e-06	-1.44342	-1.26815	5.0325e-05	-0.127853	-1.262
177525327	rs75362177	1.20638e-09	-1.89493e-10	0.520176	0.000136423	-1.89493e-10	0.827917	0.000449609	-1.89493e-10	0.800022
177525531	rs2093203	5.96697e-11	-1.22831	-1.25808	3.96119e-06	-1.44342	-1.26789	5.03585e-05	-0.127853	-1.26134
177525538	rs6670522	6.54129e-11	-1.14179	-1.2527	4.28006e-06	-1.3682	-1.26568	5.59292e-05	-0.0275402	-1.25673
177525993	rs7556635	1.36607e-10	-0.393244	-1.26486	1.09959e-05	-0.421497	-1.26883	8.67964e-05	0.422305	-1.2671
177526067	rs11806578	6.54129e-11	-1.14179	-1.2527	4.28006e-06	-1.3682	-1.26568	5.59292e-05	-0.0275402	-1.25673
177526306	rs7533821	1.03225e-10	-0.673082	-1.26521	5.2023e-06	-1.16955	-1.2692	0.000126064	0.795484	-1.26705
177527146	rs113719022	1.04699e-10	-1.92411	-2.13042e-10	1.29747e-05	-1.52485	-2.13042e-10	3.43677e-05	-1.77124	-2.13042e-10
177527510	rs10798554	6.05102e-11	-1.21432	-1.25808	4.00795e-06	-1.43168	-1.26789	5.14878e-05	-0.105675	-1.26134
177528034	rs9988472	6.05005e-11	-1.21432	-1.25824	4.00772e-06	-1.43168	-1.26794	5.14808e-05	-0.105675	-1.26147
177528095	rs117541274	6.09983e-11	-1.29962	-1.16474	2.57274e-06	-1.90864	-1.23423	8.75189e-06	-1.93298	-1.2061
177528428	rs4142327	5.88043e-11	-1.24216	-1.25883	3.91444e-06	-1.45501	-1.26816	4.92071e-05	-0.149894	-1.26243
177528916	rs6696514	5.88973e-11	-1.24216	-1.25725	3.91667e-06	-1.45501	-1.26759	4.92949e-05	-0.149894	-1.26064
177529162	rs546110261	2.43153e-10	-1.08151	-2.13042e-10	3.35449e-05	-0.574961	-2.13042e-10	0.000176527	-0.134883	-2.13042e-10
177530333	rs151281387	3.52926e-10	-0.708947	-2.13042e-10	1.38169e-05	-1.46196	-2.13042e-10	4.61033e-05	-1.47747	-2.13042e-10
177530857	rs2038489	1.39023e-10	-0.375713	-1.26486	1.11886e-05	-0.404126	-1.26883	8.8694e-05	0.443932	-1.2671
177531235	rs117028406	3.89004e-10	-1.89493e-10	-0.611617	2.88788e-05	-1.89493e-10	-0.724737	9.906e-05	-1.89493e-10	-0.712631
177531557	rs75535993	2.32415e-10	-1.89493e-10	-1.12668	1.85989e-05	-1.89493e-10	-1.16475	6.42213e-05	-1.89493e-10	-1.14602
177531565	rs1337158	4.99589e-11	-1.40079	-1.26322	9.24671e-06	-0.595342	-1.26824	5.75938e-05	0.0109696	-1.26591
177535232	rs576740512	2.24942e-10	-1.89493e-10	-1.15936	1.99478e-05	-1.89493e-10	-1.09473	6.55967e-05	-1.89493e-10	-1.12483
177535944	rs10798556	6.46515e-11	-1.14376	-1.26244	4.17192e-06	-1.39042	-1.26905	5.51608e-05	-0.0331826	-1.26492
177536046	rs11808741	6.46515e-11	-1.14376	-1.26244	4.17192e-06	-1.39042	-1.26905	5.51608e-05	-0.0331826	-1.26492
177536277	rs79016620	2.73913e-10	-1.89493e-10	-0.962394	2.29967e-05	-1.89493e-10	-0.952494	7.91591e-05	-1.89493e-10	-0.936897
177536881	rs1890033	6.47319e-11	-1.14376	-1.2612	4.17295e-06	-1.39042	-1.2688	5.5216e-05	-0.0331826	-1.26392
177536996	rs1555396	6.98903e-11	-1.08163	-1.24665	4.43187e-06	-1.33614	-1.26288	5.93413e-05	0.0257597	-1.25081
177537041	rs841775	6.60977e-10	-1.65494	1.57346	6.0592e-05	-1.93572	1.95203	0.000228129	-1.81506	1.93661
177538395	rs841781	4.76463e-10	-0.693143	0.284326	4.62255e-05	-0.606395	0.352079	0.000477917	0.447214	0.413865
177538426	rs10913373	1.16137e-10	-0.560664	-1.25978	5.57499e-06	-1.10113	-1.26843	0.000136416	0.87011	-1.26275
177539967	rs6682831	7.22242e-11	-1.05235	-1.24308	4.55141e-06	-1.31147	-1.26093	6.22134e-05	0.0697921	-1.24758
177540415	rs6683070	6.62373e-11	-1.12897	-1.25299	4.23658e-06	-1.37809	-1.266	5.69082e-05	-0.0104269	-1.25649
177541010	rs12726307	2.5411e-10	-0.330034	-0.707403	1.70607e-05	-0.453705	-0.797361	0.000109582	0.166829	-0.778509
177541256	rs6671338	1.13713e-10	-0.580641	-1.26089	5.47428e-06	-1.11885	-1.26894	0.000138169	0.884035	-1.26391
177541490	rs139276759	1.01922e-10	-1.951	-2.13042e-10	8.51151e-06	-1.94643	-2.13042e-10	3.17093e-05	-1.85175	-2.13042e-10
177541784	rs1885022	6.3445e-11	-1.17148	-1.25356	4.08662e-06	-1.41348	-1.26664	5.32229e-05	-0.0760422	-1.25783
177542035	rs10913375	7.0896e-11	-1.06782	-1.24617	4.48216e-06	-1.32452	-1.26322	6.05512e-05	0.0465556	-1.25142
177542089	rs10913376	7.00897e-11	-1.08163	-1.2438	4.43585e-06	-1.33614	-1.26199	5.94291e-05	0.0257597	-1.24933
177542116	rs10913377	7.00056e-11	-1.08163	-1.245	4.43304e-06	-1.33614	-1.26262	5.93661e-05	0.0257597	-1.25039
177542181	rs10913378	7.00546e-11	-1.08163	-1.2443	4.43751e-06	-1.33614	-1.26161	5.94676e-05	0.0257597	-1.24868
177542802	rs115759562	7.22937e-10	0.00811596	-2.13042e-10	2.47612e-05	-0.878568	-2.13042e-10	0.000218579	0.0787919	-2.13042e-10
177543873	rs10798557	7.06285e-11	-1.06782	-1.24995	4.47611e-06	-1.32452	-1.26457	6.04086e-05	0.0465556	-1.25378
177544036	rs78935227	1.584e-10	-1.51008	-2.13042e-10	1.95961e-05	-1.11252	-2.13042e-10	4.43662e-05	-1.51588	-2.13042e-10
177544177	rs145225945	1.48003e-10	-1.57797	-2.13042e-10	2.09502e-05	-1.0457	-2.13042e-10	0.00014771	-0.313103	-2.13042e-10
177544357	rs10737328	1.36034e-10	-0.403226	-1.25907	6.31176e-06	-0.977113	-1.26832	0.00017057	1.09258	-1.26179
177544481	rs1415337	1.17584e-10	-0.543831	-1.26422	5.63227e-06	-1.09011	-1.26923	0.000145352	0.936872	-1.26607
177544685	rs1415338	6.59744e-11	-1.12687	-1.25907	4.24372e-06	-1.37409	-1.26832	5.48062e-05	-0.0427608	-1.26179
177545906	rs911277	6.59961e-11	-1.12897	-1.25664	4.23024e-06	-1.37809	-1.2675	5.67262e-05	-0.0104269	-1.25969
177546085	rs911276	6.7169e-11	-1.11405	-1.25395	4.28795e-06	-1.36562	-1.26642	5.81769e-05	0.0124653	-1.25733
177546307	rs12021987	6.56962e-11	-1.12897	-1.2612	4.22474e-06	-1.37809	-1.2688	5.64869e-05	-0.0104269	-1.26392
177546735	rs10753162	4.13393e-10	0.717339	-1.26815	1.91972e-05	0.13597	-1.26905	0.000291956	1.63731	-1.26906
177546934	rs1337159	1.12955e-10	-0.580641	-1.26758	5.47712e-06	-1.11885	-1.26842	0.000137515	0.884035	-1.26866
177547209	rs841779	7.11696e-10	-1.67292	1.66536	6.65585e-05	-1.93959	2.04982	0.000248483	-1.82715	2.03416
177548036	rs140906383	4.06999e-10	-0.566396	-2.13042e-10	2.04831e-05	-1.06825	-2.13042e-10	9.70258e-05	-0.73338	-2.13042e-10
177548701	rs72720490	9.38183e-10	0.268739	-2.13042e-10	1.09389e-05	-1.69552	-2.13042e-10	4.62021e-05	-1.47533	-2.13042e-10
177548865	rs841778	1.27392e-09	0.355875	0.218776	2.7499e-05	-1.00547	0.231775	0.00159448	1.7023	0.363646
177549973	rs193183935	1.022e-10	-1.94828	-2.13042e-10	8.52183e-06	-1.94521	-2.13042e-10	3.20098e-05	-1.84231	-2.13042e-10
177550000	rs714077	9.35911e-11	-0.770648	-1.26562	1.67874e-05	0.00182213	-1.26904	0.000195871	1.23668	-1.26758
177551285	rs77143728	6.14246e-10	-1.89493e-10	-0.154811	4.14069e-05	-1.89493e-10	-0.3644	0.000138744	-1.89493e-10	-0.375725
177551428	rs10913380	6.30227e-11	-1.16715	-1.26456	4.62599e-06	-1.28693	-1.26922	6.35081e-05	0.108877	-1.26607
177551519	rs10913381	6.13771e-11	-1.19591	-1.26226	4.50605e-06	-1.31339	-1.26904	6.07222e-05	0.0620778	-1.26413
177553967	rs1953671	6.47129e-11	-1.15238	-1.25286	4.71762e-06	-1.27055	-1.26599	6.33271e-05	0.0962273	-1.25627
177554331	rs78702551	3.05922e-10	-1.89493e-10	-0.851876	2.49723e-05	-1.89493e-10	-0.870077	9.4391e-05	-1.89493e-10	-0.760911
177554616	rs1337160	7.54749e-10	-1.75424	1.80542	7.66215e-05	-1.94763	2.19866	0.000262718	-1.91993	2.18266
177556141	rs4406598	7.09161e-10	-1.73932	1.72819	7.047e-05	-1.94928	2.11662	0.00024355	-1.91384	2.10081
177556743	rs190188611	1.19046e-10	-1.7957	-2.13042e-10	1.07987e-05	-1.70842	-2.13042e-10	3.62583e-05	-1.71769	-2.13042e-10
177557755	rs6675892	1.00974e-10	-0.703632	-1.25671	1.81884e-05	0.0778668	-1.26493	0.000229592	1.38863	-1.26068
177560435	rs1415339	1.27271e-10	-0.473373	-1.25552	2.41911e-05	0.362287	-1.26415	0.000353768	1.82046	-1.26017
177560470	rs34498520	2.29257e-09	0.888365	0.273858	4.4726e-05	-0.574803	0.287512	0.00400246	2.57064	0.415667
177560492	rs1415340	1.34521e-10	-0.419842	-1.25364	2.58939e-05	0.429147	-1.26298	0.000385837	1.90569	-1.25864
177561103	rs12405674	1.22591e-10	-0.51176	-1.25459	2.30683e-05	0.314193	-1.26358	0.000332925	1.75898	-1.25942
177561112	rs4142491	1.26849e-10	-0.477613	-1.25459	2.40767e-05	0.356981	-1.26358	0.000351644	1.81368	-1.25942
177561189	rs952680	1.34034e-10	-0.419842	-1.25727	2.58368e-05	0.429147	-1.26519	0.0003847	1.90569	-1.26159
177561502	rs952681	1.51105e-10	-0.289462	-1.26777	8.25187e-06	-0.709125	-1.26828	0.000299811	1.66365	-1.26885
177561530	rs147796579	1.14209e-10	-0.750525	-1.08665	3.75527e-06	-1.58171	-1.18298	1.3471e-05	-1.56868	-1.13914
177561610	rs142607369	2.05407e-09	1.05237	-2.13042e-10	5.02648e-05	-0.170541	-2.13042e-10	0.000671459	1.2011	-2.13042e-10
177561778	rs1337161	1.58134e-10	-0.246684	-1.26508	8.55531e-06	-0.672105	-1.26919	0.000319905	1.72661	-1.26695
177562338	rs6702691	9.22048e-11	-0.797479	-1.25372	6.61567e-06	-0.932092	-1.26631	0.00012323	0.76328	-1.25758
177562471	rs143330415	1.09804e-10	-1.87651	-2.13042e-10	9.25268e-06	-1.86293	-2.13042e-10	3.88682e-05	-1.64818	-2.13042e-10
177562987	rs12023284	1.37579e-10	-0.403093	-1.24791	2.66976e-05	0.456225	-1.2595	0.000375009	1.87189	-1.2533
177563066	rs12023305	1.27709e-10	-0.473373	-1.25208	2.42374e-05	0.362287	-1.26224	0.00035494	1.82046	-1.25687
177564824	rs6663961	8.46015e-11	-0.882611	-1.25464	6.08523e-06	-1.01527	-1.26671	0.000112419	0.672265	-1.25839
177564847	rs17670433	1.05076e-10	-1.92052	-2.13042e-10	2.21515e-05	-0.989941	-2.13042e-10	2.89888e-05	-1.94145	-2.13042e-10
177565078	rs78729418	4.38121e-11	-1.52616	-1.26914	5.21555e-06	-1.16703	-1.26917	2.01548e-05	-1.03756	-1.26736
177565924	rs12033642	6.8806e-11	-1.10875	-1.23516	1.45339e-05	-0.160965	-1.2504	0.000109673	0.631213	-1.24207
177566128	rs10753163	8.29979e-10	-1.5995	1.74569	7.35264e-05	-1.94599	2.15579	0.000255997	-1.85945	2.09625
177566568	rs1890034	8.14542e-11	-0.91631	-1.25886	5.88734e-06	-1.04679	-1.26825	0.000106239	0.619307	-1.26197
177566659	rs1890035	8.2652e-11	-0.899528	-1.26104	5.97698e-06	-1.0311	-1.26883	0.000108886	0.645717	-1.26377
177567023	rs10753164	1.54456e-10	-0.268142	-1.26716	8.40279e-06	-0.690684	-1.2686	0.00030952	1.69506	-1.26839
177568799	rs16851585	3.37863e-11	-1.92446	-1.13069	3.52047e-06	-1.70863	-1.12062	1.61133e-05	-1.39328	-1.13543
177568808	rs12691478	8.25403e-11	-0.899528	-1.26239	5.97548e-06	-1.0311	-1.26908	0.000108767	0.645717	-1.26487
177569334	rs61814830	2.4348e-10	-1.08017	-2.13042e-10	4.82712e-05	-0.211011	-2.13042e-10	0.000245121	0.193396	-2.13042e-10
177569426	rs61814831	2.32293e-10	-1.12721	-2.13042e-10	4.51539e-05	-0.277769	-2.13042e-10	0.000227596	0.119213	-2.13042e-10
177569925	rs35369099	1.2346e-09	0.0188631	0.524436	3.86795e-05	-0.971691	0.539155	0.0015199	1.34096	0.677083
177570761	rs2225852	1.57622e-10	-0.246684	-1.26832	8.56903e-06	-0.672105	-1.26759	0.000319234	1.72661	-1.26905
177571887	rs143101405	3.10606e-10	-1.89493e-10	-0.83668	2.75639e-05	-1.89493e-10	-0.771339	9.59829e-05	-1.89493e-10	-0.744186
177572134	rs10753165	3.78755e-10	0.617803	-1.25612	2.23111e-05	0.28196	-1.26472	0.000381713	1.89657	-1.26026
177573408	rs78166146	1.02191e-10	-1.94836	-2.13042e-10	1.1283e-05	-1.66455	-2.13042e-10	3.25354e-05	-1.82603	-2.13042e-10
177573444	rs77525287	4.14992e-10	-0.546946	-2.13042e-10	1.85942e-05	-1.165	-2.13042e-10	0.000259598	0.250777	-2.13042e-10
177573663	rs12028987	1.1964e-10	-0.530156	-1.26056	2.33861e-05	0.330848	-1.26655	0.00032589	1.74117	-1.26297
177573701	rs191528047	3.04937e-10	-1.89493e-10	-0.8551	2.49677e-05	-1.89493e-10	-0.870262	8.46021e-05	-1.89493e-10	-0.870398
177574082	rs11580183	2.76068e-09	0.945535	0.402491	8.82747e-05	-0.0969687	0.489576	0.00138152	1.37515	0.547433
177574085	rs147910323	2.27156e-10	-1.89493e-10	-1.14957	1.81726e-05	-1.89493e-10	-1.18793	6.33221e-05	-1.89493e-10	-1.16012
177574291	rs145569537	2.03847e-10	-1.25784	-2.13042e-10	2.96291e-05	-0.699088	-2.13042e-10	0.000181032	-0.109681	-2.13042e-10
177574361	rs74727581	1.35103e-10	-1.66917	-2.13042e-10	1.61591e-05	-1.30536	-2.13042e-10	3.78468e-05	-1.67481	-2.13042e-10
177574992	rs34929437	2.34707e-09	0.854557	0.331158	4.57638e-05	-0.626331	0.361978	0.003756	2.42919	0.493562
177576044	rs190583572	1.07405e-10	-1.8986	-2.13042e-10	9.03156e-06	-1.88712	-2.13042e-10	3.71021e-05	-1.69468	-2.13042e-10
177576508	rs10913384	1.19252e-10	-0.530156	-1.26381	2.33502e-05	0.330848	-1.26809	0.000324926	1.74117	-1.26593
177577667	rs12746326	1.36246e-10	-0.403627	-1.25712	2.76447e-05	0.496691	-1.2651	0.000376225	1.88329	-1.26146
177577794	rs12747694	1.21919e-10	-0.512351	-1.2595	2.39221e-05	0.353397	-1.26644	0.000335241	1.76984	-1.26335
177578981	rs1538034	1.24031e-10	-0.494433	-1.26024	2.44609e-05	0.376059	-1.26683	0.000344833	1.79862	-1.26392
177579082	rs1538035	1.21743e-10	-0.512351	-1.26095	2.39043e-05	0.353397	-1.26719	0.000334869	1.76984	-1.26446
177580649	rs1415342	1.53824e-09	0.380404	0.382783	0.000112078	0.205471	0.42588	0.00259166	2.05649	0.495205
177580692	rs2225853	9.48664e-10	0.0386083	0.24124	2.91102e-05	-0.971506	0.254749	0.00109718	1.31056	0.381575
177581587	rs10737329	8.91607e-10	-1.52544	1.74326	7.3352e-05	-1.93402	2.14145	0.000268751	-1.81992	2.10535
177581717	rs181719549	1.18454e-10	-1.80068	-2.13042e-10	8.58375e-06	-1.93798	-2.13042e-10	2.87219e-05	-1.9507	-2.13042e-10
177581718	rs114590440	1.14598e-10	-1.83377	-2.13042e-10	8.57663e-06	-1.9388	-2.13042e-10	2.8715e-05	-1.95094	-2.13042e-10
177582136	rs10753166	1.38001e-10	-0.384547	-1.2634	7.7472e-06	-0.791139	-1.24938	0.000262288	1.52274	-1.26165
177582859	rs76713791	2.26745e-10	-1.89493e-10	-1.15138	1.77233e-05	-1.89493e-10	-1.21296	6.25492e-05	-1.89493e-10	-1.1724
177583180	rs2862033	2.61109e-09	0.945535	0.346782	8.33709e-05	-0.0969687	0.432422	0.00130355	1.37515	0.489339
177583588	rs12751236	2.67991e-09	0.945535	0.372796	8.62427e-05	-0.0969687	0.466288	0.00134783	1.37515	0.522743
177584656	rs11581525	8.78904e-11	-0.830787	-1.26833	6.39525e-06	-0.963381	-1.26891	0.000115763	0.712057	-1.26887
177585015	rs10913386	1.21521e-10	-0.512351	-1.26277	2.38947e-05	0.353397	-1.26759	0.000334651	1.76984	-1.26511
177585957	rs4142492	8.2252e-10	-1.5797	1.71687	6.8625e-05	-1.94339	2.0842	0.000253284	-1.84921	2.07536
177586110	rs868715	1.40028e-10	-0.369602	-1.26376	2.85837e-05	0.533165	-1.26817	0.000419767	1.99735	-1.26601
177586200	rs76905963	2.29066e-10	-1.89493e-10	-1.1412	1.815e-05	-1.89493e-10	-1.18917	6.00609e-05	-1.89493e-10	-1.213
177586287	rs140257443	2.74276e-10	-1.89493e-10	-0.96107	2.52798e-05	-1.89493e-10	-0.85784	8.17392e-05	-1.89493e-10	-0.904823
177586974	rs867541	7.32447e-10	-1.57035	1.59154	6.22129e-05	-1.93716	1.97988	0.000224635	-1.83853	1.94465
177587176	rs141330057	2.82626e-10	-1.89493e-10	-0.931082	2.34115e-05	-1.89493e-10	-0.934619	8.02698e-05	-1.89493e-10	-0.922963
177587339	rs10913387	1.26474e-10	-0.478211	-1.25696	2.50273e-05	0.396552	-1.26443	0.000355135	1.82462	-1.26048
177587781	rs114624323	1.20116e-10	-1.78675	-2.13042e-10	9.43103e-06	-1.84384	-2.13042e-10	3.5077e-05	-1.75081	-2.13042e-10
177588521	rs138819663	1.07454e-10	-1.89815	-2.13042e-10	9.03606e-06	-1.88662	-2.13042e-10	3.71391e-05	-1.69369	-2.13042e-10
177588812	rs1337163	1.34892e-10	-0.404874	-1.26586	7.57192e-06	-0.808622	-1.25478	0.000253527	1.49243	-1.26532
177588823	rs1337164	1.20182e-10	-0.520118	-1.26608	6.85054e-06	-0.907369	-1.25615	0.00021308	1.31935	-1.26604
177589952	rs11584671	1.24861e-10	-0.985281	-0.762726	5.62853e-06	-1.61042	-0.749579	0.000204396	0.574974	-0.56327
177590022	rs78420914	1.73628e-10	-1.41829	-2.13042e-10	9.10039e-06	-1.87953	-2.13042e-10	3.44625e-05	-1.76849	-2.13042e-10
177590435	rs7550729	7.54856e-11	-1.07532	-1.17595	4.21566e-06	-1.51838	-1.13066	0.000175261	0.995887	-1.13797
177590566	rs16851602	8.07843e-10	-1.49147	1.61064	5.95292e-05	-1.90674	1.90536	0.000210223	-1.93167	1.97149
177591270	rs1415334	6.19763e-11	-1.46427	-0.984185	4.28911e-06	-1.71091	-0.920853	8.73417e-05	0.128355	-0.966884
177591541	rs1252074	3.12731e-10	-1.9336	1.10374	4.44173e-05	-1.5991	1.30488	0.000119523	-1.92859	1.40374
177592286	rs79030269	1.13616e-10	-1.84238	-2.13042e-10	8.56811e-06	-1.9398	-2.13042e-10	4.36835e-05	-1.53139	-2.13042e-10
177593426	rs74336390	1.10938e-10	-1.86624	-2.13042e-10	1.37592e-05	-1.46614	-2.13042e-10	3.12927e-05	-1.86497	-2.13042e-10
177594162	rs4652251	5.95591e-11	-1.41112	-1.07712	4.18114e-06	-1.6432	-1.01406	9.75302e-05	0.295822	-1.02402
177595128	rs1252072	1.76107e-10	-0.545001	-0.859116	1.70937e-05	-0.382892	-0.866243	0.000610569	1.90491	-0.798873
177595341	rs80194320	2.21147e-10	-1.89493e-10	-1.17638	1.8415e-05	-1.89493e-10	-1.17468	6.07373e-05	-1.89493e-10	-1.2018
177595364	rs12132869	2.42215e-10	-1.08538	-2.13042e-10	1.35504e-05	-1.48143	-2.13042e-10	6.09392e-05	-1.19848	-2.13042e-10
177595540	rs182477466	1.24179e-10	-1.75349	-2.13042e-10	1.59603e-05	-1.31774	-2.13042e-10	5.72188e-05	-1.26147	-2.13042e-10
177596481	rs12566910	1.4121e-10	-1.31881	-0.306156	1.40521e-05	-1.12314	-0.321936	9.82405e-05	-0.695891	-0.025048
177598598	rs57794778	2.19296e-10	-1.89493e-10	-1.18478	1.82594e-05	-1.89493e-10	-1.18317	6.03056e-05	-1.89493e-10	-1.20893
177598762	rs150179907	2.01686e-10	-1.89493e-10	-1.2685	1.68338e-05	-1.89493e-10	-1.26446	5.69173e-05	-1.89493e-10	-1.26676
177599076	rs145617737	2.70319e-10	-1.89493e-10	-0.975605	2.43811e-05	-1.89493e-10	-0.894036	8.58758e-05	-1.89493e-10	-0.855455
177600095	rs73045262	2.21095e-10	-1.89493e-10	-1.17661	1.84106e-05	-1.89493e-10	-1.17492	6.07251e-05	-1.89493e-10	-1.202
177600114	rs1337156	8.32451e-11	-1.30874	-0.844682	7.78852e-06	-1.27198	-0.763213	9.46066e-05	0.0606653	-0.819295
177600126	rs113741678	1.48497e-10	-1.57464	-2.13042e-10	1.0449e-05	-1.74134	-2.13042e-10	3.11131e-05	-1.87073	-2.13042e-10
177600210	rs1252070	4.63217e-10	-1.72718	1.29017	3.90636e-05	-1.92156	1.4989	0.000142455	-1.95071	1.60138
177601466	rs1252069	1.16055e-10	-1.82114	-2.13042e-10	8.63219e-06	-1.93235	-2.13042e-10	3.57871e-05	-1.73077	-2.13042e-10
177601999	rs12134550	2.31145e-10	-1.13216	-2.13042e-10	1.25231e-05	-1.56027	-2.13042e-10	5.61485e-05	-1.28036	-2.13042e-10
177602013	rs1923622	1.06219e-10	-1.9097	-2.13042e-10	8.7887e-06	-1.91438	-2.13042e-10	2.88125e-05	-1.94755	-2.13042e-10
177602068	rs1252068	2.32082e-10	-1.9078	0.779684	2.86062e-05	-1.68735	0.953126	8.17106e-05	-1.95083	1.04566
177602102	rs60489386	2.19556e-10	-1.89493e-10	-1.1836	1.82812e-05	-1.89493e-10	-1.18197	6.03659e-05	-1.89493e-10	-1.20793
177602120	rs1415335	6.1983e-11	-1.47615	-0.972194	4.31026e-06	-1.71924	-0.90761	8.62746e-05	0.103717	-0.954538
177602696	rs140550427	1.20235e-10	-1.78576	-2.13042e-10	1.087e-05	-1.70184	-2.13042e-10	2.96484e-05	-1.91895	-2.13042e-10
177603053	rs1252065	4.7148e-10	-1.73199	1.31266	4.00595e-05	-1.91977	1.52229	0.000145919	-1.95051	1.62521
177605208	rs376024686	2.21983e-10	-1.89493e-10	-1.17261	1.84851e-05	-1.89493e-10	-1.17088	6.09331e-05	-1.89493e-10	-1.19858
177607508	rs188142552	3.90326e-09	-1.89493e-10	1.69436	0.000403512	-1.89493e-10	1.91236	0.00149453	-1.89493e-10	2.00121
177609159	rs1313160	7.8374e-11	-1.24076	-0.972957	9.30531e-06	-0.878665	-0.978597	0.000153995	0.645598	-0.917038
177609353	rs78304184	1.40948e-10	-1.62681	-2.13042e-10	1.00549e-05	-1.77978	-2.13042e-10	3.04042e-05	-1.89378	-2.13042e-10
177609599	rs80124980	1.13491e-09	0.459099	-2.13042e-10	2.97634e-05	-0.694568	-2.13042e-10	0.000366934	0.596827	-2.13042e-10
177610335	rs72711335	1.10269e-10	-1.87228	-2.13042e-10	8.59472e-06	-1.9367	-2.13042e-10	2.90241e-05	-1.94023	-2.13042e-10
177610393	rs1003073	1.32172e-10	-0.673027	-1.01807	9.45424e-06	-0.795513	-1.04587	0.00014601	0.62717	-0.951851
177610713	rs1003074	1.34641e-10	-0.698738	-0.973857	1.29728e-05	-0.5455	-0.979489	0.000418941	1.64739	-0.91802
177610960	rs10158439	8.01339e-11	-1.04314	-1.14837	4.35868e-06	-1.52723	-1.08844	0.000193544	1.05971	-1.10256
177611318	rs1252083	1.49344e-10	-0.68785	-0.881105	3.42266e-05	0.343208	-0.898052	0.00150689	2.83627	-0.826828
177612061	rs1252082	5.04403e-11	-1.65037	-1.00405	8.93655e-06	-0.887202	-1.01049	0.000125796	0.470576	-0.944269
177612246	rs11577921	1.0283e-10	-1.94213	-2.13042e-10	1.14436e-05	-1.65042	-2.13042e-10	3.04311e-05	-1.89289	-2.13042e-10
177613863	rs12140710	1.29411e-10	-0.720038	-0.992175	9.81651e-06	-0.904234	-0.899547	0.000243721	1.10781	-0.920144
177613923	rs12044435	3.05201e-11	-1.89119	-1.26563	2.97529e-06	-1.73984	-1.25767	1.65362e-05	-1.23572	-1.26708
177614046	rs78058918	3.12308e-10	-1.89493e-10	-0.831215	2.61841e-05	-1.89493e-10	-0.822693	9.86381e-05	-1.89493e-10	-0.716899
177614595	rs1252081	3.82959e-10	-1.59168	0.964407	2.80581e-05	-1.94677	1.1932	0.00010615	-1.939	1.2955
177615243	rs1252079	2.05119e-10	-1.87978	0.628158	2.39141e-05	-1.7398	0.826417	7.23869e-05	-1.94778	0.921451
177615462	rs77650682	2.07091e-10	-1.24205	-2.13042e-10	6.00968e-05	0.00811055	-2.13042e-10	5.06111e-05	-1.38419	-2.13042e-10
177615550	rs1252078	2.08365e-10	-1.89074	0.654826	2.50936e-05	-1.71967	0.854438	7.43435e-05	-1.94976	0.950098
177615594	rs1252077	2.07088e-10	-1.88353	0.64147	2.44117e-05	-1.73319	0.840406	7.33738e-05	-1.94854	0.935753
177617018	rs151060947	1.59416e-10	-1.50369	-2.13042e-10	1.19547e-05	-1.60672	-2.13042e-10	3.91635e-05	-1.64061	-2.13042e-10
177617650	rs1252076	2.00777e-10	-1.94965	0.676637	2.66252e-05	-1.69654	0.890553	7.71411e-05	-1.94915	0.986426
177617960	rs12733845	6.3346e-11	-1.54769	-0.878901	4.58941e-06	-1.77013	-0.79397	8.42539e-05	-0.0189504	-0.855571
177618116	rs1252075	4.109e-11	-1.76382	-1.09562	6.63579e-06	-1.09454	-1.10083	7.86889e-05	0.103817	-1.04667
177618275	rs80284945	2.54042e-10	-1.89493e-10	-1.03771	1.84209e-05	-1.89493e-10	-1.17436	6.50714e-05	-1.89493e-10	-1.13287
177618620	rs12759749	8.11814e-11	-1.37903	-0.799489	7.56031e-06	-1.36341	-0.701526	8.72609e-05	-0.0701224	-0.769332
177619307	rs76860765	7.63813e-10	0.0631163	-2.13042e-10	2.24728e-05	-0.975543	-2.13042e-10	0.000244091	0.189186	-2.13042e-10
177619555	rs2210953	1.83598e-10	-1.87156	0.509104	2.08158e-05	-1.75333	0.701199	6.38083e-05	-1.94585	0.793382
177620943	rs6701237	1.10758e-10	-1.0194	-0.848462	6.5301e-06	-1.45098	-0.760441	8.47853e-05	-0.0439824	-0.824252
177621201	rs1572511	1.08664e-10	-1.03472	-0.852225	6.43065e-06	-1.46219	-0.76458	8.26244e-05	-0.065929	-0.828123
177621422	rs1572512	1.1207e-10	-1.0194	-0.83669	6.61512e-06	-1.45098	-0.747504	8.58177e-05	-0.0439824	-0.812149
177623285	rs551872885	3.03826e-10	-0.858752	-2.13042e-10	2.23142e-05	-0.982622	-2.13042e-10	8.95237e-05	-0.813853	-2.13042e-10
177623395	rs77511328	1.51712e-10	-1.55322	-2.13042e-10	8.91329e-06	-1.9003	-2.13042e-10	3.19569e-05	-1.84397	-2.13042e-10
177623717	rs10913390	1.69435e-10	-1.60618	0.16345	1.55897e-05	-1.45823	0.116999	0.000105269	-1.11849	0.466652
177624091	rs12739056	8.81179e-11	-1.14398	-0.952546	5.78901e-06	-1.47155	-0.860338	7.22361e-05	-0.152519	-0.875898
177624752	rs115875359	1.7414e-10	-1.41535	-2.13042e-10	1.23111e-05	-1.57735	-2.13042e-10	6.94934e-05	-1.06713	-2.13042e-10
177625100	rs73045288	2.22463e-10	-1.89493e-10	-1.17045	1.85255e-05	-1.89493e-10	-1.1687	6.10459e-05	-1.89493e-10	-1.19673
177625201	rs4652252	5.40475e-11	-1.66242	-0.922928	4.17402e-06	-1.81555	-0.84342	6.4418e-05	-0.245936	-0.897028
177625372	rs12062921	5.58058e-11	-1.64454	-0.908792	4.29251e-06	-1.80321	-0.82776	6.82458e-05	-0.202863	-0.882378
177625405	rs73045290	2.2274e-10	-1.89493e-10	-1.1692	1.85487e-05	-1.89493e-10	-1.16744	6.1111e-05	-1.89493e-10	-1.19566
177625607	rs148055214	1.1355e-10	-1.84297	-2.13042e-10	1.01187e-05	-1.77346	-2.13042e-10	3.06714e-05	-1.88503	-2.13042e-10
177626285	rs1252066	5.64292e-11	-1.4621	-1.08012	9.69395e-06	-0.733229	-1.08311	0.000218864	1.10908	-1.02899
177626714	rs73045293	2.20225e-10	-1.89493e-10	-1.18055	1.83375e-05	-1.89493e-10	-1.1789	6.05219e-05	-1.89493e-10	-1.20535
177627501	rs16851663	1.97221e-10	-1.50087	0.209986	1.86069e-05	-1.3337	0.169393	0.000131051	-0.958723	0.52595
177628345	rs1252067	3.4274e-11	-1.91035	-1.13047	4.8312e-06	-1.38088	-1.13187	4.4486e-05	-0.424875	-1.08831
177628502	rs77632158	2.06143e-10	-1.89493e-10	-1.24664	1.69723e-05	-1.89493e-10	-1.25626	5.72401e-05	-1.89493e-10	-1.2611
177628511	rs12121835	4.91606e-11	-1.73705	-0.943064	4.93248e-06	-1.66622	-0.825783	3.623e-05	-0.876145	-0.842323
177628635	rs79407004	2.06257e-10	-1.89493e-10	-1.24608	1.69795e-05	-1.89493e-10	-1.25584	5.72592e-05	-1.89493e-10	-1.26077
177628819	rs17625605	1.03937e-10	-1.93142	-2.13042e-10	9.48156e-06	-1.8385	-2.13042e-10	3.13188e-05	-1.86414	-2.13042e-10
177629679	rs12756455	6.77823e-11	-1.34456	-1.01435	5.83254e-06	-1.40786	-0.916531	7.41465e-05	-0.0706555	-0.931658
177629723	rs17625634	3.00175e-11	-1.93654	-1.23688	2.77515e-06	-1.83998	-1.22716	1.35024e-05	-1.46045	-1.24504
177630000	rs12406954	2.46783e-10	-0.521137	-0.545558	2.8793e-05	-0.19382	-0.533895	0.000225639	0.609377	-0.498799
177630299	rs187975697	3.74985e-10	-0.648321	-2.13042e-10	0.000131001	0.787355	-2.13042e-10	0.00065388	1.17457	-2.13042e-10
177631002	rs10798559	7.70349e-11	-1.23244	-0.998503	6.62947e-06	-1.29839	-0.897935	8.77899e-05	0.0800488	-0.913459
177631354	rs73045298	2.05477e-10	-1.89493e-10	-1.24987	1.69313e-05	-1.89493e-10	-1.25868	5.71319e-05	-1.89493e-10	-1.26299
177631898	rs189711555	5.20126e-10	-0.321135	-2.13042e-10	4.23575e-05	-0.341701	-2.13042e-10	0.000527638	0.960054	-2.13042e-10
177632191	rs2152776	6.73067e-11	-1.33647	-1.02948	5.66975e-06	-1.41833	-0.934373	6.8305e-05	-0.135267	-0.949108
177632638	rs116889735	2.01578e-10	-1.89493e-10	-1.26903	1.67537e-05	-1.89493e-10	-1.26922	5.70197e-05	-1.89493e-10	-1.26496
177633737	rs73045299	2.0524e-10	-1.89493e-10	-1.25103	1.6917e-05	-1.89493e-10	-1.25953	5.7095e-05	-1.89493e-10	-1.26364
177634232	rs60552762	2.0504e-10	-1.89493e-10	-1.252	1.6905e-05	-1.89493e-10	-1.26024	5.70645e-05	-1.89493e-10	-1.26417
177635093	rs1022798	1.01474e-10	-0.874679	-1.08072	5.30445e-06	-1.41955	-0.999752	8.11724e-05	0.100918	-1.0127
177635879	rs1923624	1.20889e-10	-1.94935	0.169011	1.45315e-05	-1.70243	0.2909	4.47009e-05	-1.92794	0.419582
177635988	rs75840470	1.19244e-10	-1.79403	-2.13042e-10	9.70757e-06	-1.81494	-2.13042e-10	4.61097e-05	-1.47733	-2.13042e-10
177636880	rs141513738	2.03929e-10	-1.89493e-10	-1.25743	1.67805e-05	-1.89493e-10	-1.26763	5.68144e-05	-1.89493e-10	-1.26857
177637307	rs58111483	2.03353e-10	-1.89493e-10	-1.26026	1.68106e-05	-1.89493e-10	-1.26583	5.68446e-05	-1.89493e-10	-1.26804
177637859	rs12746344	4.15303e-11	-1.79919	-1.04959	3.35454e-06	-1.91477	-0.962767	3.01822e-05	-0.924521	-0.976585
177638314	rs74773116	1.17431e-10	-1.80935	-2.13042e-10	9.33149e-06	-1.85445	-2.13042e-10	4.73601e-05	-1.45058	-2.13042e-10
177638617	rs911964	4.77609e-11	-1.7403	-0.968695	4.50264e-06	-1.72002	-0.86316	2.90508e-05	-1.05991	-0.879403
177639015	rs7529907	1.20048e-10	-1.86766	0.0803442	1.24826e-05	-1.76875	0.205236	3.97228e-05	-1.95073	0.324301
177639241	rs7540371	3.62037e-11	-1.89469	-1.09135	4.8623e-06	-1.4134	-1.09294	4.02774e-05	-0.568581	-1.04398
177639609	rs34597396	7.04278e-11	-1.14201	-1.17861	5.32017e-06	-1.22788	-1.18846	6.2312e-05	-0.0446167	-1.13159
177639734	rs17360106	3.08439e-11	-1.88945	-1.25681	2.43172e-06	-1.9487	-1.25055	8.42097e-06	-1.91599	-1.26164
177640167	rs115287487	1.01925e-10	-1.95097	-2.13042e-10	9.53143e-06	-1.83325	-2.13042e-10	2.87135e-05	-1.95099	-2.13042e-10
177640212	rs34849342	1.03708e-10	-1.93363	-2.13042e-10	2.17681e-05	-1.0074	-2.13042e-10	2.99964e-05	-1.90728	-2.13042e-10
177640367	rs11581754	6.81928e-11	-1.30871	-1.04416	5.31537e-06	-1.46548	-0.951761	5.92862e-05	-0.259876	-0.966104
177640652	rs60414375	3.05765e-11	-1.92757	-1.22741	2.72565e-06	-1.85655	-1.22859	1.23201e-05	-1.54873	-1.24839
177640888	rs139496542	1.0197e-10	-1.95053	-2.13042e-10	8.4727e-06	-1.951	-2.13042e-10	3.18472e-05	-1.84741	-2.13042e-10
177641081	rs2208817	1.15876e-10	-0.75539	-1.0673	5.40189e-06	-1.41735	-0.98375	6.92737e-05	-0.0732101	-0.997081
177641378	rs59073761	2.40002e-10	-0.514837	-0.579722	2.78046e-05	-0.204368	-0.558278	0.000241194	0.704522	-0.527279
177642179	rs12124642	1.85236e-10	-1.62669	0.273112	1.29404e-05	-1.9459	0.418406	4.95963e-05	-1.94967	0.545231
177642268	rs541953682	2.13433e-10	-1.89493e-10	-1.21189	1.6889e-05	-1.89493e-10	-1.26118	5.80229e-05	-1.89493e-10	-1.24752
177642513	rs191165237	2.02933e-10	-1.89493e-10	-1.26233	1.67902e-05	-1.89493e-10	-1.26705	5.68067e-05	-1.89493e-10	-1.2687
177643107	rs6692074	3.025e-11	-1.93101	-1.23469	2.68713e-06	-1.86361	-1.23576	1.20792e-05	-1.56345	-1.25343
177643119	rs12746384	6.13092e-11	-1.36394	-1.09533	3.75511e-06	-1.74745	-1.01728	6.72698e-05	-0.0698527	-1.02979
177643744	rs138694267	2.01809e-10	-1.89493e-10	-1.26788	1.68031e-05	-1.89493e-10	-1.26628	5.70428e-05	-1.89493e-10	-1.26455
177643968	rs10913393	5.15291e-11	-1.63826	-0.994803	7.31249e-06	-1.0816	-1.01667	0.000115336	0.411822	-0.972334
177644302	rs6693111	4.93558e-11	-1.49499	-1.18116	7.19592e-06	-0.921884	-1.19245	8.26445e-05	0.242762	-1.13657
177644383	rs183479099	1.08944e-10	-1.88437	-2.13042e-10	8.50999e-06	-1.94661	-2.13042e-10	2.90354e-05	-1.93984	-2.13042e-10
177644464	rs12126085	2.06959e-10	-1.24269	-2.13042e-10	1.1617e-05	-1.63538	-2.13042e-10	5.08234e-05	-1.38	-2.13042e-10
177645813	rs12722785	5.95815e-11	-1.3822	-1.10566	3.64051e-06	-1.76598	-1.02974	6.54207e-05	-0.0855786	-1.04194
177646735	rs111497438	2.03407e-10	-1.89493e-10	-1.26	1.68134e-05	-1.89493e-10	-1.26567	5.68502e-05	-1.89493e-10	-1.26794
177646887	rs61813469	1.19417e-10	-1.79258	-2.13042e-10	1.38691e-05	-1.45818	-2.13042e-10	5.53007e-05	-1.29557	-2.13042e-10
177646943	rs4589071	3.13219e-11	-1.87409	-1.2568	2.43622e-06	-1.94746	-1.24994	8.40851e-06	-1.9182	-1.26091
177647020	rs3889259	1.05418e-10	-1.95088	0.0336043	1.16475e-05	-1.73045	0.0977014	3.60353e-05	-1.9359	0.212043
177647256	rs56107421	2.9874e-11	-1.92334	-1.25488	2.66912e-06	-1.85854	-1.24756	1.20807e-05	-1.55742	-1.25932
177647923	rs78259710	2.79607e-10	-0.94182	-2.13042e-10	2.17272e-05	-1.00928	-2.13042e-10	4.34142e-05	-1.53757	-2.13042e-10
177648079	rs192335694	2.06698e-10	-1.89493e-10	-1.24395	1.706e-05	-1.89493e-10	-1.25111	5.70561e-05	-1.89493e-10	-1.26432
177648733	rs12035381	3.31637e-11	-1.82185	-1.2519	2.42138e-06	-1.95086	-1.25265	8.19122e-06	-1.94118	-1.26411
177648870	rs16851688	2.02937e-10	-1.46534	0.203025	1.29077e-05	-1.87507	0.345054	4.59448e-05	-1.95006	0.469143
177649180	rs11585438	7.21165e-11	-1.29037	-1.00655	4.64758e-06	-1.63923	-0.912273	3.62837e-05	-0.789791	-0.927199
177649216	rs10913395	3.24397e-11	-1.83802	-1.25781	2.42433e-06	-1.95052	-1.25178	8.20065e-06	-1.94173	-1.26241
177649363	rs6677748	3.21114e-11	-1.84851	-1.25748	2.40804e-06	-1.95093	-1.2581	8.23083e-06	-1.93357	-1.2669
177649849	rs1923630	7.44547e-11	-1.27771	-0.987305	4.80401e-06	-1.6285	-0.889894	3.72809e-05	-0.78459	-0.905285
177650199	rs6689547	3.24472e-11	-1.84458	-1.25101	2.44311e-06	-1.95102	-1.24356	8.29555e-06	-1.93565	-1.25698
177650219	rs67074204	2.01803e-10	-1.89493e-10	-1.26791	1.67537e-05	-1.89493e-10	-1.26923	5.68094e-05	-1.89493e-10	-1.26865
177650659	rs56348031	2.95485e-11	-1.94836	-1.24081	2.58303e-06	-1.90807	-1.23082	1.06946e-05	-1.69139	-1.24723
177650661	rs56232155	2.95887e-11	-1.94896	-1.23886	2.58244e-06	-1.91056	-1.22856	1.06471e-05	-1.69756	-1.24551
177650675	rs58023463	2.01728e-10	-1.89493e-10	-1.26828	1.68251e-05	-1.89493e-10	-1.26498	5.73183e-05	-1.89493e-10	-1.25974
177650852	rs115226872	1.34378e-10	-1.67455	-2.13042e-10	1.03164e-05	-1.75411	-2.13042e-10	3.40841e-05	-1.77953	-2.13042e-10
177651210	rs2104212	6.42761e-11	-1.17899	-1.23303	5.20073e-06	-1.21211	-1.22694	5.2477e-05	-0.149832	-1.19815
177651228	rs2104211	7.26041e-11	-1.13012	-1.16007	3.07796e-06	-1.86812	-1.09546	2.76532e-05	-0.856361	-1.13226
177651338	rs2065142	7.71016e-11	-0.98517	-1.24491	6.27963e-06	-1.0064	-1.24414	7.08458e-05	0.171628	-1.21948
177651729	rs10753167	2.50833e-10	-0.692817	-0.357603	2.26619e-05	-0.472216	-0.494946	0.00105777	2.09142	-0.435864
177652339	rs79850398	2.09877e-10	-1.89493e-10	-1.22869	1.6914e-05	-1.89493e-10	-1.25971	5.79369e-05	-1.89493e-10	-1.249
177652462	rs1885646	2.70936e-10	0.088313	-1.06164	4.44071e-05	0.822426	-1.11687	0.00312981	3.70341	-0.963037
177652865	rs12563834	1.36156e-10	-0.58154	-1.07987	1.27295e-05	-0.418125	-1.1258	0.000313696	1.41223	-0.972159
177652939	rs1923629	3.98683e-11	-1.81555	-1.07408	2.77817e-06	-1.94266	-1.12339	7.31435e-05	0.00188945	-1.01782
177653239	rs11585999	4.62835e-10	-0.437836	-2.13042e-10	3.31912e-05	-0.585562	-2.13042e-10	5.57649e-05	-1.28721	-2.13042e-10
177653674	rs10753168	2.10965e-10	-1.89493e-10	-1.22352	1.75371e-05	-1.89493e-10	-1.22353	5.85619e-05	-1.89493e-10	-1.23827
177655422	rs56107921	3.24969e-10	-0.791477	-2.13042e-10	1.29615e-05	-1.52586	-2.13042e-10	4.3032e-05	-1.54641	-2.13042e-10
177656039	rs2224639	1.47679e-10	-0.50339	-1.07678	1.43696e-05	-0.299675	-1.12305	0.000397175	1.63769	-0.961674
177656550	rs7547510	4.99169e-11	-1.59352	-1.07132	2.86647e-06	-1.9114	-1.12337	0.000147415	0.701486	-1.01659
177656608	rs74128294	9.75895e-11	-0.902029	-1.09241	9.08277e-06	-0.737711	-1.14376	0.000186409	0.912177	-0.992592
177657347	rs79997653	1.15175e-10	-1.82875	-2.13042e-10	1.6521e-05	-1.28322	-2.13042e-10	0.000132396	-0.42256	-2.13042e-10
177657392	rs72711346	1.05167e-10	-1.91966	-2.13042e-10	9.42094e-06	-1.84491	-2.13042e-10	2.96677e-05	-1.9183	-2.13042e-10
177657969	rs79466598	6.57132e-10	-1.89493e-10	-0.0873216	5.28446e-05	-1.89493e-10	-0.120491	0.000171095	-1.89493e-10	-0.166136
177658009	rs75357272	4.76589e-11	-1.53404	-1.1771	6.47116e-06	-1.08728	-1.13322	5.53189e-05	-0.16637	-1.12887
177658670	rs6678280	1.18919e-10	-0.565244	-1.23152	4.61027e-06	-1.31836	-1.2412	0.00612735	4.65185	-1.23969
177658838	rs56067457	1.17187e-10	-0.578078	-1.23336	4.41386e-06	-1.36031	-1.24278	0.00560611	4.56458	-1.24132
177659044	rs56334878	1.21862e-10	-0.541695	-1.23062	4.5315e-06	-1.33637	-1.24043	0.00608153	4.64356	-1.2389
177659072	rs79962383	4.69293e-11	-1.53976	-1.18681	6.31721e-06	-1.09552	-1.14905	5.37573e-05	-0.178223	-1.14565
177659366	rs10913397	3.77194e-11	-1.94326	-1.00178	2.9938e-06	-1.94266	-1.04865	1.16951e-05	-1.73401	-1.11517
177659370	rs10913398	3.79534e-11	-1.94424	-0.99461	3.01549e-06	-1.94368	-1.04041	1.17081e-05	-1.73935	-1.10873
177659913	rs7547178	2.02911e-10	-1.35151	0.0890727	8.18749e-06	-1.85878	-0.126463	6.91677e-05	-1.03398	-0.0378386
177660835	rs200867959	1.81375e-10	-0.690665	-0.683974	4.63048e-06	-1.64717	-0.908011	2.14248e-05	-1.41824	-0.825571
177660856	rs10798561	1.0509e-10	-1.64688	-0.273512	5.34449e-06	-1.92797	-0.483814	0.0001021	-0.257088	-0.425319
177661041	rs61500936	1.30801e-10	-0.649702	-1.05183	1.3013e-05	-0.42602	-1.09588	0.000278008	1.25129	-0.932002
177661345	rs77598767	2.91215e-10	-0.901144	-2.13042e-10	1.39127e-05	-1.45505	-2.13042e-10	7.44803e-05	-0.997823	-2.13042e-10
177661670	rs79112305	1.73229e-10	-1.42059	-2.13042e-10	1.07353e-05	-1.71431	-2.13042e-10	3.4732e-05	-1.7607	-2.13042e-10
177662225	rs12750925	4.1532e-11	-1.78632	-1.06242	2.78785e-06	-1.94363	-1.11895	7.99851e-05	0.080069	-1.00659
177662510	rs4652253	2.03191e-10	-1.89493e-10	-1.26106	1.69197e-05	-1.89493e-10	-1.25937	5.78566e-05	-1.89493e-10	-1.25039
177662512	rs61813472	8.75093e-11	-0.87026	-1.2332	4.2358e-06	-1.40163	-1.24265	0.00287134	3.89536	-1.24118
177662969	rs10913399	3.96522e-10	-0.592475	-2.13042e-10	0.000108303	0.597085	-2.13042e-10	5.21239e-05	-1.35473	-2.13042e-10
177662987	rs147646466	1.82936e-10	-1.36607	-2.13042e-10	2.35644e-05	-0.92811	-2.13042e-10	7.05002e-05	-1.05274	-2.13042e-10
177663070	rs76474680	4.49664e-11	-1.56469	-1.2046	6.20301e-06	-1.09566	-1.16715	5.3221e-05	-0.170521	-1.16338
177663761	rs112033475	1.94927e-10	-1.20861	-0.093973	6.59253e-06	-1.87092	-0.330986	0.000202967	0.260277	-0.255593
177663808	rs113526755	3.10701e-11	-1.88788	-1.25109	2.48425e-06	-1.94863	-1.22924	1.72917e-05	-1.23126	-1.22687
177664590	rs147814741	1.16694e-10	-0.587789	-1.22786	4.5694e-06	-1.33043	-1.23803	0.00550035	4.54065	-1.23644
177665178	rs11589476	3.16872e-11	-1.92076	-1.19854	2.7169e-06	-1.92879	-1.15957	1.35597e-05	-1.54559	-1.15566
177665266	rs148933325	2.59955e-10	-1.89493e-10	-1.0147	2.18067e-05	-1.89493e-10	-1.00563	7.69488e-05	-1.89493e-10	-0.965216
177666428	rs140163135	1.61976e-10	-0.460225	-1.02753	1.49724e-05	-0.289924	-1.09171	0.000401641	1.60088	-0.913681
177667088	rs12407077	2.17469e-10	-1.89493e-10	-1.19315	1.77238e-05	-1.89493e-10	-1.21294	6.0828e-05	-1.89493e-10	-1.20031
177667125	rs55972006	1.16106e-10	-0.585996	-1.23471	4.53374e-06	-1.33236	-1.24394	0.00583896	4.60646	-1.24251
177669302	rs12139234	9.24221e-11	-0.810029	-1.23881	4.38728e-06	-1.36171	-1.24743	0.00348803	4.09484	-1.2461
177669900	rs1923638	8.61071e-11	-0.879178	-1.24044	4.30653e-06	-1.37891	-1.2488	0.00313653	3.99003	-1.24752
177670351	rs1022800	2.91925e-11	-1.94988	-1.25141	2.40326e-06	-1.94922	-1.2618	8.13791e-06	-1.94273	-1.26909
177670370	rs2181264	8.83047e-11	-1.63623	-0.458183	4.56694e-06	-1.92253	-0.646475	8.99709e-05	-0.213303	-0.595568
177670577	rs2181263	4.46619e-11	-1.94879	-0.827296	3.49796e-06	-1.94846	-0.887202	1.29998e-05	-1.77044	-0.972984
177671478	rs4509537	1.26689e-10	-1.58958	-0.143891	6.10764e-06	-1.90737	-0.370936	0.000133113	-0.105878	-0.31128
177671773	rs4402093	1.63765e-10	-0.680406	-0.796368	6.34925e-06	-1.36326	-0.876255	0.00146146	2.95932	-0.980487
177671782	rs75634170	1.03591e-10	-1.93475	-2.13042e-10	9.67269e-06	-1.81854	-2.13042e-10	3.39338e-05	-1.78395	-2.13042e-10
177672172	rs58392004	2.04913e-10	-0.219713	-1.03291	2.02049e-05	0.00244339	-1.08436	0.000645254	2.07706	-0.915769
177672267	rs1923637	2.04996e-10	-1.89493e-10	-1.25221	1.70822e-05	-1.89493e-10	-1.24981	5.859e-05	-1.89493e-10	-1.23779
177672363	rs184449116	1.01921e-10	-1.95101	-2.13042e-10	8.68813e-06	-1.92589	-2.13042e-10	3.17962e-05	-1.84901	-2.13042e-10
177672750	rs2902198	1.285e-10	-1.59937	-0.119909	6.21909e-06	-1.91073	-0.349496	0.000133106	-0.128067	-0.289144
177673128	rs1923636	7.67633e-11	-1.71415	-0.520327	6.25364e-06	-1.65106	-0.60362	4.4588e-05	-0.787497	-0.723395
177674335	rs1160525	2.0471e-10	-1.89493e-10	-1.25361	1.70567e-05	-1.89493e-10	-1.25131	5.84782e-05	-1.89493e-10	-1.2397
177674473	rs1160524	4.45082e-11	-1.67732	-1.10222	2.8139e-06	-1.90357	-1.1497	0.000117324	0.508247	-1.05167
177675215	rs1022799	5.42879e-11	-1.77886	-0.802042	3.6096e-06	-1.9491	-0.855151	1.17678e-05	-1.8889	-0.954092
177676145	rs11587382	1.62335e-10	-1.48554	-2.13042e-10	9.73119e-06	-1.81251	-2.13042e-10	8.21276e-05	-0.900082	-2.13042e-10
177676208	rs55847117	1.49843e-10	-0.3035	-1.26212	5.53561e-06	-1.11073	-1.26592	0.0111676	5.2778	-1.26539
177676409	rs142740052	1.30134e-10	-1.70664	-2.13042e-10	8.81588e-06	-1.91129	-2.13042e-10	3.01619e-05	-1.90178	-2.13042e-10
177677016	rs61813476	5.62862e-11	-1.78737	-0.757391	3.6747e-06	-1.9499	-0.836475	1.21039e-05	-1.88362	-0.931214
177677279	rs1028662	2.02205e-10	-1.89493e-10	-1.26593	1.68277e-05	-1.89493e-10	-1.26482	5.73982e-05	-1.89493e-10	-1.25834
177677640	rs1028661	2.02299e-10	-1.89493e-10	-1.26546	1.68367e-05	-1.89493e-10	-1.26429	5.74461e-05	-1.89493e-10	-1.25751
177678654	rs2862274	2.02345e-10	-1.89493e-10	-1.26523	1.68522e-05	-1.89493e-10	-1.26336	5.75754e-05	-1.89493e-10	-1.25526
177678861	rs911963	2.04316e-10	-1.89493e-10	-1.25554	1.70214e-05	-1.89493e-10	-1.25338	5.8322e-05	-1.89493e-10	-1.24238
177679203	rs76105967	2.11127e-10	-1.89493e-10	-1.22275	1.77079e-05	-1.89493e-10	-1.21384	6.18759e-05	-1.89493e-10	-1.18323
177679689	rs1923635	2.1666e-10	-0.210501	-0.986377	2.10761e-05	0.0122271	-1.05193	0.000687738	2.0911	-0.866048
177679692	rs61813477	4.54156e-11	-1.95012	-0.809226	3.57897e-06	-1.9491	-0.863666	1.30551e-05	-1.78264	-0.95654
177680031	rs7542551	1.16217e-10	-1.81402	-0.00572743	7.20561e-06	-1.90685	-0.206135	4.16512e-05	-1.44621	-0.132821
177680105	rs61813478	5.41476e-11	-1.81502	-0.768474	3.68968e-06	-1.94617	-0.836136	1.194e-05	-1.89686	-0.931604
177680702	rs12143554	1.35394e-10	-0.399498	-1.26752	4.96788e-06	-1.21584	-1.26901	0.00862047	5.0224	-1.26887
177681155	rs10127785	9.24735e-11	-0.792842	-1.25544	4.46993e-06	-1.32946	-1.26101	0.00405406	4.2593	-1.26019
177681586	rs147112117	1.42879e-10	-1.61321	-2.13042e-10	2.94698e-05	-0.704482	-2.13042e-10	3.2887e-05	-1.81528	-2.13042e-10
177681672	rs911965	2.024e-10	-1.89493e-10	-1.26496	1.68462e-05	-1.89493e-10	-1.26372	5.74959e-05	-1.89493e-10	-1.25664
177682283	rs1923634	5.21789e-11	-1.79537	-0.825158	3.50816e-06	-1.94192	-0.890832	1.12464e-05	-1.90818	-0.980134
177682331	rs1923633	5.19688e-11	-1.7994	-0.825158	3.50481e-06	-1.94288	-0.890832	1.12706e-05	-1.90602	-0.980134
177682725	rs116624187	3.33239e-10	0.0775704	-0.843917	3.01543e-05	0.228105	-0.909625	0.00120053	2.47176	-0.6896
177683022	rs4650970	2.02301e-10	-1.89493e-10	-1.26545	1.68368e-05	-1.89493e-10	-1.26428	5.74468e-05	-1.89493e-10	-1.2575
177683216	rs12409005	4.48207e-11	-1.94752	-0.825014	3.4849e-06	-1.95081	-0.888599	1.24892e-05	-1.80577	-0.977727
177683975	rs139554204	6.27358e-10	-0.133689	-2.13042e-10	8.73801e-05	0.382422	-2.13042e-10	0.000362405	0.584407	-2.13042e-10
177684113	rs148731480	3.5434e-10	-0.70495	-2.13042e-10	1.72463e-05	-1.24025	-2.13042e-10	0.000249186	0.209841	-2.13042e-10
177684134	rs142409490	1.07117e-10	-1.90128	-2.13042e-10	1.29792e-05	-1.5245	-2.13042e-10	2.88989e-05	-1.94455	-2.13042e-10
177684431	rs7536071	4.44256e-11	-1.95095	-0.830436	3.46981e-06	-1.95013	-0.893617	1.26677e-05	-1.78719	-0.982116
177684469	rs7512829	5.45577e-11	-1.77519	-0.800761	5.29185e-06	-1.58158	-0.840098	4.82803e-05	-0.487693	-0.94364
177684683	rs61813492	7.65008e-11	-1.16635	-1.07155	3.77972e-06	-1.67986	-1.07834	0.000262966	1.35246	-1.0888
177685215	rs113533361	5.48198e-11	-1.77519	-0.795968	5.31619e-06	-1.58158	-0.83551	4.84737e-05	-0.487693	-0.939642
177685711	rs10913404	1.20654e-10	-1.81637	0.0340946	7.42017e-06	-1.89595	-0.18769	4.20057e-05	-1.46874	-0.101813
177685755	rs56220849	1.60584e-10	-1.49639	-2.13042e-10	8.56729e-06	-1.93989	-2.13042e-10	0.000133566	-0.413763	-2.13042e-10
177686025	rs111596638	6.95486e-11	-1.0705	-1.26268	5.84556e-06	-1.07402	-1.24815	5.97472e-05	0.0252009	-1.24344
177686148	rs112502999	7.49504e-11	-0.99955	-1.25883	6.29564e-06	-1.00639	-1.2416	6.98756e-05	0.174597	-1.23624
177686182	rs141843298	5.3703e-10	-1.89493e-10	-0.289153	4.81403e-05	-1.89493e-10	-0.213726	0.000144507	-1.89493e-10	-0.335027
177686254	rs10753169	5.30898e-11	-1.78146	-0.821762	5.13952e-06	-1.5907	-0.860188	4.65884e-05	-0.505897	-0.961109
177686415	rs7525539	8.56239e-11	-0.861291	-1.26395	4.15522e-06	-1.39569	-1.26779	0.00316222	4.0178	-1.26712
177686756	rs7547684	5.28158e-11	-1.78146	-0.826936	5.11416e-06	-1.5907	-0.865134	4.63889e-05	-0.505897	-0.965399
177686988	rs12410717	5.80837e-11	-1.7083	-0.805023	3.60215e-06	-1.93624	-0.870077	1.13051e-05	-1.92161	-0.96149
177687117	rs6425442	7.81435e-11	-1.44706	-0.769601	3.87561e-06	-1.8947	-0.838439	6.97059e-05	-0.126322	-0.93775
177687401	rs10913405	9.13721e-11	-0.796665	-1.2636	4.35338e-06	-1.34929	-1.2676	0.0036748	4.1678	-1.2669
177687411	rs1923632	2.37446e-10	-0.166277	-0.938988	2.32157e-05	0.0591791	-1.0022	0.000780279	2.15835	-0.807054
177687879	rs10913406	7.85863e-11	-1.42168	-0.78933	3.86847e-06	-1.8785	-0.856491	7.40072e-05	-0.0468173	-0.957377
177688209	rs1119055	2.01568e-10	-1.89493e-10	-1.26908	1.67611e-05	-1.89493e-10	-1.26878	5.69749e-05	-1.89493e-10	-1.26575
177688259	rs142514416	4.13991e-11	-1.60127	-1.25068	5.23369e-06	-1.20409	-1.22864	4.64823e-05	-0.243032	-1.22625
177688390	rs1960676	3.13846e-11	-1.94868	-1.18021	2.52784e-06	-1.94776	-1.21272	8.28367e-06	-1.94519	-1.24888
177688815	rs113113328	4.38184e-11	-1.9501	-0.845057	3.42407e-06	-1.94988	-0.907135	1.25533e-05	-1.78445	-0.993919
177689011	rs1813932	4.40787e-11	-1.94902	-0.84021	3.43793e-06	-1.95032	-0.902656	1.25486e-05	-1.78873	-0.990012
177689305	rs61813493	1.05671e-10	-0.655869	-1.25901	4.82037e-06	-1.25017	-1.26482	0.00535502	4.54114	-1.26371
177689361	rs6425443	4.38184e-11	-1.9501	-0.845057	3.42407e-06	-1.94988	-0.907135	1.25533e-05	-1.78445	-0.993919
177689562	rs112283939	2.22621e-10	-0.224659	-0.945076	2.17011e-05	-0.00281134	-1.00767	0.000708821	2.06951	-0.814262
177689774	rs193079376	2.18731e-10	-1.89493e-10	-1.18736	1.97206e-05	-1.89493e-10	-1.10618	6.19454e-05	-1.89493e-10	-1.1821
177690150	rs6694449	5.1942e-11	-1.81502	-0.810061	3.54993e-06	-1.94617	-0.874748	1.1541e-05	-1.89686	-0.96559
177690241	rs61813494	5.20819e-11	-1.80732	-0.815072	3.53893e-06	-1.94463	-0.879392	1.14404e-05	-1.90155	-0.969663
177690436	rs55805855	5.17464e-11	-1.81879	-0.810061	3.54748e-06	-1.94686	-0.874748	1.1569e-05	-1.89444	-0.96559
177690971	rs12402994	5.1942e-11	-1.81502	-0.810061	3.54993e-06	-1.94617	-0.874748	1.1541e-05	-1.89686	-0.96559
177691055	rs115647720	1.24279e-10	-1.75268	-2.13042e-10	8.66616e-06	-1.92842	-2.13042e-10	2.95841e-05	-1.92112	-2.13042e-10
177691293	rs34545073	1.45854e-10	-1.5926	-2.13042e-10	1.16114e-05	-1.63586	-2.13042e-10	5.83061e-05	-1.24265	-2.13042e-10
177691326	rs1923631	8.6309e-11	-0.850674	-1.2666	4.32169e-06	-1.35525	-1.26895	0.00342432	4.09893	-1.26863
177691402	rs61813495	1.78279e-10	-1.90768	0.515817	1.64065e-05	-1.89963	0.609461	9.69927e-05	-1.50133	0.767606
177691665	rs117924253	2.20014e-10	-1.89493e-10	-1.18152	1.98061e-05	-1.89493e-10	-1.10186	6.68626e-05	-1.89493e-10	-1.10572
177691801	rs112724435	6.93853e-11	-1.0664	-1.26913	5.77954e-06	-1.06992	-1.2636	5.89691e-05	0.0313485	-1.26269
177692157	rs4652257	1.03688e-10	-1.8963	-0.0375199	7.10343e-06	-1.87443	-0.252837	3.27819e-05	-1.64895	-0.169536
177692560	rs7556343	4.25962e-11	-1.95084	-0.872606	3.33862e-06	-1.95073	-0.931555	1.21387e-05	-1.7979	-1.01406
177692982	rs113308571	6.83661e-11	-1.0822	-1.26813	5.68548e-06	-1.09038	-1.25955	6.03102e-05	0.0495085	-1.25836
177693054	rs118182785	2.18983e-10	-1.89493e-10	-1.18621	1.96776e-05	-1.89493e-10	-1.10837	6.64338e-05	-1.89493e-10	-1.11215
177693559	rs12562396	2.63321e-10	-0.0536311	-0.9482	2.71559e-05	0.224425	-1.01068	0.00101959	2.42669	-0.807887
177694132	rs12145448	1.31599e-10	-1.93656	0.241106	1.03925e-05	-1.81482	0.0680514	4.29659e-05	-1.79617	0.248218
177694498	rs59637742	3.33944e-11	-1.87018	-1.19664	2.53422e-06	-1.93336	-1.2246	9.63901e-06	-1.80726	-1.23528
177694514	rs12742033	1.5241e-10	-1.37032	-0.17831	6.84147e-06	-1.77988	-0.384967	5.22462e-05	-1.04847	-0.303916
177694712	rs10913407	8.79893e-11	-1.89326	-0.204727	6.0364e-06	-1.8813	-0.408735	2.8338e-05	-1.6354	-0.328756
177695182	rs77173175	2.52003e-10	-0.133746	-0.91202	2.56932e-05	0.138579	-0.9802	0.000936662	2.30455	-0.770582
177695221	rs35772824	7.67956e-10	0.0685262	-2.13042e-10	4.92878e-05	-0.190171	-2.13042e-10	8.50179e-05	-0.865495	-2.13042e-10
177695777	rs1118030	5.14653e-11	-1.7787	-0.855594	3.40367e-06	-1.93757	-0.92542	1.08689e-05	-1.91628	-1.00618
177696058	rs10798563	8.15084e-11	-1.92075	-0.253752	6.10664e-06	-1.83295	-0.445516	2.58685e-05	-1.68786	-0.367471
177697008	rs143110169	1.02461e-10	-1.94572	-2.13042e-10	2.0373e-05	-1.07363	-2.13042e-10	4.77763e-05	-1.44183	-2.13042e-10
177697294	rs4316326	2.13379e-10	-0.978746	-0.23339	2.58898e-05	-0.471282	-0.362716	0.00154403	2.30772	-0.273929
177697365	rs4316327	8.39608e-11	-0.878974	-1.26588	4.35347e-06	-1.35762	-1.25925	0.00339972	4.08423	-1.26114
177697414	rs4652258	6.37255e-11	-1.49493	-0.925694	3.44899e-06	-1.86916	-0.98061	9.97754e-06	-1.95074	-1.05728
177697433	rs4652259	5.32977e-11	-1.68283	-0.916485	3.27464e-06	-1.92948	-0.972164	1.02646e-05	-1.92962	-1.05003
177697827	rs10913409	1.05943e-10	-1.94053	0.0282209	9.46886e-06	-1.66876	-0.171073	2.96235e-05	-1.84817	-0.0716154
177698208	rs4652261	2.01604e-10	-1.89493e-10	-1.2689	1.67659e-05	-1.89493e-10	-1.2685	5.70165e-05	-1.89493e-10	-1.26502
177698515	rs10753170	4.30141e-11	-1.9429	-0.87078	4.35903e-06	-1.70277	-0.912829	1.99269e-05	-1.5681	-0.748188
177698584	rs10913410	1.05316e-10	-1.90753	-0.0107119	7.63688e-06	-1.84116	-0.213695	3.77125e-05	-1.56057	-0.117793
177698900	rs61813496	3.99567e-11	-1.93966	-0.947747	3.12458e-06	-1.94807	-1.00047	1.09664e-05	-1.84048	-1.07304
177699807	rs1923621	5.10724e-11	-1.69422	-0.947747	3.24096e-06	-1.9115	-1.00047	9.94072e-06	-1.93868	-1.07304
177700306	rs3131308	4.42634e-11	-1.94481	-0.840241	4.44191e-06	-1.70344	-0.893327	2.01095e-05	-1.5869	-0.720259
177700443	rs3117754	4.55427e-11	-1.93448	-0.822076	4.67223e-06	-1.6699	-0.876312	2.00548e-05	-1.61015	-0.699736
177700814	rs12134071	6.4453e-11	-1.14039	-1.26888	3.58505e-06	-1.54255	-1.26852	0.00230538	3.70351	-1.26887
177701056	rs3117755	1.44287e-10	-1.65446	0.0510588	7.75733e-06	-1.88306	-0.156149	5.34832e-05	-1.27001	-0.0589738
177701570	rs79162295	1.72045e-10	-0.419117	-1.00833	1.92686e-05	-0.0905302	-1.03884	0.000432052	1.61403	-0.853843
177702240	rs7512087	4.50148e-11	-1.77192	-0.996296	3.01222e-06	-1.94714	-1.03803	1.00083e-05	-1.89748	-1.10746
177702554	rs6425444	4.31854e-11	-1.77192	-1.03779	2.89976e-06	-1.94714	-1.07608	9.69746e-06	-1.89748	-1.13901
177702661	rs12120222	7.12957e-11	-1.03924	-1.26913	4.06792e-06	-1.41853	-1.26618	0.00308988	3.99449	-1.26696
177702841	rs1923643	4.31461e-11	-1.77643	-1.03419	2.90883e-06	-1.9473	-1.07279	9.84765e-06	-1.88482	-1.13631
177703601	rs12562780	3.70302e-10	-1.89493e-10	-0.660888	2.90526e-05	-1.89493e-10	-0.718738	0.000111179	-1.89493e-10	-0.597212
177703838	rs10798564	3.61382e-11	-1.94295	-1.0449	2.88194e-06	-1.9468	-1.08258	1.0262e-05	-1.83558	-1.14433
177703891	rs10913412	3.56327e-11	-1.94623	-1.05572	2.85309e-06	-1.94701	-1.09243	1.01697e-05	-1.83657	-1.15237
177703898	rs12131671	6.26922e-11	-1.24481	-1.19216	3.91855e-06	-1.51066	-1.21147	0.00137958	3.13145	-1.21027
177703938	rs139697883	2.02603e-10	-1.89493e-10	-1.26396	1.69535e-05	-1.89493e-10	-1.25737	5.73002e-05	-1.89493e-10	-1.26005
177704242	rs10913414	3.52447e-11	-1.95034	-1.06255	2.82408e-06	-1.95102	-1.09865	1.06199e-05	-1.78822	-1.15741
177704395	rs77524787	2.01734e-10	-1.89493e-10	-1.26825	1.67723e-05	-1.89493e-10	-1.26812	5.69832e-05	-1.89493e-10	-1.2656
177704403	rs3131334	2.01539e-10	-1.89493e-10	-1.26923	1.67555e-05	-1.89493e-10	-1.26912	5.6909e-05	-1.89493e-10	-1.2669
177705264	rs7535861	3.57132e-11	-1.94397	-1.05572	2.85162e-06	-1.94753	-1.09243	1.02207e-05	-1.83157	-1.15237
177705777	rs3117756	8.8503e-11	-1.94941	-0.142763	7.7948e-06	-1.71872	-0.315672	2.59643e-05	-1.82321	-0.228421
177707062	rs7522738	9.10839e-11	-0.794322	-1.2691	4.25036e-06	-1.37278	-1.26806	0.00530028	4.53568	-1.26852
177707318	rs1885648	3.48729e-11	-1.94909	-1.0744	2.79772e-06	-1.95077	-1.10827	1.05244e-05	-1.78944	-1.16523
177707334	rs140505775	1.08385e-10	-1.88952	-2.13042e-10	9.75968e-06	-1.80959	-2.13042e-10	2.88712e-05	-1.94551	-2.13042e-10
177707449	rs1885647	3.46499e-11	-1.95002	-1.0799	2.78458e-06	-1.95049	-1.11326	1.01248e-05	-1.82414	-1.16923
177707927	rs10458366	3.47882e-11	-1.94792	-1.07801	2.79e-06	-1.95026	-1.11155	1.03991e-05	-1.79878	-1.16786
177708496	rs1923642	3.4977e-11	-1.93422	-1.0863	2.99341e-06	-1.87236	-1.11907	1.30303e-05	-1.56721	-1.17387
177709079	rs12565079	2.26912e-10	-1.89493e-10	-1.15064	1.96875e-05	-1.89493e-10	-1.10786	6.93023e-05	-1.89493e-10	-1.06988
177709094	rs113740072	2.77485e-10	-0.949438	-2.13042e-10	2.61786e-05	-0.822905	-2.13042e-10	0.000217796	0.0752032	-2.13042e-10
177709225	rs1033818	2.49871e-10	-1.89493e-10	-1.05426	2.13727e-05	-1.89493e-10	-1.02573	7.05437e-05	-1.89493e-10	-1.05212
177709801	rs12126914	6.34632e-11	-1.15636	-1.26838	3.84207e-06	-1.47813	-1.26371	0.00241	3.7438	-1.26477
177709961	rs12567288	2.57189e-10	-1.89493e-10	-1.02539	2.2525e-05	-1.89493e-10	-0.973222	8.77936e-05	-1.89493e-10	-0.833368
177710023	rs10913415	3.54123e-11	-1.93508	-1.07307	2.81808e-06	-1.94596	-1.10583	9.78333e-06	-1.86509	-1.16259
177710230	rs3117757	1.03785e-10	-1.94944	0.0165606	9.21428e-06	-1.71911	-0.147979	3.10956e-05	-1.81854	-0.0527546
177710595	rs2065140	5.74269e-10	0.246189	-0.468297	4.91486e-05	0.223065	-0.416063	0.00445018	3.20975	-0.117403
177710610	rs4652262	3.38189e-11	-1.92829	-1.1259	2.76411e-06	-1.90778	-1.16335	1.05063e-05	-1.75001	-1.20637
177710814	rs2065141	9.97602e-10	0.357253	-0.0271051	7.80792e-05	0.266474	0.00340344	0.00914333	3.38345	0.428974
177711279	rs61813497	1.25677e-10	-1.74149	-2.13042e-10	8.47468e-06	-1.95076	-2.13042e-10	2.9305e-05	-1.9306	-2.13042e-10
177711826	rs3131316	3.6783e-11	-1.84364	-1.12653	2.65452e-06	-1.94952	-1.16206	9.36472e-06	-1.85827	-1.21314
177712537	rs2862273	2.02167e-10	-1.89493e-10	-1.26611	1.68797e-05	-1.89493e-10	-1.26173	5.76776e-05	-1.89493e-10	-1.25349
177712565	rs12039518	3.52735e-11	-1.90987	-1.10221	2.77108e-06	-1.94284	-1.12577	9.23621e-06	-1.90184	-1.18338
177712867	rs1923641	1.61352e-10	-1.71975	0.228131	1.37024e-05	-1.5835	0.11323	0.000733247	1.08417	0.20496
177713388	rs61813498	3.7876e-11	-1.86722	-1.07367	2.91233e-06	-1.91664	-1.10225	9.12244e-06	-1.9332	-1.16442
177713862	rs74732725	2.02866e-10	-1.89493e-10	-1.26266	1.67686e-05	-1.89493e-10	-1.26834	5.67808e-05	-1.89493e-10	-1.26916
177714313	rs2902196	4.25798e-11	-1.76013	-1.0637	2.84193e-06	-1.95033	-1.09303	9.44783e-06	-1.90548	-1.1571
177714468	rs2902197	4.39629e-11	-1.72816	-1.0637	2.85876e-06	-1.94443	-1.09303	9.24642e-06	-1.92703	-1.1571
177714660	rs2146299	1.41357e-10	-0.365519	-1.2584	7.20594e-06	-0.844726	-1.26821	0.0264546	6.14203	-1.2672
177715073	rs151102559	3.90215e-10	-1.89493e-10	-0.608507	3.19805e-05	-1.89493e-10	-0.62272	0.000116767	-1.89493e-10	-0.548173
177715646	rs114898368	1.10764e-10	-1.86781	-2.13042e-10	8.60954e-06	-1.93498	-2.13042e-10	4.33813e-05	-1.53833	-2.13042e-10
177716739	rs3117758	3.5142e-11	-1.89979	-1.11602	2.73563e-06	-1.93506	-1.14643	8.96313e-06	-1.91108	-1.20416
177717026	rs16851793	3.68635e-11	-1.87622	-1.09176	2.83841e-06	-1.92674	-1.11787	9.02603e-06	-1.93148	-1.17676
177717201	rs3117759	2.017e-10	-1.89493e-10	-1.26842	1.67538e-05	-1.89493e-10	-1.26922	5.6874e-05	-1.89493e-10	-1.26752
177717360	rs61813500	3.07077e-10	-0.848108	-2.13042e-10	9.75846e-05	0.492873	-2.13042e-10	4.57384e-05	-1.48542	-2.13042e-10
177717567	rs1923640	4.10172e-11	-1.76945	-1.09176	2.77442e-06	-1.94954	-1.11787	9.47763e-06	-1.88266	-1.17676
177717942	rs927481	3.91147e-11	-1.7942	-1.1145	2.70286e-06	-1.95092	-1.14262	9.23693e-06	-1.88384	-1.20131
177718364	rs150813460	1.04365e-10	-1.34632	-0.580993	1.02989e-05	-1.24012	-0.515695	8.62432e-05	-0.425475	-0.425712
177718992	rs1923639	9.43662e-10	0.429427	-0.154866	0.000180273	1.25402	-0.147389	0.0216388	4.5171	0.156789
177719196	rs3131323	2.34274e-10	-1.12223	0.00351445	3.26189e-05	-0.538486	-0.0644693	0.00160539	2.11059	-0.0378234
177719528	rs17275390	1.94483e-10	-1.30486	-2.13042e-10	9.34045e-06	-1.85349	-2.13042e-10	3.21874e-05	-1.83678	-2.13042e-10
177719596	rs12406676	3.86314e-11	-1.84371	-1.07743	2.92791e-06	-1.90669	-1.10687	9.03118e-06	-1.94312	-1.16455
177720532	rs75530729	9.64276e-10	0.365425	-0.0692542	0.00019569	1.21817	-0.0294798	0.0275438	4.55373	0.361442
177720918	rs16851814	3.8453e-11	-1.83993	-1.08584	2.9061e-06	-1.90424	-1.11679	8.9362e-06	-1.94411	-1.17414
177721063	rs3117760	2.57969e-10	-1.04331	0.0209434	3.59885e-05	-0.444895	-0.0597522	0.00200488	2.32112	-0.0261374
177721089	rs72711371	2.08182e-10	-1.23679	-2.13042e-10	1.23092e-05	-1.5775	-2.13042e-10	0.000164842	-0.203371	-2.13042e-10
177721690	rs55827622	1.40464e-10	-0.373436	-1.25682	6.97253e-06	-0.878174	-1.26769	0.0268445	6.15594	-1.26648
177721831	rs12131792	2.95438e-10	-0.886748	-2.13042e-10	7.53321e-05	0.23406	-2.13042e-10	4.57093e-05	-1.48605	-2.13042e-10
177722715	rs3117761	2.81443e-10	-0.935276	-2.13042e-10	1.53571e-05	-1.35627	-2.13042e-10	7.74507e-05	-0.958715	-2.13042e-10
177722907	rs12140439	1.3956e-10	-0.383312	-1.2534	6.81867e-06	-0.901824	-1.26636	0.0244157	6.05939	-1.26476
177723089	rs3131325	2.76469e-10	-1.23806	0.284958	1.21441e-05	-1.67515	0.0841433	0.000142463	-0.490577	0.141306
177723110	rs116600458	1.19472e-10	-1.79212	-2.13042e-10	8.59133e-06	-1.93709	-2.13042e-10	2.90505e-05	-1.93932	-2.13042e-10
177723170	rs3117762	2.73798e-10	-1.23806	0.27525	1.20346e-05	-1.67515	0.0750853	0.000141152	-0.490577	0.132058
177723178	rs17275404	1.84315e-10	-1.35856	-2.13042e-10	1.12894e-05	-1.66398	-2.13042e-10	0.000135816	-0.397057	-2.13042e-10
177723378	rs190504344	1.10367e-10	-1.8714	-2.13042e-10	1.8889e-05	-1.14926	-2.13042e-10	0.000170399	-0.170212	-2.13042e-10
177723931	rs3117763	6.32932e-11	-1.94469	-0.482738	4.93004e-06	-1.92404	-0.568456	4.71304e-05	-1.10302	-0.352422
177724272	rs3131326	2.91172e-10	-1.24786	0.346567	1.19435e-05	-1.7526	0.14494	0.000125515	-0.678923	0.202994
177724420	rs114654695	9.67111e-10	0.299107	-2.13042e-10	0.000113215	0.641446	-2.13042e-10	0.00171666	2.13978	-2.13042e-10
177724584	rs3131327	1.55802e-10	-1.78807	0.26145	9.23137e-06	-1.93062	0.0653847	6.29063e-05	-1.28851	0.121798
177724614	rs61813512	1.07122e-10	-1.90124	-2.13042e-10	8.54565e-06	-1.94242	-2.13042e-10	2.88813e-05	-1.94516	-2.13042e-10
177724778	rs4652263	4.03961e-11	-1.76883	-1.10765	2.80245e-06	-1.92175	-1.1356	8.86483e-06	-1.93735	-1.18891
177725065	rs77067752	5.13264e-10	-0.334417	-2.13042e-10	2.93432e-05	-0.708785	-2.13042e-10	9.3863e-05	-0.766521	-2.13042e-10
177725069	rs75039959	1.47894e-10	-1.57871	-2.13042e-10	1.58057e-05	-1.32748	-2.13042e-10	5.95797e-05	-1.22104	-2.13042e-10
177725400	rs76692281	1.03382e-10	-1.93677	-2.13042e-10	8.73804e-06	-1.92016	-2.13042e-10	2.93934e-05	-1.92759	-2.13042e-10
177727201	rs3131328	1.3637e-10	-1.74003	0.080196	7.67255e-06	-1.94671	-0.103485	5.91001e-05	-1.1784	-0.0507226
177727289	rs3117764	1.34602e-10	-1.74003	0.0671518	7.60329e-06	-1.94671	-0.112552	5.86415e-05	-1.1784	-0.0585136
177727430	rs3117765	1.33119e-10	-1.74003	0.056071	7.50248e-06	-1.94671	-0.1259	5.7761e-05	-1.1784	-0.0736421
177727582	rs3117766	1.2984e-10	-1.70967	0.000764805	7.08418e-06	-1.94989	-0.180097	5.78801e-05	-1.12123	-0.128757
177727746	rs12049184	3.63332e-11	-1.83805	-1.14443	2.64129e-06	-1.94456	-1.17201	8.88839e-06	-1.90791	-1.2157
177728057	rs4652264	3.86703e-11	-1.75234	-1.16779	2.57109e-06	-1.95102	-1.1925	8.79771e-06	-1.90328	-1.23059
177728319	rs61813513	7.30007e-10	0.149944	-0.132095	7.93872e-05	0.379859	-0.0933677	0.00804808	3.39679	0.288047
177728695	rs12116988	1.55812e-10	-0.286798	-1.23976	7.43277e-06	-0.822605	-1.25934	0.0305635	6.27574	-1.25654
177728705	rs12138989	1.56119e-10	-0.284831	-1.23976	7.47293e-06	-0.817216	-1.25934	0.028418	6.20296	-1.25654
177728834	rs55902020	1.53644e-10	-0.286798	-1.25377	7.37699e-06	-0.822605	-1.26688	0.0302881	6.27574	-1.26558
177728893	rs56114350	1.55559e-10	-0.286798	-1.24138	7.42585e-06	-0.822605	-1.26027	0.0305311	6.27574	-1.25759
177728914	rs111289647	7.86923e-10	0.2473	-0.154376	9.11846e-05	0.541066	-0.116026	0.010132	3.65315	0.261954
177729018	rs147703899	4.39991e-10	-0.488453	-2.13042e-10	2.56491e-05	-0.843337	-2.13042e-10	8.23138e-05	-0.897818	-2.13042e-10
177729363	rs3131329	1.5075e-10	-0.305007	-1.25457	7.44525e-06	-0.812574	-1.2677	0.0266705	6.15114	-1.26818
177729372	rs12117205	1.59292e-10	-0.266018	-1.23845	7.55776e-06	-0.805483	-1.25979	0.0320186	6.32186	-1.25614
177730390	rs3117767	1.16031e-10	-1.75427	-0.0670774	6.75159e-06	-1.94043	-0.23764	4.95567e-05	-1.22197	-0.183272
177730433	rs112571600	1.58953e-10	-0.266018	-1.24058	7.55757e-06	-0.805483	-1.25981	0.031989	6.32186	-1.25707
177730719	rs186387483	2.34819e-10	-1.89493e-10	-1.11639	2.15132e-05	-1.89493e-10	-1.01918	7.4547e-05	-1.89493e-10	-0.996927
177731000	rs145284617	8.73878e-10	0.446081	-0.248347	0.000173232	1.27428	-0.207491	0.0236276	4.59916	0.162656
177732576	rs141544399	3.31268e-11	-1.85598	-1.21888	2.48887e-06	-1.94053	-1.23548	8.48801e-06	-1.91063	-1.25908
177732645	rs74882222	2.20715e-10	-1.14558	-0.0327583	9.03019e-06	-1.66893	-0.218344	9.55153e-05	-0.58138	-0.16769
177733422	rs9425461	2.05635e-10	-1.17192	-0.0771861	8.59071e-06	-1.68443	-0.252736	8.92159e-05	-0.6158	-0.201498
177734434	rs181038787	2.32211e-10	-1.89493e-10	-1.12756	2.12508e-05	-1.89493e-10	-1.03145	6.68118e-05	-1.89493e-10	-1.10648
177734574	rs61813516	7.79352e-10	0.320113	-0.236856	9.38202e-05	0.649307	-0.195774	0.0112507	3.84357	0.176258
177735012	rs12137274	1.84396e-10	-0.130117	-1.22801	1.03967e-05	-0.542744	-1.20361	0.0541892	6.77297	-1.18109
177735315	rs138406730	2.12175e-10	-1.89493e-10	-1.2178	1.87546e-05	-1.89493e-10	-1.15641	6.45251e-05	-1.89493e-10	-1.1413
177735377	rs12139947	1.84738e-10	-0.160088	-1.19618	9.04395e-06	-0.721108	-1.16464	0.0447012	6.53604	-1.13664
177735913	rs145151754	2.99188e-10	-1.89493e-10	-0.874134	2.57918e-05	-1.89493e-10	-0.837789	8.8892e-05	-1.89493e-10	-0.820935
177736751	rs1923625	3.96404e-11	-1.86959	-1.02577	2.91886e-06	-1.95014	-1.06651	1.01398e-05	-1.88426	-1.10763
177737121	rs74444701	4.89615e-10	-0.381586	-2.13042e-10	2.81075e-05	-0.75181	-2.13042e-10	0.00023484	0.150548	-2.13042e-10
177737303	rs1885644	1.96364e-10	-1.07004	-0.225191	1.39379e-05	-1.27224	-0.180999	0.00146354	1.79234	0.187917
177737368	rs1885645	2.01803e-10	-1.89493e-10	-1.26791	1.67542e-05	-1.89493e-10	-1.2692	5.68404e-05	-1.89493e-10	-1.26811
177737389	rs10494504	3.37784e-11	-1.79819	-1.25719	2.40557e-06	-1.94559	-1.26446	8.81356e-06	-1.86303	-1.26903
177738486	rs61813517	4.7988e-10	-0.0680801	-0.333589	5.30535e-05	0.161489	-0.278034	0.00183266	2.12666	0.0785009
177739231	rs932676	4.28991e-11	-1.78716	-1.0292	2.90911e-06	-1.94847	-1.07153	7.29228e-05	-0.0269299	-0.992025
177740608	rs3131332	1.17844e-10	-1.19325	-0.612596	5.17635e-06	-1.69927	-0.744477	5.19912e-05	-0.638043	-0.71924
177741236	rs61813518	7.38969e-10	0.403261	-0.373211	8.92145e-05	0.706948	-0.303751	0.0103671	3.90057	0.0374687
177741819	rs12042850	2.44301e-10	-1.89493e-10	-1.0768	2.15622e-05	-1.89493e-10	-1.01691	6.89432e-05	-1.89493e-10	-1.07507
177742002	rs111816304	2.34962e-10	-1.11578	-2.13042e-10	1.21616e-05	-1.58956	-2.13042e-10	5.65322e-05	-1.27355	-2.13042e-10
177742007	rs3131333	2.30761e-10	0.012238	-1.14606	1.44786e-05	-0.324373	-1.0908	0.0771441	6.97977	-1.0347
177742967	rs186564879	1.12366e-10	-1.85344	-2.13042e-10	1.54717e-05	-1.34883	-2.13042e-10	5.17016e-05	-1.36287	-2.13042e-10
177743303	rs143599985	1.93684e-10	-1.30898	-2.13042e-10	1.2888e-05	-1.53155	-2.13042e-10	4.38581e-05	-1.5274	-2.13042e-10
177744024	rs3117749	6.95391e-11	-1.91984	-0.413476	5.21699e-06	-1.94167	-0.494253	5.65086e-05	-1.0169	-0.257062
177744110	rs12047418	3.35422e-11	-1.87286	-1.18954	2.72284e-06	-1.91679	-1.16938	1.12053e-05	-1.78456	-1.10741
177744720	rs3117750	4.63686e-11	-1.74972	-0.988867	2.96178e-06	-1.93988	-1.06217	1.97279e-05	-1.27689	-1.04943
177745454	rs3117751	8.11436e-11	-1.94778	-0.231207	6.69314e-06	-1.86743	-0.319338	3.53095e-05	-1.66176	-0.0824411
177745563	rs74443584	3.01015e-10	-1.89493e-10	-0.868047	2.42512e-05	-1.89493e-10	-0.899381	8.87797e-05	-1.89493e-10	-0.822199
177746084	rs111885000	1.94002e-10	-0.100692	-1.20665	9.05111e-06	-0.650395	-1.23456	0.0403164	6.53068	-1.23452
177747057	rs3117752	4.95066e-11	-1.65115	-1.02195	3.36334e-06	-1.81971	-1.0552	4.14358e-05	-0.596553	-0.987659
177747199	rs3117753	7.75818e-11	-1.14483	-1.07905	3.83463e-06	-1.60276	-1.14102	4.05437e-05	-0.477875	-1.1281
177747222	rs16851854	4.51403e-11	-1.65933	-1.1061	2.98179e-06	-1.91727	-1.07806	1.13814e-05	-1.87524	-1.00113
177747310	rs12144442	1.64767e-10	-0.320953	-1.14972	9.17896e-06	-0.75751	-1.11342	0.0292741	6.04542	-1.06932
177747548	rs146092279	3.23835e-10	-0.794972	-2.13042e-10	1.98031e-05	-1.10201	-2.13042e-10	6.39987e-05	-1.14949	-2.13042e-10
177748866	rs878833	3.39672e-11	-1.8454	-1.20441	2.81708e-06	-1.87291	-1.17924	1.09722e-05	-1.72604	-1.18695
177749363	rs16851861	5.25558e-11	-1.35939	-1.25394	2.60942e-06	-1.86071	-1.26801	3.28568e-05	-0.556994	-1.2592
177749630	rs72717422	1.3739e-10	-1.65238	-2.13042e-10	9.78771e-06	-1.80672	-2.13042e-10	7.27284e-05	-1.02162	-2.13042e-10
177750446	rs115300114	2.00507e-10	-1.27436	-2.13042e-10	1.80282e-05	-1.19591	-2.13042e-10	3.63224e-05	-1.71592	-2.13042e-10
177750489	rs2902199	4.01778e-11	-1.87701	-1.00489	5.8831e-06	-1.65214	-0.663626	1.03956e-05	-1.92822	-1.03875
177750506	rs16851869	4.96179e-10	-0.36827	-2.13042e-10	4.58135e-05	-0.263268	-2.13042e-10	0.000231387	0.135736	-2.13042e-10
177751108	rs2003999	1.00094e-10	-0.699871	-1.26923	3.64081e-05	0.670784	-1.16384	1.86178e-05	-1.11777	-1.26647
177751285	rs1923628	3.44493e-11	-1.7666	-1.26912	4.02843e-06	-1.50166	-1.19281	8.39795e-06	-1.91369	-1.26668
177751339	rs113466017	1.44611e-09	0.701425	-2.13042e-10	7.89757e-05	0.281294	-2.13042e-10	0.000744726	1.30466	-2.13042e-10
177751447	rs117785288	2.46926e-10	-1.89493e-10	-1.06612	2.20017e-05	-1.89493e-10	-0.996729	6.41062e-05	-1.89493e-10	-1.14782
177751488	rs746584	3.29932e-11	-1.8097	-1.26921	3.76657e-06	-1.56566	-1.19602	8.22331e-06	-1.93533	-1.26605
177751536	rs746583	3.2245e-11	-1.83299	-1.26885	2.59743e-06	-1.94545	-1.18788	1.26382e-05	-1.50415	-1.26749
177751685	rs746582	6.23965e-10	-0.139111	-2.13042e-10	0.000541863	2.20717	-2.13042e-10	4.96443e-05	-1.40347	-2.13042e-10
177751810	rs978992	2.94421e-11	-1.92358	-1.26921	2.59731e-06	-1.93735	-1.19602	1.00144e-05	-1.73828	-1.26605
177752013	rs74128112	3.60457e-11	-1.72169	-1.26872	4.35065e-06	-1.43293	-1.18459	8.56926e-06	-1.89214	-1.26803
177752076	rs75413306	2.19277e-09	1.11771	-2.13042e-10	0.000107902	0.593379	-2.13042e-10	0.00109907	1.69386	-2.13042e-10
177752386	rs73049127	1.21286e-09	0.525528	-2.13042e-10	6.72235e-05	0.120176	-2.13042e-10	0.000612663	1.10946	-2.13042e-10
177752701	rs2093519	2.96072e-11	-1.91844	-1.26875	2.61753e-06	-1.9406	-1.18502	1.01376e-05	-1.72439	-1.26772
177753473	rs12402666	2.92184e-11	-1.93252	-1.26788	2.66992e-06	-1.92954	-1.17626	9.72743e-06	-1.76476	-1.26864
177753776	rs74128113	2.98406e-11	-1.91377	-1.26556	2.67198e-06	-1.94141	-1.16361	1.01599e-05	-1.72069	-1.26922
177754489	rs34944316	3.55919e-10	0.565646	-1.26615	0.000211053	2.49951	-1.23525	9.72063e-05	0.534045	-1.26557
177754494	rs61813519	1.86016e-10	-1.34938	-2.13042e-10	2.06096e-05	-1.06209	-2.13042e-10	4.09792e-05	-1.59529	-2.13042e-10
177754771	rs4652266	3.57906e-11	-1.72908	-1.26844	4.53612e-06	-1.39205	-1.18372	8.77228e-06	-1.86881	-1.26795
177755056	rs79586822	2.93743e-10	-1.89493e-10	-0.892501	2.1113e-05	-1.89493e-10	-1.03796	8.33183e-05	-1.89493e-10	-0.885688
177755299	rs10913418	3.786e-11	-1.69334	-1.24797	0.000211132	2.24831	-0.983673	1.41168e-05	-1.42672	-1.23427
177755464	rs10913419	3.72858e-11	-1.70656	-1.25004	0.000173045	2.05598	-0.990275	1.30047e-05	-1.50528	-1.23777
177755681	rs12046610	3.69143e-10	0.60426	-1.26828	0.000207529	2.49119	-1.24377	0.000101668	0.581301	-1.26795
177756297	rs73049133	1.66996e-09	0.84535	-2.13042e-10	9.01371e-05	0.413486	-2.13042e-10	0.000873287	1.46391	-2.13042e-10
177756504	rs1923626	4.0443e-11	-1.68107	-1.19425	0.000396648	2.73013	-0.834929	1.3888e-05	-1.50551	-1.17182
177757589	rs4567246	4.04779e-11	-1.68407	-1.19038	0.00035554	2.60556	-0.819763	1.32897e-05	-1.55431	-1.16706
177758118	rs10737331	3.11797e-11	-1.94739	-1.18805	7.65848e-05	0.814591	-0.564038	9.01653e-06	-1.90849	-1.2008
177758522	rs78236581	2.32466e-09	1.17612	-2.13042e-10	0.00013773	0.837449	-2.13042e-10	0.00125199	1.82413	-2.13042e-10
177759149	rs9970167	4.11007e-11	-1.65974	-1.19944	0.00231836	4.26951	-0.608741	9.71392e-06	-1.81264	-1.22215
177759199	rs71628252	4.71995e-11	-1.4634	-1.25742	8.44679e-06	-0.68524	-1.26882	1.37288e-05	-1.43038	-1.25849
177759469	rs9919161	8.9027e-11	-0.862337	-1.22393	0.00358707	4.99278	-0.895537	3.95248e-05	-0.412895	-1.21853
177759481	rs57972714	3.643e-11	-1.71128	-1.26853	4.48329e-06	-1.38206	-1.20543	8.69864e-06	-1.88321	-1.26198
177759645	rs10913420	6.51896e-11	-1.17659	-1.22132	0.485666	9.56941	-0.563977	1.36544e-05	-1.45567	-1.23863
177759882	rs115277500	2.23787e-09	1.13807	-2.13042e-10	0.00013287	0.801523	-2.13042e-10	0.00120071	1.78231	-2.13042e-10
177760477	rs7551267	1.68772e-09	0.855929	-2.13042e-10	0.000126704	0.754011	-2.13042e-10	0.00122763	1.80448	-2.13042e-10
177760557	rs10798567	5.70075e-11	-1.70151	-0.830516	5.55951e-05	1.13668	-1.20643	1.38125e-05	-1.88205	-0.800729
177760918	rs9970077	5.91142e-11	-1.27475	-1.22099	0.30803	9.10289	-0.552788	1.27873e-05	-1.52401	-1.2359
177761109	rs12748436	3.43577e-10	0.526539	-1.26233	0.000190954	2.38852	-1.22434	9.47095e-05	0.503932	-1.26147
177761814	rs12143741	2.00412e-10	-0.0491334	-1.2257	9.65406e-05	1.64142	-1.1593	5.28502e-05	-0.111201	-1.2297
177762061	rs6425445	2.10449e-10	0.0430462	-1.26901	9.97657e-05	1.76946	-1.25448	6.19981e-05	0.0879136	-1.26917
177762832	rs12728890	3.67957e-11	-1.7056	-1.26423	5.9034e-06	-1.0541	-1.25822	1.06714e-05	-1.67261	-1.26818
177762913	rs116840496	2.05295e-10	-1.25076	-2.13042e-10	1.22882e-05	-1.57921	-2.13042e-10	4.43033e-05	-1.5173	-2.13042e-10
177762940	rs7411090	6.83763e-10	-1.88271	1.83512	0.000111486	-1.38122	2.00727	0.000235765	-1.9316	2.08608
177763013	rs72717424	1.62735e-09	0.819502	-2.13042e-10	0.00024885	1.42901	-2.13042e-10	0.00368153	2.90273	-2.13042e-10
177764577	rs6425446	1.54124e-09	0.197343	0.567795	0.0098424	3.49665	1.60996	0.000217626	-0.774751	0.849172
177764706	rs6664268	1.19887e-09	-1.32324	1.83717	0.000392292	0.047438	1.83672	0.000282484	-1.6465	1.98177
177764975	rs4650973	5.12736e-11	-1.94556	-0.692466	1.29665e-05	-0.410529	-1.11495	1.34764e-05	-1.94461	-0.762805
177765025	rs4650974	3.8652e-10	-1.02201	0.40399	0.00171538	1.97598	1.38356	8.89964e-05	-1.47096	0.651195
177765035	rs114135218	1.74907e-10	-1.41095	-2.13042e-10	1.27202e-05	-1.54465	-2.13042e-10	3.85129e-05	-1.65736	-2.13042e-10
177766021	rs75608493	1.71555e-09	-1.14644	2.01873	0.0356533	3.01677	3.37698	0.000283401	-1.59921	1.93772
177766453	rs3922648	3.92721e-10	-1.10197	0.499859	0.00167827	1.83374	1.50393	9.03875e-05	-1.55806	0.753807
177766495	rs12074250	1.24018e-09	0.547806	-2.13042e-10	3.40815e-05	-0.559092	-2.13042e-10	0.000164635	-0.204623	-2.13042e-10
177766616	rs3922649	1.83114e-09	0.198135	0.739351	0.0132543	3.58046	1.82377	0.000268345	-0.749201	1.03312
177766658	rs71628253	3.42919e-09	1.56487	-2.13042e-10	0.000544351	2.21175	-2.13042e-10	0.000505891	0.917965	-2.13042e-10
177766694	rs3922650	6.20483e-10	-1.31832	1.17361	0.000477145	-0.0921164	2.17209	0.00015095	-1.76314	1.47174
177767099	rs4650975	4.51106e-11	-1.95083	-0.815256	1.02432e-05	-0.613844	-1.14738	1.27398e-05	-1.91753	-0.846099
177767452	rs145580491	1.03425e-10	-1.93636	-2.13042e-10	8.57395e-06	-1.93912	-2.13042e-10	3.22172e-05	-1.83586	-2.13042e-10
177767628	rs4348685	1.40986e-09	-1.24278	1.91882	0.000488227	0.189091	1.91384	0.000322129	-1.58973	2.05633
177768322	rs4075235	1.03273e-09	-1.54344	1.90819	0.000291158	-0.301997	1.88802	0.000260262	-1.78352	2.03685
177768764	rs4311843	1.90451e-09	0.161298	0.815475	0.0120662	3.39226	1.91806	0.000274672	-0.807347	1.11457
177768807	rs4433348	3.39077e-10	-1.30113	0.552154	0.00116542	1.40368	1.56931	8.58024e-05	-1.66601	0.809703
177768809	rs10913421	2.40166e-09	1.20871	-2.13042e-10	4.88498e-05	-0.199095	-2.13042e-10	0.000213539	0.0554642	-2.13042e-10
177768905	rs12026179	4.42898e-11	-1.94997	-0.834478	1.11967e-05	-0.511881	-1.16035	1.22305e-05	-1.93624	-0.868183
177768949	rs10913422	3.00026e-09	1.43125	-2.13042e-10	5.77096e-05	-0.0324228	-2.13042e-10	0.000255169	0.233569	-2.13042e-10
177769026	rs4360486	1.95963e-09	0.210296	0.795011	0.0138098	3.55254	1.89275	0.000285696	-0.746108	1.09268
177769090	rs72717429	5.95346e-10	-0.186064	-2.13042e-10	6.58399e-05	0.0993799	-2.13042e-10	0.000556858	1.01395	-2.13042e-10
177769154	rs12026268	4.43188e-11	-1.94932	-0.834478	1.1514e-05	-0.483939	-1.16035	1.22506e-05	-1.9346	-0.868183
177769499	rs4545298	3.71051e-10	-1.31375	0.654878	0.0012869	1.37495	1.6972	9.49516e-05	-1.67434	0.919354
177769625	rs75685459	1.08668e-10	-1.88691	-2.13042e-10	1.26621e-05	-1.54923	-2.13042e-10	3.33358e-05	-1.80172	-2.13042e-10
177769687	rs4072161	3.52197e-10	-1.35545	0.644439	0.00114935	1.27487	1.68423	9.05307e-05	-1.71089	0.908219
177769855	rs79161286	2.38709e-10	-1.09996	-2.13042e-10	2.48795e-05	-0.873801	-2.13042e-10	5.13003e-05	-1.37066	-2.13042e-10
177770097	rs4478775	5.04673e-11	-1.49292	-1.16096	3.07354e-06	-1.95045	-1.01456	1.36075e-05	-1.56344	-1.13429
177770511	rs10913423	3.36227e-09	1.54517	-2.13042e-10	6.28943e-05	0.0536096	-2.13042e-10	0.000279685	0.325309	-2.13042e-10
177770590	rs10913424	4.227e-11	-1.94676	-0.88437	1.22193e-05	-0.400274	-1.18455	1.15356e-05	-1.94688	-0.916041
177770655	rs10913425	3.43575e-09	1.56678	-2.13042e-10	6.39328e-05	0.0699867	-2.13042e-10	0.000284609	0.342758	-2.13042e-10
177770868	rs11585009	5.29851e-11	-1.4568	-1.1484	3.13361e-06	-1.95101	-0.994646	1.43242e-05	-1.53017	-1.11624
177770978	rs4652267	4.25733e-11	-1.94999	-0.873985	9.50784e-06	-0.656082	-1.17965	1.20832e-05	-1.91045	-0.90609
177771131	rs11581129	9.24971e-10	-1.52192	1.77648	0.000300945	-0.302519	1.9216	0.000250195	-1.78238	1.99626
177771614	rs4535964	4.95633e-11	-1.94173	-0.730224	1.39035e-05	-0.354132	-1.10157	1.34203e-05	-1.94771	-0.76388
177771895	rs4610965	3.23905e-09	0.837935	0.669893	0.00173268	1.80078	1.5688	0.000346057	-0.398203	0.936448
177772673	rs12065770	4.06267e-09	1.73439	-2.13042e-10	8.66621e-05	0.374171	-2.13042e-10	0.000381075	0.63464	-2.13042e-10
177772715	rs4618929	3.91789e-09	0.943148	0.754955	0.0022389	1.95438	1.67152	0.000424913	-0.283581	1.02711
177772795	rs6425449	4.40776e-09	1.81592	-2.13042e-10	9.01474e-05	0.4136	-2.13042e-10	0.000478124	0.861514	-2.13042e-10
177772815	rs4442331	2.82215e-08	2.85113	0.821505	0.0311549	4.50726	1.75162	0.00197237	1.18068	1.09796
177772894	rs12065872	3.44947e-09	1.57077	-2.13042e-10	6.41263e-05	0.073008	-2.13042e-10	0.000285526	0.345977	-2.13042e-10
177772990	rs4255342	4.35568e-09	0.280743	1.52329	0.000229947	-0.178548	1.52855	0.000562745	-0.687985	1.71245
177773099	rs4532784	2.14829e-08	2.64715	0.752653	0.0222503	4.2297	1.69257	0.0014953	0.968819	1.03291
177773119	rs10913426	3.989e-11	-1.94855	-0.940527	8.95984e-06	-0.701869	-1.19322	1.13544e-05	-1.90958	-0.969168
177773149	rs10913427	4.01635e-11	-1.94547	-0.936774	8.49686e-06	-0.756735	-1.19141	1.15181e-05	-1.89886	-0.965581
177773801	rs111404284	1.42277e-10	-1.61743	-2.13042e-10	1.34981e-05	-1.4853	-2.13042e-10	4.77904e-05	-1.44153	-2.13042e-10
177774128	rs10798568	4.11613e-09	0.218707	1.52875	0.000209042	-0.274362	1.52905	0.000520491	-0.762293	1.70871
177774397	rs10798569	4.33557e-09	0.255794	1.54361	0.000229514	-0.200775	1.54889	0.000564011	-0.706737	1.73345
177774821	rs10753171	2.96764e-09	0.598708	0.821609	0.00161657	1.54847	1.75175	0.00033579	-0.589938	1.09807
177775010	rs4279802	4.29004e-09	0.218707	1.57014	0.000218968	-0.274362	1.57544	0.000548356	-0.762293	1.76086
177775084	rs10913428	1.34265e-09	-0.744756	1.37195	7.82167e-05	-1.12693	1.39856	0.000250438	-1.36672	1.58157
177775204	rs4511072	2.99541e-09	1.42963	-2.13042e-10	5.76393e-05	-0.0336416	-2.13042e-10	0.000254837	0.232269	-2.13042e-10
177775830	rs113586020	3.7103e-11	-1.93177	-1.02974	7.18505e-06	-0.887549	-1.22829	1.11029e-05	-1.85608	-1.04507
```
