## Supplementary material for "Characterization of shared and ancestry-specific signals driving complex traits using multi-ancestry fine-mapping": susiex_nc3.cs80.summary

```
# chr1:176776006-177776006
CS_ID	CS_LENGTH	CS_PURITY	MAX_PIP_SNP	BP	REF_ALLELE	ALT_ALLELE	REF_FRQ	BETA	SE	-LOG10P	MAX_PIP	POST-HOC_PROB_POP1	POST-HOC_PROB_POP2
1	5	1	rs16851048	177276006	C,C	T,T	0.7833,0.789683	0.033412,0.0175276	0.00479895,0.0104891	11.4755,1.02357	0.232488	0.999998	0.504783
2	3	0.551475	rs10913420	177759645	T,T	C,C	0.848907,0.599206	-0.028755,-0.011228	0.00552061,0.00872277	6.72078,0.703282	0.485666	0.902979	0.403358
3	59	0	rs3131333	177742007	A,A	G,G	0.341948,0.166667	0.0198885,-0.00717451	0.00416802,0.0114701	5.73832,0.274377	0.0771441	0.801127	0.305471
```
