## Supplementary material for "Characterization of shared and ancestry-specific signals driving complex traits using multi-ancestry fine-mapping": susiex_nc3.cs80.snp

```
BP	SNP
181657283	chr1:181657283:A:G
181657311	chr1:181657311:C:T
181657678	chr1:181657678:G:A
181657878	chr1:181657878:C:T
181658272	chr1:181658272:G:GT
181658451	chr1:181658451:T:C
181658597	chr1:181658597:CT:C
181659749	chr1:181659749:A:G
181659796	chr1:181659796:G:A
181660482	chr1:181660482:T:C
181662434	chr1:181662434:A:G
181662717	chr1:181662717:G:GGGAAAGAGCCATTCTTACC
181663442	chr1:181663442:G:A
181663622	chr1:181663622:C:A
181664578	chr1:181664578:T:C
181665573	chr1:181665573:T:G
181665734	chr1:181665734:T:C
181666048	chr1:181666048:C:T
181666085	chr1:181666085:C:T
181666496	chr1:181666496:C:T
181666500	chr1:181666500:T:G
181667084	chr1:181667084:A:C
181667213	chr1:181667213:C:A
181668112	chr1:181668112:A:G
181668241	chr1:181668241:A:G
181668606	chr1:181668606:T:G
181668944	chr1:181668944:C:T
181669375	chr1:181669375:C:T
181670513	chr1:181670513:G:A
181670703	chr1:181670703:G:A
181671059	chr1:181671059:G:A
181671773	chr1:181671773:A:T
181671785	chr1:181671785:C:A
181671802	chr1:181671802:A:G
181672564	chr1:181672564:T:G
181672576	chr1:181672576:A:G
181672961	chr1:181672961:C:T
181673361	chr1:181673361:T:C
181673662	chr1:181673662:A:C
181673815	chr1:181673815:G:A
181673887	chr1:181673887:C:T
181674932	chr1:181674932:C:T
181675002	chr1:181675002:TA:T
181675020	chr1:181675020:A:G
181675175	chr1:181675175:C:T
181675185	chr1:181675185:G:A
181675209	chr1:181675209:T:G
181675309	chr1:181675309:C:T
181675481	chr1:181675481:G:A
181675940	chr1:181675940:T:C
181676140	chr1:181676140:G:A
181676515	chr1:181676515:G:C
181676640	chr1:181676640:C:T
181677280	chr1:181677280:A:T
181677325	chr1:181677325:G:A
181677347	chr1:181677347:C:T
181677714	chr1:181677714:T:C
181678025	chr1:181678025:A:T
181678230	chr1:181678230:T:C
181678301	chr1:181678301:G:A
181678524	chr1:181678524:T:C
181678673	chr1:181678673:T:C
181678915	chr1:181678915:C:A
181678984	chr1:181678984:A:G
181679032	chr1:181679032:T:C
181679343	chr1:181679343:T:C
181679406	chr1:181679406:C:T
181680414	chr1:181680414:T:C
181681065	chr1:181681065:G:A
181681293	chr1:181681293:G:A
181681609	chr1:181681609:TA:T
181681896	chr1:181681896:G:A
181682144	chr1:181682144:A:G
181682756	chr1:181682756:G:A
181682904	chr1:181682904:T:G
181682937	chr1:181682937:C:T
181683055	chr1:181683055:C:T
181683082	chr1:181683082:A:G
181683220	chr1:181683220:A:G
181683412	chr1:181683412:C:T
181683468	chr1:181683468:C:T
181683975	chr1:181683975:T:C
181684339	chr1:181684339:C:T
181684341	chr1:181684341:C:T
181684719	chr1:181684719:G:A
181685154	chr1:181685154:C:T
181685375	chr1:181685375:G:T
181687139	chr1:181687139:C:A
181687151	chr1:181687151:C:T
181687489	chr1:181687489:G:A
181687615	chr1:181687615:G:A
181687756	chr1:181687756:A:G
181687976	chr1:181687976:C:T
181688345	chr1:181688345:A:T
181688353	chr1:181688353:T:C
181688476	chr1:181688476:G:A
181688991	chr1:181688991:TTTTAAC:T
181689013	chr1:181689013:A:G
181689279	chr1:181689279:G:C
181689339	chr1:181689339:C:A
181689517	chr1:181689517:A:G
181690036	chr1:181690036:G:A
181690077	chr1:181690077:C:T
181690123	chr1:181690123:T:C
181690610	chr1:181690610:A:G
181691087	chr1:181691087:C:T
181691218	chr1:181691218:ATTTAG:A
181691253	chr1:181691253:A:C
181691352	chr1:181691352:G:T
181691405	chr1:181691405:A:G
181691770	chr1:181691770:G:T
181691771	chr1:181691771:C:T
181691986	chr1:181691986:C:A
181692044	chr1:181692044:A:G
181692058	chr1:181692058:C:A
181692143	chr1:181692143:A:G
181692671	chr1:181692671:A:G
181692701	chr1:181692701:A:G
181692905	chr1:181692905:A:G
181693708	chr1:181693708:G:C
181694232	chr1:181694232:A:G
181694262	chr1:181694262:G:A
181694502	chr1:181694502:T:A
181694554	chr1:181694554:C:T
181694637	chr1:181694637:T:C
181695152	chr1:181695152:A:T
181695535	chr1:181695535:C:T
181696033	chr1:181696033:G:A
181696206	chr1:181696206:G:A
181696309	chr1:181696309:G:A
181696655	chr1:181696655:G:A
181696980	chr1:181696980:A:G
181697313	chr1:181697313:T:G
181697809	chr1:181697809:G:A
181697929	chr1:181697929:T:C
181698147	chr1:181698147:A:G
181698547	chr1:181698547:T:G
181698577	chr1:181698577:G:A
181698854	chr1:181698854:A:G
181698904	chr1:181698904:A:G
181699425	chr1:181699425:A:G
181699954	chr1:181699954:A:C
181700061	chr1:181700061:C:T
181700658	chr1:181700658:T:C
181700850	chr1:181700850:C:T
181701111	chr1:181701111:T:G
181701148	chr1:181701148:A:G
181701303	chr1:181701303:A:C
181702018	chr1:181702018:C:T
181702407	chr1:181702407:C:A
181702510	chr1:181702510:G:C
181703176	chr1:181703176:G:A
181703267	chr1:181703267:G:A
181703567	chr1:181703567:G:A
181704182	chr1:181704182:C:T
181704216	chr1:181704216:G:T
181704800	chr1:181704800:C:T
181704802	chr1:181704802:G:A
181705120	chr1:181705120:G:A
181705659	chr1:181705659:C:T
181705755	chr1:181705755:G:T
181706456	chr1:181706456:C:T
181706941	chr1:181706941:T:C
181707126	chr1:181707126:G:A
181707397	chr1:181707397:C:T
181707570	chr1:181707570:G:A
181707580	chr1:181707580:A:G
181707610	chr1:181707610:AT:A
181708086	chr1:181708086:C:T
181708162	chr1:181708162:A:G
181708243	chr1:181708243:C:T
181708315	chr1:181708315:A:G
181708497	chr1:181708497:G:A
181708582	chr1:181708582:G:C
181708985	chr1:181708985:C:T
181709112	chr1:181709112:G:A
181709282	chr1:181709282:A:G
181710025	chr1:181710025:T:C
181710095	chr1:181710095:C:A
181710559	chr1:181710559:A:C
181710575	chr1:181710575:AT:A
181710892	chr1:181710892:C:T
181710903	chr1:181710903:T:C
181710946	chr1:181710946:G:A
181711299	chr1:181711299:G:A
181711529	chr1:181711529:G:A
181711663	chr1:181711663:A:G
181711730	chr1:181711730:C:T
181711957	chr1:181711957:G:A
181712001	chr1:181712001:G:A
181712087	chr1:181712087:G:A
181712408	chr1:181712408:A:T
181712535	chr1:181712535:T:C
181712666	chr1:181712666:G:A
181712788	chr1:181712788:C:T
181713218	chr1:181713218:G:A
181713289	chr1:181713289:A:G
181713735	chr1:181713735:G:A
181713757	chr1:181713757:T:C
181713825	chr1:181713825:G:A
181713894	chr1:181713894:A:G
181713895	chr1:181713895:G:A
181713918	chr1:181713918:G:A
181713923	chr1:181713923:C:A
181714157	chr1:181714157:G:A
181714479	chr1:181714479:C:T
181714709	chr1:181714709:T:A
181715278	chr1:181715278:A:C
181715469	chr1:181715469:A:G
181715751	chr1:181715751:A:T
181716122	chr1:181716122:C:G
181716579	chr1:181716579:G:T
181716656	chr1:181716656:C:T
181717043	chr1:181717043:G:A
181717080	chr1:181717080:T:C
181717408	chr1:181717408:A:G
181717545	chr1:181717545:G:A
181717557	chr1:181717557:C:T
181718212	chr1:181718212:T:C
181718338	chr1:181718338:G:C
181718415	chr1:181718415:C:T
181718421	chr1:181718421:T:A
181718644	chr1:181718644:A:G
181719294	chr1:181719294:G:A
181719417	chr1:181719417:G:A
181719579	chr1:181719579:A:G
181719667	chr1:181719667:G:C
181719976	chr1:181719976:C:T
181720668	chr1:181720668:GA:G
181720874	chr1:181720874:G:A
181721020	chr1:181721020:A:T
181721048	chr1:181721048:T:C
181721148	chr1:181721148:T:G
181721291	chr1:181721291:T:C
181721352	chr1:181721352:G:A
181721574	chr1:181721574:T:C
181721609	chr1:181721609:A:T
181721952	chr1:181721952:G:A
181721983	chr1:181721983:G:A
181722252	chr1:181722252:C:T
181722468	chr1:181722468:C:T
181722623	chr1:181722623:T:G
181722764	chr1:181722764:C:T
181722811	chr1:181722811:T:G
181722826	chr1:181722826:A:G
181723080	chr1:181723080:A:T
181723309	chr1:181723309:T:A
181723936	chr1:181723936:A:T
181724183	chr1:181724183:C:T
181724786	chr1:181724786:A:G
181724973	chr1:181724973:G:A
181725031	chr1:181725031:A:C
181725449	chr1:181725449:C:T
181725612	chr1:181725612:A:G
181725934	chr1:181725934:T:C
181725952	chr1:181725952:T:G
181726594	chr1:181726594:G:A
181726599	chr1:181726599:A:G
181726850	chr1:181726850:C:G
181726895	chr1:181726895:C:T
181727154	chr1:181727154:A:G
181727265	chr1:181727265:T:C
181727417	chr1:181727417:A:G
181727529	chr1:181727529:G:A
181727601	chr1:181727601:G:A
181727944	chr1:181727944:C:T
181727993	chr1:181727993:T:A
181728059	chr1:181728059:A:G
181729516	chr1:181729516:C:G
181729557	chr1:181729557:G:A
181729587	chr1:181729587:A:C
181729631	chr1:181729631:T:C
181729779	chr1:181729779:C:T
181729941	chr1:181729941:G:A
181730065	chr1:181730065:T:G
181730087	chr1:181730087:C:T
181730156	chr1:181730156:A:G
181730455	chr1:181730455:G:T
181731353	chr1:181731353:T:C
181731702	chr1:181731702:C:T
181732287	chr1:181732287:C:T
181732368	chr1:181732368:C:T
181732674	chr1:181732674:G:A
181733358	chr1:181733358:G:A
181733480	chr1:181733480:G:A
181734114	chr1:181734114:T:A
181734480	chr1:181734480:G:A
181734971	chr1:181734971:T:C
181735041	chr1:181735041:C:T
181735166	chr1:181735166:G:A
181735652	chr1:181735652:C:A
181735825	chr1:181735825:G:C
181736259	chr1:181736259:C:T
181736260	chr1:181736260:G:A
181736646	chr1:181736646:A:T
181736979	chr1:181736979:G:A
181737053	chr1:181737053:T:G
181737065	chr1:181737065:A:G
181737416	chr1:181737416:G:A
181737549	chr1:181737549:C:T
181737896	chr1:181737896:A:G
181738024	chr1:181738024:C:T
181739451	chr1:181739451:C:T
181741176	chr1:181741176:C:T
181741481	chr1:181741481:G:C
181741806	chr1:181741806:C:T
181742739	chr1:181742739:C:G
181742867	chr1:181742867:G:C
181742932	chr1:181742932:T:G
181742933	chr1:181742933:G:A
181743004	chr1:181743004:C:G
181743203	chr1:181743203:G:C
181743240	chr1:181743240:T:C
181743289	chr1:181743289:CTCTTT:C
181743535	chr1:181743535:A:G
181743652	chr1:181743652:T:C
181743747	chr1:181743747:T:C
181743750	chr1:181743750:A:G
181743906	chr1:181743906:G:A
181744615	chr1:181744615:G:C
181744736	chr1:181744736:CT:C
181744805	chr1:181744805:A:G
181744808	chr1:181744808:T:C
181745018	chr1:181745018:A:G
181745036	chr1:181745036:G:A
181745048	chr1:181745048:T:C
181745495	chr1:181745495:C:T
181745619	chr1:181745619:G:C
181745669	chr1:181745669:T:A
181745755	chr1:181745755:TAGAA:T
181745970	chr1:181745970:G:A
181746010	chr1:181746010:A:G
181746338	chr1:181746338:C:T
181746531	chr1:181746531:A:G
181746677	chr1:181746677:T:C
181746735	chr1:181746735:T:C
181746759	chr1:181746759:TC:T
181747138	chr1:181747138:A:C
181747523	chr1:181747523:T:G
181747765	chr1:181747765:A:T
181747911	chr1:181747911:G:A
181747961	chr1:181747961:A:T
181748352	chr1:181748352:T:C
181748456	chr1:181748456:G:A
181748464	chr1:181748464:C:T
181748699	chr1:181748699:T:C
181748731	chr1:181748731:C:A
181749106	chr1:181749106:G:A
181749263	chr1:181749263:G:A
181749303	chr1:181749303:G:C
181749737	chr1:181749737:C:T
181749772	chr1:181749772:A:T
181749944	chr1:181749944:GTCTC:G
181750543	chr1:181750543:C:T
181751252	chr1:181751252:C:CATT
181751541	chr1:181751541:G:A
181751693	chr1:181751693:C:T
181751880	chr1:181751880:C:T
181752079	chr1:181752079:G:A
181752129	chr1:181752129:C:T
181752820	chr1:181752820:C:T
181753112	chr1:181753112:T:C
181753138	chr1:181753138:A:AAGTAT
181753141	chr1:181753141:TTCAGG:T
181753629	chr1:181753629:G:A
181753630	chr1:181753630:G:A
181754068	chr1:181754068:C:T
181754586	chr1:181754586:C:T
181755035	chr1:181755035:G:A
181755073	chr1:181755073:A:G
181755600	chr1:181755600:G:A
181755878	chr1:181755878:G:A
181755974	chr1:181755974:T:C
181756565	chr1:181756565:G:A
181756649	chr1:181756649:G:A
181757140	chr1:181757140:G:A
181757497	chr1:181757497:C:T
181758137	chr1:181758137:G:A
181758374	chr1:181758374:T:G
181758525	chr1:181758525:G:C
181758880	chr1:181758880:A:C
181759244	chr1:181759244:T:C
181759495	chr1:181759495:A:G
181759863	chr1:181759863:G:A
181759943	chr1:181759943:A:C
181760096	chr1:181760096:GCAC:G
181760201	chr1:181760201:G:A
181760202	chr1:181760202:A:AAT
181761090	chr1:181761090:A:G
181762567	chr1:181762567:T:C
181763559	chr1:181763559:A:G
181763748	chr1:181763748:T:C
181764124	chr1:181764124:T:C
181764162	chr1:181764162:T:C
181764286	chr1:181764286:G:A
181764638	chr1:181764638:C:T
181764704	chr1:181764704:A:C
181764923	chr1:181764923:T:A
181765004	chr1:181765004:G:A
181765129	chr1:181765129:G:C
181765148	chr1:181765148:ACCTCCCCCAC:A
181765464	chr1:181765464:C:T
181765810	chr1:181765810:C:T
181765897	chr1:181765897:A:G
181765908	chr1:181765908:G:A
181766010	chr1:181766010:T:C
181766282	chr1:181766282:G:C
181766516	chr1:181766516:A:G
181767053	chr1:181767053:A:G
181767331	chr1:181767331:T:C
181767490	chr1:181767490:G:A
181768132	chr1:181768132:C:T
181769012	chr1:181769012:C:T
181769039	chr1:181769039:G:A
181769171	chr1:181769171:A:G
181769199	chr1:181769199:T:C
181769763	chr1:181769763:T:C
181769955	chr1:181769955:G:T
181770569	chr1:181770569:G:A
181770665	chr1:181770665:C:T
181771788	chr1:181771788:A:G
181772165	chr1:181772165:C:T
181772562	chr1:181772562:G:A
181772635	chr1:181772635:C:G
181772675	chr1:181772675:C:A
181773308	chr1:181773308:A:C
181773479	chr1:181773479:AAAAAG:A
181774256	chr1:181774256:C:T
181774657	chr1:181774657:GA:G
181775663	chr1:181775663:GA:G
181775681	chr1:181775681:A:T
181775846	chr1:181775846:A:G
181776565	chr1:181776565:C:A
181776682	chr1:181776682:T:C
181777110	chr1:181777110:A:AT
181778039	chr1:181778039:C:T
181778194	chr1:181778194:A:AC
181778213	chr1:181778213:G:A
181778274	chr1:181778274:C:A
181778504	chr1:181778504:A:G
181778585	chr1:181778585:G:A
181778718	chr1:181778718:A:G
181778784	chr1:181778784:T:A
181779491	chr1:181779491:G:A
181780463	chr1:181780463:G:T
181780502	chr1:181780502:T:C
181780872	chr1:181780872:A:AG
181781333	chr1:181781333:G:T
181781796	chr1:181781796:T:C
181781965	chr1:181781965:G:A
181782080	chr1:181782080:A:G
181782275	chr1:181782275:G:A
181782463	chr1:181782463:T:C
181782521	chr1:181782521:T:A
181782757	chr1:181782757:C:T
181783481	chr1:181783481:A:T
181783578	chr1:181783578:C:T
181783599	chr1:181783599:C:T
181783787	chr1:181783787:AAGCTT:A
181783894	chr1:181783894:T:C
181784115	chr1:181784115:A:T
181784302	chr1:181784302:G:T
181784897	chr1:181784897:G:A
181784914	chr1:181784914:A:G
181784923	chr1:181784923:A:C
181786348	chr1:181786348:C:T
181786468	chr1:181786468:T:C
181786678	chr1:181786678:C:T
181787206	chr1:181787206:G:A
181787348	chr1:181787348:G:A
181787645	chr1:181787645:G:A
181787683	chr1:181787683:C:T
181787877	chr1:181787877:T:C
181788043	chr1:181788043:G:A
181788051	chr1:181788051:T:G
181788179	chr1:181788179:A:G
181788253	chr1:181788253:G:A
181788371	chr1:181788371:T:C
181788405	chr1:181788405:A:C
181788498	chr1:181788498:A:T
181788803	chr1:181788803:T:A
181789069	chr1:181789069:C:T
181789212	chr1:181789212:T:C
181789249	chr1:181789249:T:C
181789380	chr1:181789380:A:G
181789505	chr1:181789505:C:T
181789566	chr1:181789566:C:T
181790026	chr1:181790026:T:C
181790116	chr1:181790116:C:T
181790322	chr1:181790322:C:G
181790502	chr1:181790502:G:A
181790521	chr1:181790521:G:A
181790753	chr1:181790753:A:G
181791613	chr1:181791613:C:T
181793034	chr1:181793034:A:C
181793221	chr1:181793221:C:T
181793624	chr1:181793624:G:A
181793774	chr1:181793774:G:A
181793879	chr1:181793879:G:A
181794073	chr1:181794073:G:A
181795102	chr1:181795102:C:G
181795526	chr1:181795526:T:C
181795688	chr1:181795688:C:T
181795824	chr1:181795824:G:A
181796075	chr1:181796075:G:C
181796947	chr1:181796947:C:T
181797370	chr1:181797370:T:C
181797394	chr1:181797394:C:T
181797427	chr1:181797427:T:C
181797488	chr1:181797488:C:T
181798407	chr1:181798407:A:G
181799050	chr1:181799050:T:C
181799631	chr1:181799631:T:C
181799723	chr1:181799723:A:AT
181799849	chr1:181799849:G:A
181800708	chr1:181800708:G:T
181801397	chr1:181801397:C:T
181801599	chr1:181801599:G:T
181802089	chr1:181802089:C:T
181802698	chr1:181802698:A:C
181802742	chr1:181802742:T:C
181802856	chr1:181802856:A:G
181802960	chr1:181802960:G:A
181802990	chr1:181802990:T:C
181803164	chr1:181803164:C:T
181803186	chr1:181803186:A:G
181803268	chr1:181803268:T:TTGA
181803271	chr1:181803271:C:CAGGAAAGAAGGAAG
181803423	chr1:181803423:T:C
181803578	chr1:181803578:G:C
181803592	chr1:181803592:C:T
181804230	chr1:181804230:C:G
181804882	chr1:181804882:A:G
181805234	chr1:181805234:A:C
181805723	chr1:181805723:G:A
181805749	chr1:181805749:G:A
181806124	chr1:181806124:G:A
181806527	chr1:181806527:C:G
181806903	chr1:181806903:A:G
181807459	chr1:181807459:A:G
181807562	chr1:181807562:A:G
181807702	chr1:181807702:T:G
181807783	chr1:181807783:G:A
181808090	chr1:181808090:A:G
181808257	chr1:181808257:G:A
181808560	chr1:181808560:G:A
181808602	chr1:181808602:C:T
181808612	chr1:181808612:G:A
181808615	chr1:181808615:A:G
181809194	chr1:181809194:C:A
181809354	chr1:181809354:G:A
181809930	chr1:181809930:T:C
181810157	chr1:181810157:G:T
181810253	chr1:181810253:G:C
181810334	chr1:181810334:G:A
181810543	chr1:181810543:T:C
181810736	chr1:181810736:C:A
181810949	chr1:181810949:T:C
181810957	chr1:181810957:T:A
181810968	chr1:181810968:A:C
181811221	chr1:181811221:G:A
181811629	chr1:181811629:C:T
181811686	chr1:181811686:C:G
181811716	chr1:181811716:G:A
181811824	chr1:181811824:G:A
181811881	chr1:181811881:A:G
181812073	chr1:181812073:A:G
181812074	chr1:181812074:G:A
181812178	chr1:181812178:G:A
181812249	chr1:181812249:C:T
181812443	chr1:181812443:T:C
181812653	chr1:181812653:A:G
181812882	chr1:181812882:C:A
181812945	chr1:181812945:G:A
181813133	chr1:181813133:C:G
181813818	chr1:181813818:G:A
181814239	chr1:181814239:G:T
181814690	chr1:181814690:G:A
181814933	chr1:181814933:A:C
181815110	chr1:181815110:A:G
181815585	chr1:181815585:A:G
181815919	chr1:181815919:T:C
181816067	chr1:181816067:C:T
181816273	chr1:181816273:AG:A
181816334	chr1:181816334:C:T
181816619	chr1:181816619:G:A
181816815	chr1:181816815:C:T
181817297	chr1:181817297:C:G
181817620	chr1:181817620:G:A
181817911	chr1:181817911:T:C
181818671	chr1:181818671:C:G
181818919	chr1:181818919:C:A
181819078	chr1:181819078:C:T
181819511	chr1:181819511:A:G
181819674	chr1:181819674:T:C
181820220	chr1:181820220:T:C
181820362	chr1:181820362:T:C
181820564	chr1:181820564:C:T
181820571	chr1:181820571:G:A
181820719	chr1:181820719:T:A
181820799	chr1:181820799:C:G
181820809	chr1:181820809:C:G
181820813	chr1:181820813:T:C
181820846	chr1:181820846:T:C
181821021	chr1:181821021:T:C
181821163	chr1:181821163:C:T
181821222	chr1:181821222:T:C
181821237	chr1:181821237:T:C
181821501	chr1:181821501:A:G
181821847	chr1:181821847:C:A
181822089	chr1:181822089:A:T
181822171	chr1:181822171:C:T
181822188	chr1:181822188:C:A
181822263	chr1:181822263:A:G
181822288	chr1:181822288:G:A
181822401	chr1:181822401:T:C
181822765	chr1:181822765:G:A
181822795	chr1:181822795:T:C
181823260	chr1:181823260:A:G
181823356	chr1:181823356:G:A
181824125	chr1:181824125:T:C
181825115	chr1:181825115:T:C
181825355	chr1:181825355:C:T
181825397	chr1:181825397:AG:A
181825494	chr1:181825494:TA:T
181825645	chr1:181825645:A:G
181825801	chr1:181825801:T:C
181825911	chr1:181825911:C:A
181827041	chr1:181827041:G:A
181827270	chr1:181827270:A:G
181827318	chr1:181827318:C:T
181827339	chr1:181827339:G:A
181827538	chr1:181827538:C:T
181827782	chr1:181827782:A:T
181828137	chr1:181828137:C:T
181828271	chr1:181828271:A:G
181828272	chr1:181828272:C:T
181828890	chr1:181828890:TATAAC:T
181829017	chr1:181829017:C:T
181829131	chr1:181829131:A:G
181829519	chr1:181829519:C:T
181829742	chr1:181829742:T:G
181829981	chr1:181829981:G:C
181830234	chr1:181830234:T:C
181830308	chr1:181830308:A:C
181830578	chr1:181830578:G:T
181830609	chr1:181830609:A:C
181830698	chr1:181830698:G:C
181830731	chr1:181830731:T:G
181830814	chr1:181830814:T:C
181830838	chr1:181830838:G:A
181830853	chr1:181830853:A:T
181830888	chr1:181830888:A:G
181831117	chr1:181831117:TAACA:T
181831288	chr1:181831288:A:G
181831327	chr1:181831327:G:C
181831481	chr1:181831481:T:G
181832065	chr1:181832065:C:T
181832187	chr1:181832187:C:T
181832300	chr1:181832300:C:T
181832446	chr1:181832446:G:A
181832448	chr1:181832448:A:G
181832450	chr1:181832450:T:C
181832511	chr1:181832511:A:G
181832642	chr1:181832642:C:T
181832686	chr1:181832686:C:T
181832831	chr1:181832831:C:T
181832843	chr1:181832843:A:G
181832913	chr1:181832913:G:A
181833402	chr1:181833402:A:G
181833643	chr1:181833643:G:A
181833656	chr1:181833656:G:A
181833684	chr1:181833684:T:A
181834005	chr1:181834005:AATGTTGC:A
181834099	chr1:181834099:T:A
181834562	chr1:181834562:A:C
181834590	chr1:181834590:A:G
181834631	chr1:181834631:A:G
181834717	chr1:181834717:G:A
181834917	chr1:181834917:C:T
181834960	chr1:181834960:CTTCTA:C
181834974	chr1:181834974:A:G
181835093	chr1:181835093:TCAAA:T
181835569	chr1:181835569:C:G
181835655	chr1:181835655:G:A
181836205	chr1:181836205:T:C
181836234	chr1:181836234:A:G
181836547	chr1:181836547:C:T
181836894	chr1:181836894:T:C
181837462	chr1:181837462:G:A
181837540	chr1:181837540:A:G
181837580	chr1:181837580:C:T
181838312	chr1:181838312:T:C
181838342	chr1:181838342:T:A
181838476	chr1:181838476:A:G
181838650	chr1:181838650:T:C
181838887	chr1:181838887:T:A
181838915	chr1:181838915:T:C
181839475	chr1:181839475:G:A
181839524	chr1:181839524:G:A
181839798	chr1:181839798:T:C
181840150	chr1:181840150:A:G
181840590	chr1:181840590:T:C
181841058	chr1:181841058:T:C
181841105	chr1:181841105:G:A
181841122	chr1:181841122:T:C
181841677	chr1:181841677:T:C
181842193	chr1:181842193:C:T
181842445	chr1:181842445:G:A
181842732	chr1:181842732:A:T
181842936	chr1:181842936:A:AT
181842954	chr1:181842954:G:C
181843095	chr1:181843095:A:AT
181843335	chr1:181843335:A:G
181843452	chr1:181843452:G:A
181843586	chr1:181843586:G:A
181843830	chr1:181843830:G:C
181843927	chr1:181843927:A:G
181844414	chr1:181844414:G:A
181844634	chr1:181844634:A:G
181844730	chr1:181844730:G:A
181844920	chr1:181844920:T:C
181845043	chr1:181845043:G:A
181845141	chr1:181845141:A:T
181845412	chr1:181845412:C:T
181846072	chr1:181846072:A:G
181846327	chr1:181846327:GT:G
181847019	chr1:181847019:G:A
181847337	chr1:181847337:C:T
181847374	chr1:181847374:T:C
181847684	chr1:181847684:T:C
181848062	chr1:181848062:A:G
181848302	chr1:181848302:A:G
181848348	chr1:181848348:T:G
181848405	chr1:181848405:T:C
181848431	chr1:181848431:TTATG:T
181848489	chr1:181848489:A:C
181848554	chr1:181848554:CA:C
181848741	chr1:181848741:G:C
181849289	chr1:181849289:T:C
181849864	chr1:181849864:C:T
181849932	chr1:181849932:C:T
181849948	chr1:181849948:G:A
181850056	chr1:181850056:A:C
181850136	chr1:181850136:G:A
181850227	chr1:181850227:G:T
181850555	chr1:181850555:A:G
181850624	chr1:181850624:T:C
181850732	chr1:181850732:C:A
181850764	chr1:181850764:G:A
181850912	chr1:181850912:A:C
181851075	chr1:181851075:G:T
181851330	chr1:181851330:G:A
181851369	chr1:181851369:G:A
181851425	chr1:181851425:A:C
181851426	chr1:181851426:A:C
181851577	chr1:181851577:T:C
181851752	chr1:181851752:T:C
181851869	chr1:181851869:G:T
181851987	chr1:181851987:T:C
181852018	chr1:181852018:G:A
181852059	chr1:181852059:CAT:C
181852312	chr1:181852312:A:G
181852349	chr1:181852349:G:A
181852554	chr1:181852554:T:C
181852803	chr1:181852803:C:T
181853166	chr1:181853166:G:A
181853459	chr1:181853459:C:A
181853533	chr1:181853533:GA:G
181853585	chr1:181853585:A:G
181853890	chr1:181853890:G:A
181853923	chr1:181853923:A:G
181854776	chr1:181854776:C:T
181854969	chr1:181854969:A:G
181855280	chr1:181855280:C:T
181855404	chr1:181855404:G:A
181855682	chr1:181855682:C:A
181855747	chr1:181855747:T:C
181855875	chr1:181855875:T:G
181855950	chr1:181855950:C:T
181855987	chr1:181855987:A:G
181856049	chr1:181856049:C:T
181856625	chr1:181856625:C:G
181856806	chr1:181856806:T:C
181856941	chr1:181856941:T:C
181857655	chr1:181857655:C:T
181857793	chr1:181857793:C:A
181857799	chr1:181857799:C:T
181858039	chr1:181858039:T:G
181858152	chr1:181858152:G:A
181858428	chr1:181858428:A:G
181858765	chr1:181858765:C:T
181858962	chr1:181858962:A:G
181859043	chr1:181859043:T:G
181859426	chr1:181859426:G:A
181859500	chr1:181859500:A:T
181859569	chr1:181859569:G:A
181859637	chr1:181859637:A:C
181859720	chr1:181859720:C:T
181860023	chr1:181860023:G:A
181860629	chr1:181860629:C:T
181860672	chr1:181860672:C:T
181861415	chr1:181861415:A:G
181861458	chr1:181861458:A:G
181861459	chr1:181861459:C:T
181861570	chr1:181861570:A:G
181861619	chr1:181861619:A:G
181861723	chr1:181861723:G:C
181861861	chr1:181861861:C:T
181861865	chr1:181861865:G:A
181861918	chr1:181861918:G:A
181861987	chr1:181861987:A:C
181862129	chr1:181862129:A:G
181862178	chr1:181862178:G:C
181862576	chr1:181862576:C:G
181862609	chr1:181862609:T:A
181862624	chr1:181862624:T:A
181862872	chr1:181862872:T:C
181862998	chr1:181862998:T:TA
181863120	chr1:181863120:G:T
181863217	chr1:181863217:C:T
181863260	chr1:181863260:C:T
181863426	chr1:181863426:A:G
181863448	chr1:181863448:G:A
181863474	chr1:181863474:C:T
181863477	chr1:181863477:G:T
181863491	chr1:181863491:C:G
181863535	chr1:181863535:A:G
181863542	chr1:181863542:T:C
181863617	chr1:181863617:T:C
181863631	chr1:181863631:C:T
181863799	chr1:181863799:T:C
181863923	chr1:181863923:T:C
181863952	chr1:181863952:T:C
181863994	chr1:181863994:G:A
181864134	chr1:181864134:T:G
181864346	chr1:181864346:T:C
181864434	chr1:181864434:G:A
181864552	chr1:181864552:G:A
181864576	chr1:181864576:T:C
181864652	chr1:181864652:A:G
181864931	chr1:181864931:G:A
181865251	chr1:181865251:A:G
181865286	chr1:181865286:G:A
181865292	chr1:181865292:T:C
181865622	chr1:181865622:A:G
181865650	chr1:181865650:A:G
181865818	chr1:181865818:T:C
181865954	chr1:181865954:T:C
181866015	chr1:181866015:C:T
181866945	chr1:181866945:T:C
181867226	chr1:181867226:C:T
181867531	chr1:181867531:T:C
181867742	chr1:181867742:T:A
181867814	chr1:181867814:G:T
181868025	chr1:181868025:T:G
181868080	chr1:181868080:A:G
181868125	chr1:181868125:T:C
181868359	chr1:181868359:A:G
181868959	chr1:181868959:C:T
181869341	chr1:181869341:T:C
181869715	chr1:181869715:T:G
181869779	chr1:181869779:C:T
181869804	chr1:181869804:C:T
181869911	chr1:181869911:T:C
181870160	chr1:181870160:T:G
181870244	chr1:181870244:G:A
181870613	chr1:181870613:T:C
181870651	chr1:181870651:C:A
181870661	chr1:181870661:C:G
181870667	chr1:181870667:A:T
181870668	chr1:181870668:G:A
181871241	chr1:181871241:T:C
181871382	chr1:181871382:G:A
181871436	chr1:181871436:C:G
181871476	chr1:181871476:T:C
181871509	chr1:181871509:C:CA
181871685	chr1:181871685:C:T
181871747	chr1:181871747:T:C
181871878	chr1:181871878:A:G
181871888	chr1:181871888:A:G
181872609	chr1:181872609:G:A
181872617	chr1:181872617:G:A
181872634	chr1:181872634:A:T
181872858	chr1:181872858:G:A
181872860	chr1:181872860:A:T
181872896	chr1:181872896:T:C
181873014	chr1:181873014:C:T
181873373	chr1:181873373:C:T
181873397	chr1:181873397:A:T
181873557	chr1:181873557:T:C
181873567	chr1:181873567:A:C
181873941	chr1:181873941:T:G
181873956	chr1:181873956:A:C
181874237	chr1:181874237:T:C
181874448	chr1:181874448:T:C
181874599	chr1:181874599:T:A
181874759	chr1:181874759:A:G
181874839	chr1:181874839:A:G
181875351	chr1:181875351:A:C
181875355	chr1:181875355:C:T
181875536	chr1:181875536:T:G
181875589	chr1:181875589:G:T
181875791	chr1:181875791:C:G
181875896	chr1:181875896:A:G
181876235	chr1:181876235:A:G
181876240	chr1:181876240:T:C
181876600	chr1:181876600:G:A
181876727	chr1:181876727:A:G
181876900	chr1:181876900:C:A
181876922	chr1:181876922:A:T
181876998	chr1:181876998:A:C
181877137	chr1:181877137:TAC:T
181877271	chr1:181877271:C:T
181877314	chr1:181877314:C:A
181877707	chr1:181877707:C:T
181877878	chr1:181877878:T:C
181877938	chr1:181877938:T:C
181877940	chr1:181877940:G:A
181877985	chr1:181877985:C:T
181877992	chr1:181877992:C:T
181878158	chr1:181878158:T:C
181878280	chr1:181878280:G:A
181878317	chr1:181878317:CAG:TAG
181878341	chr1:181878341:A:G
181878587	chr1:181878587:G:A
181878661	chr1:181878661:C:T
181878856	chr1:181878856:G:A
181878876	chr1:181878876:C:T
181878879	chr1:181878879:A:G
181878892	chr1:181878892:GTATATGTACCA:G
181878980	chr1:181878980:A:G
181879002	chr1:181879002:C:T
181879171	chr1:181879171:C:T
181879227	chr1:181879227:A:G
181879398	chr1:181879398:G:C
181879414	chr1:181879414:C:T
181879600	chr1:181879600:G:A
181879703	chr1:181879703:A:G
181879872	chr1:181879872:A:G
181879934	chr1:181879934:A:T
181880171	chr1:181880171:T:C
181880254	chr1:181880254:C:G
181880359	chr1:181880359:T:C
181880411	chr1:181880411:C:G
181880609	chr1:181880609:A:G
181880805	chr1:181880805:C:T
181880897	chr1:181880897:C:T
181880926	chr1:181880926:T:A
181880970	chr1:181880970:A:G
181880989	chr1:181880989:G:A
181881355	chr1:181881355:G:A
181881390	chr1:181881390:A:G
181881475	chr1:181881475:G:A
181881489	chr1:181881489:G:A
181881523	chr1:181881523:G:A
181881605	chr1:181881605:T:G
181881645	chr1:181881645:G:A
181881679	chr1:181881679:T:C
181881697	chr1:181881697:T:C
181881817	chr1:181881817:T:C
181882072	chr1:181882072:A:G
181882113	chr1:181882113:T:C
181882169	chr1:181882169:G:A
181882443	chr1:181882443:C:T
181882881	chr1:181882881:A:G
181882949	chr1:181882949:T:C
181883009	chr1:181883009:A:G
181883082	chr1:181883082:C:G
181883097	chr1:181883097:A:G
181883154	chr1:181883154:A:C
181883478	chr1:181883478:A:C
181883499	chr1:181883499:G:A
181883562	chr1:181883562:C:T
181883680	chr1:181883680:T:C
181883743	chr1:181883743:AC:A
181883756	chr1:181883756:A:G
181883848	chr1:181883848:G:A
181883915	chr1:181883915:T:C
181883967	chr1:181883967:A:G
181884277	chr1:181884277:A:G
181884321	chr1:181884321:A:C
181884630	chr1:181884630:G:A
181884662	chr1:181884662:C:A
181884732	chr1:181884732:A:AAG
181884760	chr1:181884760:C:G
181885163	chr1:181885163:A:G
181885195	chr1:181885195:C:T
181885333	chr1:181885333:G:T
181885499	chr1:181885499:C:A
181885752	chr1:181885752:G:A
181885790	chr1:181885790:G:A
181885942	chr1:181885942:C:T
181885978	chr1:181885978:C:A
181886291	chr1:181886291:G:A
181886552	chr1:181886552:C:T
181887162	chr1:181887162:G:A
181887189	chr1:181887189:T:G
181887216	chr1:181887216:CT:C
181887382	chr1:181887382:T:C
181887450	chr1:181887450:G:A
181887526	chr1:181887526:T:C
181887659	chr1:181887659:T:C
181887944	chr1:181887944:A:G
181888812	chr1:181888812:A:G
181888988	chr1:181888988:G:A
181889033	chr1:181889033:A:AT
181889067	chr1:181889067:G:C
181889083	chr1:181889083:C:G
181889117	chr1:181889117:C:T
181889254	chr1:181889254:C:T
181889327	chr1:181889327:G:C
181889356	chr1:181889356:C:T
181889582	chr1:181889582:G:A
181889595	chr1:181889595:C:G
181889685	chr1:181889685:G:A
181889835	chr1:181889835:A:G
181889866	chr1:181889866:C:A
181889958	chr1:181889958:A:C
181890311	chr1:181890311:G:A
181890371	chr1:181890371:T:G
181890538	chr1:181890538:T:C
181890563	chr1:181890563:G:A
181890897	chr1:181890897:A:G
181890952	chr1:181890952:A:G
181890995	chr1:181890995:G:C
181891095	chr1:181891095:C:T
181891291	chr1:181891291:A:G
181891616	chr1:181891616:T:A
181891845	chr1:181891845:T:C
181891900	chr1:181891900:C:T
181891918	chr1:181891918:T:C
181891929	chr1:181891929:T:A
181892137	chr1:181892137:G:A
181892189	chr1:181892189:A:C
181892369	chr1:181892369:T:C
181892654	chr1:181892654:T:C
181892811	chr1:181892811:TAACCCCATCAAAAAGTGAGTGAAGGATATG:T
181892849	chr1:181892849:A:G
181892884	chr1:181892884:CAT:C
181893151	chr1:181893151:A:T
181893823	chr1:181893823:G:A
181893844	chr1:181893844:T:A
181893893	chr1:181893893:T:C
181894087	chr1:181894087:C:T
181894439	chr1:181894439:G:A
181894856	chr1:181894856:T:A
181895239	chr1:181895239:T:C
181896065	chr1:181896065:C:T
181896386	chr1:181896386:T:C
181896435	chr1:181896435:C:G
181896560	chr1:181896560:A:T
181896595	chr1:181896595:A:C
181896626	chr1:181896626:T:G
181896715	chr1:181896715:A:C
181896790	chr1:181896790:C:T
181896854	chr1:181896854:T:G
181896903	chr1:181896903:G:A
181896925	chr1:181896925:A:G
181896927	chr1:181896927:A:G
181896953	chr1:181896953:G:A
181897102	chr1:181897102:T:A
181897129	chr1:181897129:C:A
181897344	chr1:181897344:G:A
181897555	chr1:181897555:C:T
181897610	chr1:181897610:C:T
181897653	chr1:181897653:C:T
181897706	chr1:181897706:G:T
181897760	chr1:181897760:T:C
181898113	chr1:181898113:T:C
181898160	chr1:181898160:A:G
181898376	chr1:181898376:C:T
181898621	chr1:181898621:T:C
181898677	chr1:181898677:T:C
181898687	chr1:181898687:T:C
181898894	chr1:181898894:A:G
181899340	chr1:181899340:TA:T
181899477	chr1:181899477:T:C
181899521	chr1:181899521:T:TA
181899916	chr1:181899916:A:T
181899943	chr1:181899943:C:G
181900236	chr1:181900236:A:C
181900242	chr1:181900242:T:C
181900535	chr1:181900535:C:T
181900581	chr1:181900581:C:T
181900986	chr1:181900986:C:T
181901082	chr1:181901082:C:T
181901453	chr1:181901453:G:GA
181901507	chr1:181901507:TA:T
181901719	chr1:181901719:A:G
181902115	chr1:181902115:C:G
181902128	chr1:181902128:G:T
181902281	chr1:181902281:G:A
181902321	chr1:181902321:G:C
181902530	chr1:181902530:T:A
181902638	chr1:181902638:G:A
181902973	chr1:181902973:C:A
181903526	chr1:181903526:A:G
181903835	chr1:181903835:G:T
181903911	chr1:181903911:A:G
181904042	chr1:181904042:T:C
181904094	chr1:181904094:A:G
181904243	chr1:181904243:C:A
181904571	chr1:181904571:C:A
181904694	chr1:181904694:C:T
181905095	chr1:181905095:G:A
181905620	chr1:181905620:T:C
181905821	chr1:181905821:G:A
181905998	chr1:181905998:G:A
181906071	chr1:181906071:T:C
181906295	chr1:181906295:T:C
181907265	chr1:181907265:TAG:T
181907468	chr1:181907468:T:C
181907735	chr1:181907735:A:G
181907834	chr1:181907834:A:ACAC
181908059	chr1:181908059:C:G
181908332	chr1:181908332:G:A
181908402	chr1:181908402:T:C
181908449	chr1:181908449:G:T
181908658	chr1:181908658:T:C
181909265	chr1:181909265:C:T
181909297	chr1:181909297:T:G
181909306	chr1:181909306:T:C
181909308	chr1:181909308:A:T
181909798	chr1:181909798:G:C
181910518	chr1:181910518:T:C
181910894	chr1:181910894:G:C
181910910	chr1:181910910:T:G
181911089	chr1:181911089:G:C
181911210	chr1:181911210:G:A
181911479	chr1:181911479:A:G
181911840	chr1:181911840:G:C
181912702	chr1:181912702:A:G
181912719	chr1:181912719:C:T
181912798	chr1:181912798:T:C
181912812	chr1:181912812:A:T
181912814	chr1:181912814:A:ACTCT
181913013	chr1:181913013:C:A
181913074	chr1:181913074:T:A
181913109	chr1:181913109:A:C
181913278	chr1:181913278:A:G
181913697	chr1:181913697:T:C
181914288	chr1:181914288:A:C
181914434	chr1:181914434:G:A
181914499	chr1:181914499:T:C
181914523	chr1:181914523:G:A
181914615	chr1:181914615:A:T
181914734	chr1:181914734:T:G
181915234	chr1:181915234:C:T
181915361	chr1:181915361:G:A
181915397	chr1:181915397:G:A
181915903	chr1:181915903:G:A
181915984	chr1:181915984:A:C
181916467	chr1:181916467:T:A
181916624	chr1:181916624:T:C
181917162	chr1:181917162:G:C
181917321	chr1:181917321:G:C
181917715	chr1:181917715:AGTCTC:A
181917875	chr1:181917875:G:A
181918111	chr1:181918111:C:T
181918302	chr1:181918302:G:T
181918536	chr1:181918536:G:A
181918789	chr1:181918789:A:G
181918884	chr1:181918884:C:T
181918930	chr1:181918930:T:C
181918997	chr1:181918997:G:A
181919509	chr1:181919509:T:C
181920495	chr1:181920495:G:A
181920514	chr1:181920514:T:C
181920724	chr1:181920724:A:G
181920749	chr1:181920749:G:A
181920774	chr1:181920774:C:T
181920794	chr1:181920794:C:A
181921265	chr1:181921265:C:T
181921306	chr1:181921306:G:A
181921849	chr1:181921849:A:G
181922111	chr1:181922111:C:T
181922114	chr1:181922114:T:C
181922303	chr1:181922303:C:A
181922692	chr1:181922692:TAGAA:T
181923690	chr1:181923690:A:G
181923798	chr1:181923798:AAAAC:A
181923868	chr1:181923868:C:T
181924567	chr1:181924567:T:A
181924738	chr1:181924738:G:A
181925004	chr1:181925004:G:A
181925360	chr1:181925360:C:A
181925529	chr1:181925529:G:A
181925802	chr1:181925802:A:T
181926391	chr1:181926391:G:T
181926423	chr1:181926423:C:T
181926714	chr1:181926714:T:C
181926757	chr1:181926757:G:A
181927053	chr1:181927053:G:T
181927071	chr1:181927071:CCAA:C
181927641	chr1:181927641:C:T
181927996	chr1:181927996:C:G
181928804	chr1:181928804:C:T
181928939	chr1:181928939:C:T
181929382	chr1:181929382:G:A
181929396	chr1:181929396:G:A
181929856	chr1:181929856:C:T
181929872	chr1:181929872:G:C
181930556	chr1:181930556:C:T
181930871	chr1:181930871:C:T
181931139	chr1:181931139:C:T
181932033	chr1:181932033:G:T
181932039	chr1:181932039:G:T
181932040	chr1:181932040:A:G
181932294	chr1:181932294:G:C
181932795	chr1:181932795:ATATCT:A
181932907	chr1:181932907:T:C
181933101	chr1:181933101:T:C
181933207	chr1:181933207:A:G
181933447	chr1:181933447:C:T
181933573	chr1:181933573:A:G
181933585	chr1:181933585:C:G
181933844	chr1:181933844:G:T
181934380	chr1:181934380:G:A
181934581	chr1:181934581:G:T
181934978	chr1:181934978:C:T
181935004	chr1:181935004:A:G
181935230	chr1:181935230:C:T
181935255	chr1:181935255:C:A
181935660	chr1:181935660:A:C
181935860	chr1:181935860:A:G
181935923	chr1:181935923:A:G
181935948	chr1:181935948:A:G
181937259	chr1:181937259:T:C
181937576	chr1:181937576:C:T
181937642	chr1:181937642:G:A
181938733	chr1:181938733:G:A
181939225	chr1:181939225:T:A
181939354	chr1:181939354:G:T
181939476	chr1:181939476:C:T
181940864	chr1:181940864:T:A
181941142	chr1:181941142:A:T
181941257	chr1:181941257:A:G
181941656	chr1:181941656:TAAG:T
181942625	chr1:181942625:T:C
181942641	chr1:181942641:A:T
181943378	chr1:181943378:A:T
181944866	chr1:181944866:A:C
181945254	chr1:181945254:T:A
181946321	chr1:181946321:G:A
181946965	chr1:181946965:T:C
181947015	chr1:181947015:AC:A
181947153	chr1:181947153:A:G
181947547	chr1:181947547:C:T
181947769	chr1:181947769:GGCAGTTCTTTATAGCT:G
181948492	chr1:181948492:C:T
181948560	chr1:181948560:G:A
181948835	chr1:181948835:T:C
181949272	chr1:181949272:C:G
181949731	chr1:181949731:G:A
181949765	chr1:181949765:G:C
181949994	chr1:181949994:A:G
181949995	chr1:181949995:T:C
181950025	chr1:181950025:T:C
181951286	chr1:181951286:G:A
181951741	chr1:181951741:AT:A
181951882	chr1:181951882:A:G
181951902	chr1:181951902:T:TTA
181952195	chr1:181952195:C:T
181952211	chr1:181952211:G:T
181952433	chr1:181952433:T:C
181952592	chr1:181952592:G:T
181953515	chr1:181953515:G:A
181953834	chr1:181953834:C:T
181953930	chr1:181953930:T:G
181954159	chr1:181954159:A:G
181954195	chr1:181954195:C:T
181954336	chr1:181954336:A:T
181954396	chr1:181954396:C:T
181954431	chr1:181954431:A:G
181954947	chr1:181954947:G:A
181955292	chr1:181955292:A:T
181955638	chr1:181955638:G:A
181955713	chr1:181955713:G:T
181955984	chr1:181955984:G:A
181956344	chr1:181956344:G:A
181956413	chr1:181956413:G:A
181956416	chr1:181956416:T:C
181956564	chr1:181956564:T:C
181956712	chr1:181956712:C:T
181957081	chr1:181957081:T:C
181957082	chr1:181957082:T:C
181957083	chr1:181957083:T:C
181957252	chr1:181957252:A:G
181957517	chr1:181957517:G:T
181957912	chr1:181957912:G:T
181958400	chr1:181958400:T:C
181958592	chr1:181958592:T:C
181958624	chr1:181958624:G:A
181958866	chr1:181958866:T:C
181959399	chr1:181959399:G:A
181959601	chr1:181959601:G:A
181960205	chr1:181960205:C:T
181960301	chr1:181960301:G:A
181960304	chr1:181960304:T:C
181960383	chr1:181960383:T:C
181960398	chr1:181960398:T:C
181960478	chr1:181960478:GC:G
181960523	chr1:181960523:G:A
181960801	chr1:181960801:G:A
181960869	chr1:181960869:A:T
181960893	chr1:181960893:G:A
181960961	chr1:181960961:G:C
181961028	chr1:181961028:A:C
181961067	chr1:181961067:T:C
181961077	chr1:181961077:T:C
181961215	chr1:181961215:C:T
181961414	chr1:181961414:G:C
181961678	chr1:181961678:T:C
181961710	chr1:181961710:G:A
181961823	chr1:181961823:C:T
181962142	chr1:181962142:G:C
181962480	chr1:181962480:TTA:T
181962751	chr1:181962751:T:C
181962975	chr1:181962975:T:C
181963136	chr1:181963136:G:A
181963140	chr1:181963140:G:A
181963214	chr1:181963214:G:T
181963499	chr1:181963499:GC:G
181963573	chr1:181963573:G:A
181963718	chr1:181963718:T:C
181963788	chr1:181963788:C:T
181964087	chr1:181964087:C:T
181964827	chr1:181964827:A:G
181965446	chr1:181965446:G:C
181965568	chr1:181965568:G:C
181965828	chr1:181965828:C:T
181966583	chr1:181966583:G:A
181966883	chr1:181966883:G:A
181966912	chr1:181966912:A:G
181967154	chr1:181967154:A:C
181967336	chr1:181967336:T:C
181967878	chr1:181967878:T:C
181967908	chr1:181967908:C:T
181968394	chr1:181968394:C:T
181968421	chr1:181968421:A:T
181968552	chr1:181968552:C:G
181968845	chr1:181968845:ATCCTTT:A
181968942	chr1:181968942:A:T
181968976	chr1:181968976:G:T
181969061	chr1:181969061:A:G
181970132	chr1:181970132:T:C
181970315	chr1:181970315:T:G
181970495	chr1:181970495:G:A
181970556	chr1:181970556:A:G
181971493	chr1:181971493:T:A
181972067	chr1:181972067:T:C
181972068	chr1:181972068:G:A
181972268	chr1:181972268:C:G
181972623	chr1:181972623:A:AT
181972677	chr1:181972677:A:G
181972878	chr1:181972878:C:T
181972938	chr1:181972938:G:C
181973713	chr1:181973713:G:A
181974063	chr1:181974063:G:C
181974585	chr1:181974585:GA:G
181974927	chr1:181974927:C:T
181974957	chr1:181974957:T:A
181975107	chr1:181975107:A:C
181975108	chr1:181975108:G:A
181975353	chr1:181975353:G:A
181975423	chr1:181975423:C:T
181975678	chr1:181975678:G:A
181975750	chr1:181975750:A:G
181975804	chr1:181975804:A:G
181975856	chr1:181975856:G:GA
181975942	chr1:181975942:A:G
181976198	chr1:181976198:G:C
181976763	chr1:181976763:C:G
181976819	chr1:181976819:A:G
181977032	chr1:181977032:G:T
181977156	chr1:181977156:C:T
181977327	chr1:181977327:G:GA
181977642	chr1:181977642:T:C
181977998	chr1:181977998:T:C
181978177	chr1:181978177:T:A
181978186	chr1:181978186:A:G
181978201	chr1:181978201:G:A
181978413	chr1:181978413:C:T
181978950	chr1:181978950:C:T
181979019	chr1:181979019:C:T
181979394	chr1:181979394:C:T
181979444	chr1:181979444:A:G
181979887	chr1:181979887:A:G
181980206	chr1:181980206:C:T
181980241	chr1:181980241:C:T
181980549	chr1:181980549:C:T
181980788	chr1:181980788:T:C
181980807	chr1:181980807:T:C
181980920	chr1:181980920:C:T
181980965	chr1:181980965:T:C
181982109	chr1:181982109:T:G
181982274	chr1:181982274:C:T
181982633	chr1:181982633:G:A
181983242	chr1:181983242:A:G
181983965	chr1:181983965:T:C
181984138	chr1:181984138:C:T
181984176	chr1:181984176:G:A
181985204	chr1:181985204:A:C
181985405	chr1:181985405:T:C
181985406	chr1:181985406:G:A
181985499	chr1:181985499:C:T
181985583	chr1:181985583:T:G
181985659	chr1:181985659:T:C
181985760	chr1:181985760:C:T
181986374	chr1:181986374:A:T
181986636	chr1:181986636:C:T
181986891	chr1:181986891:C:T
181987126	chr1:181987126:C:A
181987610	chr1:181987610:A:G
181987661	chr1:181987661:C:T
181987921	chr1:181987921:G:A
181989170	chr1:181989170:G:A
181989943	chr1:181989943:T:G
181990954	chr1:181990954:G:A
181991074	chr1:181991074:TAC:T
181991532	chr1:181991532:G:A
181991570	chr1:181991570:AT:A
181991573	chr1:181991573:T:C
181991900	chr1:181991900:T:G
181992070	chr1:181992070:A:G
181992262	chr1:181992262:C:T
181992308	chr1:181992308:C:A
181993061	chr1:181993061:TA:T
181993333	chr1:181993333:T:C
181993340	chr1:181993340:G:A
181993428	chr1:181993428:T:G
181994594	chr1:181994594:A:G
181994688	chr1:181994688:T:C
181995051	chr1:181995051:T:C
181995218	chr1:181995218:A:T
181995947	chr1:181995947:T:C
181996081	chr1:181996081:T:C
181996222	chr1:181996222:A:G
181996319	chr1:181996319:G:A
181997193	chr1:181997193:T:C
181997264	chr1:181997264:A:T
181997439	chr1:181997439:G:A
181997558	chr1:181997558:A:G
181997720	chr1:181997720:GA:G
181997737	chr1:181997737:C:T
181998195	chr1:181998195:G:C
181999798	chr1:181999798:G:A
181999821	chr1:181999821:T:C
182001540	chr1:182001540:T:C
182001551	chr1:182001551:G:A
182001672	chr1:182001672:A:C
182002053	chr1:182002053:T:C
182002540	chr1:182002540:A:G
182002609	chr1:182002609:G:A
182002807	chr1:182002807:C:T
182003337	chr1:182003337:A:G
182003744	chr1:182003744:G:A
182003867	chr1:182003867:A:G
182004331	chr1:182004331:A:AC
182004474	chr1:182004474:T:G
182004538	chr1:182004538:C:T
182004904	chr1:182004904:G:A
182005249	chr1:182005249:C:T
182005282	chr1:182005282:T:A
182005942	chr1:182005942:T:C
182005961	chr1:182005961:C:G
182006089	chr1:182006089:T:G
182006308	chr1:182006308:T:C
182006530	chr1:182006530:C:T
182006697	chr1:182006697:C:T
182006921	chr1:182006921:A:C
182007184	chr1:182007184:A:G
182007218	chr1:182007218:C:G
182007237	chr1:182007237:C:T
182007922	chr1:182007922:T:C
182008678	chr1:182008678:C:T
182008764	chr1:182008764:A:G
182009301	chr1:182009301:C:T
182009898	chr1:182009898:A:T
182010001	chr1:182010001:G:A
182010195	chr1:182010195:T:TCCC
182010806	chr1:182010806:G:A
182010837	chr1:182010837:T:C
182010840	chr1:182010840:T:C
182010843	chr1:182010843:G:A
182010876	chr1:182010876:C:T
182010899	chr1:182010899:G:A
182010914	chr1:182010914:C:T
182010943	chr1:182010943:C:T
182010995	chr1:182010995:C:T
182011023	chr1:182011023:C:T
182011078	chr1:182011078:G:A
182011099	chr1:182011099:G:A
182011147	chr1:182011147:G:A
182011197	chr1:182011197:G:T
182011430	chr1:182011430:T:C
182011503	chr1:182011503:C:T
182011516	chr1:182011516:A:G
182011699	chr1:182011699:C:A
182012021	chr1:182012021:C:G
182012559	chr1:182012559:G:A
182012831	chr1:182012831:C:A
182013067	chr1:182013067:C:T
182013255	chr1:182013255:T:C
182013348	chr1:182013348:A:T
182013401	chr1:182013401:A:C
182013503	chr1:182013503:T:C
182013883	chr1:182013883:T:C
182014638	chr1:182014638:A:G
182014697	chr1:182014697:C:G
182014781	chr1:182014781:A:C
182015061	chr1:182015061:G:A
182015842	chr1:182015842:G:C
182015903	chr1:182015903:C:T
182015994	chr1:182015994:T:C
182015995	chr1:182015995:G:A
182016033	chr1:182016033:G:A
182016069	chr1:182016069:C:A
182016245	chr1:182016245:A:T
182016250	chr1:182016250:G:T
182016425	chr1:182016425:C:T
182016580	chr1:182016580:A:G
182016672	chr1:182016672:G:T
182016932	chr1:182016932:C:T
182017062	chr1:182017062:C:T
182018033	chr1:182018033:T:C
182018175	chr1:182018175:T:A
182018331	chr1:182018331:G:A
182018344	chr1:182018344:T:C
182018601	chr1:182018601:G:A
182018690	chr1:182018690:T:C
182018767	chr1:182018767:G:A
182018861	chr1:182018861:T:C
182019095	chr1:182019095:G:A
182019167	chr1:182019167:T:G
182019264	chr1:182019264:A:T
182020138	chr1:182020138:G:A
182020541	chr1:182020541:A:G
182020703	chr1:182020703:C:T
182020812	chr1:182020812:G:A
182021014	chr1:182021014:G:C
182021048	chr1:182021048:A:G
182021899	chr1:182021899:A:G
182022841	chr1:182022841:T:A
182022934	chr1:182022934:T:C
182023187	chr1:182023187:G:A
182024037	chr1:182024037:C:G
182024895	chr1:182024895:C:T
182025321	chr1:182025321:C:T
182025768	chr1:182025768:C:T
182025943	chr1:182025943:A:G
182025972	chr1:182025972:C:T
182026282	chr1:182026282:A:C
182026408	chr1:182026408:C:T
182026428	chr1:182026428:T:C
182026485	chr1:182026485:A:C
182026487	chr1:182026487:A:G
182026494	chr1:182026494:C:G
182026512	chr1:182026512:G:A
182027366	chr1:182027366:C:G
182027472	chr1:182027472:C:T
182027479	chr1:182027479:C:T
182027588	chr1:182027588:A:G
182027704	chr1:182027704:T:A
182027765	chr1:182027765:T:C
182028089	chr1:182028089:A:T
182028798	chr1:182028798:G:C
182029267	chr1:182029267:C:T
182029320	chr1:182029320:A:G
182029661	chr1:182029661:T:A
182029757	chr1:182029757:G:A
182030052	chr1:182030052:A:C
182030240	chr1:182030240:T:C
182030327	chr1:182030327:G:A
182030588	chr1:182030588:C:A
182031742	chr1:182031742:G:T
182031966	chr1:182031966:A:G
182031972	chr1:182031972:A:T
182032140	chr1:182032140:C:G
182032275	chr1:182032275:G:T
182033049	chr1:182033049:T:TA
182034124	chr1:182034124:T:TA
182034243	chr1:182034243:G:C
182034272	chr1:182034272:A:G
182034298	chr1:182034298:C:T
182034492	chr1:182034492:C:T
182034517	chr1:182034517:A:G
182034992	chr1:182034992:C:T
182035014	chr1:182035014:T:TTTCTCTTTG
182035113	chr1:182035113:C:T
182035134	chr1:182035134:CTG:C
182035180	chr1:182035180:T:C
182035885	chr1:182035885:G:A
182035890	chr1:182035890:A:G
182035916	chr1:182035916:G:C
182036099	chr1:182036099:G:A
182036166	chr1:182036166:T:C
182036587	chr1:182036587:C:T
182036897	chr1:182036897:G:T
182037255	chr1:182037255:C:T
182037326	chr1:182037326:T:A
182037572	chr1:182037572:C:T
182038395	chr1:182038395:TA:T
182038453	chr1:182038453:A:C
182038501	chr1:182038501:C:A
182038561	chr1:182038561:T:A
182038705	chr1:182038705:C:A
182038744	chr1:182038744:C:A
182038802	chr1:182038802:A:G
182039108	chr1:182039108:T:C
182039147	chr1:182039147:C:T
182039343	chr1:182039343:G:A
182039507	chr1:182039507:T:C
182039684	chr1:182039684:G:A
182039717	chr1:182039717:A:C
182039900	chr1:182039900:G:A
182040036	chr1:182040036:A:G
182040050	chr1:182040050:T:C
182040241	chr1:182040241:C:T
182040316	chr1:182040316:C:A
182040376	chr1:182040376:C:G
182040626	chr1:182040626:C:T
182040906	chr1:182040906:A:G
182041189	chr1:182041189:T:C
182041353	chr1:182041353:T:C
182041554	chr1:182041554:T:C
182041724	chr1:182041724:T:C
182042037	chr1:182042037:C:T
182042039	chr1:182042039:T:C
182042087	chr1:182042087:C:G
182042431	chr1:182042431:A:G
182043375	chr1:182043375:A:G
182043381	chr1:182043381:C:T
182043776	chr1:182043776:T:A
182044033	chr1:182044033:T:A
182044351	chr1:182044351:G:A
182044596	chr1:182044596:A:C
182044766	chr1:182044766:C:T
182044968	chr1:182044968:C:T
182045079	chr1:182045079:A:G
182045105	chr1:182045105:T:C
182045183	chr1:182045183:TA:T
182045275	chr1:182045275:C:T
182045374	chr1:182045374:A:G
182045379	chr1:182045379:G:A
182045457	chr1:182045457:T:C
182045550	chr1:182045550:AACTAC:A
182045789	chr1:182045789:A:C
182045891	chr1:182045891:G:A
182045923	chr1:182045923:G:A
182046150	chr1:182046150:A:AT
182046297	chr1:182046297:T:C
182046428	chr1:182046428:C:T
182047209	chr1:182047209:C:T
182048071	chr1:182048071:T:C
182048195	chr1:182048195:T:C
182048308	chr1:182048308:A:C
182048543	chr1:182048543:T:C
182048557	chr1:182048557:T:C
182048738	chr1:182048738:C:G
182048876	chr1:182048876:G:A
182048995	chr1:182048995:C:A
182049023	chr1:182049023:G:A
182049482	chr1:182049482:T:C
182049630	chr1:182049630:A:G
182049774	chr1:182049774:A:C
182049887	chr1:182049887:A:G
182049965	chr1:182049965:T:C
182050117	chr1:182050117:A:G
182050345	chr1:182050345:A:C
182050444	chr1:182050444:AT:A
182050527	chr1:182050527:G:T
182050627	chr1:182050627:T:C
182051248	chr1:182051248:G:A
182051597	chr1:182051597:T:C
182051632	chr1:182051632:C:T
182051636	chr1:182051636:C:T
182052297	chr1:182052297:T:A
182052671	chr1:182052671:A:G
182052841	chr1:182052841:A:T
182053030	chr1:182053030:A:T
182053052	chr1:182053052:A:G
182053190	chr1:182053190:T:C
182053199	chr1:182053199:T:C
182053577	chr1:182053577:C:T
182053649	chr1:182053649:A:C
182053691	chr1:182053691:T:A
182053803	chr1:182053803:A:G
182053911	chr1:182053911:T:C
182054320	chr1:182054320:C:T
182054377	chr1:182054377:G:A
182055152	chr1:182055152:G:GA
182055380	chr1:182055380:C:T
182055718	chr1:182055718:C:G
182056266	chr1:182056266:T:C
182057251	chr1:182057251:G:T
182057678	chr1:182057678:G:C
182057887	chr1:182057887:C:T
182058481	chr1:182058481:GGAAACCAGGCTGGCTTTTGCTGTCCCTGCCAGGAATGGA:G
182058557	chr1:182058557:C:G
182059081	chr1:182059081:G:A
182061032	chr1:182061032:C:T
182061478	chr1:182061478:A:G
182061942	chr1:182061942:C:T
182062324	chr1:182062324:A:G
182062428	chr1:182062428:T:C
182062429	chr1:182062429:G:A
182062697	chr1:182062697:C:T
182062830	chr1:182062830:T:C
182062874	chr1:182062874:C:A
182062954	chr1:182062954:G:A
182063133	chr1:182063133:T:C
182063389	chr1:182063389:C:T
182063528	chr1:182063528:C:G
182063855	chr1:182063855:T:C
182064614	chr1:182064614:G:T
182064807	chr1:182064807:G:T
182064838	chr1:182064838:G:A
182065455	chr1:182065455:T:C
182065535	chr1:182065535:C:T
182066174	chr1:182066174:C:T
182066316	chr1:182066316:G:A
182066352	chr1:182066352:C:T
182066435	chr1:182066435:C:A
182067020	chr1:182067020:G:A
182067318	chr1:182067318:C:T
182067341	chr1:182067341:G:A
182067736	chr1:182067736:A:G
182068002	chr1:182068002:C:T
182068082	chr1:182068082:C:T
182068137	chr1:182068137:T:C
182069583	chr1:182069583:G:A
182069593	chr1:182069593:T:C
182070476	chr1:182070476:T:A
182070622	chr1:182070622:A:C
182071778	chr1:182071778:A:G
182071824	chr1:182071824:T:C
182072265	chr1:182072265:G:A
182072760	chr1:182072760:C:T
182072781	chr1:182072781:T:C
182072844	chr1:182072844:T:G
182072984	chr1:182072984:G:A
182073124	chr1:182073124:G:T
182073279	chr1:182073279:C:T
182073484	chr1:182073484:T:G
182073494	chr1:182073494:T:TTC
182073498	chr1:182073498:CTT:C
182073539	chr1:182073539:A:G
182074083	chr1:182074083:G:A
182074528	chr1:182074528:T:G
182074725	chr1:182074725:G:A
182075710	chr1:182075710:G:A
182076107	chr1:182076107:C:T
182076131	chr1:182076131:T:G
182076204	chr1:182076204:G:C
182077203	chr1:182077203:A:G
182077342	chr1:182077342:G:A
182077347	chr1:182077347:G:A
182077815	chr1:182077815:C:T
182077906	chr1:182077906:T:C
182077967	chr1:182077967:G:A
182078545	chr1:182078545:G:T
182078617	chr1:182078617:G:A
182078626	chr1:182078626:A:G
182078710	chr1:182078710:C:T
182078837	chr1:182078837:G:A
182078902	chr1:182078902:G:A
182079234	chr1:182079234:AG:A
182079570	chr1:182079570:G:C
182079842	chr1:182079842:T:C
182080185	chr1:182080185:T:C
182080331	chr1:182080331:G:T
182080363	chr1:182080363:G:A
182080444	chr1:182080444:A:G
182080620	chr1:182080620:AC:A
182080733	chr1:182080733:G:C
182080759	chr1:182080759:G:A
182081093	chr1:182081093:TTCAAAGCTGGGG:T
182081100	chr1:182081100:C:G
182082472	chr1:182082472:G:A
182082897	chr1:182082897:T:C
182083141	chr1:182083141:C:G
182083411	chr1:182083411:T:C
182083464	chr1:182083464:A:G
182083734	chr1:182083734:T:C
182083778	chr1:182083778:A:G
182084079	chr1:182084079:C:T
182084096	chr1:182084096:A:C
182084254	chr1:182084254:A:G
182084623	chr1:182084623:A:G
182084729	chr1:182084729:G:T
182084800	chr1:182084800:T:C
182084822	chr1:182084822:C:T
182084900	chr1:182084900:A:G
182085018	chr1:182085018:G:A
182085333	chr1:182085333:G:T
182085650	chr1:182085650:G:A
182085733	chr1:182085733:T:A
182085842	chr1:182085842:C:T
182085880	chr1:182085880:G:A
182086106	chr1:182086106:A:G
182086362	chr1:182086362:G:C
182086388	chr1:182086388:G:A
182086490	chr1:182086490:A:C
182086627	chr1:182086627:A:G
182086775	chr1:182086775:G:A
182086911	chr1:182086911:A:T
182086971	chr1:182086971:C:T
182087240	chr1:182087240:C:T
182087248	chr1:182087248:G:A
182087302	chr1:182087302:G:T
182087326	chr1:182087326:T:G
182087839	chr1:182087839:T:C
182087978	chr1:182087978:G:A
182088360	chr1:182088360:G:A
182088371	chr1:182088371:T:C
182088496	chr1:182088496:C:G
182088577	chr1:182088577:G:A
182088598	chr1:182088598:GT:G
182088695	chr1:182088695:G:C
182088757	chr1:182088757:A:G
182089005	chr1:182089005:G:A
182089102	chr1:182089102:G:A
182089164	chr1:182089164:CCCTTT:C
182089387	chr1:182089387:T:C
182089421	chr1:182089421:A:G
182089426	chr1:182089426:T:C
182089526	chr1:182089526:G:A
182090224	chr1:182090224:G:A
182090315	chr1:182090315:C:T
182090581	chr1:182090581:C:T
182090783	chr1:182090783:G:T
182090970	chr1:182090970:C:T
182091179	chr1:182091179:G:C
182091336	chr1:182091336:C:T
182091366	chr1:182091366:G:A
182091536	chr1:182091536:A:G
182091650	chr1:182091650:G:A
182091738	chr1:182091738:A:G
182091775	chr1:182091775:G:A
182091983	chr1:182091983:C:T
182092210	chr1:182092210:G:A
182092523	chr1:182092523:A:T
182092705	chr1:182092705:T:G
182093070	chr1:182093070:AG:A
182093277	chr1:182093277:T:C
182093341	chr1:182093341:T:C
182093810	chr1:182093810:A:G
182093855	chr1:182093855:G:C
182093864	chr1:182093864:C:T
182093977	chr1:182093977:G:T
182094270	chr1:182094270:C:A
182094576	chr1:182094576:A:T
182094699	chr1:182094699:G:A
182095087	chr1:182095087:T:C
182095135	chr1:182095135:G:A
182095232	chr1:182095232:T:C
182095526	chr1:182095526:C:T
182095933	chr1:182095933:T:C
182096442	chr1:182096442:A:C
182096651	chr1:182096651:A:G
182097102	chr1:182097102:A:G
182097499	chr1:182097499:C:G
182097557	chr1:182097557:A:C
182097974	chr1:182097974:G:A
182098161	chr1:182098161:C:T
182098204	chr1:182098204:T:C
182098237	chr1:182098237:C:T
182098723	chr1:182098723:G:A
182099012	chr1:182099012:T:G
182099030	chr1:182099030:C:A
182100849	chr1:182100849:C:A
182100857	chr1:182100857:T:C
182100997	chr1:182100997:G:A
182101087	chr1:182101087:A:G
182101103	chr1:182101103:G:A
182101336	chr1:182101336:T:A
182101961	chr1:182101961:G:A
182101988	chr1:182101988:TCA:T
182101991	chr1:182101991:CAT:C
182102186	chr1:182102186:T:C
182102241	chr1:182102241:C:A
182102443	chr1:182102443:G:A
182102458	chr1:182102458:T:C
182102796	chr1:182102796:T:G
182102797	chr1:182102797:T:G
182102937	chr1:182102937:C:T
182102977	chr1:182102977:A:G
182102985	chr1:182102985:G:A
182103055	chr1:182103055:G:A
182103061	chr1:182103061:A:G
182103203	chr1:182103203:T:C
182103559	chr1:182103559:T:C
182103981	chr1:182103981:A:G
182104250	chr1:182104250:G:A
182104502	chr1:182104502:G:A
182104607	chr1:182104607:A:G
182104685	chr1:182104685:C:A
182104715	chr1:182104715:G:A
182104875	chr1:182104875:T:TA
182104998	chr1:182104998:CCTG:C
182105182	chr1:182105182:ATTGAGTTC:A
182105542	chr1:182105542:A:G
182105634	chr1:182105634:C:T
182105823	chr1:182105823:G:A
182105911	chr1:182105911:T:A
182105995	chr1:182105995:G:A
182106492	chr1:182106492:T:A
182106687	chr1:182106687:T:C
182106987	chr1:182106987:A:T
182107013	chr1:182107013:C:T
182107014	chr1:182107014:G:A
182107043	chr1:182107043:C:G
182107623	chr1:182107623:A:G
182107728	chr1:182107728:T:C
182108122	chr1:182108122:G:A
182108187	chr1:182108187:C:T
182108272	chr1:182108272:GAAT:G
182108459	chr1:182108459:TATC:T
182108545	chr1:182108545:G:A
182108739	chr1:182108739:A:C
182108852	chr1:182108852:C:T
182109331	chr1:182109331:A:C
182109639	chr1:182109639:G:A
182109753	chr1:182109753:A:G
182109821	chr1:182109821:C:T
182110043	chr1:182110043:A:G
182110851	chr1:182110851:T:G
182110887	chr1:182110887:C:T
182111599	chr1:182111599:G:A
182111761	chr1:182111761:CACA:C
182111780	chr1:182111780:G:A
182112008	chr1:182112008:T:G
182112016	chr1:182112016:G:A
182112119	chr1:182112119:G:A
182112298	chr1:182112298:A:G
182112520	chr1:182112520:C:G
182112825	chr1:182112825:C:T
182112983	chr1:182112983:A:T
182113246	chr1:182113246:A:G
182114117	chr1:182114117:G:A
182114233	chr1:182114233:G:A
182115128	chr1:182115128:G:A
182115287	chr1:182115287:C:T
182115383	chr1:182115383:C:T
182115841	chr1:182115841:A:G
182116194	chr1:182116194:G:A
182116199	chr1:182116199:T:C
182116213	chr1:182116213:TCAC:T
182116306	chr1:182116306:A:G
182116325	chr1:182116325:T:C
182116585	chr1:182116585:G:A
182116756	chr1:182116756:A:C
182117117	chr1:182117117:C:T
182117215	chr1:182117215:G:C
182117663	chr1:182117663:A:G
182118079	chr1:182118079:G:A
182118103	chr1:182118103:A:G
182118209	chr1:182118209:C:G
182118222	chr1:182118222:A:C
182118687	chr1:182118687:T:C
182118831	chr1:182118831:G:A
182118842	chr1:182118842:T:G
182119420	chr1:182119420:G:A
182119509	chr1:182119509:C:T
182119677	chr1:182119677:C:G
182119738	chr1:182119738:A:T
182120000	chr1:182120000:C:T
182120325	chr1:182120325:A:G
182120692	chr1:182120692:A:G
182122209	chr1:182122209:C:T
182122850	chr1:182122850:C:T
182123528	chr1:182123528:G:A
182123554	chr1:182123554:ATAAG:A
182123633	chr1:182123633:A:G
182123817	chr1:182123817:A:G
182124053	chr1:182124053:G:A
182124255	chr1:182124255:A:C
182124308	chr1:182124308:T:C
182124370	chr1:182124370:T:C
182125303	chr1:182125303:A:G
182125463	chr1:182125463:G:A
182125518	chr1:182125518:T:C
182125587	chr1:182125587:G:A
182126066	chr1:182126066:A:G
182126632	chr1:182126632:G:C
182126852	chr1:182126852:C:T
182127105	chr1:182127105:C:T
182127156	chr1:182127156:A:G
182127353	chr1:182127353:T:C
182127404	chr1:182127404:T:C
182127721	chr1:182127721:A:G
182127741	chr1:182127741:G:C
182127808	chr1:182127808:T:C
182128118	chr1:182128118:A:C
182128174	chr1:182128174:C:T
182128213	chr1:182128213:C:T
182128567	chr1:182128567:C:T
182128578	chr1:182128578:T:C
182128608	chr1:182128608:T:C
182128714	chr1:182128714:C:T
182128868	chr1:182128868:G:A
182128961	chr1:182128961:A:G
182128995	chr1:182128995:T:A
182129019	chr1:182129019:A:G
182129896	chr1:182129896:G:A
182129903	chr1:182129903:G:A
182129910	chr1:182129910:G:A
182129939	chr1:182129939:A:G
182130012	chr1:182130012:G:T
182130024	chr1:182130024:T:G
182130170	chr1:182130170:C:T
182130174	chr1:182130174:C:T
182130458	chr1:182130458:T:C
182130680	chr1:182130680:C:T
182130978	chr1:182130978:G:A
182131030	chr1:182131030:CT:C
182131163	chr1:182131163:C:T
182131443	chr1:182131443:C:T
182131583	chr1:182131583:G:A
182131643	chr1:182131643:C:T
182131687	chr1:182131687:C:T
182131947	chr1:182131947:A:T
182132060	chr1:182132060:A:G
182132176	chr1:182132176:GT:G
182132442	chr1:182132442:A:G
182132605	chr1:182132605:C:A
182132639	chr1:182132639:C:T
182132912	chr1:182132912:A:C
182133095	chr1:182133095:CT:C
182133114	chr1:182133114:T:C
182133168	chr1:182133168:G:A
182133258	chr1:182133258:A:C
182133615	chr1:182133615:A:C
182133631	chr1:182133631:CA:C
182133722	chr1:182133722:C:T
182133758	chr1:182133758:C:A
182134110	chr1:182134110:C:T
182134181	chr1:182134181:A:C
182134221	chr1:182134221:T:G
182134306	chr1:182134306:C:T
182134421	chr1:182134421:G:A
182134427	chr1:182134427:C:G
182134658	chr1:182134658:G:A
182134679	chr1:182134679:A:G
182134685	chr1:182134685:G:T
182135114	chr1:182135114:G:A
182135616	chr1:182135616:C:T
182135721	chr1:182135721:G:A
182136104	chr1:182136104:C:T
182136209	chr1:182136209:C:T
182137070	chr1:182137070:G:A
182137141	chr1:182137141:C:A
182137437	chr1:182137437:A:G
182137498	chr1:182137498:T:C
182137567	chr1:182137567:G:A
182137933	chr1:182137933:G:A
182138092	chr1:182138092:G:A
182138967	chr1:182138967:G:A
182139012	chr1:182139012:G:GA
182139071	chr1:182139071:T:C
182139129	chr1:182139129:C:T
182139544	chr1:182139544:G:A
182139981	chr1:182139981:TCTTC:T
182140400	chr1:182140400:G:A
182140751	chr1:182140751:A:T
182140796	chr1:182140796:G:A
182140818	chr1:182140818:C:T
182140876	chr1:182140876:ACC:A
182140923	chr1:182140923:A:G
182141506	chr1:182141506:G:A
182141715	chr1:182141715:C:CA
182141768	chr1:182141768:G:A
182141794	chr1:182141794:G:A
182141830	chr1:182141830:C:T
182141856	chr1:182141856:A:G
182142003	chr1:182142003:C:T
182142053	chr1:182142053:A:G
182142056	chr1:182142056:A:G
182142195	chr1:182142195:G:A
182142321	chr1:182142321:G:A
182142528	chr1:182142528:CTGTG:C
182142589	chr1:182142589:C:T
182142853	chr1:182142853:C:T
182142971	chr1:182142971:G:A
182143044	chr1:182143044:T:A
182143531	chr1:182143531:A:G
182143636	chr1:182143636:G:A
182143837	chr1:182143837:C:T
182144257	chr1:182144257:T:A
182144422	chr1:182144422:T:C
182144605	chr1:182144605:T:C
182145497	chr1:182145497:C:T
182145546	chr1:182145546:A:T
182145656	chr1:182145656:T:TAC
182145761	chr1:182145761:C:T
182145819	chr1:182145819:G:A
182146143	chr1:182146143:C:T
182146517	chr1:182146517:G:A
182146652	chr1:182146652:A:G
182146903	chr1:182146903:G:A
182147125	chr1:182147125:A:G
182147233	chr1:182147233:A:G
182147507	chr1:182147507:A:G
182148181	chr1:182148181:T:C
182148188	chr1:182148188:C:T
182148189	chr1:182148189:G:A
182148210	chr1:182148210:G:A
182148322	chr1:182148322:C:A
182148744	chr1:182148744:G:A
182149187	chr1:182149187:T:C
182149407	chr1:182149407:A:C
182149469	chr1:182149469:G:A
182149870	chr1:182149870:CT:C
182149911	chr1:182149911:A:AT
182149950	chr1:182149950:A:G
182150197	chr1:182150197:G:A
182150460	chr1:182150460:A:G
182150804	chr1:182150804:G:A
182150917	chr1:182150917:G:A
182151303	chr1:182151303:CTT:C
182151638	chr1:182151638:T:C
182152463	chr1:182152463:G:A
182152490	chr1:182152490:G:A
182152598	chr1:182152598:T:C
182152620	chr1:182152620:C:T
182153442	chr1:182153442:T:C
182153683	chr1:182153683:G:A
182153720	chr1:182153720:G:A
182154011	chr1:182154011:C:T
182154163	chr1:182154163:C:T
182154262	chr1:182154262:G:A
182154267	chr1:182154267:T:C
182154703	chr1:182154703:A:T
182154718	chr1:182154718:G:A
182154721	chr1:182154721:G:A
182154871	chr1:182154871:A:G
182155135	chr1:182155135:C:G
182155238	chr1:182155238:G:T
182155279	chr1:182155279:G:A
182155531	chr1:182155531:T:C
182155538	chr1:182155538:A:G
182155547	chr1:182155547:CTT:C
182155844	chr1:182155844:G:A
182155855	chr1:182155855:A:G
182156006	chr1:182156006:G:C
182156362	chr1:182156362:A:G
182156999	chr1:182156999:A:AT
182157052	chr1:182157052:A:G
182157501	chr1:182157501:A:G
182157721	chr1:182157721:C:T
182158062	chr1:182158062:G:A
182158215	chr1:182158215:T:C
182158271	chr1:182158271:G:A
182158448	chr1:182158448:T:A
182158503	chr1:182158503:T:A
182158634	chr1:182158634:T:A
182159216	chr1:182159216:A:G
182159733	chr1:182159733:T:A
182160082	chr1:182160082:C:T
182160089	chr1:182160089:A:C
182160407	chr1:182160407:C:A
182160936	chr1:182160936:T:C
182161289	chr1:182161289:A:T
182161533	chr1:182161533:C:G
182161569	chr1:182161569:G:A
182161610	chr1:182161610:G:A
182161640	chr1:182161640:C:T
182161702	chr1:182161702:G:A
182161767	chr1:182161767:G:A
182161783	chr1:182161783:G:A
182161851	chr1:182161851:T:C
182161940	chr1:182161940:A:T
182161962	chr1:182161962:G:A
182162159	chr1:182162159:G:A
182162405	chr1:182162405:A:G
182162498	chr1:182162498:G:C
182162644	chr1:182162644:C:T
182162905	chr1:182162905:C:T
182162975	chr1:182162975:CAGT:C
182163010	chr1:182163010:AAGAC:A
182163355	chr1:182163355:T:C
182163373	chr1:182163373:C:A
182163470	chr1:182163470:A:G
182163915	chr1:182163915:G:A
182164151	chr1:182164151:G:A
182164311	chr1:182164311:A:G
182164402	chr1:182164402:G:A
182165066	chr1:182165066:C:T
182165287	chr1:182165287:A:T
182165409	chr1:182165409:G:A
182165462	chr1:182165462:G:C
182165640	chr1:182165640:G:A
182165870	chr1:182165870:G:C
182165888	chr1:182165888:T:C
182166129	chr1:182166129:G:A
182166187	chr1:182166187:A:C
182166326	chr1:182166326:C:T
182166432	chr1:182166432:G:C
182166481	chr1:182166481:C:T
182167139	chr1:182167139:T:C
182167266	chr1:182167266:G:A
182167280	chr1:182167280:T:A
182167473	chr1:182167473:T:C
182168032	chr1:182168032:G:A
182168208	chr1:182168208:GAAACT:G
182168247	chr1:182168247:A:G
182168849	chr1:182168849:T:C
182170824	chr1:182170824:T:A
182170828	chr1:182170828:G:A
182170946	chr1:182170946:T:C
182171036	chr1:182171036:A:T
182171061	chr1:182171061:T:C
182171279	chr1:182171279:T:C
182171376	chr1:182171376:G:A
182171821	chr1:182171821:C:T
182172122	chr1:182172122:G:A
182172571	chr1:182172571:T:C
182172760	chr1:182172760:A:G
182172831	chr1:182172831:G:A
182173069	chr1:182173069:T:A
182173284	chr1:182173284:A:G
182173807	chr1:182173807:A:T
182174085	chr1:182174085:A:G
182174179	chr1:182174179:A:G
182174192	chr1:182174192:A:G
182174476	chr1:182174476:C:T
182174799	chr1:182174799:T:G
182174977	chr1:182174977:T:C
182175287	chr1:182175287:T:C
182175724	chr1:182175724:G:A
182175970	chr1:182175970:G:A
182176557	chr1:182176557:C:T
182176761	chr1:182176761:A:T
182176781	chr1:182176781:A:G
182176949	chr1:182176949:T:C
182177166	chr1:182177166:C:A
182178079	chr1:182178079:T:A
182178231	chr1:182178231:A:G
182178410	chr1:182178410:C:T
182178536	chr1:182178536:T:C
182178822	chr1:182178822:G:T
182179076	chr1:182179076:G:A
182179299	chr1:182179299:A:T
182179690	chr1:182179690:G:A
182179752	chr1:182179752:C:G
182179770	chr1:182179770:G:A
182179824	chr1:182179824:A:G
182179895	chr1:182179895:A:C
182179975	chr1:182179975:T:C
182180295	chr1:182180295:T:C
182180506	chr1:182180506:GATGC:G
182180613	chr1:182180613:A:G
182180689	chr1:182180689:G:A
182181196	chr1:182181196:G:A
182181239	chr1:182181239:G:A
182181338	chr1:182181338:C:A
182181781	chr1:182181781:C:T
182182491	chr1:182182491:A:G
182182774	chr1:182182774:A:G
182183047	chr1:182183047:C:T
182183546	chr1:182183546:T:C
182183994	chr1:182183994:C:A
182184032	chr1:182184032:A:T
182184134	chr1:182184134:C:T
182184136	chr1:182184136:A:G
182184173	chr1:182184173:G:A
182184237	chr1:182184237:G:A
182184379	chr1:182184379:T:C
182184797	chr1:182184797:T:G
182184808	chr1:182184808:A:G
182185223	chr1:182185223:G:A
182185330	chr1:182185330:T:C
182185862	chr1:182185862:A:AG
182185918	chr1:182185918:C:A
182185923	chr1:182185923:A:G
182185931	chr1:182185931:A:G
182186180	chr1:182186180:A:T
182186192	chr1:182186192:T:G
182186628	chr1:182186628:G:A
182186791	chr1:182186791:CTCTT:C
182186898	chr1:182186898:T:C
182187267	chr1:182187267:A:C
182187305	chr1:182187305:G:A
182187542	chr1:182187542:G:T
182188285	chr1:182188285:A:G
182188375	chr1:182188375:G:A
182188735	chr1:182188735:C:A
182188805	chr1:182188805:T:A
182189014	chr1:182189014:G:A
182189051	chr1:182189051:A:G
182189216	chr1:182189216:C:T
182189219	chr1:182189219:A:AG
182189291	chr1:182189291:A:G
182189292	chr1:182189292:G:A
182189316	chr1:182189316:A:C
182189706	chr1:182189706:T:A
182189781	chr1:182189781:C:T
182190043	chr1:182190043:C:G
182190056	chr1:182190056:C:T
182190133	chr1:182190133:C:T
182190259	chr1:182190259:T:C
182190425	chr1:182190425:C:T
182191542	chr1:182191542:G:A
182191560	chr1:182191560:A:G
182191806	chr1:182191806:A:G
182191887	chr1:182191887:C:A
182192047	chr1:182192047:C:T
182192422	chr1:182192422:TG:T
182192694	chr1:182192694:C:T
182192849	chr1:182192849:T:C
182192890	chr1:182192890:C:G
182193198	chr1:182193198:G:C
182193440	chr1:182193440:T:C
182193542	chr1:182193542:C:T
182193766	chr1:182193766:C:T
182194209	chr1:182194209:A:C
182194695	chr1:182194695:C:T
182195349	chr1:182195349:T:A
182195370	chr1:182195370:G:T
182195445	chr1:182195445:G:C
182195514	chr1:182195514:G:A
182195754	chr1:182195754:T:A
182196349	chr1:182196349:G:A
182196581	chr1:182196581:G:A
182196744	chr1:182196744:C:G
182196770	chr1:182196770:A:C
182196775	chr1:182196775:T:C
182197116	chr1:182197116:G:A
182197343	chr1:182197343:C:T
182197383	chr1:182197383:C:T
182197408	chr1:182197408:G:A
182197499	chr1:182197499:A:G
182198194	chr1:182198194:C:G
182198757	chr1:182198757:C:T
182199157	chr1:182199157:C:A
182199412	chr1:182199412:T:C
182199569	chr1:182199569:C:T
182199750	chr1:182199750:A:G
182200422	chr1:182200422:G:A
182200930	chr1:182200930:T:C
182200945	chr1:182200945:A:G
182201130	chr1:182201130:A:G
182201134	chr1:182201134:A:C
182201158	chr1:182201158:C:T
182201425	chr1:182201425:A:G
182201657	chr1:182201657:T:C
182202120	chr1:182202120:A:G
182202298	chr1:182202298:C:T
182202739	chr1:182202739:G:C
182203227	chr1:182203227:T:C
182203467	chr1:182203467:A:G
182203631	chr1:182203631:T:TTCCCTACACA
182203930	chr1:182203930:G:A
182204108	chr1:182204108:G:A
182204246	chr1:182204246:T:C
182204428	chr1:182204428:GA:G
182204441	chr1:182204441:T:C
182204576	chr1:182204576:G:A
182204697	chr1:182204697:A:G
182204750	chr1:182204750:A:G
182205239	chr1:182205239:T:C
182205580	chr1:182205580:A:G
182206356	chr1:182206356:G:A
182206690	chr1:182206690:A:G
182207122	chr1:182207122:A:G
182207151	chr1:182207151:T:C
182207476	chr1:182207476:G:A
182207521	chr1:182207521:G:A
182207559	chr1:182207559:T:C
182207909	chr1:182207909:C:T
182207920	chr1:182207920:G:A
182208097	chr1:182208097:T:G
182208163	chr1:182208163:C:T
182208248	chr1:182208248:G:A
182208394	chr1:182208394:T:C
182208475	chr1:182208475:G:T
182208603	chr1:182208603:A:G
182208667	chr1:182208667:T:G
182208706	chr1:182208706:T:C
182208735	chr1:182208735:CAG:C
182208981	chr1:182208981:C:T
182209026	chr1:182209026:C:T
182209047	chr1:182209047:G:T
182209096	chr1:182209096:C:T
182209123	chr1:182209123:A:G
182209124	chr1:182209124:G:T
182209213	chr1:182209213:C:A
182209272	chr1:182209272:T:C
182209347	chr1:182209347:A:G
182209591	chr1:182209591:G:C
182209712	chr1:182209712:C:T
182209734	chr1:182209734:G:A
182209735	chr1:182209735:T:C
182209853	chr1:182209853:T:C
182209882	chr1:182209882:T:C
182209943	chr1:182209943:G:A
182210034	chr1:182210034:A:T
182210840	chr1:182210840:A:G
182211130	chr1:182211130:A:G
182211443	chr1:182211443:A:C
182211702	chr1:182211702:C:T
182211714	chr1:182211714:T:C
182211774	chr1:182211774:C:T
182211875	chr1:182211875:C:T
182212296	chr1:182212296:A:C
182212363	chr1:182212363:T:G
182212725	chr1:182212725:G:T
182212728	chr1:182212728:C:A
182212788	chr1:182212788:C:T
182212952	chr1:182212952:T:C
182213046	chr1:182213046:T:C
182213444	chr1:182213444:C:T
182213734	chr1:182213734:G:A
182213973	chr1:182213973:C:T
182214055	chr1:182214055:T:C
182214264	chr1:182214264:C:T
182214280	chr1:182214280:G:A
182214309	chr1:182214309:A:G
182214365	chr1:182214365:AT:A
182214556	chr1:182214556:A:G
182214611	chr1:182214611:A:G
182214953	chr1:182214953:G:A
182215108	chr1:182215108:G:A
182215174	chr1:182215174:C:T
182216104	chr1:182216104:G:A
182216225	chr1:182216225:T:C
182216987	chr1:182216987:T:C
182217341	chr1:182217341:G:A
182217407	chr1:182217407:G:T
182217751	chr1:182217751:C:T
182218272	chr1:182218272:A:T
182218328	chr1:182218328:C:T
182218473	chr1:182218473:A:T
182218530	chr1:182218530:G:A
182218559	chr1:182218559:C:A
182218605	chr1:182218605:G:A
182218749	chr1:182218749:A:G
182218785	chr1:182218785:G:A
182218795	chr1:182218795:G:A
182218799	chr1:182218799:T:C
182218971	chr1:182218971:G:A
182219364	chr1:182219364:C:T
182220083	chr1:182220083:A:G
182220151	chr1:182220151:G:A
182220254	chr1:182220254:T:A
182220519	chr1:182220519:A:G
182220604	chr1:182220604:A:G
182220693	chr1:182220693:G:A
182220862	chr1:182220862:T:C
182220889	chr1:182220889:C:G
182221080	chr1:182221080:AAG:A
182221131	chr1:182221131:C:T
182221321	chr1:182221321:G:T
182221708	chr1:182221708:C:T
182221829	chr1:182221829:A:G
182222250	chr1:182222250:C:T
182222371	chr1:182222371:G:A
182222435	chr1:182222435:T:C
182222451	chr1:182222451:AATAG:A
182222812	chr1:182222812:T:C
182222844	chr1:182222844:A:G
182222858	chr1:182222858:G:A
182222946	chr1:182222946:A:G
182222992	chr1:182222992:A:G
182223064	chr1:182223064:C:T
182223331	chr1:182223331:C:G
182224116	chr1:182224116:G:A
182224598	chr1:182224598:A:T
182224671	chr1:182224671:C:T
182224886	chr1:182224886:C:A
182224958	chr1:182224958:A:G
182225293	chr1:182225293:A:G
182225298	chr1:182225298:G:A
182225365	chr1:182225365:T:A
182225402	chr1:182225402:C:T
182225666	chr1:182225666:C:T
182226192	chr1:182226192:G:A
182226404	chr1:182226404:C:T
182226409	chr1:182226409:C:CA
182226667	chr1:182226667:A:T
182227292	chr1:182227292:C:T
182227454	chr1:182227454:G:A
182227518	chr1:182227518:AATTTT:A
182227780	chr1:182227780:A:T
182227890	chr1:182227890:C:A
182227928	chr1:182227928:C:A
182228024	chr1:182228024:T:C
182228258	chr1:182228258:GGTCATTTTATCTCATATTCCAGTTGAAAGT:G
182228630	chr1:182228630:C:T
182228683	chr1:182228683:G:A
182228717	chr1:182228717:T:C
182228806	chr1:182228806:T:C
182228956	chr1:182228956:G:A
182229680	chr1:182229680:G:A
182229814	chr1:182229814:A:G
182229917	chr1:182229917:T:C
182230353	chr1:182230353:T:C
182230848	chr1:182230848:A:G
182231063	chr1:182231063:C:A
182231282	chr1:182231282:T:C
182231418	chr1:182231418:A:C
182231728	chr1:182231728:T:C
182232035	chr1:182232035:T:C
182232610	chr1:182232610:A:G
182233131	chr1:182233131:G:A
182233187	chr1:182233187:T:A
182233221	chr1:182233221:C:A
182233305	chr1:182233305:AT:A
182233697	chr1:182233697:A:G
182234029	chr1:182234029:T:G
182234474	chr1:182234474:T:C
182234557	chr1:182234557:T:G
182235347	chr1:182235347:C:T
182235466	chr1:182235466:G:A
182235492	chr1:182235492:T:C
182235693	chr1:182235693:G:A
182235699	chr1:182235699:A:G
182236176	chr1:182236176:G:T
182236280	chr1:182236280:T:C
182236339	chr1:182236339:A:G
182236639	chr1:182236639:A:G
182237047	chr1:182237047:T:C
182237173	chr1:182237173:G:A
182237306	chr1:182237306:C:A
182237379	chr1:182237379:A:G
182238241	chr1:182238241:T:C
182238676	chr1:182238676:G:A
182239093	chr1:182239093:T:C
182239257	chr1:182239257:TTTG:T
182239568	chr1:182239568:T:C
182239602	chr1:182239602:T:C
182239677	chr1:182239677:G:A
182239951	chr1:182239951:G:A
182239976	chr1:182239976:C:T
182240270	chr1:182240270:A:T
182240522	chr1:182240522:C:T
182240570	chr1:182240570:A:T
182240890	chr1:182240890:G:A
182241039	chr1:182241039:C:T
182241593	chr1:182241593:T:C
182242085	chr1:182242085:G:A
182242288	chr1:182242288:C:T
182242462	chr1:182242462:G:A
182242505	chr1:182242505:G:A
182242691	chr1:182242691:C:T
182243136	chr1:182243136:A:G
182243174	chr1:182243174:T:C
182243424	chr1:182243424:A:G
182243530	chr1:182243530:T:C
182243589	chr1:182243589:G:A
182243911	chr1:182243911:C:G
182244006	chr1:182244006:G:A
182244321	chr1:182244321:A:C
182244496	chr1:182244496:C:T
182244497	chr1:182244497:G:A
182244502	chr1:182244502:C:G
182244685	chr1:182244685:G:A
182244731	chr1:182244731:A:T
182245878	chr1:182245878:G:A
182245971	chr1:182245971:A:G
182246472	chr1:182246472:G:A
182247010	chr1:182247010:C:A
182247057	chr1:182247057:G:T
182247145	chr1:182247145:C:T
182247166	chr1:182247166:G:A
182247183	chr1:182247183:G:A
182247372	chr1:182247372:C:T
182248226	chr1:182248226:A:G
182248252	chr1:182248252:G:A
182248671	chr1:182248671:G:A
182248696	chr1:182248696:C:T
182248710	chr1:182248710:C:T
182249341	chr1:182249341:G:A
182249786	chr1:182249786:T:C
182249804	chr1:182249804:G:A
182249826	chr1:182249826:C:T
182249947	chr1:182249947:A:G
182250034	chr1:182250034:T:A
182250098	chr1:182250098:C:G
182250555	chr1:182250555:A:G
182250560	chr1:182250560:C:T
182250639	chr1:182250639:T:C
182250742	chr1:182250742:A:T
182251018	chr1:182251018:T:C
182251366	chr1:182251366:T:C
182251799	chr1:182251799:T:C
182251965	chr1:182251965:A:G
182252050	chr1:182252050:C:T
182252106	chr1:182252106:A:T
182252300	chr1:182252300:C:T
182252340	chr1:182252340:G:A
182252403	chr1:182252403:G:A
182252473	chr1:182252473:G:A
182252894	chr1:182252894:C:G
182252920	chr1:182252920:TAA:T
182253440	chr1:182253440:A:C
182253599	chr1:182253599:G:C
182253731	chr1:182253731:A:G
182254381	chr1:182254381:G:A
182254493	chr1:182254493:C:T
182254620	chr1:182254620:G:A
182254760	chr1:182254760:G:A
182254870	chr1:182254870:G:A
182254905	chr1:182254905:A:C
182255036	chr1:182255036:G:A
182255142	chr1:182255142:T:C
182255208	chr1:182255208:G:T
182255264	chr1:182255264:A:G
182255918	chr1:182255918:T:C
182256183	chr1:182256183:G:A
182256408	chr1:182256408:C:T
182256424	chr1:182256424:T:C
182256450	chr1:182256450:G:A
182256683	chr1:182256683:A:G
182256708	chr1:182256708:G:A
182256726	chr1:182256726:C:T
182256873	chr1:182256873:C:T
182256903	chr1:182256903:C:T
182256956	chr1:182256956:A:G
182257121	chr1:182257121:C:T
182257701	chr1:182257701:A:G
182257747	chr1:182257747:G:A
182257829	chr1:182257829:A:G
182258221	chr1:182258221:TTC:T
182258228	chr1:182258228:TA:T
182258230	chr1:182258230:T:C
182258632	chr1:182258632:G:A
182258801	chr1:182258801:C:T
182259388	chr1:182259388:C:T
182260182	chr1:182260182:A:G
182260185	chr1:182260185:A:G
182260630	chr1:182260630:C:A
182260679	chr1:182260679:C:T
182260930	chr1:182260930:C:T
182260994	chr1:182260994:C:T
182261139	chr1:182261139:A:G
182261189	chr1:182261189:C:T
182261349	chr1:182261349:T:C
182261380	chr1:182261380:A:T
182262128	chr1:182262128:G:A
182262232	chr1:182262232:G:A
182262397	chr1:182262397:C:T
182262557	chr1:182262557:A:C
182262670	chr1:182262670:T:C
182262759	chr1:182262759:G:C
182263089	chr1:182263089:T:G
182263107	chr1:182263107:A:C
182263135	chr1:182263135:C:T
182263242	chr1:182263242:T:C
182263366	chr1:182263366:G:A
182263629	chr1:182263629:G:A
182263774	chr1:182263774:G:A
182263898	chr1:182263898:G:T
182265075	chr1:182265075:A:G
182265380	chr1:182265380:C:G
182265538	chr1:182265538:T:C
182265598	chr1:182265598:G:A
182265601	chr1:182265601:A:G
182265696	chr1:182265696:A:G
182265746	chr1:182265746:G:A
182265803	chr1:182265803:G:A
182266236	chr1:182266236:A:T
182266259	chr1:182266259:G:T
182266541	chr1:182266541:G:A
182266642	chr1:182266642:A:G
182266699	chr1:182266699:G:A
182267031	chr1:182267031:C:T
182267043	chr1:182267043:T:C
182267137	chr1:182267137:G:T
182267151	chr1:182267151:C:T
182267300	chr1:182267300:G:A
182267465	chr1:182267465:C:T
182267483	chr1:182267483:T:C
182267672	chr1:182267672:CCAAT:C
182267767	chr1:182267767:A:G
182267923	chr1:182267923:G:A
182268227	chr1:182268227:T:A
182268278	chr1:182268278:T:G
182268292	chr1:182268292:A:G
182268574	chr1:182268574:A:G
182268584	chr1:182268584:C:T
182268623	chr1:182268623:A:G
182268691	chr1:182268691:G:C
182268804	chr1:182268804:C:G
182268820	chr1:182268820:C:T
182268823	chr1:182268823:T:G
182268866	chr1:182268866:C:T
182269012	chr1:182269012:G:A
182269406	chr1:182269406:ATT:A
182269804	chr1:182269804:A:G
182270241	chr1:182270241:G:A
182270537	chr1:182270537:G:A
182270661	chr1:182270661:A:T
182270813	chr1:182270813:A:C
182271109	chr1:182271109:C:T
182271122	chr1:182271122:A:G
182271328	chr1:182271328:A:T
182271810	chr1:182271810:G:A
182272050	chr1:182272050:G:C
182272099	chr1:182272099:G:C
182272133	chr1:182272133:G:A
182272168	chr1:182272168:C:T
182272273	chr1:182272273:T:G
182272574	chr1:182272574:G:A
182272848	chr1:182272848:T:G
182273426	chr1:182273426:A:T
182273435	chr1:182273435:C:T
182273880	chr1:182273880:T:C
182273936	chr1:182273936:T:C
182273991	chr1:182273991:T:G
182274192	chr1:182274192:A:G
182274215	chr1:182274215:A:C
182274486	chr1:182274486:C:T
182274571	chr1:182274571:C:T
182274586	chr1:182274586:C:T
182275028	chr1:182275028:C:A
182275148	chr1:182275148:C:T
182275280	chr1:182275280:C:T
182275342	chr1:182275342:G:A
182275511	chr1:182275511:A:G
182275650	chr1:182275650:C:T
182276180	chr1:182276180:A:G
182276433	chr1:182276433:T:C
182276600	chr1:182276600:T:A
182276935	chr1:182276935:A:G
182276940	chr1:182276940:T:C
182277030	chr1:182277030:T:C
182277339	chr1:182277339:T:C
182277354	chr1:182277354:G:T
182277624	chr1:182277624:G:A
182277681	chr1:182277681:C:T
182277832	chr1:182277832:G:A
182277907	chr1:182277907:AAAAG:A
182277986	chr1:182277986:C:A
182278259	chr1:182278259:G:T
182278343	chr1:182278343:A:T
182278354	chr1:182278354:CA:C
182278863	chr1:182278863:T:C
182278888	chr1:182278888:T:C
182279685	chr1:182279685:G:A
182279691	chr1:182279691:C:T
182280082	chr1:182280082:A:G
182280089	chr1:182280089:T:C
182280140	chr1:182280140:A:G
182280738	chr1:182280738:A:G
182280793	chr1:182280793:T:C
182281503	chr1:182281503:G:A
182281773	chr1:182281773:A:G
182281992	chr1:182281992:G:A
182281998	chr1:182281998:G:A
182282172	chr1:182282172:A:G
182282326	chr1:182282326:T:C
182282378	chr1:182282378:C:T
182282475	chr1:182282475:C:T
182282934	chr1:182282934:G:A
182283015	chr1:182283015:T:A
182283040	chr1:182283040:C:T
182283174	chr1:182283174:T:C
182283600	chr1:182283600:A:T
182283777	chr1:182283777:T:A
182283845	chr1:182283845:A:G
182284524	chr1:182284524:T:C
182284679	chr1:182284679:G:A
182284710	chr1:182284710:A:G
182284713	chr1:182284713:C:T
182284983	chr1:182284983:T:C
182285319	chr1:182285319:C:T
182285414	chr1:182285414:A:G
182285765	chr1:182285765:G:A
182285802	chr1:182285802:G:A
182285857	chr1:182285857:C:T
182286121	chr1:182286121:T:C
182286129	chr1:182286129:G:A
182286201	chr1:182286201:T:G
182286256	chr1:182286256:A:G
182286471	chr1:182286471:AG:A
182286581	chr1:182286581:G:A
182286647	chr1:182286647:C:A
182286733	chr1:182286733:G:A
182286792	chr1:182286792:C:G
182286796	chr1:182286796:G:T
182286813	chr1:182286813:A:G
182286975	chr1:182286975:T:C
182287045	chr1:182287045:T:A
182287046	chr1:182287046:C:T
182287195	chr1:182287195:C:T
182287342	chr1:182287342:A:G
182287387	chr1:182287387:A:G
182287463	chr1:182287463:G:A
182287626	chr1:182287626:A:G
182287662	chr1:182287662:G:A
182287721	chr1:182287721:C:T
182287722	chr1:182287722:G:A
182287875	chr1:182287875:G:A
182287920	chr1:182287920:G:A
182287927	chr1:182287927:T:C
182288013	chr1:182288013:G:A
182288140	chr1:182288140:G:A
182288193	chr1:182288193:T:C
182288431	chr1:182288431:G:A
182288662	chr1:182288662:T:C
182288931	chr1:182288931:G:A
182289148	chr1:182289148:GTTGAT:G
182289234	chr1:182289234:A:G
182289306	chr1:182289306:T:C
182289329	chr1:182289329:A:G
182289744	chr1:182289744:A:G
182289828	chr1:182289828:C:G
182290153	chr1:182290153:G:C
182290389	chr1:182290389:G:A
182290486	chr1:182290486:G:A
182290617	chr1:182290617:G:A
182290691	chr1:182290691:A:C
182290799	chr1:182290799:T:G
182290879	chr1:182290879:A:G
182290924	chr1:182290924:C:T
182291133	chr1:182291133:T:C
182291280	chr1:182291280:G:C
182291284	chr1:182291284:G:A
182291416	chr1:182291416:G:A
182291568	chr1:182291568:C:T
182292056	chr1:182292056:TG:T
182292216	chr1:182292216:A:G
182292229	chr1:182292229:C:T
182292860	chr1:182292860:C:A
182292933	chr1:182292933:G:A
182293333	chr1:182293333:G:A
182293419	chr1:182293419:C:CCAGCCCT
182293599	chr1:182293599:C:T
182293628	chr1:182293628:C:A
182293651	chr1:182293651:T:C
182293753	chr1:182293753:T:C
182293859	chr1:182293859:C:A
182294085	chr1:182294085:G:A
182294165	chr1:182294165:T:C
182294332	chr1:182294332:G:A
182294346	chr1:182294346:C:T
182294351	chr1:182294351:A:G
182294354	chr1:182294354:C:T
182294360	chr1:182294360:C:T
182294401	chr1:182294401:T:A
182294407	chr1:182294407:CA:C
182294646	chr1:182294646:A:C
182294734	chr1:182294734:C:T
182294849	chr1:182294849:T:G
182294861	chr1:182294861:C:A
182294884	chr1:182294884:A:G
182295174	chr1:182295174:C:T
182295362	chr1:182295362:C:T
182295524	chr1:182295524:G:A
182295579	chr1:182295579:A:G
182295638	chr1:182295638:C:T
182295761	chr1:182295761:AT:A
182296136	chr1:182296136:A:G
182296192	chr1:182296192:T:C
182296209	chr1:182296209:A:G
182296327	chr1:182296327:A:C
182296472	chr1:182296472:C:T
182296768	chr1:182296768:C:A
182296926	chr1:182296926:G:A
182297103	chr1:182297103:A:G
182297544	chr1:182297544:T:C
182297550	chr1:182297550:C:G
182297596	chr1:182297596:T:C
182297605	chr1:182297605:C:T
182297685	chr1:182297685:A:G
182297792	chr1:182297792:TG:T
182298119	chr1:182298119:C:G
182298124	chr1:182298124:G:T
182298231	chr1:182298231:G:A
182298430	chr1:182298430:G:A
182298533	chr1:182298533:A:G
182298543	chr1:182298543:T:C
182298588	chr1:182298588:A:G
182298671	chr1:182298671:T:C
182298870	chr1:182298870:G:A
182298902	chr1:182298902:G:C
182298919	chr1:182298919:G:A
182298944	chr1:182298944:C:A
182298954	chr1:182298954:C:T
182299075	chr1:182299075:G:A
182299076	chr1:182299076:G:A
182299306	chr1:182299306:A:G
182299338	chr1:182299338:G:A
182299348	chr1:182299348:G:A
182299502	chr1:182299502:A:G
182299525	chr1:182299525:G:A
182299701	chr1:182299701:A:G
182299772	chr1:182299772:G:T
182299780	chr1:182299780:C:T
182300260	chr1:182300260:T:C
182300262	chr1:182300262:G:A
182300289	chr1:182300289:A:G
182300543	chr1:182300543:T:A
182300566	chr1:182300566:C:A
182300628	chr1:182300628:T:C
182300642	chr1:182300642:C:T
182300833	chr1:182300833:A:G
182301198	chr1:182301198:C:T
182301438	chr1:182301438:A:G
182301490	chr1:182301490:G:A
182301584	chr1:182301584:C:G
182301668	chr1:182301668:A:G
182301808	chr1:182301808:G:A
182302473	chr1:182302473:G:T
182302906	chr1:182302906:C:G
182302927	chr1:182302927:T:G
182303156	chr1:182303156:A:T
182303161	chr1:182303161:T:C
182303381	chr1:182303381:C:G
182303427	chr1:182303427:A:C
182303854	chr1:182303854:C:T
182303956	chr1:182303956:G:A
182304290	chr1:182304290:C:T
182304341	chr1:182304341:G:A
182304346	chr1:182304346:T:C
182304537	chr1:182304537:G:A
182304547	chr1:182304547:G:A
182304591	chr1:182304591:A:G
182304608	chr1:182304608:C:T
182305431	chr1:182305431:T:TATAA
182305524	chr1:182305524:T:A
182306127	chr1:182306127:T:C
182306517	chr1:182306517:G:A
182306625	chr1:182306625:A:G
182306653	chr1:182306653:T:A
182306801	chr1:182306801:A:G
182307640	chr1:182307640:T:C
182308013	chr1:182308013:C:T
182308291	chr1:182308291:G:A
182308418	chr1:182308418:C:T
182308479	chr1:182308479:T:C
182309253	chr1:182309253:A:C
182309580	chr1:182309580:G:A
182310594	chr1:182310594:C:T
182311464	chr1:182311464:C:T
182311641	chr1:182311641:C:T
182311666	chr1:182311666:T:C
182311712	chr1:182311712:T:C
182311743	chr1:182311743:G:T
182311917	chr1:182311917:T:C
182311951	chr1:182311951:C:T
182312329	chr1:182312329:G:A
182312683	chr1:182312683:A:C
182312693	chr1:182312693:T:C
182313025	chr1:182313025:G:T
182313049	chr1:182313049:C:T
182313682	chr1:182313682:T:C
182314029	chr1:182314029:G:T
182315033	chr1:182315033:A:T
182315208	chr1:182315208:A:C
182315270	chr1:182315270:T:C
182315545	chr1:182315545:T:G
182315931	chr1:182315931:C:T
182315980	chr1:182315980:C:A
182316160	chr1:182316160:A:G
182316719	chr1:182316719:G:A
182316722	chr1:182316722:A:C
182316765	chr1:182316765:T:C
182316798	chr1:182316798:A:G
182317075	chr1:182317075:G:A
182317201	chr1:182317201:C:T
182317209	chr1:182317209:C:T
182317623	chr1:182317623:C:T
182317758	chr1:182317758:C:T
182317822	chr1:182317822:T:C
182318129	chr1:182318129:T:C
182318314	chr1:182318314:T:C
182318603	chr1:182318603:G:A
182318854	chr1:182318854:T:A
182318959	chr1:182318959:A:G
182319480	chr1:182319480:G:A
182319965	chr1:182319965:G:A
182320572	chr1:182320572:T:C
182320640	chr1:182320640:G:A
182321702	chr1:182321702:C:T
182322300	chr1:182322300:T:G
182322410	chr1:182322410:G:A
182323166	chr1:182323166:G:A
182323321	chr1:182323321:T:A
182323387	chr1:182323387:A:C
182323631	chr1:182323631:A:G
182324167	chr1:182324167:A:T
182324582	chr1:182324582:C:T
182324689	chr1:182324689:C:T
182324722	chr1:182324722:C:T
182324746	chr1:182324746:C:A
182324798	chr1:182324798:C:A
182324994	chr1:182324994:C:T
182325794	chr1:182325794:G:A
182326161	chr1:182326161:C:T
182326224	chr1:182326224:C:T
182326283	chr1:182326283:A:AT
182326301	chr1:182326301:G:C
182326718	chr1:182326718:A:C
182326880	chr1:182326880:A:G
182327483	chr1:182327483:C:T
182327506	chr1:182327506:TA:T
182327513	chr1:182327513:C:T
182327973	chr1:182327973:T:C
182328087	chr1:182328087:C:T
182328272	chr1:182328272:A:G
182328957	chr1:182328957:G:A
182329050	chr1:182329050:C:T
182329185	chr1:182329185:A:G
182329200	chr1:182329200:G:A
182329649	chr1:182329649:G:A
182329737	chr1:182329737:T:C
182330248	chr1:182330248:T:G
182330401	chr1:182330401:C:T
182330529	chr1:182330529:C:T
182331300	chr1:182331300:G:A
182331466	chr1:182331466:T:C
182331629	chr1:182331629:T:C
182331995	chr1:182331995:C:A
182332200	chr1:182332200:G:A
182332237	chr1:182332237:G:A
182332267	chr1:182332267:G:A
182332565	chr1:182332565:C:T
182332589	chr1:182332589:G:A
182332626	chr1:182332626:T:C
182332863	chr1:182332863:G:A
182332871	chr1:182332871:C:T
182333024	chr1:182333024:C:T
182333057	chr1:182333057:A:G
182333172	chr1:182333172:C:T
182333395	chr1:182333395:A:C
182333703	chr1:182333703:C:T
182334259	chr1:182334259:G:A
182334610	chr1:182334610:A:G
182334830	chr1:182334830:G:A
182335010	chr1:182335010:G:A
182335159	chr1:182335159:G:A
182335624	chr1:182335624:C:A
182335793	chr1:182335793:C:T
182335812	chr1:182335812:G:A
182335948	chr1:182335948:C:T
182336012	chr1:182336012:T:C
182336128	chr1:182336128:A:T
182336450	chr1:182336450:C:T
182336732	chr1:182336732:C:T
182336734	chr1:182336734:G:A
182336735	chr1:182336735:T:C
182336855	chr1:182336855:A:G
182337537	chr1:182337537:G:A
182337550	chr1:182337550:T:TA
182337627	chr1:182337627:A:G
182337651	chr1:182337651:G:A
182337719	chr1:182337719:AAAG:A
182338449	chr1:182338449:A:G
182338468	chr1:182338468:T:C
182338838	chr1:182338838:C:T
182339330	chr1:182339330:G:A
182339397	chr1:182339397:T:C
182339827	chr1:182339827:G:A
182339899	chr1:182339899:C:T
182339902	chr1:182339902:C:T
182340021	chr1:182340021:T:C
182340145	chr1:182340145:G:A
182340179	chr1:182340179:G:A
182340342	chr1:182340342:G:T
182340447	chr1:182340447:G:A
182340808	chr1:182340808:G:A
182340974	chr1:182340974:C:T
182341140	chr1:182341140:G:A
182341293	chr1:182341293:G:A
182342456	chr1:182342456:A:G
182342665	chr1:182342665:G:A
182342834	chr1:182342834:C:T
182343100	chr1:182343100:C:T
182343248	chr1:182343248:T:C
182343341	chr1:182343341:G:A
182343432	chr1:182343432:G:A
182343465	chr1:182343465:A:G
182343474	chr1:182343474:T:C
182343475	chr1:182343475:G:A
182343622	chr1:182343622:C:T
182343713	chr1:182343713:A:G
182343932	chr1:182343932:G:A
182344095	chr1:182344095:A:G
182344132	chr1:182344132:C:T
182344144	chr1:182344144:AG:A
182344188	chr1:182344188:T:C
182344441	chr1:182344441:GT:G
182344539	chr1:182344539:C:T
182344647	chr1:182344647:G:A
182345050	chr1:182345050:A:G
182345124	chr1:182345124:A:G
182345235	chr1:182345235:T:C
182345447	chr1:182345447:C:T
182345561	chr1:182345561:AG:A
182345621	chr1:182345621:C:A
182345728	chr1:182345728:C:T
182345885	chr1:182345885:T:C
182345921	chr1:182345921:T:C
182346175	chr1:182346175:G:A
182346348	chr1:182346348:G:C
182346500	chr1:182346500:C:T
182346660	chr1:182346660:G:A
182346700	chr1:182346700:T:C
182346721	chr1:182346721:C:T
182346868	chr1:182346868:T:A
182346994	chr1:182346994:G:A
182347088	chr1:182347088:T:C
182347294	chr1:182347294:TAC:T
182347704	chr1:182347704:G:A
182347720	chr1:182347720:G:T
182347744	chr1:182347744:T:C
182347870	chr1:182347870:T:C
182347903	chr1:182347903:A:G
182348069	chr1:182348069:G:A
182348141	chr1:182348141:C:T
182348360	chr1:182348360:C:A
182348607	chr1:182348607:T:C
182348704	chr1:182348704:G:A
182348758	chr1:182348758:T:A
182348807	chr1:182348807:A:G
182348985	chr1:182348985:T:G
182349259	chr1:182349259:A:G
182349648	chr1:182349648:A:C
182350109	chr1:182350109:G:A
182350262	chr1:182350262:T:C
182350399	chr1:182350399:C:A
182350596	chr1:182350596:G:A
182350639	chr1:182350639:T:C
182350792	chr1:182350792:G:T
182350800	chr1:182350800:G:A
182350971	chr1:182350971:A:G
182350985	chr1:182350985:G:C
182351908	chr1:182351908:A:G
182351941	chr1:182351941:G:T
182351960	chr1:182351960:G:T
182351983	chr1:182351983:T:C
182352022	chr1:182352022:G:A
182352251	chr1:182352251:G:T
182352309	chr1:182352309:C:T
182352397	chr1:182352397:A:G
182352806	chr1:182352806:G:A
182352933	chr1:182352933:C:A
182353086	chr1:182353086:A:T
182353206	chr1:182353206:G:A
182353286	chr1:182353286:A:G
182353327	chr1:182353327:C:G
182353365	chr1:182353365:A:C
182353814	chr1:182353814:C:T
182353877	chr1:182353877:G:T
182353901	chr1:182353901:G:A
182354198	chr1:182354198:A:T
182354216	chr1:182354216:ATATATAT:A
182354631	chr1:182354631:G:A
182354697	chr1:182354697:C:A
182354845	chr1:182354845:C:T
182354962	chr1:182354962:C:T
182355033	chr1:182355033:C:T
182355172	chr1:182355172:G:C
182355217	chr1:182355217:A:G
182355463	chr1:182355463:T:C
182355835	chr1:182355835:C:T
182355910	chr1:182355910:T:C
182356103	chr1:182356103:G:T
182356183	chr1:182356183:A:C
182356539	chr1:182356539:C:A
182356718	chr1:182356718:C:T
182356905	chr1:182356905:G:A
182356913	chr1:182356913:G:T
182357047	chr1:182357047:CT:C
182357054	chr1:182357054:C:A
182357102	chr1:182357102:G:A
182357272	chr1:182357272:A:G
182357572	chr1:182357572:A:G
182358061	chr1:182358061:G:A
182358365	chr1:182358365:T:G
182358378	chr1:182358378:C:T
182358636	chr1:182358636:A:G
182358684	chr1:182358684:G:C
182359127	chr1:182359127:TC:T
182359386	chr1:182359386:G:A
182359488	chr1:182359488:A:G
182359624	chr1:182359624:G:A
182359956	chr1:182359956:G:A
182359962	chr1:182359962:G:C
182360142	chr1:182360142:G:A
182360619	chr1:182360619:T:G
182360990	chr1:182360990:C:T
182361400	chr1:182361400:CCAAAATCT:C
182361917	chr1:182361917:C:T
182362096	chr1:182362096:T:G
182362125	chr1:182362125:A:C
182362367	chr1:182362367:A:T
182362385	chr1:182362385:A:G
182362412	chr1:182362412:T:C
182362628	chr1:182362628:A:G
182363249	chr1:182363249:G:A
182363279	chr1:182363279:G:A
182363390	chr1:182363390:AGATCTTAT:A
182363439	chr1:182363439:A:C
182363656	chr1:182363656:T:C
182363996	chr1:182363996:A:G
182364252	chr1:182364252:G:C
182364261	chr1:182364261:G:A
182364372	chr1:182364372:C:T
182364475	chr1:182364475:A:T
182364559	chr1:182364559:A:T
182364633	chr1:182364633:A:G
182364731	chr1:182364731:T:C
182364983	chr1:182364983:G:A
182365003	chr1:182365003:C:T
182365119	chr1:182365119:G:A
182365210	chr1:182365210:C:T
182365288	chr1:182365288:C:T
182365308	chr1:182365308:T:C
182365456	chr1:182365456:C:A
182365515	chr1:182365515:G:A
182365840	chr1:182365840:G:A
182366287	chr1:182366287:G:A
182366337	chr1:182366337:A:G
182366346	chr1:182366346:C:T
182366517	chr1:182366517:G:A
182367049	chr1:182367049:A:T
182367112	chr1:182367112:G:C
182367124	chr1:182367124:G:A
182367318	chr1:182367318:C:G
182367976	chr1:182367976:T:C
182368539	chr1:182368539:C:T
182368567	chr1:182368567:T:C
182368661	chr1:182368661:T:A
182368700	chr1:182368700:G:A
182368721	chr1:182368721:A:C
182369180	chr1:182369180:C:T
182369356	chr1:182369356:A:G
182369376	chr1:182369376:C:T
182369404	chr1:182369404:A:G
182369528	chr1:182369528:T:C
182369866	chr1:182369866:A:T
182370369	chr1:182370369:G:C
182370406	chr1:182370406:A:G
182370761	chr1:182370761:C:T
182370809	chr1:182370809:C:T
182371176	chr1:182371176:G:A
182371456	chr1:182371456:G:A
182372699	chr1:182372699:G:A
182372808	chr1:182372808:T:C
182372881	chr1:182372881:T:C
182372968	chr1:182372968:A:G
182373257	chr1:182373257:G:C
182373307	chr1:182373307:C:T
182373421	chr1:182373421:C:T
182373495	chr1:182373495:A:G
182373898	chr1:182373898:T:C
182373919	chr1:182373919:G:A
182373937	chr1:182373937:A:G
182374118	chr1:182374118:A:G
182374281	chr1:182374281:C:T
182374291	chr1:182374291:C:T
182374400	chr1:182374400:T:C
182374571	chr1:182374571:C:T
182374586	chr1:182374586:C:A
182374754	chr1:182374754:G:A
182374973	chr1:182374973:C:T
182375129	chr1:182375129:T:C
182375142	chr1:182375142:G:T
182375193	chr1:182375193:C:T
182375355	chr1:182375355:G:A
182375636	chr1:182375636:A:G
182375791	chr1:182375791:G:A
182375838	chr1:182375838:C:A
182376162	chr1:182376162:C:CT
182376883	chr1:182376883:C:G
182377099	chr1:182377099:T:C
182377464	chr1:182377464:T:A
182377550	chr1:182377550:G:C
182378227	chr1:182378227:G:A
182378532	chr1:182378532:A:G
182378656	chr1:182378656:G:T
182378682	chr1:182378682:T:C
182378975	chr1:182378975:T:C
182379107	chr1:182379107:G:A
182379110	chr1:182379110:C:T
182379245	chr1:182379245:A:T
182379393	chr1:182379393:T:C
182379492	chr1:182379492:G:A
182379594	chr1:182379594:A:G
182380149	chr1:182380149:T:G
182380305	chr1:182380305:TTTTG:T
182380334	chr1:182380334:G:T
182380457	chr1:182380457:A:C
182380814	chr1:182380814:A:G
182380972	chr1:182380972:G:A
182381761	chr1:182381761:C:G
182382384	chr1:182382384:C:A
182382447	chr1:182382447:C:T
182382934	chr1:182382934:TAC:T
182382994	chr1:182382994:G:A
182383041	chr1:182383041:C:T
182383129	chr1:182383129:G:A
182383439	chr1:182383439:T:C
182383483	chr1:182383483:T:C
182383665	chr1:182383665:CTGGA:C
182383858	chr1:182383858:G:T
182383940	chr1:182383940:T:C
182384915	chr1:182384915:T:TA
182384970	chr1:182384970:A:G
182385162	chr1:182385162:T:C
182385715	chr1:182385715:A:G
182385911	chr1:182385911:A:G
182386185	chr1:182386185:T:C
182386944	chr1:182386944:A:C
182387264	chr1:182387264:A:G
182388075	chr1:182388075:C:T
182388418	chr1:182388418:T:C
182389224	chr1:182389224:A:G
182389302	chr1:182389302:T:C
182389553	chr1:182389553:TTG:T
182390178	chr1:182390178:T:C
182390345	chr1:182390345:G:A
182390443	chr1:182390443:A:C
182390543	chr1:182390543:C:A
182390787	chr1:182390787:C:T
182390823	chr1:182390823:CGTG:C
182391067	chr1:182391067:A:C
182391088	chr1:182391088:G:T
182391180	chr1:182391180:C:T
182391403	chr1:182391403:G:A
182391708	chr1:182391708:C:G
182391790	chr1:182391790:T:C
182392208	chr1:182392208:A:G
182392209	chr1:182392209:G:A
182392298	chr1:182392298:G:A
182392343	chr1:182392343:T:C
182392371	chr1:182392371:C:T
182392495	chr1:182392495:C:A
182392554	chr1:182392554:C:T
182392790	chr1:182392790:G:A
182393124	chr1:182393124:A:G
182394242	chr1:182394242:C:T
182394284	chr1:182394284:G:A
182394597	chr1:182394597:A:T
182394655	chr1:182394655:G:A
182394894	chr1:182394894:C:T
182394975	chr1:182394975:A:G
182396008	chr1:182396008:C:T
182396102	chr1:182396102:T:A
182396220	chr1:182396220:A:C
182396860	chr1:182396860:G:C
182396938	chr1:182396938:C:G
182397143	chr1:182397143:T:C
182397489	chr1:182397489:T:C
182398043	chr1:182398043:C:T
182398338	chr1:182398338:T:C
182398413	chr1:182398413:G:A
182398508	chr1:182398508:A:G
182398742	chr1:182398742:C:G
182398758	chr1:182398758:A:G
182398794	chr1:182398794:G:T
182398922	chr1:182398922:C:T
182399076	chr1:182399076:G:T
182399336	chr1:182399336:A:ACCT
182399338	chr1:182399338:A:AGCC
182399339	chr1:182399339:A:AGC
182399340	chr1:182399340:A:ACGGGC
182399943	chr1:182399943:G:A
182400098	chr1:182400098:A:G
182400137	chr1:182400137:A:G
182400651	chr1:182400651:G:A
182400770	chr1:182400770:C:T
182400848	chr1:182400848:T:A
182400894	chr1:182400894:T:C
182401373	chr1:182401373:A:C
182401639	chr1:182401639:A:G
182401911	chr1:182401911:A:G
182402188	chr1:182402188:T:C
182402199	chr1:182402199:C:A
182402491	chr1:182402491:A:G
182402492	chr1:182402492:T:G
182402619	chr1:182402619:G:C
182402665	chr1:182402665:G:A
182402702	chr1:182402702:C:A
182402755	chr1:182402755:G:A
182402845	chr1:182402845:C:G
182403317	chr1:182403317:G:A
182403511	chr1:182403511:T:G
182404027	chr1:182404027:A:G
182404244	chr1:182404244:G:A
182404322	chr1:182404322:T:A
182404363	chr1:182404363:C:T
182404390	chr1:182404390:G:T
182404578	chr1:182404578:C:A
182404736	chr1:182404736:A:G
182404846	chr1:182404846:G:T
182405163	chr1:182405163:T:C
182405211	chr1:182405211:C:T
182405371	chr1:182405371:A:G
182405374	chr1:182405374:A:G
182405520	chr1:182405520:G:A
182405807	chr1:182405807:G:A
182406149	chr1:182406149:G:A
182406484	chr1:182406484:T:C
182406979	chr1:182406979:C:T
182407125	chr1:182407125:C:T
182407768	chr1:182407768:T:A
182408274	chr1:182408274:A:T
182408277	chr1:182408277:T:C
182409198	chr1:182409198:G:A
182409293	chr1:182409293:A:G
182409405	chr1:182409405:A:C
182409493	chr1:182409493:A:G
182409583	chr1:182409583:A:G
182409596	chr1:182409596:G:T
182410029	chr1:182410029:G:A
182410352	chr1:182410352:G:A
182411299	chr1:182411299:T:G
182411551	chr1:182411551:T:C
182412244	chr1:182412244:T:C
182412504	chr1:182412504:A:G
182412700	chr1:182412700:G:A
182412971	chr1:182412971:C:T
182413689	chr1:182413689:A:T
182413871	chr1:182413871:A:G
182414352	chr1:182414352:G:A
182414429	chr1:182414429:T:A
182414890	chr1:182414890:C:T
182414893	chr1:182414893:TC:T
182415115	chr1:182415115:C:G
182416044	chr1:182416044:G:A
182416482	chr1:182416482:TG:T
182416789	chr1:182416789:G:A
182416877	chr1:182416877:A:G
182417062	chr1:182417062:C:T
182417693	chr1:182417693:C:G
182417900	chr1:182417900:GCAA:G
182418054	chr1:182418054:ACTTCT:A
182418436	chr1:182418436:AAGTATT:A
182418721	chr1:182418721:G:A
182418972	chr1:182418972:G:A
182419737	chr1:182419737:T:C
182420132	chr1:182420132:G:A
182421185	chr1:182421185:AG:A
182421237	chr1:182421237:G:T
182421510	chr1:182421510:T:C
182421551	chr1:182421551:T:C
182421770	chr1:182421770:A:G
182422314	chr1:182422314:A:G
182422352	chr1:182422352:C:T
182422569	chr1:182422569:T:C
182422621	chr1:182422621:G:C
182423277	chr1:182423277:T:G
182423484	chr1:182423484:C:A
182423771	chr1:182423771:A:G
182424002	chr1:182424002:C:T
182424063	chr1:182424063:A:G
182424222	chr1:182424222:T:C
182424307	chr1:182424307:A:T
182424692	chr1:182424692:T:C
182424816	chr1:182424816:C:T
182425365	chr1:182425365:A:T
182425628	chr1:182425628:C:T
182426004	chr1:182426004:G:A
182426749	chr1:182426749:G:A
182427100	chr1:182427100:A:C
182427103	chr1:182427103:C:G
182427125	chr1:182427125:C:A
182427838	chr1:182427838:C:T
182428210	chr1:182428210:C:T
182428630	chr1:182428630:C:T
182428705	chr1:182428705:T:A
182428778	chr1:182428778:T:A
182428869	chr1:182428869:C:T
182429066	chr1:182429066:T:C
182429256	chr1:182429256:G:A
182429358	chr1:182429358:T:C
182429570	chr1:182429570:G:T
182429776	chr1:182429776:A:G
182429883	chr1:182429883:G:T
182430643	chr1:182430643:G:A
182430766	chr1:182430766:T:C
182430781	chr1:182430781:A:G
182431525	chr1:182431525:A:G
182432057	chr1:182432057:C:G
182432547	chr1:182432547:G:C
182432805	chr1:182432805:C:T
182433532	chr1:182433532:T:C
182433668	chr1:182433668:A:G
182433953	chr1:182433953:TTTTC:T
182434078	chr1:182434078:C:T
182434095	chr1:182434095:G:A
182434414	chr1:182434414:G:T
182434804	chr1:182434804:G:A
182434867	chr1:182434867:T:C
182434966	chr1:182434966:C:T
182435344	chr1:182435344:C:G
182435549	chr1:182435549:A:G
182436055	chr1:182436055:A:G
182436058	chr1:182436058:C:A
182436196	chr1:182436196:C:A
182436460	chr1:182436460:G:A
182436682	chr1:182436682:C:G
182436997	chr1:182436997:A:T
182437027	chr1:182437027:A:G
182437294	chr1:182437294:G:A
182437359	chr1:182437359:T:C
182437519	chr1:182437519:A:G
182437850	chr1:182437850:C:T
182438162	chr1:182438162:A:G
182438325	chr1:182438325:G:T
182438385	chr1:182438385:T:G
182438465	chr1:182438465:G:C
182438642	chr1:182438642:A:T
182438690	chr1:182438690:C:T
182438786	chr1:182438786:C:T
182438934	chr1:182438934:G:T
182439069	chr1:182439069:CAG:C
182439262	chr1:182439262:A:AT
182439334	chr1:182439334:A:G
182439404	chr1:182439404:A:G
182439846	chr1:182439846:G:A
182439861	chr1:182439861:G:A
182440057	chr1:182440057:ACTTCCTAGATGGGATGGCGGCCGGGAAGAGGCG:A
182440109	chr1:182440109:GGAT:G
182440115	chr1:182440115:C:T
182440118	chr1:182440118:C:T
182440289	chr1:182440289:G:A
182440322	chr1:182440322:G:A
182440333	chr1:182440333:C:G
182440483	chr1:182440483:A:G
182440510	chr1:182440510:G:A
182440530	chr1:182440530:A:G
182440602	chr1:182440602:G:A
182440662	chr1:182440662:G:A
182440804	chr1:182440804:G:A
182440821	chr1:182440821:G:A
182440879	chr1:182440879:C:T
182440941	chr1:182440941:G:T
182441220	chr1:182441220:G:T
182441274	chr1:182441274:A:G
182441561	chr1:182441561:A:T
182441664	chr1:182441664:A:G
182441859	chr1:182441859:C:T
182441950	chr1:182441950:G:A
182442831	chr1:182442831:T:C
182443019	chr1:182443019:G:A
182443085	chr1:182443085:C:G
182443565	chr1:182443565:T:C
182443711	chr1:182443711:G:A
182444061	chr1:182444061:G:A
182444188	chr1:182444188:G:T
182444285	chr1:182444285:A:G
182444414	chr1:182444414:G:A
182444636	chr1:182444636:C:T
182444902	chr1:182444902:A:G
182444986	chr1:182444986:C:T
182445738	chr1:182445738:T:C
182445888	chr1:182445888:T:C
182446105	chr1:182446105:T:A
182446181	chr1:182446181:GAA:G
182446271	chr1:182446271:G:C
182446340	chr1:182446340:G:A
182446613	chr1:182446613:A:G
182446681	chr1:182446681:T:C
182447044	chr1:182447044:A:G
182447222	chr1:182447222:T:C
182447280	chr1:182447280:A:T
182448095	chr1:182448095:A:C
182448115	chr1:182448115:C:T
182448248	chr1:182448248:G:A
182448634	chr1:182448634:C:T
182450489	chr1:182450489:T:C
182450505	chr1:182450505:T:A
182450734	chr1:182450734:A:C
182450809	chr1:182450809:C:T
182450907	chr1:182450907:G:C
182451013	chr1:182451013:G:A
182451038	chr1:182451038:G:T
182451258	chr1:182451258:A:G
182451499	chr1:182451499:T:A
182451837	chr1:182451837:T:C
182451967	chr1:182451967:G:A
182452518	chr1:182452518:T:C
182452556	chr1:182452556:G:A
182453037	chr1:182453037:T:C
182453052	chr1:182453052:A:G
182453532	chr1:182453532:G:A
182453877	chr1:182453877:T:C
182453959	chr1:182453959:G:T
182454076	chr1:182454076:C:T
182454077	chr1:182454077:A:G
182454100	chr1:182454100:A:C
182454164	chr1:182454164:T:TA
182454441	chr1:182454441:A:G
182454753	chr1:182454753:A:G
182454901	chr1:182454901:C:T
182454958	chr1:182454958:C:T
182455350	chr1:182455350:G:A
182455477	chr1:182455477:G:A
182455612	chr1:182455612:T:C
182455912	chr1:182455912:C:T
182455946	chr1:182455946:G:A
182455980	chr1:182455980:G:A
182456159	chr1:182456159:G:A
182456221	chr1:182456221:C:T
182456322	chr1:182456322:AT:A
182456564	chr1:182456564:C:T
182456600	chr1:182456600:G:A
182456617	chr1:182456617:C:T
182457400	chr1:182457400:G:T
182457570	chr1:182457570:G:A
182457762	chr1:182457762:G:T
182458524	chr1:182458524:C:T
182458627	chr1:182458627:G:A
182459578	chr1:182459578:A:G
182459659	chr1:182459659:C:A
182459704	chr1:182459704:G:A
182460226	chr1:182460226:GTA:G
182460240	chr1:182460240:G:A
182460398	chr1:182460398:G:T
182460593	chr1:182460593:T:C
182460860	chr1:182460860:C:A
182461103	chr1:182461103:A:G
182461395	chr1:182461395:G:A
182461581	chr1:182461581:A:G
182461585	chr1:182461585:T:C
182461780	chr1:182461780:ATAGGACAGTAGAAAC:A
182461896	chr1:182461896:A:G
182461962	chr1:182461962:G:A
182461963	chr1:182461963:G:T
182462073	chr1:182462073:T:C
182462578	chr1:182462578:A:T
182463029	chr1:182463029:C:T
182463046	chr1:182463046:A:C
182463064	chr1:182463064:C:T
182463118	chr1:182463118:C:A
182463680	chr1:182463680:T:G
182464761	chr1:182464761:T:C
182464916	chr1:182464916:G:A
182465196	chr1:182465196:AGATAGAAG:A
182465351	chr1:182465351:A:G
182465380	chr1:182465380:G:A
182465702	chr1:182465702:G:A
182466039	chr1:182466039:C:T
182466217	chr1:182466217:A:G
182466539	chr1:182466539:G:C
182466621	chr1:182466621:A:G
182466649	chr1:182466649:C:T
182466749	chr1:182466749:A:C
182466821	chr1:182466821:T:C
182466879	chr1:182466879:A:G
182467268	chr1:182467268:T:C
182467304	chr1:182467304:C:T
182467431	chr1:182467431:C:T
182467584	chr1:182467584:G:T
182467793	chr1:182467793:T:C
182467961	chr1:182467961:A:G
182468071	chr1:182468071:A:C
182468094	chr1:182468094:C:T
182468193	chr1:182468193:G:T
182468275	chr1:182468275:T:C
182468333	chr1:182468333:C:T
182468835	chr1:182468835:A:G
182468968	chr1:182468968:G:A
182469032	chr1:182469032:G:A
182469422	chr1:182469422:G:A
182469577	chr1:182469577:A:T
182469593	chr1:182469593:T:C
182469675	chr1:182469675:G:A
182469951	chr1:182469951:A:G
182470132	chr1:182470132:G:A
182470266	chr1:182470266:A:G
182470398	chr1:182470398:C:T
182470690	chr1:182470690:T:C
182470786	chr1:182470786:T:C
182471580	chr1:182471580:C:T
182471619	chr1:182471619:T:C
182471954	chr1:182471954:C:T
182472140	chr1:182472140:C:T
182472311	chr1:182472311:G:A
182473375	chr1:182473375:T:C
182473975	chr1:182473975:G:A
182474327	chr1:182474327:T:C
182474354	chr1:182474354:A:T
182474625	chr1:182474625:G:A
182475076	chr1:182475076:A:G
182475435	chr1:182475435:T:C
182475695	chr1:182475695:CCATCTCCTGCCAGGACACCT:C
182475869	chr1:182475869:T:A
182476153	chr1:182476153:C:G
182476394	chr1:182476394:C:T
182477080	chr1:182477080:C:A
182477083	chr1:182477083:G:T
182477221	chr1:182477221:G:A
182477361	chr1:182477361:A:G
182477383	chr1:182477383:T:C
182477446	chr1:182477446:T:C
182477448	chr1:182477448:G:A
182477743	chr1:182477743:C:T
182477883	chr1:182477883:G:A
182478319	chr1:182478319:C:A
182478653	chr1:182478653:A:G
182478708	chr1:182478708:A:G
182478877	chr1:182478877:G:A
182479146	chr1:182479146:G:A
182480285	chr1:182480285:G:T
182480486	chr1:182480486:C:T
182480516	chr1:182480516:C:T
182481241	chr1:182481241:A:G
182481488	chr1:182481488:G:A
182482355	chr1:182482355:A:G
182482390	chr1:182482390:T:C
182482551	chr1:182482551:G:A
182482681	chr1:182482681:T:C
182482704	chr1:182482704:A:T
182482886	chr1:182482886:G:A
182483194	chr1:182483194:G:A
182483227	chr1:182483227:G:A
182483258	chr1:182483258:A:G
182483371	chr1:182483371:A:G
182483548	chr1:182483548:A:G
182483978	chr1:182483978:G:T
182484360	chr1:182484360:A:C
182484412	chr1:182484412:G:A
182484498	chr1:182484498:G:A
182484784	chr1:182484784:C:T
182484820	chr1:182484820:C:T
182485116	chr1:182485116:C:G
182485517	chr1:182485517:A:G
182485609	chr1:182485609:T:G
182485937	chr1:182485937:T:C
182486195	chr1:182486195:C:T
182486398	chr1:182486398:T:C
182486758	chr1:182486758:C:T
182486785	chr1:182486785:C:T
182487002	chr1:182487002:G:T
182487012	chr1:182487012:G:C
182487312	chr1:182487312:T:C
182487485	chr1:182487485:T:C
182487717	chr1:182487717:C:T
182487807	chr1:182487807:A:G
182488642	chr1:182488642:T:C
182488987	chr1:182488987:A:G
182489625	chr1:182489625:C:T
182489641	chr1:182489641:C:T
182489720	chr1:182489720:C:T
182489742	chr1:182489742:T:C
182490281	chr1:182490281:CCTT:C
182491042	chr1:182491042:C:A
182491490	chr1:182491490:C:T
182491727	chr1:182491727:C:G
182491751	chr1:182491751:A:T
182491831	chr1:182491831:GA:G
182491852	chr1:182491852:A:G
182492531	chr1:182492531:A:G
182492704	chr1:182492704:C:G
182493509	chr1:182493509:A:C
182494137	chr1:182494137:C:T
182494190	chr1:182494190:G:C
182494740	chr1:182494740:C:T
182494769	chr1:182494769:T:C
182494869	chr1:182494869:A:C
182494973	chr1:182494973:A:G
182495107	chr1:182495107:G:T
182495461	chr1:182495461:T:G
182495524	chr1:182495524:T:C
182495776	chr1:182495776:T:C
182495837	chr1:182495837:C:T
182496329	chr1:182496329:T:C
182496615	chr1:182496615:T:A
182496762	chr1:182496762:A:G
182497224	chr1:182497224:TAGAA:T
182497236	chr1:182497236:T:A
182497828	chr1:182497828:T:C
182498082	chr1:182498082:T:G
182498732	chr1:182498732:A:G
182498949	chr1:182498949:C:A
182499204	chr1:182499204:T:G
182499316	chr1:182499316:G:A
182499570	chr1:182499570:T:C
182500531	chr1:182500531:A:AT
182500553	chr1:182500553:G:A
182500950	chr1:182500950:T:A
182501115	chr1:182501115:T:C
182501289	chr1:182501289:TC:T
182501555	chr1:182501555:G:C
182501937	chr1:182501937:A:AT
182502093	chr1:182502093:T:C
182502563	chr1:182502563:T:A
182502610	chr1:182502610:G:C
182503184	chr1:182503184:C:T
182503487	chr1:182503487:T:TC
182503491	chr1:182503491:G:A
182504022	chr1:182504022:C:T
182504073	chr1:182504073:C:T
182504594	chr1:182504594:C:T
182504894	chr1:182504894:C:T
182505025	chr1:182505025:C:T
182505417	chr1:182505417:C:T
182505527	chr1:182505527:G:A
182505569	chr1:182505569:C:T
182505591	chr1:182505591:T:A
182506327	chr1:182506327:G:A
182506459	chr1:182506459:A:T
182506512	chr1:182506512:GC:G
182506550	chr1:182506550:T:A
182506870	chr1:182506870:A:G
182506990	chr1:182506990:T:C
182506991	chr1:182506991:T:C
182507071	chr1:182507071:A:G
182507285	chr1:182507285:G:A
182507397	chr1:182507397:C:T
182508191	chr1:182508191:T:G
182508243	chr1:182508243:G:A
182508545	chr1:182508545:C:T
182511235	chr1:182511235:G:A
182511462	chr1:182511462:G:A
182511568	chr1:182511568:G:T
182511650	chr1:182511650:T:A
182511734	chr1:182511734:T:C
182512787	chr1:182512787:G:C
182513077	chr1:182513077:A:G
182513096	chr1:182513096:T:C
182513123	chr1:182513123:G:A
182513206	chr1:182513206:G:A
182513378	chr1:182513378:A:T
182513383	chr1:182513383:T:G
182513816	chr1:182513816:G:A
182514082	chr1:182514082:AG:A
182514164	chr1:182514164:A:T
182514329	chr1:182514329:G:C
182514339	chr1:182514339:A:G
182514530	chr1:182514530:G:A
182514567	chr1:182514567:T:C
182514806	chr1:182514806:G:A
182514813	chr1:182514813:C:G
182514854	chr1:182514854:A:T
182515168	chr1:182515168:G:T
182515348	chr1:182515348:T:C
182515400	chr1:182515400:T:C
182515932	chr1:182515932:G:A
182516286	chr1:182516286:A:G
182516614	chr1:182516614:T:C
182516664	chr1:182516664:G:A
182516810	chr1:182516810:T:C
182517021	chr1:182517021:G:A
182517201	chr1:182517201:T:G
182517397	chr1:182517397:C:T
182517771	chr1:182517771:C:T
182517929	chr1:182517929:C:T
182517948	chr1:182517948:C:T
182517993	chr1:182517993:G:A
182518109	chr1:182518109:G:A
182518358	chr1:182518358:T:C
182518509	chr1:182518509:C:A
182518543	chr1:182518543:C:G
182518816	chr1:182518816:T:C
182519027	chr1:182519027:G:A
182519167	chr1:182519167:G:A
182519252	chr1:182519252:AT:A
182519515	chr1:182519515:C:T
182519598	chr1:182519598:C:T
182519843	chr1:182519843:C:T
182519878	chr1:182519878:A:C
182520002	chr1:182520002:C:A
182520071	chr1:182520071:T:C
182520080	chr1:182520080:C:G
182520343	chr1:182520343:C:G
182521054	chr1:182521054:A:G
182521229	chr1:182521229:C:T
182521334	chr1:182521334:A:G
182521380	chr1:182521380:A:G
182521402	chr1:182521402:A:T
182521733	chr1:182521733:G:A
182521825	chr1:182521825:G:A
182521832	chr1:182521832:A:G
182521976	chr1:182521976:T:C
182522355	chr1:182522355:T:A
182522797	chr1:182522797:T:C
182522938	chr1:182522938:T:C
182523100	chr1:182523100:A:G
182523509	chr1:182523509:G:A
182523545	chr1:182523545:A:G
182523649	chr1:182523649:A:G
182523954	chr1:182523954:A:G
182523972	chr1:182523972:G:A
182524113	chr1:182524113:A:C
182524133	chr1:182524133:C:T
182524167	chr1:182524167:G:A
182524291	chr1:182524291:GTA:G
182524394	chr1:182524394:C:G
182524630	chr1:182524630:A:T
182524650	chr1:182524650:A:T
182524830	chr1:182524830:A:G
182524928	chr1:182524928:G:A
182525102	chr1:182525102:G:A
182525104	chr1:182525104:G:A
182525512	chr1:182525512:G:C
182525597	chr1:182525597:A:C
182525860	chr1:182525860:CG:C
182525935	chr1:182525935:A:G
182526127	chr1:182526127:G:A
182526217	chr1:182526217:C:T
182526337	chr1:182526337:C:T
182526391	chr1:182526391:G:A
182526497	chr1:182526497:G:A
182526578	chr1:182526578:A:G
182526594	chr1:182526594:C:T
182526698	chr1:182526698:T:A
182526789	chr1:182526789:CAT:C
182526813	chr1:182526813:A:G
182526873	chr1:182526873:T:C
182527656	chr1:182527656:T:G
182527694	chr1:182527694:A:G
182527853	chr1:182527853:T:A
182527886	chr1:182527886:C:A
182527893	chr1:182527893:G:A
182528117	chr1:182528117:G:T
182528535	chr1:182528535:G:T
182528716	chr1:182528716:C:G
182529028	chr1:182529028:C:T
182529289	chr1:182529289:C:T
182529759	chr1:182529759:G:A
182529776	chr1:182529776:G:A
182529801	chr1:182529801:T:G
182529930	chr1:182529930:G:C
182530036	chr1:182530036:A:G
182530111	chr1:182530111:G:A
182530237	chr1:182530237:T:G
182530375	chr1:182530375:A:G
182530696	chr1:182530696:G:C
182530808	chr1:182530808:C:G
182530821	chr1:182530821:C:T
182530822	chr1:182530822:A:G
182531026	chr1:182531026:A:G
182531412	chr1:182531412:G:A
182531681	chr1:182531681:C:T
182531831	chr1:182531831:G:A
182531964	chr1:182531964:A:T
182532373	chr1:182532373:C:T
182532374	chr1:182532374:G:A
182532766	chr1:182532766:C:T
182532898	chr1:182532898:G:T
182533145	chr1:182533145:G:A
182533189	chr1:182533189:A:G
182533587	chr1:182533587:G:A
182533811	chr1:182533811:T:G
182534039	chr1:182534039:G:A
182534047	chr1:182534047:G:A
182534625	chr1:182534625:C:T
182534734	chr1:182534734:A:G
182534848	chr1:182534848:A:T
182534919	chr1:182534919:CA:C
182535263	chr1:182535263:G:A
182536208	chr1:182536208:A:G
182536279	chr1:182536279:A:G
182536498	chr1:182536498:G:A
182536542	chr1:182536542:A:G
182536563	chr1:182536563:G:C
182536605	chr1:182536605:G:C
182536620	chr1:182536620:C:T
182536656	chr1:182536656:C:T
182536872	chr1:182536872:C:T
182537010	chr1:182537010:C:A
182537014	chr1:182537014:T:A
182537036	chr1:182537036:A:G
182537186	chr1:182537186:C:T
182537303	chr1:182537303:T:G
182537345	chr1:182537345:T:C
182537384	chr1:182537384:A:G
182537391	chr1:182537391:C:G
182537450	chr1:182537450:T:C
182537588	chr1:182537588:C:T
182537611	chr1:182537611:T:C
182537687	chr1:182537687:T:C
182537739	chr1:182537739:G:A
182537774	chr1:182537774:C:A
182537830	chr1:182537830:T:C
182537840	chr1:182537840:G:A
182537979	chr1:182537979:G:A
182538114	chr1:182538114:C:G
182538336	chr1:182538336:T:C
182538370	chr1:182538370:G:A
182538436	chr1:182538436:G:A
182538459	chr1:182538459:C:T
182538461	chr1:182538461:G:T
182538484	chr1:182538484:T:C
182538670	chr1:182538670:A:G
182538764	chr1:182538764:C:T
182538900	chr1:182538900:A:G
182539447	chr1:182539447:T:A
182539448	chr1:182539448:A:G
182539580	chr1:182539580:A:AC
182539626	chr1:182539626:A:G
182539656	chr1:182539656:C:T
182539801	chr1:182539801:A:G
182539820	chr1:182539820:T:A
182540026	chr1:182540026:G:A
182540134	chr1:182540134:G:A
182540157	chr1:182540157:A:G
182540254	chr1:182540254:C:T
182540463	chr1:182540463:T:C
182540481	chr1:182540481:C:T
182540936	chr1:182540936:A:G
182541039	chr1:182541039:T:A
182541053	chr1:182541053:C:T
182541134	chr1:182541134:G:A
182541175	chr1:182541175:C:A
182541446	chr1:182541446:T:C
182541527	chr1:182541527:A:G
182541581	chr1:182541581:G:A
182541765	chr1:182541765:C:T
182542053	chr1:182542053:C:T
182542114	chr1:182542114:C:T
182542250	chr1:182542250:G:C
182542263	chr1:182542263:T:G
182542331	chr1:182542331:C:T
182542410	chr1:182542410:T:C
182542537	chr1:182542537:G:T
182542634	chr1:182542634:A:G
182543136	chr1:182543136:A:G
182543192	chr1:182543192:C:A
182543363	chr1:182543363:G:A
182543411	chr1:182543411:G:A
182543533	chr1:182543533:A:G
182543629	chr1:182543629:T:C
182543774	chr1:182543774:C:T
182543775	chr1:182543775:G:A
182543952	chr1:182543952:A:G
182544226	chr1:182544226:T:A
182544279	chr1:182544279:T:G
182544735	chr1:182544735:C:T
182545243	chr1:182545243:T:C
182545246	chr1:182545246:A:C
182545608	chr1:182545608:C:T
182545717	chr1:182545717:T:G
182545737	chr1:182545737:T:G
182545773	chr1:182545773:T:C
182545808	chr1:182545808:T:C
182545908	chr1:182545908:A:G
182545911	chr1:182545911:T:C
182546184	chr1:182546184:GTTTGT:G
182546332	chr1:182546332:T:C
182546341	chr1:182546341:G:T
182546420	chr1:182546420:C:T
182546579	chr1:182546579:G:A
182546899	chr1:182546899:G:A
182547117	chr1:182547117:C:T
182547163	chr1:182547163:A:G
182547244	chr1:182547244:T:C
182547419	chr1:182547419:T:C
182547689	chr1:182547689:G:A
182547712	chr1:182547712:T:A
182547768	chr1:182547768:G:A
182547816	chr1:182547816:A:G
182547856	chr1:182547856:A:G
182548010	chr1:182548010:C:T
182549027	chr1:182549027:T:C
182549028	chr1:182549028:A:G
182549129	chr1:182549129:G:C
182549187	chr1:182549187:G:A
182549279	chr1:182549279:C:T
182549489	chr1:182549489:G:A
182549507	chr1:182549507:T:G
182549585	chr1:182549585:G:A
182549648	chr1:182549648:G:T
182549908	chr1:182549908:A:G
182550148	chr1:182550148:G:A
182550223	chr1:182550223:A:G
182550299	chr1:182550299:C:T
182550431	chr1:182550431:G:A
182550436	chr1:182550436:A:G
182550679	chr1:182550679:AAGT:A
182550824	chr1:182550824:T:C
182550862	chr1:182550862:A:G
182550885	chr1:182550885:T:G
182551221	chr1:182551221:C:T
182551224	chr1:182551224:G:A
182551227	chr1:182551227:TCA:T
182551477	chr1:182551477:A:G
182552137	chr1:182552137:G:A
182552183	chr1:182552183:G:A
182552271	chr1:182552271:G:A
182552403	chr1:182552403:C:T
182552516	chr1:182552516:C:T
182552710	chr1:182552710:G:A
182552732	chr1:182552732:C:T
182552739	chr1:182552739:C:T
182552755	chr1:182552755:C:T
182553008	chr1:182553008:A:G
182553068	chr1:182553068:C:CTAATTT
182553157	chr1:182553157:A:G
182553417	chr1:182553417:C:T
182553627	chr1:182553627:C:A
182553817	chr1:182553817:A:G
182553850	chr1:182553850:C:T
182554242	chr1:182554242:G:A
182554368	chr1:182554368:A:G
182554369	chr1:182554369:A:G
182554397	chr1:182554397:G:A
182555093	chr1:182555093:T:C
182555138	chr1:182555138:C:T
182555177	chr1:182555177:C:T
182555283	chr1:182555283:A:G
182555379	chr1:182555379:A:G
182555754	chr1:182555754:C:T
182556625	chr1:182556625:C:T
182556657	chr1:182556657:T:C
182556669	chr1:182556669:C:A
182556710	chr1:182556710:C:T
182557450	chr1:182557450:G:A
182557704	chr1:182557704:C:A
182557742	chr1:182557742:T:C
182558225	chr1:182558225:G:A
182558317	chr1:182558317:G:A
182558327	chr1:182558327:AG:A
182558407	chr1:182558407:A:C
182558641	chr1:182558641:G:A
182558670	chr1:182558670:C:A
182558823	chr1:182558823:T:C
182558857	chr1:182558857:C:T
182558994	chr1:182558994:C:T
182559134	chr1:182559134:T:C
182559292	chr1:182559292:T:G
182559298	chr1:182559298:C:T
182559481	chr1:182559481:G:A
182559594	chr1:182559594:C:T
182559750	chr1:182559750:T:C
182559839	chr1:182559839:T:A
182560449	chr1:182560449:T:C
182560959	chr1:182560959:A:G
182561227	chr1:182561227:C:T
182561381	chr1:182561381:A:G
182561480	chr1:182561480:G:C
182561497	chr1:182561497:G:A
182561561	chr1:182561561:G:A
182561643	chr1:182561643:G:A
182561659	chr1:182561659:C:T
182561862	chr1:182561862:C:T
182562172	chr1:182562172:T:C
182562250	chr1:182562250:A:G
182562294	chr1:182562294:C:G
182562425	chr1:182562425:TATG:T
182562511	chr1:182562511:T:C
182562884	chr1:182562884:C:T
182563014	chr1:182563014:T:A
182563157	chr1:182563157:C:CCA
182563359	chr1:182563359:C:T
182563539	chr1:182563539:C:A
182563560	chr1:182563560:A:G
182563633	chr1:182563633:G:GGAACAAAACA
182563656	chr1:182563656:A:G
182564037	chr1:182564037:T:C
182564038	chr1:182564038:G:A
182564201	chr1:182564201:G:A
182564426	chr1:182564426:TTTG:T
182564459	chr1:182564459:A:G
182564825	chr1:182564825:T:C
182564992	chr1:182564992:A:G
182565053	chr1:182565053:C:G
182565207	chr1:182565207:A:G
182565366	chr1:182565366:G:A
182565757	chr1:182565757:C:T
182565909	chr1:182565909:T:G
182565918	chr1:182565918:A:G
182566069	chr1:182566069:A:C
182566246	chr1:182566246:A:C
182566727	chr1:182566727:G:T
182566776	chr1:182566776:C:T
182567859	chr1:182567859:G:A
182568359	chr1:182568359:C:T
182568464	chr1:182568464:A:C
182568661	chr1:182568661:G:A
182568928	chr1:182568928:G:A
182569090	chr1:182569090:C:T
182569102	chr1:182569102:A:G
182569343	chr1:182569343:C:T
182569480	chr1:182569480:A:G
182569498	chr1:182569498:C:A
182569638	chr1:182569638:T:A
182570520	chr1:182570520:G:A
182570745	chr1:182570745:C:T
182570983	chr1:182570983:C:T
182571014	chr1:182571014:T:C
182571235	chr1:182571235:C:G
182571331	chr1:182571331:G:A
182571488	chr1:182571488:A:G
182571698	chr1:182571698:G:A
182571896	chr1:182571896:G:A
182572197	chr1:182572197:G:T
182572497	chr1:182572497:G:T
182572946	chr1:182572946:G:T
182572996	chr1:182572996:T:G
182573345	chr1:182573345:T:A
182573691	chr1:182573691:G:A
182573716	chr1:182573716:G:C
182574040	chr1:182574040:G:A
182574196	chr1:182574196:A:G
182574263	chr1:182574263:G:A
182574531	chr1:182574531:T:G
182574802	chr1:182574802:T:C
182575085	chr1:182575085:TA:T
182575446	chr1:182575446:C:T
182575680	chr1:182575680:T:C
182576086	chr1:182576086:C:T
182576141	chr1:182576141:T:G
182576576	chr1:182576576:T:C
182576962	chr1:182576962:C:T
182577107	chr1:182577107:A:T
182577190	chr1:182577190:A:T
182578244	chr1:182578244:T:C
182578348	chr1:182578348:A:T
182578355	chr1:182578355:A:G
182578575	chr1:182578575:G:A
182578665	chr1:182578665:G:A
182578808	chr1:182578808:T:C
182579355	chr1:182579355:T:A
182579472	chr1:182579472:C:A
182579884	chr1:182579884:A:G
182580037	chr1:182580037:T:C
182580092	chr1:182580092:C:T
182580497	chr1:182580497:C:T
182580594	chr1:182580594:T:C
182580928	chr1:182580928:A:T
182580950	chr1:182580950:T:C
182581065	chr1:182581065:A:G
182582202	chr1:182582202:A:C
182583249	chr1:182583249:C:G
182583331	chr1:182583331:C:T
182583608	chr1:182583608:A:T
182584360	chr1:182584360:T:A
182584558	chr1:182584558:C:T
182585195	chr1:182585195:G:A
182585268	chr1:182585268:T:C
182586468	chr1:182586468:A:G
182586901	chr1:182586901:A:G
182587028	chr1:182587028:G:A
182587109	chr1:182587109:T:C
182587148	chr1:182587148:C:T
182587195	chr1:182587195:T:C
182587465	chr1:182587465:C:T
182588139	chr1:182588139:G:A
182588876	chr1:182588876:C:A
182588896	chr1:182588896:A:C
182589004	chr1:182589004:G:T
182589263	chr1:182589263:T:C
182589381	chr1:182589381:A:G
182589684	chr1:182589684:T:G
182590218	chr1:182590218:C:T
182590375	chr1:182590375:C:T
182590660	chr1:182590660:C:T
182590806	chr1:182590806:T:C
182590880	chr1:182590880:A:T
182591113	chr1:182591113:A:T
182592054	chr1:182592054:C:T
182592090	chr1:182592090:G:A
182592128	chr1:182592128:G:A
182592137	chr1:182592137:A:G
182592498	chr1:182592498:T:C
182592917	chr1:182592917:T:C
182593189	chr1:182593189:G:A
182593255	chr1:182593255:C:T
182594016	chr1:182594016:C:T
182594492	chr1:182594492:T:G
182594496	chr1:182594496:C:G
182594927	chr1:182594927:G:T
182595169	chr1:182595169:G:A
182595760	chr1:182595760:G:T
182596139	chr1:182596139:A:G
182596416	chr1:182596416:G:A
182596647	chr1:182596647:G:A
182596862	chr1:182596862:C:T
182597067	chr1:182597067:G:A
182598004	chr1:182598004:G:A
182598305	chr1:182598305:G:A
182598384	chr1:182598384:C:T
182598604	chr1:182598604:A:G
182599069	chr1:182599069:G:C
182599193	chr1:182599193:G:T
182600098	chr1:182600098:T:C
182600491	chr1:182600491:T:C
182600830	chr1:182600830:A:G
182601300	chr1:182601300:G:A
182601521	chr1:182601521:G:A
182601854	chr1:182601854:G:A
182601868	chr1:182601868:C:T
182603440	chr1:182603440:CT:C
182603740	chr1:182603740:T:C
182604000	chr1:182604000:G:A
182604092	chr1:182604092:T:C
182604905	chr1:182604905:C:T
182604962	chr1:182604962:T:C
182605511	chr1:182605511:C:A
182605640	chr1:182605640:G:C
182606333	chr1:182606333:C:T
182606536	chr1:182606536:G:A
182606895	chr1:182606895:C:T
182607439	chr1:182607439:T:C
182608250	chr1:182608250:A:G
182608499	chr1:182608499:C:G
182608526	chr1:182608526:T:A
182608676	chr1:182608676:C:G
182609737	chr1:182609737:C:T
182609900	chr1:182609900:T:C
182610467	chr1:182610467:G:T
182610793	chr1:182610793:G:A
182610989	chr1:182610989:C:T
182610991	chr1:182610991:C:T
182612022	chr1:182612022:T:G
182612249	chr1:182612249:A:C
182612267	chr1:182612267:T:A
182612410	chr1:182612410:C:A
182613225	chr1:182613225:C:T
182613240	chr1:182613240:T:G
182613755	chr1:182613755:C:T
182613921	chr1:182613921:A:AT
182614429	chr1:182614429:G:A
182614442	chr1:182614442:C:T
182614491	chr1:182614491:G:C
182614597	chr1:182614597:G:A
182615038	chr1:182615038:A:G
182615059	chr1:182615059:G:A
182615071	chr1:182615071:A:G
182615194	chr1:182615194:C:T
182615263	chr1:182615263:G:C
182615592	chr1:182615592:A:G
182616636	chr1:182616636:G:C
182616689	chr1:182616689:AG:A
182616839	chr1:182616839:A:G
182616989	chr1:182616989:AC:A
182617064	chr1:182617064:CT:C
182617503	chr1:182617503:C:T
182618054	chr1:182618054:T:G
182618495	chr1:182618495:A:T
182618810	chr1:182618810:G:A
182618979	chr1:182618979:A:C
182619620	chr1:182619620:C:G
182619817	chr1:182619817:A:C
182620049	chr1:182620049:C:T
182620076	chr1:182620076:G:A
182620301	chr1:182620301:C:T
182620397	chr1:182620397:G:A
182620503	chr1:182620503:A:G
182620656	chr1:182620656:A:G
182621434	chr1:182621434:A:G
182621444	chr1:182621444:C:G
182621667	chr1:182621667:A:G
182621733	chr1:182621733:C:G
182621973	chr1:182621973:C:T
182622192	chr1:182622192:A:T
182622260	chr1:182622260:G:C
182622370	chr1:182622370:T:G
182622778	chr1:182622778:C:T
182622944	chr1:182622944:G:A
182623147	chr1:182623147:G:A
182623201	chr1:182623201:C:T
182623522	chr1:182623522:G:A
182624171	chr1:182624171:G:A
182624208	chr1:182624208:T:C
182624532	chr1:182624532:A:G
182624629	chr1:182624629:T:C
182624725	chr1:182624725:A:G
182626029	chr1:182626029:G:A
182626581	chr1:182626581:T:A
182626937	chr1:182626937:A:C
182627063	chr1:182627063:G:A
182627161	chr1:182627161:C:T
182627408	chr1:182627408:G:A
182627593	chr1:182627593:T:G
182628881	chr1:182628881:C:T
182629039	chr1:182629039:C:T
182630430	chr1:182630430:T:C
182631116	chr1:182631116:G:C
182631173	chr1:182631173:C:T
182631333	chr1:182631333:G:A
182631370	chr1:182631370:A:G
182631551	chr1:182631551:T:C
182631658	chr1:182631658:T:A
182631716	chr1:182631716:A:G
182631976	chr1:182631976:C:T
182632056	chr1:182632056:G:T
182632070	chr1:182632070:T:C
182632096	chr1:182632096:A:G
182632175	chr1:182632175:A:G
182632222	chr1:182632222:G:C
182632245	chr1:182632245:A:T
182632614	chr1:182632614:C:T
182632807	chr1:182632807:G:A
182632809	chr1:182632809:T:G
182633189	chr1:182633189:T:C
182633903	chr1:182633903:G:A
182633925	chr1:182633925:T:A
182634049	chr1:182634049:G:A
182634199	chr1:182634199:T:C
182634435	chr1:182634435:G:A
182634531	chr1:182634531:C:T
182634928	chr1:182634928:T:A
182635994	chr1:182635994:G:A
182636180	chr1:182636180:G:C
182636298	chr1:182636298:G:A
182636353	chr1:182636353:T:A
182636588	chr1:182636588:T:C
182636639	chr1:182636639:G:A
182636812	chr1:182636812:G:A
182637197	chr1:182637197:C:T
182637442	chr1:182637442:T:C
182637488	chr1:182637488:C:T
182637644	chr1:182637644:G:A
182637678	chr1:182637678:T:C
182638124	chr1:182638124:C:T
182638196	chr1:182638196:T:C
182638274	chr1:182638274:A:G
182638993	chr1:182638993:A:G
182639275	chr1:182639275:A:G
182639296	chr1:182639296:A:G
182639570	chr1:182639570:T:C
182639804	chr1:182639804:AC:A
182639831	chr1:182639831:T:A
182640113	chr1:182640113:A:G
182640163	chr1:182640163:G:A
182640326	chr1:182640326:A:G
182640468	chr1:182640468:T:A
182640529	chr1:182640529:C:T
182640770	chr1:182640770:T:G
182641076	chr1:182641076:C:T
182641273	chr1:182641273:CAT:C
182641455	chr1:182641455:G:A
182641627	chr1:182641627:C:T
182641632	chr1:182641632:C:T
182641705	chr1:182641705:C:T
182641883	chr1:182641883:C:T
182641974	chr1:182641974:C:T
182642000	chr1:182642000:G:A
182642283	chr1:182642283:A:AGGGAGACTT
182642295	chr1:182642295:C:T
182642339	chr1:182642339:G:T
182642447	chr1:182642447:T:C
182642471	chr1:182642471:G:A
182642570	chr1:182642570:T:C
182642747	chr1:182642747:G:A
182643086	chr1:182643086:G:A
182643574	chr1:182643574:T:C
182643604	chr1:182643604:G:A
182643911	chr1:182643911:C:A
182644402	chr1:182644402:A:G
182644473	chr1:182644473:C:T
182644531	chr1:182644531:G:A
182644865	chr1:182644865:C:G
182644867	chr1:182644867:C:T
182644968	chr1:182644968:C:T
182644994	chr1:182644994:T:C
182645168	chr1:182645168:A:G
182645477	chr1:182645477:G:T
182645651	chr1:182645651:A:C
182646309	chr1:182646309:C:T
182646612	chr1:182646612:AC:A
182647001	chr1:182647001:G:T
182647279	chr1:182647279:C:T
182647638	chr1:182647638:T:C
182647690	chr1:182647690:A:G
182647897	chr1:182647897:T:C
182648392	chr1:182648392:G:A
182648660	chr1:182648660:G:A
182648729	chr1:182648729:C:T
182648909	chr1:182648909:TG:T
182648922	chr1:182648922:A:G
182648926	chr1:182648926:C:T
182648973	chr1:182648973:G:A
182649044	chr1:182649044:G:A
182649125	chr1:182649125:A:G
182649132	chr1:182649132:C:T
182649186	chr1:182649186:C:A
182649502	chr1:182649502:TTA:T
182649846	chr1:182649846:C:T
182649987	chr1:182649987:C:T
182650031	chr1:182650031:C:T
182650037	chr1:182650037:A:G
182650041	chr1:182650041:AGCTGGGATTACAGGCGTGCGCCACTACGCCTCGCTAATTTTTGTACTTTTAATAGAGACAGGGTTTCACCATGTTGGCCAGGATGGTCTTGATCTCTTGACCTTGTGATCCACCCGCCTCGGCCTCCCAAAGT:A
182650412	chr1:182650412:A:G
182650789	chr1:182650789:A:G
182650958	chr1:182650958:G:C
182651003	chr1:182651003:T:G
182651142	chr1:182651142:G:A
182651219	chr1:182651219:C:A
182651763	chr1:182651763:G:A
182652161	chr1:182652161:T:C
182652671	chr1:182652671:G:A
182653017	chr1:182653017:A:T
182653251	chr1:182653251:C:T
182653581	chr1:182653581:T:C
182653632	chr1:182653632:T:C
182653669	chr1:182653669:G:A
182653830	chr1:182653830:G:A
182653856	chr1:182653856:A:G
182653876	chr1:182653876:G:A
182653967	chr1:182653967:T:C
182654144	chr1:182654144:T:A
182654374	chr1:182654374:G:A
182654406	chr1:182654406:C:A
182654722	chr1:182654722:C:A
182654790	chr1:182654790:G:A
182655233	chr1:182655233:G:A
182655280	chr1:182655280:A:G
182655290	chr1:182655290:T:C
182655817	chr1:182655817:TCTC:T
182655842	chr1:182655842:G:A
182656568	chr1:182656568:A:C
182656870	chr1:182656870:C:A
182656896	chr1:182656896:G:T
182657043	chr1:182657043:G:A
182657215	chr1:182657215:A:G
182657675	chr1:182657675:C:T
182657720	chr1:182657720:C:T
182658115	chr1:182658115:A:G
182658766	chr1:182658766:G:C
182658880	chr1:182658880:T:G
182659378	chr1:182659378:G:A
182659535	chr1:182659535:C:T
182659552	chr1:182659552:A:C
182659582	chr1:182659582:C:T
182659657	chr1:182659657:C:A
182660124	chr1:182660124:T:C
182660327	chr1:182660327:T:A
182660994	chr1:182660994:C:T
182661086	chr1:182661086:TTTGA:T
182661150	chr1:182661150:T:A
182661205	chr1:182661205:G:A
182661308	chr1:182661308:A:C
182662287	chr1:182662287:A:G
182662558	chr1:182662558:G:A
182662569	chr1:182662569:T:C
182663052	chr1:182663052:C:A
182663065	chr1:182663065:T:C
182663099	chr1:182663099:T:C
182663100	chr1:182663100:G:A
182663159	chr1:182663159:C:T
182663320	chr1:182663320:G:A
182663374	chr1:182663374:T:C
182663382	chr1:182663382:C:T
182663452	chr1:182663452:G:A
182663583	chr1:182663583:T:C
182663594	chr1:182663594:TCA:T
182663613	chr1:182663613:C:T
182663795	chr1:182663795:C:T
182663947	chr1:182663947:C:T
182664178	chr1:182664178:C:T
182664270	chr1:182664270:A:G
182664465	chr1:182664465:T:A
182665324	chr1:182665324:C:T
182665491	chr1:182665491:C:A
182665648	chr1:182665648:A:G
182666037	chr1:182666037:G:GA
182666801	chr1:182666801:A:T
182667180	chr1:182667180:C:T
182668261	chr1:182668261:A:G
182668787	chr1:182668787:C:T
182668937	chr1:182668937:T:C
182669095	chr1:182669095:C:T
182669498	chr1:182669498:G:A
182669524	chr1:182669524:G:A
182670122	chr1:182670122:G:C
182670426	chr1:182670426:G:C
182670829	chr1:182670829:G:A
182671032	chr1:182671032:C:T
182671115	chr1:182671115:T:C
182671503	chr1:182671503:A:G
182671542	chr1:182671542:C:T
182671716	chr1:182671716:T:G
182671729	chr1:182671729:T:C
182671859	chr1:182671859:T:C
182671948	chr1:182671948:G:A
182672810	chr1:182672810:C:T
182672924	chr1:182672924:C:CAGCA
182673722	chr1:182673722:T:C
182673893	chr1:182673893:T:A
182674471	chr1:182674471:T:C
182674491	chr1:182674491:C:T
182674868	chr1:182674868:A:G
182674913	chr1:182674913:C:T
182675025	chr1:182675025:C:T
182675026	chr1:182675026:G:A
182675585	chr1:182675585:G:A
182676221	chr1:182676221:T:C
182676430	chr1:182676430:G:A
182676689	chr1:182676689:G:A
182676702	chr1:182676702:A:G
182677013	chr1:182677013:A:G
182677278	chr1:182677278:G:A
182677414	chr1:182677414:T:G
182677476	chr1:182677476:A:G
182678192	chr1:182678192:A:G
182678656	chr1:182678656:C:T
182678679	chr1:182678679:A:G
182679034	chr1:182679034:C:T
182679294	chr1:182679294:G:A
182679917	chr1:182679917:C:T
182679973	chr1:182679973:C:T
182680627	chr1:182680627:T:TTCATTCAC
182680704	chr1:182680704:A:T
182680718	chr1:182680718:T:C
182681101	chr1:182681101:G:A
182681505	chr1:182681505:A:C
182681506	chr1:182681506:G:C
182681522	chr1:182681522:C:A
182681854	chr1:182681854:G:A
182681883	chr1:182681883:C:T
182682179	chr1:182682179:C:T
182682432	chr1:182682432:C:A
182682554	chr1:182682554:A:G
182682898	chr1:182682898:CT:C
182683429	chr1:182683429:A:G
182683481	chr1:182683481:T:C
182683698	chr1:182683698:G:A
182683726	chr1:182683726:C:T
182683759	chr1:182683759:C:A
182683832	chr1:182683832:G:A
182684656	chr1:182684656:G:A
182685431	chr1:182685431:G:A
182685460	chr1:182685460:A:G
182685954	chr1:182685954:A:G
182686122	chr1:182686122:G:A
182686311	chr1:182686311:G:A
182686365	chr1:182686365:G:A
182686742	chr1:182686742:T:G
182686802	chr1:182686802:A:C
182686952	chr1:182686952:A:G
182687371	chr1:182687371:G:A
182687379	chr1:182687379:G:A
182688266	chr1:182688266:A:G
182688303	chr1:182688303:C:G
182688372	chr1:182688372:C:G
182688980	chr1:182688980:G:A
182689016	chr1:182689016:T:C
182689116	chr1:182689116:C:CA
182689153	chr1:182689153:A:C
182690496	chr1:182690496:A:T
182690648	chr1:182690648:C:T
182690748	chr1:182690748:T:C
182690956	chr1:182690956:A:G
182691091	chr1:182691091:C:T
182691242	chr1:182691242:C:G
182691319	chr1:182691319:C:T
182692087	chr1:182692087:A:C
182692327	chr1:182692327:T:C
182693025	chr1:182693025:C:T
182693145	chr1:182693145:C:A
182693358	chr1:182693358:A:G
182693889	chr1:182693889:G:A
182694103	chr1:182694103:C:T
182694278	chr1:182694278:T:A
182694624	chr1:182694624:T:C
182694644	chr1:182694644:TA:T
182694747	chr1:182694747:G:T
182694869	chr1:182694869:C:T
182694890	chr1:182694890:A:G
182695123	chr1:182695123:A:C
182695390	chr1:182695390:ATTT:A
182695623	chr1:182695623:T:G
182695675	chr1:182695675:C:T
182695967	chr1:182695967:G:A
182696077	chr1:182696077:A:C
182696478	chr1:182696478:C:A
182696730	chr1:182696730:C:T
182697302	chr1:182697302:T:C
182697468	chr1:182697468:A:C
182697501	chr1:182697501:C:T
182697886	chr1:182697886:T:C
182698287	chr1:182698287:T:C
182698324	chr1:182698324:G:A
182698538	chr1:182698538:G:A
182698794	chr1:182698794:G:A
182698896	chr1:182698896:G:A
182698908	chr1:182698908:A:C
182699137	chr1:182699137:G:A
182699401	chr1:182699401:T:C
182699906	chr1:182699906:G:C
182700142	chr1:182700142:C:G
182700556	chr1:182700556:A:G
182700637	chr1:182700637:T:C
182701173	chr1:182701173:G:A
182701978	chr1:182701978:C:G
182702390	chr1:182702390:G:A
182702392	chr1:182702392:A:C
182702634	chr1:182702634:A:G
182702957	chr1:182702957:C:T
182702969	chr1:182702969:G:A
182702978	chr1:182702978:G:A
182703116	chr1:182703116:T:C
182703512	chr1:182703512:C:T
182703559	chr1:182703559:A:G
182703882	chr1:182703882:T:C
182704013	chr1:182704013:A:G
182704507	chr1:182704507:T:C
182704769	chr1:182704769:G:T
182704788	chr1:182704788:G:A
182705029	chr1:182705029:A:G
182705390	chr1:182705390:A:T
182705619	chr1:182705619:C:T
182705843	chr1:182705843:C:T
182706033	chr1:182706033:A:T
182706334	chr1:182706334:C:T
182706527	chr1:182706527:T:C
182707019	chr1:182707019:C:T
182707030	chr1:182707030:G:T
182707107	chr1:182707107:G:A
182707584	chr1:182707584:G:A
182707799	chr1:182707799:C:T
182707928	chr1:182707928:G:A
182707942	chr1:182707942:G:A
182708105	chr1:182708105:C:T
182708304	chr1:182708304:T:C
182708483	chr1:182708483:T:C
182708872	chr1:182708872:C:T
182709006	chr1:182709006:C:T
182709064	chr1:182709064:T:TCTTC
182709078	chr1:182709078:G:A
182709333	chr1:182709333:C:T
182709488	chr1:182709488:C:T
182709531	chr1:182709531:T:G
182709704	chr1:182709704:G:A
182709870	chr1:182709870:A:C
182710136	chr1:182710136:T:G
182710151	chr1:182710151:G:A
182710216	chr1:182710216:G:A
182710462	chr1:182710462:G:T
182711093	chr1:182711093:C:A
182711436	chr1:182711436:C:T
182711557	chr1:182711557:G:T
182711596	chr1:182711596:C:T
182711871	chr1:182711871:T:C
182711960	chr1:182711960:G:A
182712825	chr1:182712825:A:C
182712937	chr1:182712937:T:C
182712966	chr1:182712966:C:T
182713625	chr1:182713625:C:G
182713676	chr1:182713676:T:C
182713897	chr1:182713897:G:T
182713936	chr1:182713936:A:G
182714298	chr1:182714298:C:A
182714350	chr1:182714350:G:A
182714942	chr1:182714942:C:T
182715167	chr1:182715167:A:G
182715707	chr1:182715707:T:C
182715786	chr1:182715786:G:A
182715903	chr1:182715903:T:C
182716259	chr1:182716259:G:A
182716419	chr1:182716419:C:T
182716496	chr1:182716496:T:C
182717579	chr1:182717579:G:A
182718400	chr1:182718400:G:T
182718808	chr1:182718808:A:C
182719038	chr1:182719038:C:G
182719350	chr1:182719350:GA:G
182719565	chr1:182719565:C:T
182719710	chr1:182719710:T:A
182719863	chr1:182719863:G:A
182720233	chr1:182720233:T:C
182720633	chr1:182720633:C:A
182720779	chr1:182720779:GATTATA:G
182720874	chr1:182720874:T:C
182721407	chr1:182721407:C:T
182721950	chr1:182721950:CACA:C
182722161	chr1:182722161:A:G
182722467	chr1:182722467:C:T
182723660	chr1:182723660:TGCAAGGGTCTAAAACCAGGAA:T
182724024	chr1:182724024:C:T
182724396	chr1:182724396:C:T
182724469	chr1:182724469:G:A
182724694	chr1:182724694:A:G
182724704	chr1:182724704:C:G
182724747	chr1:182724747:G:A
182725046	chr1:182725046:G:A
182725316	chr1:182725316:G:A
182725363	chr1:182725363:G:A
182725723	chr1:182725723:G:A
182725763	chr1:182725763:G:A
182726436	chr1:182726436:C:T
182726536	chr1:182726536:G:A
182726982	chr1:182726982:C:G
182727038	chr1:182727038:C:T
182727405	chr1:182727405:T:C
182727552	chr1:182727552:C:G
182727662	chr1:182727662:A:T
182727666	chr1:182727666:A:G
182728014	chr1:182728014:T:C
182728083	chr1:182728083:A:ATATT
182728280	chr1:182728280:T:C
182728357	chr1:182728357:G:A
182728399	chr1:182728399:A:G
182728751	chr1:182728751:G:A
182728968	chr1:182728968:C:T
182729224	chr1:182729224:G:A
182729296	chr1:182729296:T:C
182729297	chr1:182729297:G:A
182729361	chr1:182729361:A:G
182729544	chr1:182729544:G:A
182729909	chr1:182729909:C:T
182730023	chr1:182730023:A:G
182730734	chr1:182730734:G:A
182730751	chr1:182730751:C:T
182730762	chr1:182730762:G:T
182730897	chr1:182730897:G:A
182731435	chr1:182731435:T:C
182731557	chr1:182731557:T:C
182732052	chr1:182732052:G:A
182732228	chr1:182732228:CTT:C
182733410	chr1:182733410:G:C
182733428	chr1:182733428:G:A
182733787	chr1:182733787:A:G
182734065	chr1:182734065:C:T
182734194	chr1:182734194:C:T
182734407	chr1:182734407:C:T
182734502	chr1:182734502:C:T
182734948	chr1:182734948:T:C
182734961	chr1:182734961:A:G
182735178	chr1:182735178:A:G
182735815	chr1:182735815:T:C
182735844	chr1:182735844:C:T
182735866	chr1:182735866:C:A
182736708	chr1:182736708:G:T
182736961	chr1:182736961:A:G
182737470	chr1:182737470:G:A
182737481	chr1:182737481:C:T
182737595	chr1:182737595:T:C
182737764	chr1:182737764:C:T
182738126	chr1:182738126:C:T
182739418	chr1:182739418:C:T
182739596	chr1:182739596:C:T
182739626	chr1:182739626:C:T
182739790	chr1:182739790:G:A
182739876	chr1:182739876:G:A
182740012	chr1:182740012:CT:C
182740235	chr1:182740235:T:C
182740487	chr1:182740487:G:A
182740557	chr1:182740557:T:G
182740929	chr1:182740929:A:G
182743041	chr1:182743041:C:CA
182743334	chr1:182743334:T:A
182743363	chr1:182743363:A:G
182743400	chr1:182743400:G:A
182743481	chr1:182743481:G:A
182743786	chr1:182743786:T:C
182745269	chr1:182745269:A:T
182745351	chr1:182745351:C:CA
182745450	chr1:182745450:C:T
182745996	chr1:182745996:T:C
182746544	chr1:182746544:G:A
182746563	chr1:182746563:T:A
182746578	chr1:182746578:A:G
182746589	chr1:182746589:T:C
182746703	chr1:182746703:A:G
182746724	chr1:182746724:G:A
182747321	chr1:182747321:C:G
182747649	chr1:182747649:C:A
182747708	chr1:182747708:T:C
182747801	chr1:182747801:A:G
182747813	chr1:182747813:T:C
182747830	chr1:182747830:C:T
182747977	chr1:182747977:T:C
182748057	chr1:182748057:G:T
182748181	chr1:182748181:T:C
182748299	chr1:182748299:A:G
182748520	chr1:182748520:G:A
182748678	chr1:182748678:A:T
182748873	chr1:182748873:C:T
182748891	chr1:182748891:T:C
182749156	chr1:182749156:A:T
182749272	chr1:182749272:G:A
182749649	chr1:182749649:C:A
182749716	chr1:182749716:T:C
182751150	chr1:182751150:A:T
182751388	chr1:182751388:G:A
182751627	chr1:182751627:CAACTT:C
182752235	chr1:182752235:C:T
182752584	chr1:182752584:T:C
182752657	chr1:182752657:TA:T
182752671	chr1:182752671:C:T
182752921	chr1:182752921:T:C
182753419	chr1:182753419:A:G
182753445	chr1:182753445:A:G
182753639	chr1:182753639:G:A
182753685	chr1:182753685:CTT:C
182753791	chr1:182753791:A:G
182754462	chr1:182754462:T:TA
182754596	chr1:182754596:G:A
182754792	chr1:182754792:G:A
182754801	chr1:182754801:T:C
182754864	chr1:182754864:T:C
182754943	chr1:182754943:C:T
182755033	chr1:182755033:ACACT:A
182755106	chr1:182755106:C:A
182755728	chr1:182755728:A:G
182755804	chr1:182755804:T:C
182756301	chr1:182756301:G:T
182756452	chr1:182756452:A:G
182757010	chr1:182757010:C:T
182757130	chr1:182757130:C:T
182757374	chr1:182757374:T:A
182757445	chr1:182757445:C:T
182757884	chr1:182757884:G:A
182757926	chr1:182757926:A:C
182758118	chr1:182758118:G:A
182758122	chr1:182758122:A:G
182758241	chr1:182758241:T:C
182758335	chr1:182758335:T:C
182759065	chr1:182759065:G:A
182759336	chr1:182759336:T:C
182759403	chr1:182759403:G:A
182759428	chr1:182759428:C:G
182759752	chr1:182759752:C:T
182760714	chr1:182760714:A:G
182761224	chr1:182761224:C:T
182761244	chr1:182761244:T:C
182761743	chr1:182761743:C:T
182762039	chr1:182762039:T:C
182762364	chr1:182762364:G:A
182762692	chr1:182762692:C:T
182763172	chr1:182763172:G:A
182763593	chr1:182763593:A:G
182764143	chr1:182764143:T:C
182764194	chr1:182764194:C:A
182764286	chr1:182764286:A:G
182764427	chr1:182764427:C:T
182764451	chr1:182764451:T:C
182764694	chr1:182764694:T:A
182764709	chr1:182764709:C:A
182764998	chr1:182764998:G:C
182765504	chr1:182765504:C:T
182765545	chr1:182765545:T:C
182766567	chr1:182766567:GT:G
182766926	chr1:182766926:T:C
182767331	chr1:182767331:AT:A
182767973	chr1:182767973:T:C
182768813	chr1:182768813:G:T
182768819	chr1:182768819:G:A
182768837	chr1:182768837:G:A
182768938	chr1:182768938:C:T
182769142	chr1:182769142:A:G
182769400	chr1:182769400:T:C
182769730	chr1:182769730:C:T
182769749	chr1:182769749:G:A
182769904	chr1:182769904:CCA:C
182770153	chr1:182770153:GT:G
182770242	chr1:182770242:G:A
182770467	chr1:182770467:T:C
182770499	chr1:182770499:TAAGA:T
182770589	chr1:182770589:C:T
182770711	chr1:182770711:A:G
182770718	chr1:182770718:T:C
182771001	chr1:182771001:AAAT:TAAT
182771820	chr1:182771820:A:G
182771898	chr1:182771898:G:T
182771965	chr1:182771965:C:T
182772298	chr1:182772298:A:G
182772595	chr1:182772595:A:G
182772671	chr1:182772671:T:A
182773005	chr1:182773005:G:A
182773451	chr1:182773451:G:A
182774156	chr1:182774156:T:A
182774347	chr1:182774347:G:A
182774469	chr1:182774469:C:T
182774714	chr1:182774714:A:G
182774749	chr1:182774749:T:C
182775030	chr1:182775030:A:T
182775796	chr1:182775796:C:T
182776267	chr1:182776267:A:G
182776357	chr1:182776357:G:A
182776473	chr1:182776473:C:T
182776713	chr1:182776713:C:T
182777053	chr1:182777053:C:T
182777096	chr1:182777096:G:A
182777140	chr1:182777140:A:C
182777206	chr1:182777206:C:T
182777222	chr1:182777222:G:C
182777369	chr1:182777369:T:G
182778062	chr1:182778062:C:T
182778361	chr1:182778361:G:A
182778465	chr1:182778465:G:A
182778814	chr1:182778814:C:T
182780065	chr1:182780065:A:C
182780097	chr1:182780097:T:C
182780265	chr1:182780265:T:C
182781911	chr1:182781911:G:A
182782295	chr1:182782295:C:T
182782375	chr1:182782375:T:G
182782508	chr1:182782508:G:A
182783193	chr1:182783193:A:G
182783652	chr1:182783652:G:A
182783748	chr1:182783748:G:A
182784358	chr1:182784358:T:C
182784442	chr1:182784442:C:T
182784538	chr1:182784538:G:A
182784615	chr1:182784615:A:G
182784689	chr1:182784689:T:TGTATTAGATAATACAAAA
182784703	chr1:182784703:G:T
182784834	chr1:182784834:C:T
182784953	chr1:182784953:G:A
182785167	chr1:182785167:T:C
182785410	chr1:182785410:T:C
182785876	chr1:182785876:C:T
182785927	chr1:182785927:T:C
182786668	chr1:182786668:A:G
182787103	chr1:182787103:T:C
182787159	chr1:182787159:A:G
182787276	chr1:182787276:C:T
182787332	chr1:182787332:T:C
182787520	chr1:182787520:T:C
182787811	chr1:182787811:A:G
182787832	chr1:182787832:T:C
182788906	chr1:182788906:A:C
182789477	chr1:182789477:C:T
182789483	chr1:182789483:G:T
182789613	chr1:182789613:A:C
182790127	chr1:182790127:A:C
182790197	chr1:182790197:C:T
182790252	chr1:182790252:T:C
182790265	chr1:182790265:C:T
182790359	chr1:182790359:G:A
182790580	chr1:182790580:C:T
182790666	chr1:182790666:G:A
182790775	chr1:182790775:C:T
182790863	chr1:182790863:G:A
182790890	chr1:182790890:A:G
182790995	chr1:182790995:C:T
182791194	chr1:182791194:C:T
182791577	chr1:182791577:C:T
182791595	chr1:182791595:C:T
182791931	chr1:182791931:G:A
182792152	chr1:182792152:T:G
182792293	chr1:182792293:G:T
182792534	chr1:182792534:C:CT
182792548	chr1:182792548:G:A
182792622	chr1:182792622:A:G
182793213	chr1:182793213:CT:C
182793295	chr1:182793295:T:C
182793376	chr1:182793376:C:T
182793945	chr1:182793945:G:A
182794332	chr1:182794332:G:T
182794470	chr1:182794470:A:T
182794732	chr1:182794732:G:T
182794910	chr1:182794910:G:T
182795100	chr1:182795100:CA:C
182795261	chr1:182795261:T:G
182795269	chr1:182795269:C:A
182795352	chr1:182795352:G:A
182795417	chr1:182795417:A:G
182795969	chr1:182795969:C:T
182796724	chr1:182796724:G:A
182796904	chr1:182796904:G:A
182797173	chr1:182797173:A:G
182797363	chr1:182797363:G:T
182797371	chr1:182797371:T:C
182797864	chr1:182797864:C:T
182798218	chr1:182798218:C:G
182798576	chr1:182798576:G:A
182798675	chr1:182798675:A:C
182799446	chr1:182799446:C:T
182799614	chr1:182799614:T:C
182800201	chr1:182800201:C:T
182800255	chr1:182800255:G:A
182800672	chr1:182800672:A:G
182800834	chr1:182800834:A:G
182800886	chr1:182800886:C:T
182800896	chr1:182800896:A:G
182801039	chr1:182801039:T:C
182801281	chr1:182801281:T:C
182802026	chr1:182802026:T:C
182802425	chr1:182802425:G:A
182802430	chr1:182802430:G:A
182802890	chr1:182802890:C:T
182803162	chr1:182803162:T:C
182803218	chr1:182803218:G:A
182803409	chr1:182803409:T:G
182803447	chr1:182803447:A:G
182803514	chr1:182803514:A:G
182803669	chr1:182803669:A:C
182803991	chr1:182803991:G:A
182804262	chr1:182804262:G:A
182804272	chr1:182804272:C:T
182804365	chr1:182804365:T:C
182804694	chr1:182804694:T:A
182805151	chr1:182805151:C:T
182805254	chr1:182805254:AC:A
182805622	chr1:182805622:C:T
182805919	chr1:182805919:T:C
182806502	chr1:182806502:C:T
182806749	chr1:182806749:A:C
182806984	chr1:182806984:G:A
182807418	chr1:182807418:G:C
182807478	chr1:182807478:C:T
182807748	chr1:182807748:A:G
182807845	chr1:182807845:C:T
182807959	chr1:182807959:C:T
182807971	chr1:182807971:GA:G
182808231	chr1:182808231:G:A
182808270	chr1:182808270:A:G
182808856	chr1:182808856:G:A
182808884	chr1:182808884:G:A
182809053	chr1:182809053:C:T
182809232	chr1:182809232:G:A
182809519	chr1:182809519:G:A
182809568	chr1:182809568:T:C
182810035	chr1:182810035:C:G
182810859	chr1:182810859:T:C
182810895	chr1:182810895:C:T
182811074	chr1:182811074:A:AAAT
182811119	chr1:182811119:G:A
182811201	chr1:182811201:C:A
182811798	chr1:182811798:G:A
182812124	chr1:182812124:T:G
182812698	chr1:182812698:A:C
182812703	chr1:182812703:C:T
182812853	chr1:182812853:A:C
182812915	chr1:182812915:G:A
182812998	chr1:182812998:C:A
182813111	chr1:182813111:T:C
182813476	chr1:182813476:G:C
182813625	chr1:182813625:G:A
182813734	chr1:182813734:T:C
182814255	chr1:182814255:A:G
182814550	chr1:182814550:G:A
182814552	chr1:182814552:C:A
182814611	chr1:182814611:C:T
182814887	chr1:182814887:T:C
182814930	chr1:182814930:T:C
182814977	chr1:182814977:G:A
182815004	chr1:182815004:T:C
182815042	chr1:182815042:G:A
182815187	chr1:182815187:A:AT
182815437	chr1:182815437:A:G
182815490	chr1:182815490:AATC:A
182815689	chr1:182815689:A:T
182816028	chr1:182816028:C:T
182816160	chr1:182816160:TA:T
182816161	chr1:182816161:A:C
182816252	chr1:182816252:G:A
182816413	chr1:182816413:G:A
182816537	chr1:182816537:T:G
182816730	chr1:182816730:C:T
182816992	chr1:182816992:C:T
182817762	chr1:182817762:AC:A
182817818	chr1:182817818:C:T
182818450	chr1:182818450:G:A
182818473	chr1:182818473:A:G
182818662	chr1:182818662:G:A
182818785	chr1:182818785:C:A
182819194	chr1:182819194:C:T
182819227	chr1:182819227:C:T
182819480	chr1:182819480:A:G
182819756	chr1:182819756:T:C
182819819	chr1:182819819:T:C
182819990	chr1:182819990:T:C
182820444	chr1:182820444:T:A
182821181	chr1:182821181:C:T
182821225	chr1:182821225:T:A
182821563	chr1:182821563:T:C
182821842	chr1:182821842:G:A
182822206	chr1:182822206:G:A
182822357	chr1:182822357:A:C
182822485	chr1:182822485:A:G
182822762	chr1:182822762:C:T
182824121	chr1:182824121:CAA:C
182824367	chr1:182824367:T:G
182824573	chr1:182824573:G:A
182824686	chr1:182824686:A:G
182824792	chr1:182824792:G:A
182825766	chr1:182825766:G:GT
182825921	chr1:182825921:G:C
182825957	chr1:182825957:C:A
182826019	chr1:182826019:C:A
182826597	chr1:182826597:G:A
182827265	chr1:182827265:T:A
182827613	chr1:182827613:T:C
182827868	chr1:182827868:A:G
182827923	chr1:182827923:T:A
182828146	chr1:182828146:A:G
182828946	chr1:182828946:T:C
182829461	chr1:182829461:C:T
182829479	chr1:182829479:A:G
182829789	chr1:182829789:G:T
182830606	chr1:182830606:G:A
182830636	chr1:182830636:AT:A
182830722	chr1:182830722:G:A
182831251	chr1:182831251:G:A
182831701	chr1:182831701:A:G
182832008	chr1:182832008:A:T
182832426	chr1:182832426:A:G
182832623	chr1:182832623:T:C
182833680	chr1:182833680:A:G
182834070	chr1:182834070:T:A
182834265	chr1:182834265:C:T
182835217	chr1:182835217:G:A
182835558	chr1:182835558:T:C
182835852	chr1:182835852:G:C
182836011	chr1:182836011:C:T
182836529	chr1:182836529:AG:A
182836920	chr1:182836920:A:G
182838813	chr1:182838813:A:G
182838968	chr1:182838968:A:C
182839660	chr1:182839660:C:G
182840024	chr1:182840024:G:A
182840420	chr1:182840420:C:T
182840700	chr1:182840700:G:A
182840828	chr1:182840828:C:G
182840968	chr1:182840968:C:T
182841993	chr1:182841993:A:G
182842089	chr1:182842089:C:T
182842361	chr1:182842361:G:A
182842384	chr1:182842384:CAT:C
182842904	chr1:182842904:A:G
182843082	chr1:182843082:A:G
182843449	chr1:182843449:C:T
182843792	chr1:182843792:A:G
182843818	chr1:182843818:G:A
182844049	chr1:182844049:A:G
182844540	chr1:182844540:G:T
182844723	chr1:182844723:G:A
182844905	chr1:182844905:C:T
182844937	chr1:182844937:A:G
182845148	chr1:182845148:T:C
182845287	chr1:182845287:A:G
182845328	chr1:182845328:T:G
182845644	chr1:182845644:C:G
182845987	chr1:182845987:A:G
182846082	chr1:182846082:C:T
182846549	chr1:182846549:T:C
182846802	chr1:182846802:T:C
182846943	chr1:182846943:TTTA:T
182847129	chr1:182847129:ATTTCT:A
182847218	chr1:182847218:T:G
182847459	chr1:182847459:A:G
182847619	chr1:182847619:C:T
182847774	chr1:182847774:C:T
182848112	chr1:182848112:A:G
182848154	chr1:182848154:CATT:C
182848541	chr1:182848541:A:G
182848590	chr1:182848590:G:A
182848798	chr1:182848798:T:G
182849022	chr1:182849022:A:C
182849212	chr1:182849212:T:A
182849314	chr1:182849314:T:C
182849405	chr1:182849405:T:C
182849908	chr1:182849908:C:T
182850255	chr1:182850255:A:G
182850320	chr1:182850320:C:T
182850876	chr1:182850876:G:A
182851092	chr1:182851092:T:C
182851113	chr1:182851113:T:A
182851130	chr1:182851130:A:C
182851198	chr1:182851198:A:T
182852161	chr1:182852161:A:G
182852450	chr1:182852450:A:G
182852563	chr1:182852563:C:A
182852623	chr1:182852623:G:A
182853232	chr1:182853232:A:G
182853726	chr1:182853726:A:T
182855233	chr1:182855233:TTTCTGA:T
182856153	chr1:182856153:G:A
182856178	chr1:182856178:T:C
182856323	chr1:182856323:A:G
182856613	chr1:182856613:C:T
182856702	chr1:182856702:A:T
182856994	chr1:182856994:T:A
182857628	chr1:182857628:A:G
182857941	chr1:182857941:CT:C
182858162	chr1:182858162:G:A
182858258	chr1:182858258:A:C
182858747	chr1:182858747:T:G
182859257	chr1:182859257:ACCCC:A
182859373	chr1:182859373:G:A
182859482	chr1:182859482:C:A
182860379	chr1:182860379:C:T
182860592	chr1:182860592:C:G
182860636	chr1:182860636:A:G
182861091	chr1:182861091:T:C
182861386	chr1:182861386:C:T
182862072	chr1:182862072:ACTT:A
182862549	chr1:182862549:C:T
182862684	chr1:182862684:T:C
182862842	chr1:182862842:T:C
182863162	chr1:182863162:C:T
182863163	chr1:182863163:G:A
182863415	chr1:182863415:A:G
182863662	chr1:182863662:C:T
182864029	chr1:182864029:T:C
182864058	chr1:182864058:G:C
182864447	chr1:182864447:C:T
182864617	chr1:182864617:A:G
182864980	chr1:182864980:T:G
182865484	chr1:182865484:A:G
182865502	chr1:182865502:C:T
182865682	chr1:182865682:A:G
182866145	chr1:182866145:G:A
182866174	chr1:182866174:C:T
182866640	chr1:182866640:A:G
182866655	chr1:182866655:CAGA:C
182867062	chr1:182867062:A:G
182867198	chr1:182867198:T:G
182867218	chr1:182867218:T:C
182867380	chr1:182867380:T:C
182867539	chr1:182867539:A:G
182867703	chr1:182867703:TATA:T
182867857	chr1:182867857:T:C
182868361	chr1:182868361:A:T
182868979	chr1:182868979:A:G
182869161	chr1:182869161:C:T
182869423	chr1:182869423:G:A
182870039	chr1:182870039:C:T
182872016	chr1:182872016:G:T
182872996	chr1:182872996:C:T
182873080	chr1:182873080:T:C
182873699	chr1:182873699:T:C
182873790	chr1:182873790:A:G
182873854	chr1:182873854:C:T
182873999	chr1:182873999:A:G
182874312	chr1:182874312:A:G
182874497	chr1:182874497:A:G
182874620	chr1:182874620:T:A
182874885	chr1:182874885:C:T
182875610	chr1:182875610:GATT:G
182875683	chr1:182875683:T:C
182875953	chr1:182875953:G:A
182876211	chr1:182876211:C:T
182876566	chr1:182876566:G:A
182876752	chr1:182876752:TTACA:T
182877295	chr1:182877295:G:A
182877465	chr1:182877465:C:T
182877498	chr1:182877498:A:G
182877841	chr1:182877841:A:G
182878928	chr1:182878928:T:G
182879854	chr1:182879854:T:TA
182879877	chr1:182879877:C:T
182879888	chr1:182879888:G:A
182879910	chr1:182879910:G:A
182879969	chr1:182879969:T:C
182880051	chr1:182880051:T:G
182880135	chr1:182880135:T:G
182880709	chr1:182880709:A:AT
182881264	chr1:182881264:C:T
182881592	chr1:182881592:T:C
182881914	chr1:182881914:C:T
182882024	chr1:182882024:T:C
182882069	chr1:182882069:A:G
182883412	chr1:182883412:C:G
182883690	chr1:182883690:G:A
182883865	chr1:182883865:C:T
182883934	chr1:182883934:A:G
182884178	chr1:182884178:G:A
182885065	chr1:182885065:G:A
182885356	chr1:182885356:G:T
182885588	chr1:182885588:C:T
182886563	chr1:182886563:A:G
182886691	chr1:182886691:A:G
182886750	chr1:182886750:T:C
182886953	chr1:182886953:A:G
182887029	chr1:182887029:G:A
182887522	chr1:182887522:C:T
182887642	chr1:182887642:A:T
182888021	chr1:182888021:C:G
182888486	chr1:182888486:T:C
182888873	chr1:182888873:G:A
182888953	chr1:182888953:A:G
182889072	chr1:182889072:A:C
182889558	chr1:182889558:G:A
182890092	chr1:182890092:A:T
182890344	chr1:182890344:T:C
182890383	chr1:182890383:C:T
182890508	chr1:182890508:A:C
182890721	chr1:182890721:G:C
182891313	chr1:182891313:C:A
182891558	chr1:182891558:C:G
182891738	chr1:182891738:T:G
182891931	chr1:182891931:G:GACCCA
182891932	chr1:182891932:T:C
182892930	chr1:182892930:G:A
182893477	chr1:182893477:C:T
182893572	chr1:182893572:C:T
182895431	chr1:182895431:C:T
182895481	chr1:182895481:T:C
182895487	chr1:182895487:G:A
182895565	chr1:182895565:CAT:C
182895655	chr1:182895655:T:C
182896388	chr1:182896388:G:A
182897264	chr1:182897264:C:T
182897510	chr1:182897510:T:A
182897543	chr1:182897543:A:G
182897597	chr1:182897597:G:A
182897989	chr1:182897989:G:A
182900760	chr1:182900760:G:A
182900795	chr1:182900795:G:A
182900921	chr1:182900921:ATTTAC:A
182901165	chr1:182901165:A:G
182901184	chr1:182901184:G:A
182902197	chr1:182902197:A:G
182903275	chr1:182903275:G:A
182903642	chr1:182903642:C:T
182903679	chr1:182903679:T:TAAAG
182904296	chr1:182904296:C:T
182905202	chr1:182905202:C:T
182905209	chr1:182905209:A:G
182905215	chr1:182905215:T:G
182905238	chr1:182905238:T:C
182905280	chr1:182905280:T:G
182905711	chr1:182905711:A:G
182905877	chr1:182905877:G:C
182905965	chr1:182905965:C:T
182906045	chr1:182906045:T:C
182906153	chr1:182906153:C:G
182906801	chr1:182906801:G:A
182906808	chr1:182906808:A:G
182907051	chr1:182907051:C:T
182907065	chr1:182907065:C:T
182907166	chr1:182907166:C:T
182907187	chr1:182907187:T:C
182907214	chr1:182907214:C:T
182907406	chr1:182907406:C:T
182907473	chr1:182907473:T:C
182907492	chr1:182907492:T:A
182907929	chr1:182907929:A:G
182908026	chr1:182908026:C:T
182908349	chr1:182908349:TGTAA:T
182908765	chr1:182908765:A:G
182909276	chr1:182909276:G:T
182909396	chr1:182909396:C:T
182909529	chr1:182909529:T:C
182910376	chr1:182910376:G:A
182910547	chr1:182910547:A:C
182910576	chr1:182910576:C:T
182911453	chr1:182911453:A:G
182911541	chr1:182911541:G:A
182911692	chr1:182911692:T:G
182912170	chr1:182912170:G:A
182912179	chr1:182912179:C:T
182912259	chr1:182912259:T:C
182912823	chr1:182912823:G:GTAATATCCTTTA
182912948	chr1:182912948:A:G
182913162	chr1:182913162:C:A
182914172	chr1:182914172:T:C
182914785	chr1:182914785:A:T
182914938	chr1:182914938:G:A
182914970	chr1:182914970:C:A
182915378	chr1:182915378:T:C
182915730	chr1:182915730:A:G
182916020	chr1:182916020:A:G
182916754	chr1:182916754:C:A
182917410	chr1:182917410:A:C
182917797	chr1:182917797:C:T
182919965	chr1:182919965:C:T
182919971	chr1:182919971:C:T
182920034	chr1:182920034:A:T
182920046	chr1:182920046:G:A
182920463	chr1:182920463:A:G
182920720	chr1:182920720:A:T
182921216	chr1:182921216:A:G
182921379	chr1:182921379:T:C
182921511	chr1:182921511:A:T
182922229	chr1:182922229:T:C
182922784	chr1:182922784:G:A
182923970	chr1:182923970:T:C
182924218	chr1:182924218:T:G
182925140	chr1:182925140:A:G
182925382	chr1:182925382:A:C
182925437	chr1:182925437:G:A
182926386	chr1:182926386:A:C
182927323	chr1:182927323:T:C
182927848	chr1:182927848:C:T
182927903	chr1:182927903:G:A
182927968	chr1:182927968:A:G
182928181	chr1:182928181:ACT:A
182928773	chr1:182928773:A:G
182929073	chr1:182929073:C:T
182929150	chr1:182929150:T:C
182929864	chr1:182929864:A:G
182930144	chr1:182930144:A:G
182931858	chr1:182931858:C:T
182932130	chr1:182932130:TAACATTCCTTGTCTGGGTGTCCC:T
182932211	chr1:182932211:G:A
182932553	chr1:182932553:G:A
182933248	chr1:182933248:A:AT
182933472	chr1:182933472:G:C
182933568	chr1:182933568:T:C
182933736	chr1:182933736:G:A
182933928	chr1:182933928:T:C
182934528	chr1:182934528:T:G
182934898	chr1:182934898:C:T
182935073	chr1:182935073:A:T
182936030	chr1:182936030:T:C
182936390	chr1:182936390:C:T
182937231	chr1:182937231:TCA:T
182937370	chr1:182937370:A:T
182937458	chr1:182937458:C:T
182937459	chr1:182937459:G:A
182938259	chr1:182938259:C:A
182938311	chr1:182938311:T:C
182938614	chr1:182938614:C:T
182938803	chr1:182938803:T:C
182939163	chr1:182939163:A:T
182939701	chr1:182939701:T:A
182940127	chr1:182940127:C:T
182940353	chr1:182940353:A:G
182940657	chr1:182940657:T:C
182941345	chr1:182941345:G:A
182941756	chr1:182941756:T:C
182942045	chr1:182942045:T:A
182942143	chr1:182942143:G:A
182944519	chr1:182944519:A:G
182944784	chr1:182944784:C:T
182944923	chr1:182944923:C:T
182945108	chr1:182945108:C:T
182945415	chr1:182945415:A:G
182945472	chr1:182945472:T:C
182946172	chr1:182946172:T:C
182946175	chr1:182946175:C:T
182946668	chr1:182946668:T:C
182947198	chr1:182947198:T:C
182947566	chr1:182947566:G:A
182947594	chr1:182947594:T:C
182948794	chr1:182948794:A:T
182949289	chr1:182949289:A:AG
182949355	chr1:182949355:A:G
182949376	chr1:182949376:G:A
182949499	chr1:182949499:C:A
182949873	chr1:182949873:C:T
182950898	chr1:182950898:A:G
182951103	chr1:182951103:A:G
182951141	chr1:182951141:T:C
182951211	chr1:182951211:TA:T
182951330	chr1:182951330:A:G
182951447	chr1:182951447:A:G
182951577	chr1:182951577:G:T
182951846	chr1:182951846:T:C
182952687	chr1:182952687:A:T
182952868	chr1:182952868:G:T
182953004	chr1:182953004:C:A
182953208	chr1:182953208:T:G
182954683	chr1:182954683:G:A
182954703	chr1:182954703:C:T
182955175	chr1:182955175:T:C
182955293	chr1:182955293:A:G
182956160	chr1:182956160:T:C
182956242	chr1:182956242:C:T
182956823	chr1:182956823:AT:A
182956989	chr1:182956989:C:CCAATTACCA
182957431	chr1:182957431:T:C
182957579	chr1:182957579:G:C
182957787	chr1:182957787:A:C
182958182	chr1:182958182:A:G
182958189	chr1:182958189:A:C
182958207	chr1:182958207:C:T
182958336	chr1:182958336:A:G
182958378	chr1:182958378:C:T
182959071	chr1:182959071:A:G
182959122	chr1:182959122:A:C
182959580	chr1:182959580:T:C
182959607	chr1:182959607:T:C
182959844	chr1:182959844:G:A
182959893	chr1:182959893:A:G
182960153	chr1:182960153:C:T
182960285	chr1:182960285:C:T
182960317	chr1:182960317:C:G
182960380	chr1:182960380:A:G
182960430	chr1:182960430:T:G
182960532	chr1:182960532:C:T
182960658	chr1:182960658:T:G
182960722	chr1:182960722:C:T
182961059	chr1:182961059:C:A
182961179	chr1:182961179:G:A
182961432	chr1:182961432:A:G
182961460	chr1:182961460:G:T
182961925	chr1:182961925:A:G
182962039	chr1:182962039:A:T
182962070	chr1:182962070:C:T
182962197	chr1:182962197:A:G
182962372	chr1:182962372:G:A
182962755	chr1:182962755:A:G
182962811	chr1:182962811:C:T
182962904	chr1:182962904:T:C
182962918	chr1:182962918:T:A
182963376	chr1:182963376:T:C
182963649	chr1:182963649:G:GGAGTCT
182963839	chr1:182963839:A:C
182963856	chr1:182963856:A:T
182964097	chr1:182964097:G:A
182964195	chr1:182964195:G:A
182964208	chr1:182964208:T:C
182964213	chr1:182964213:T:A
182964668	chr1:182964668:C:T
182964829	chr1:182964829:T:C
182964869	chr1:182964869:T:A
182964977	chr1:182964977:A:G
182964989	chr1:182964989:G:A
182965004	chr1:182965004:G:A
182965098	chr1:182965098:A:G
182965318	chr1:182965318:C:G
182965602	chr1:182965602:G:T
182965620	chr1:182965620:A:G
182965755	chr1:182965755:C:A
182965787	chr1:182965787:C:T
182965950	chr1:182965950:A:C
182966177	chr1:182966177:C:A
182966189	chr1:182966189:C:T
182966439	chr1:182966439:G:A
182966570	chr1:182966570:C:T
182966766	chr1:182966766:G:GT
182966818	chr1:182966818:T:C
182966844	chr1:182966844:T:G
182967078	chr1:182967078:A:T
182967167	chr1:182967167:G:A
182967185	chr1:182967185:T:C
182967194	chr1:182967194:C:T
182967458	chr1:182967458:T:A
182967459	chr1:182967459:T:A
182967639	chr1:182967639:AC:A
182967825	chr1:182967825:A:C
182967935	chr1:182967935:A:T
182967984	chr1:182967984:C:G
182968101	chr1:182968101:C:T
182968281	chr1:182968281:G:A
182968967	chr1:182968967:A:G
182968980	chr1:182968980:G:C
182969019	chr1:182969019:G:A
182969155	chr1:182969155:A:G
182969381	chr1:182969381:G:A
182969649	chr1:182969649:C:T
182969709	chr1:182969709:C:T
182969736	chr1:182969736:G:C
182969848	chr1:182969848:T:C
182969935	chr1:182969935:C:T
182970566	chr1:182970566:T:C
182970768	chr1:182970768:T:C
182970774	chr1:182970774:T:C
182970879	chr1:182970879:C:T
182970891	chr1:182970891:TG:T
182970979	chr1:182970979:C:T
182971009	chr1:182971009:G:C
182971018	chr1:182971018:A:G
182971026	chr1:182971026:C:T
182971027	chr1:182971027:G:A
182971038	chr1:182971038:T:A
182971555	chr1:182971555:T:C
182971588	chr1:182971588:A:G
182971795	chr1:182971795:C:T
182972126	chr1:182972126:G:A
182973015	chr1:182973015:C:G
182973017	chr1:182973017:G:A
182973037	chr1:182973037:G:A
182973067	chr1:182973067:G:A
182973676	chr1:182973676:A:G
182973682	chr1:182973682:G:A
182973721	chr1:182973721:G:T
182973940	chr1:182973940:T:C
182973959	chr1:182973959:C:T
182974083	chr1:182974083:T:C
182974827	chr1:182974827:T:C
182975180	chr1:182975180:G:T
182975324	chr1:182975324:AATAG:A
182975484	chr1:182975484:A:G
182976133	chr1:182976133:T:C
182976226	chr1:182976226:A:G
182976263	chr1:182976263:T:A
182976295	chr1:182976295:T:C
182976707	chr1:182976707:C:T
182977265	chr1:182977265:T:C
182977451	chr1:182977451:C:T
182977476	chr1:182977476:G:GCTA
182977611	chr1:182977611:T:C
182977708	chr1:182977708:C:T
182978080	chr1:182978080:C:A
182978211	chr1:182978211:G:A
182978237	chr1:182978237:T:A
182978274	chr1:182978274:G:T
182978294	chr1:182978294:C:T
182978503	chr1:182978503:T:C
182978533	chr1:182978533:T:G
182978587	chr1:182978587:C:T
182978680	chr1:182978680:G:A
182978911	chr1:182978911:G:A
182979231	chr1:182979231:A:G
182979386	chr1:182979386:A:G
182979946	chr1:182979946:A:G
182980238	chr1:182980238:T:C
182980662	chr1:182980662:C:T
182980901	chr1:182980901:G:A
182981139	chr1:182981139:T:C
182981164	chr1:182981164:G:A
182981173	chr1:182981173:A:G
182981291	chr1:182981291:G:A
182981938	chr1:182981938:C:A
182982282	chr1:182982282:G:A
182982334	chr1:182982334:C:T
182982537	chr1:182982537:CAG:C
182982718	chr1:182982718:A:G
182982723	chr1:182982723:C:G
182982729	chr1:182982729:C:T
182983518	chr1:182983518:T:C
182983654	chr1:182983654:G:A
182983744	chr1:182983744:C:T
182984166	chr1:182984166:C:G
182984406	chr1:182984406:C:T
182984810	chr1:182984810:A:G
182984937	chr1:182984937:T:C
182985035	chr1:182985035:G:A
182985077	chr1:182985077:G:A
182985240	chr1:182985240:G:A
182985467	chr1:182985467:A:G
182985752	chr1:182985752:C:T
182985767	chr1:182985767:T:C
182985924	chr1:182985924:GTC:G
182986466	chr1:182986466:C:T
182986549	chr1:182986549:T:G
182986767	chr1:182986767:A:C
182987025	chr1:182987025:A:C
182987387	chr1:182987387:T:C
182988219	chr1:182988219:G:A
182988387	chr1:182988387:A:G
182988465	chr1:182988465:T:A
182988698	chr1:182988698:T:A
182988744	chr1:182988744:A:G
182988887	chr1:182988887:A:G
182989102	chr1:182989102:C:T
182989330	chr1:182989330:A:G
182989369	chr1:182989369:C:T
182989370	chr1:182989370:G:A
182989428	chr1:182989428:A:G
182989500	chr1:182989500:T:C
182989560	chr1:182989560:G:C
182989647	chr1:182989647:C:T
182989833	chr1:182989833:C:T
182990025	chr1:182990025:G:C
182990229	chr1:182990229:C:A
182990335	chr1:182990335:A:G
182990422	chr1:182990422:T:C
182990574	chr1:182990574:T:C
182990813	chr1:182990813:C:T
182991184	chr1:182991184:T:C
182992076	chr1:182992076:G:C
182992132	chr1:182992132:A:G
182992745	chr1:182992745:G:A
182992882	chr1:182992882:G:C
182992967	chr1:182992967:A:G
182993386	chr1:182993386:C:A
182994245	chr1:182994245:A:G
182994586	chr1:182994586:C:T
182994684	chr1:182994684:A:G
182994771	chr1:182994771:C:A
182994809	chr1:182994809:T:C
182994829	chr1:182994829:C:T
182995043	chr1:182995043:G:C
182995128	chr1:182995128:T:A
182995161	chr1:182995161:C:T
182995222	chr1:182995222:C:T
182995226	chr1:182995226:A:C
182995306	chr1:182995306:G:C
182995314	chr1:182995314:C:T
182995502	chr1:182995502:G:A
182995657	chr1:182995657:G:A
182995715	chr1:182995715:CT:C
182995806	chr1:182995806:A:T
182995810	chr1:182995810:G:C
182995923	chr1:182995923:C:T
182995936	chr1:182995936:T:C
182995961	chr1:182995961:T:C
182995997	chr1:182995997:C:T
182996519	chr1:182996519:A:G
182996532	chr1:182996532:C:T
182996937	chr1:182996937:G:A
182996965	chr1:182996965:C:T
182997201	chr1:182997201:AT:A
182997651	chr1:182997651:A:T
182998715	chr1:182998715:G:C
182999480	chr1:182999480:T:C
182999486	chr1:182999486:T:C
183000100	chr1:183000100:G:T
183000693	chr1:183000693:C:A
183000833	chr1:183000833:C:T
183001090	chr1:183001090:T:A
183001103	chr1:183001103:G:T
183001161	chr1:183001161:AG:A
183001202	chr1:183001202:T:A
183001209	chr1:183001209:T:C
183001389	chr1:183001389:T:C
183001412	chr1:183001412:A:G
183001563	chr1:183001563:T:C
183001730	chr1:183001730:C:T
183002668	chr1:183002668:C:T
183002830	chr1:183002830:G:T
183002978	chr1:183002978:T:G
183002989	chr1:183002989:T:G
183003407	chr1:183003407:A:G
183003889	chr1:183003889:C:A
183004023	chr1:183004023:T:A
183004051	chr1:183004051:C:T
183004329	chr1:183004329:G:C
183004356	chr1:183004356:A:G
183005188	chr1:183005188:GTA:G
183005437	chr1:183005437:T:C
183005463	chr1:183005463:C:G
183005572	chr1:183005572:C:T
183005615	chr1:183005615:T:A
183005744	chr1:183005744:A:AG
183005965	chr1:183005965:T:C
183006011	chr1:183006011:G:A
183006067	chr1:183006067:G:A
183006164	chr1:183006164:G:A
183006186	chr1:183006186:C:T
183006194	chr1:183006194:G:A
183006362	chr1:183006362:C:T
183006539	chr1:183006539:C:T
183006794	chr1:183006794:G:A
183006893	chr1:183006893:A:G
183006899	chr1:183006899:C:T
183006998	chr1:183006998:A:C
183007786	chr1:183007786:C:T
183007988	chr1:183007988:A:G
183008062	chr1:183008062:C:T
183008558	chr1:183008558:A:T
183009171	chr1:183009171:C:T
183009239	chr1:183009239:T:C
183009447	chr1:183009447:G:T
183009471	chr1:183009471:T:C
183009474	chr1:183009474:G:A
183009548	chr1:183009548:C:T
183009738	chr1:183009738:T:C
183009970	chr1:183009970:G:A
183010141	chr1:183010141:T:C
183010242	chr1:183010242:T:A
183010425	chr1:183010425:C:T
183010488	chr1:183010488:T:C
183010545	chr1:183010545:G:A
183010740	chr1:183010740:G:A
183011256	chr1:183011256:AG:A
183011333	chr1:183011333:T:C
183011370	chr1:183011370:C:T
183011645	chr1:183011645:G:A
183011745	chr1:183011745:T:C
183013038	chr1:183013038:T:A
183013137	chr1:183013137:G:A
183013246	chr1:183013246:G:A
183013262	chr1:183013262:G:T
183013326	chr1:183013326:C:A
183013403	chr1:183013403:T:G
183013462	chr1:183013462:TG:T
183013472	chr1:183013472:A:T
183013743	chr1:183013743:G:C
183014062	chr1:183014062:G:C
183014198	chr1:183014198:A:C
183014261	chr1:183014261:G:T
183014500	chr1:183014500:GTCTT:G
183014691	chr1:183014691:A:G
183014697	chr1:183014697:G:C
183014892	chr1:183014892:C:T
183015297	chr1:183015297:G:A
183015462	chr1:183015462:G:A
183015848	chr1:183015848:C:T
183015961	chr1:183015961:T:C
183016227	chr1:183016227:C:T
183016305	chr1:183016305:CCTGACCTCCTGAT:C
183016446	chr1:183016446:G:A
183016556	chr1:183016556:CAAGT:C
183016581	chr1:183016581:A:G
183016831	chr1:183016831:C:T
183017017	chr1:183017017:A:G
183017306	chr1:183017306:G:A
183017457	chr1:183017457:T:C
183017490	chr1:183017490:G:C
183017544	chr1:183017544:C:T
183017630	chr1:183017630:C:T
183017652	chr1:183017652:T:C
183018077	chr1:183018077:T:C
183018113	chr1:183018113:A:G
183018261	chr1:183018261:C:T
183018372	chr1:183018372:A:G
183018602	chr1:183018602:G:T
183018667	chr1:183018667:A:G
183018892	chr1:183018892:G:A
183019117	chr1:183019117:A:G
183019217	chr1:183019217:G:A
183019274	chr1:183019274:G:A
183019279	chr1:183019279:G:A
183019856	chr1:183019856:T:A
183020134	chr1:183020134:A:G
183020231	chr1:183020231:C:T
183020379	chr1:183020379:T:C
183020814	chr1:183020814:T:A
183021128	chr1:183021128:A:ACT
183021513	chr1:183021513:C:T
183021699	chr1:183021699:T:C
183021794	chr1:183021794:C:A
183022220	chr1:183022220:T:C
183022282	chr1:183022282:A:G
183022327	chr1:183022327:T:C
183022613	chr1:183022613:G:GCGTA
183023054	chr1:183023054:C:G
183024223	chr1:183024223:G:T
183024303	chr1:183024303:T:C
183024687	chr1:183024687:T:G
183024690	chr1:183024690:TC:T
183024825	chr1:183024825:T:C
183024949	chr1:183024949:A:G
183024980	chr1:183024980:G:A
183025145	chr1:183025145:TC:T
183025165	chr1:183025165:T:C
183025201	chr1:183025201:A:G
183025333	chr1:183025333:TA:T
183026098	chr1:183026098:G:A
183026264	chr1:183026264:T:C
183026290	chr1:183026290:A:T
183026473	chr1:183026473:A:G
183026762	chr1:183026762:A:G
183026774	chr1:183026774:TTAAAA:T
183026779	chr1:183026779:A:C
183026917	chr1:183026917:T:C
183027099	chr1:183027099:T:C
183027107	chr1:183027107:C:T
183027199	chr1:183027199:A:G
183027209	chr1:183027209:C:T
183027287	chr1:183027287:A:ACT
183027692	chr1:183027692:A:G
183028077	chr1:183028077:A:G
183028151	chr1:183028151:CCT:C
183028445	chr1:183028445:TAAATC:T
183028901	chr1:183028901:T:A
183029009	chr1:183029009:T:C
183029118	chr1:183029118:G:A
183029228	chr1:183029228:A:G
183029242	chr1:183029242:T:C
183029295	chr1:183029295:A:G
183029351	chr1:183029351:A:T
183029684	chr1:183029684:G:A
183030906	chr1:183030906:G:T
183031013	chr1:183031013:G:A
183031385	chr1:183031385:A:G
183031439	chr1:183031439:G:A
183031459	chr1:183031459:C:G
183032092	chr1:183032092:A:G
183032456	chr1:183032456:T:C
183032487	chr1:183032487:G:T
183033148	chr1:183033148:A:G
183034000	chr1:183034000:G:A
183034209	chr1:183034209:A:G
183034517	chr1:183034517:C:T
183034941	chr1:183034941:G:A
183035199	chr1:183035199:A:G
183035328	chr1:183035328:A:G
183035412	chr1:183035412:C:T
183036353	chr1:183036353:C:T
183036646	chr1:183036646:T:C
183036755	chr1:183036755:G:T
183037345	chr1:183037345:G:GT
183037776	chr1:183037776:A:G
183037896	chr1:183037896:C:CT
183038099	chr1:183038099:G:T
183038306	chr1:183038306:C:T
183038506	chr1:183038506:A:G
183039015	chr1:183039015:T:A
183039535	chr1:183039535:G:T
183039914	chr1:183039914:G:A
183040061	chr1:183040061:T:C
183040265	chr1:183040265:T:C
183040445	chr1:183040445:C:A
183040561	chr1:183040561:A:G
183040700	chr1:183040700:G:A
183041759	chr1:183041759:T:C
183042199	chr1:183042199:T:A
183042231	chr1:183042231:G:A
183043106	chr1:183043106:G:A
183043281	chr1:183043281:G:A
183043288	chr1:183043288:A:G
183043424	chr1:183043424:G:A
183043605	chr1:183043605:T:C
183044399	chr1:183044399:AT:A
183044651	chr1:183044651:G:A
183044664	chr1:183044664:C:G
183044853	chr1:183044853:T:G
183045013	chr1:183045013:A:G
183045087	chr1:183045087:G:C
183045154	chr1:183045154:G:A
183045215	chr1:183045215:AAT:A
183045499	chr1:183045499:A:G
183045914	chr1:183045914:T:C
183047506	chr1:183047506:G:A
183048088	chr1:183048088:A:G
183048210	chr1:183048210:T:C
183048511	chr1:183048511:A:G
183048584	chr1:183048584:C:T
183048634	chr1:183048634:A:G
183048638	chr1:183048638:A:G
183048927	chr1:183048927:A:G
183049573	chr1:183049573:C:T
183049830	chr1:183049830:A:C
183050505	chr1:183050505:A:T
183050747	chr1:183050747:T:C
183050771	chr1:183050771:A:G
183050846	chr1:183050846:G:A
183051301	chr1:183051301:A:G
183051310	chr1:183051310:A:G
183051616	chr1:183051616:A:G
183051627	chr1:183051627:G:A
183052366	chr1:183052366:A:G
183052373	chr1:183052373:C:T
183052741	chr1:183052741:T:C
183052775	chr1:183052775:A:G
183053164	chr1:183053164:A:T
183053736	chr1:183053736:G:GT
183053903	chr1:183053903:G:T
183054062	chr1:183054062:T:C
183054148	chr1:183054148:G:A
183054197	chr1:183054197:A:G
183054368	chr1:183054368:G:A
183054501	chr1:183054501:T:C
183054561	chr1:183054561:G:C
183055053	chr1:183055053:A:G
183055319	chr1:183055319:G:A
183055334	chr1:183055334:C:T
183055446	chr1:183055446:G:A
183055569	chr1:183055569:C:T
183056020	chr1:183056020:A:G
183056061	chr1:183056061:G:A
183056168	chr1:183056168:A:G
183056371	chr1:183056371:C:T
183056420	chr1:183056420:G:C
183056543	chr1:183056543:G:A
183056557	chr1:183056557:T:C
183056631	chr1:183056631:G:A
183056650	chr1:183056650:T:C
183056660	chr1:183056660:C:T
183056763	chr1:183056763:C:T
183056816	chr1:183056816:C:G
183057692	chr1:183057692:G:T
183058081	chr1:183058081:T:C
183058297	chr1:183058297:G:A
183058377	chr1:183058377:A:G
183059189	chr1:183059189:T:G
183059295	chr1:183059295:G:A
183059523	chr1:183059523:A:G
183059720	chr1:183059720:C:T
183059842	chr1:183059842:C:T
183059935	chr1:183059935:T:G
183060478	chr1:183060478:T:C
183060844	chr1:183060844:G:T
183060873	chr1:183060873:T:C
183061029	chr1:183061029:A:G
183061094	chr1:183061094:CT:C
183061097	chr1:183061097:G:A
183061298	chr1:183061298:T:C
183061679	chr1:183061679:C:T
183061983	chr1:183061983:C:T
183061997	chr1:183061997:C:T
183062121	chr1:183062121:C:T
183062506	chr1:183062506:T:G
183062772	chr1:183062772:C:T
183062889	chr1:183062889:G:C
183063115	chr1:183063115:C:A
183064093	chr1:183064093:A:G
183064978	chr1:183064978:G:A
183066245	chr1:183066245:A:G
183066333	chr1:183066333:A:G
183066530	chr1:183066530:C:T
183066608	chr1:183066608:T:C
183066920	chr1:183066920:A:G
183067018	chr1:183067018:T:C
183067046	chr1:183067046:A:G
183067139	chr1:183067139:A:T
183067383	chr1:183067383:A:G
183067520	chr1:183067520:G:A
183067681	chr1:183067681:A:G
183067749	chr1:183067749:C:T
183067956	chr1:183067956:A:G
183068560	chr1:183068560:T:C
183068668	chr1:183068668:A:G
183068822	chr1:183068822:G:A
183068856	chr1:183068856:C:T
183068898	chr1:183068898:C:T
183069288	chr1:183069288:G:T
183069868	chr1:183069868:G:A
183069882	chr1:183069882:T:C
183070563	chr1:183070563:G:A
183070779	chr1:183070779:G:A
183071006	chr1:183071006:C:T
183071337	chr1:183071337:T:C
183071380	chr1:183071380:AG:A
183071655	chr1:183071655:C:T
183072065	chr1:183072065:T:C
183072254	chr1:183072254:T:G
183072378	chr1:183072378:T:G
183072844	chr1:183072844:C:T
183073396	chr1:183073396:G:A
183073397	chr1:183073397:C:T
183073803	chr1:183073803:A:G
183074899	chr1:183074899:A:G
183074932	chr1:183074932:C:T
183075195	chr1:183075195:A:C
183075685	chr1:183075685:C:T
183075936	chr1:183075936:T:C
183075964	chr1:183075964:A:G
183076369	chr1:183076369:T:A
183076388	chr1:183076388:A:G
183076693	chr1:183076693:C:T
183076833	chr1:183076833:A:G
183076899	chr1:183076899:C:T
183076930	chr1:183076930:G:T
183077126	chr1:183077126:C:T
183077133	chr1:183077133:G:T
183077286	chr1:183077286:G:A
183078228	chr1:183078228:G:A
183078309	chr1:183078309:G:A
183078949	chr1:183078949:T:C
183079614	chr1:183079614:T:G
183079684	chr1:183079684:A:G
183080151	chr1:183080151:G:C
183080254	chr1:183080254:T:A
183080255	chr1:183080255:T:A
183080681	chr1:183080681:C:T
183080799	chr1:183080799:T:C
183080952	chr1:183080952:G:A
183081064	chr1:183081064:T:A
183081475	chr1:183081475:A:G
183081830	chr1:183081830:T:A
183081983	chr1:183081983:A:C
183082350	chr1:183082350:C:G
183082367	chr1:183082367:A:C
183082386	chr1:183082386:T:C
183082479	chr1:183082479:C:T
183082610	chr1:183082610:T:A
183082798	chr1:183082798:C:T
183082945	chr1:183082945:G:A
183083007	chr1:183083007:G:C
183083273	chr1:183083273:C:T
183083450	chr1:183083450:G:A
183083866	chr1:183083866:A:C
183083996	chr1:183083996:C:T
183084165	chr1:183084165:C:T
183084201	chr1:183084201:G:A
183084369	chr1:183084369:T:A
183084611	chr1:183084611:G:A
183084673	chr1:183084673:G:A
183085055	chr1:183085055:A:G
183085298	chr1:183085298:C:T
183085728	chr1:183085728:G:C
183085937	chr1:183085937:A:T
183086098	chr1:183086098:C:T
183086263	chr1:183086263:T:G
183086410	chr1:183086410:T:C
183086483	chr1:183086483:C:G
183087421	chr1:183087421:G:A
183087835	chr1:183087835:C:T
183088798	chr1:183088798:G:A
183089317	chr1:183089317:A:G
183089763	chr1:183089763:G:A
183089879	chr1:183089879:T:C
183090008	chr1:183090008:C:T
183090561	chr1:183090561:G:A
183090937	chr1:183090937:T:A
183091210	chr1:183091210:C:T
183091625	chr1:183091625:T:C
183091626	chr1:183091626:A:T
183091683	chr1:183091683:A:G
183091782	chr1:183091782:G:C
183091959	chr1:183091959:T:G
183092216	chr1:183092216:A:G
183092516	chr1:183092516:A:T
183092690	chr1:183092690:A:T
183092755	chr1:183092755:T:G
183092768	chr1:183092768:T:G
183092953	chr1:183092953:C:T
183093315	chr1:183093315:T:C
183093507	chr1:183093507:C:T
183093784	chr1:183093784:T:C
183093813	chr1:183093813:T:C
183094001	chr1:183094001:A:G
183094392	chr1:183094392:C:T
183094581	chr1:183094581:T:C
183094603	chr1:183094603:G:A
183094858	chr1:183094858:C:T
183094944	chr1:183094944:C:T
183095091	chr1:183095091:C:T
183096048	chr1:183096048:C:T
183096062	chr1:183096062:T:G
183096193	chr1:183096193:G:A
183096225	chr1:183096225:T:TA
183096500	chr1:183096500:C:T
183096769	chr1:183096769:C:T
183096808	chr1:183096808:AT:A
183096837	chr1:183096837:T:G
183096895	chr1:183096895:A:G
183097119	chr1:183097119:T:G
183097466	chr1:183097466:A:G
183097639	chr1:183097639:C:T
183097994	chr1:183097994:T:TG
183098092	chr1:183098092:C:T
183098219	chr1:183098219:G:A
183099783	chr1:183099783:G:T
183100146	chr1:183100146:G:C
183100736	chr1:183100736:C:T
183101330	chr1:183101330:G:A
183101444	chr1:183101444:A:G
183101461	chr1:183101461:C:T
183101729	chr1:183101729:G:A
183101920	chr1:183101920:A:G
183102623	chr1:183102623:C:G
183103012	chr1:183103012:C:T
183103455	chr1:183103455:T:C
183103566	chr1:183103566:C:T
183103651	chr1:183103651:G:T
183103773	chr1:183103773:T:C
183103974	chr1:183103974:T:TTG
183104131	chr1:183104131:A:G
183104184	chr1:183104184:G:C
183104272	chr1:183104272:C:A
183104343	chr1:183104343:G:A
183104349	chr1:183104349:C:A
183104430	chr1:183104430:T:C
183104619	chr1:183104619:A:G
183105403	chr1:183105403:TAGAAAGAACAG:T
183105441	chr1:183105441:A:G
183105447	chr1:183105447:T:C
183105582	chr1:183105582:T:C
183105629	chr1:183105629:T:C
183105740	chr1:183105740:C:T
183105829	chr1:183105829:C:T
183105963	chr1:183105963:A:G
183105986	chr1:183105986:C:G
183106280	chr1:183106280:G:A
183106289	chr1:183106289:A:G
183106321	chr1:183106321:T:C
183106597	chr1:183106597:A:G
183106643	chr1:183106643:T:C
183106647	chr1:183106647:G:C
183107152	chr1:183107152:A:G
183107365	chr1:183107365:T:G
183107446	chr1:183107446:C:T
183107556	chr1:183107556:C:T
183107703	chr1:183107703:G:A
183107711	chr1:183107711:T:A
183107746	chr1:183107746:C:T
183107885	chr1:183107885:A:G
183108161	chr1:183108161:A:AG
183108320	chr1:183108320:G:C
183108475	chr1:183108475:G:C
183108480	chr1:183108480:C:T
183108483	chr1:183108483:C:T
183108662	chr1:183108662:T:C
183108761	chr1:183108761:T:C
183109327	chr1:183109327:A:G
183109577	chr1:183109577:G:T
183110117	chr1:183110117:C:T
183110241	chr1:183110241:G:A
183110267	chr1:183110267:T:G
183110277	chr1:183110277:C:T
183110374	chr1:183110374:C:T
183110515	chr1:183110515:G:A
183110527	chr1:183110527:C:T
183110632	chr1:183110632:G:A
183110718	chr1:183110718:T:C
183110830	chr1:183110830:G:A
183111175	chr1:183111175:C:T
183111233	chr1:183111233:C:T
183111234	chr1:183111234:A:G
183111404	chr1:183111404:A:G
183111429	chr1:183111429:G:A
183111552	chr1:183111552:C:T
183111738	chr1:183111738:A:G
183111789	chr1:183111789:A:AC
183111833	chr1:183111833:G:A
183111880	chr1:183111880:G:C
183111906	chr1:183111906:A:G
183111996	chr1:183111996:G:A
183112059	chr1:183112059:A:C
183112732	chr1:183112732:G:A
183112755	chr1:183112755:A:G
183112932	chr1:183112932:C:T
183113205	chr1:183113205:T:C
183113393	chr1:183113393:T:C
183114413	chr1:183114413:T:C
183115094	chr1:183115094:C:T
183115208	chr1:183115208:G:A
183115473	chr1:183115473:C:A
183115508	chr1:183115508:T:C
183115548	chr1:183115548:C:T
183115551	chr1:183115551:C:A
183115955	chr1:183115955:C:T
183116061	chr1:183116061:T:C
183116075	chr1:183116075:A:G
183116115	chr1:183116115:G:A
183116189	chr1:183116189:G:A
183116433	chr1:183116433:C:T
183116561	chr1:183116561:A:G
183116620	chr1:183116620:A:G
183117055	chr1:183117055:T:C
183117103	chr1:183117103:G:A
183117772	chr1:183117772:T:C
183118350	chr1:183118350:A:T
183118380	chr1:183118380:A:C
183118545	chr1:183118545:G:A
183118592	chr1:183118592:A:G
183118701	chr1:183118701:C:T
183118878	chr1:183118878:T:A
183118961	chr1:183118961:T:C
183119195	chr1:183119195:T:C
183119472	chr1:183119472:A:G
183119741	chr1:183119741:AG:A
183119742	chr1:183119742:G:A
183119853	chr1:183119853:A:G
183119973	chr1:183119973:G:C
183120033	chr1:183120033:G:A
183120388	chr1:183120388:A:AC
183120692	chr1:183120692:T:C
183120735	chr1:183120735:T:C
183120830	chr1:183120830:G:GT
183120876	chr1:183120876:G:A
183120922	chr1:183120922:C:T
183121130	chr1:183121130:T:A
183121259	chr1:183121259:A:T
183121362	chr1:183121362:A:G
183121616	chr1:183121616:A:G
183121654	chr1:183121654:G:A
183121923	chr1:183121923:G:A
183122023	chr1:183122023:T:C
183122046	chr1:183122046:G:A
183122264	chr1:183122264:G:A
183122661	chr1:183122661:G:C
183122785	chr1:183122785:G:A
183123102	chr1:183123102:G:A
183123268	chr1:183123268:A:G
183123269	chr1:183123269:C:G
183123356	chr1:183123356:C:A
183123365	chr1:183123365:C:T
183123892	chr1:183123892:A:G
183123893	chr1:183123893:A:T
183124740	chr1:183124740:T:C
183125056	chr1:183125056:T:C
183125075	chr1:183125075:T:C
183125187	chr1:183125187:C:T
183125412	chr1:183125412:T:C
183125667	chr1:183125667:G:A
183125889	chr1:183125889:C:T
183125913	chr1:183125913:G:A
183126099	chr1:183126099:A:G
183126342	chr1:183126342:G:A
183126461	chr1:183126461:T:C
183126630	chr1:183126630:A:G
183126859	chr1:183126859:G:A
183127447	chr1:183127447:T:C
183127499	chr1:183127499:G:A
183127533	chr1:183127533:C:T
183127559	chr1:183127559:T:C
183127745	chr1:183127745:A:G
183127834	chr1:183127834:A:G
183128247	chr1:183128247:T:G
183128251	chr1:183128251:A:T
183128263	chr1:183128263:A:G
183128285	chr1:183128285:C:T
183128286	chr1:183128286:A:G
183128292	chr1:183128292:G:A
183128516	chr1:183128516:C:G
183128770	chr1:183128770:G:A
183128821	chr1:183128821:G:GTTA
183128866	chr1:183128866:A:G
183129073	chr1:183129073:C:T
183129145	chr1:183129145:G:A
183129282	chr1:183129282:G:A
183129666	chr1:183129666:T:C
183129765	chr1:183129765:T:C
183129829	chr1:183129829:T:TA
183130266	chr1:183130266:A:G
183130425	chr1:183130425:G:A
183130566	chr1:183130566:G:A
183130686	chr1:183130686:G:A
183131091	chr1:183131091:T:C
183131420	chr1:183131420:T:C
183131461	chr1:183131461:A:G
183131749	chr1:183131749:G:A
183131903	chr1:183131903:A:G
183131923	chr1:183131923:C:G
183132020	chr1:183132020:C:T
183132021	chr1:183132021:G:A
183132167	chr1:183132167:C:T
183132187	chr1:183132187:G:A
183132316	chr1:183132316:T:G
183132380	chr1:183132380:TTTTTG:T
183132447	chr1:183132447:A:G
183132490	chr1:183132490:G:A
183132551	chr1:183132551:G:A
183132996	chr1:183132996:T:C
183133003	chr1:183133003:C:T
183133095	chr1:183133095:G:C
183133098	chr1:183133098:A:T
183133281	chr1:183133281:G:A
183133584	chr1:183133584:C:T
183133679	chr1:183133679:C:T
183133720	chr1:183133720:T:C
183133776	chr1:183133776:T:A
183133946	chr1:183133946:C:T
183134248	chr1:183134248:T:G
183134260	chr1:183134260:G:C
183134368	chr1:183134368:G:A
183134416	chr1:183134416:T:C
183134469	chr1:183134469:A:G
183134878	chr1:183134878:G:A
183134944	chr1:183134944:C:G
183134945	chr1:183134945:A:G
183135392	chr1:183135392:T:C
183135417	chr1:183135417:G:A
183135611	chr1:183135611:C:A
183135646	chr1:183135646:A:G
183135676	chr1:183135676:C:G
183135728	chr1:183135728:T:A
183135809	chr1:183135809:G:A
183135812	chr1:183135812:T:C
183135959	chr1:183135959:C:A
183135970	chr1:183135970:G:A
183136189	chr1:183136189:C:T
183136399	chr1:183136399:T:C
183136635	chr1:183136635:C:T
183136762	chr1:183136762:C:CATTG
183137018	chr1:183137018:A:T
183137095	chr1:183137095:C:A
183137161	chr1:183137161:G:C
183137254	chr1:183137254:A:G
183137488	chr1:183137488:T:TG
183137604	chr1:183137604:G:A
183137821	chr1:183137821:A:C
183137986	chr1:183137986:G:T
183138530	chr1:183138530:G:A
183138734	chr1:183138734:C:T
183138769	chr1:183138769:G:A
183139345	chr1:183139345:T:C
183139899	chr1:183139899:G:A
183140036	chr1:183140036:A:G
183140101	chr1:183140101:G:A
183140124	chr1:183140124:AT:A
183141158	chr1:183141158:ATT:A
183142757	chr1:183142757:C:T
183142906	chr1:183142906:G:C
183142981	chr1:183142981:G:A
183143069	chr1:183143069:C:T
183143134	chr1:183143134:C:T
183143370	chr1:183143370:T:C
183143431	chr1:183143431:T:C
183143629	chr1:183143629:A:G
183143826	chr1:183143826:T:A
183143977	chr1:183143977:G:A
183144047	chr1:183144047:C:G
183144076	chr1:183144076:A:G
183144444	chr1:183144444:A:G
183144727	chr1:183144727:C:T
183145011	chr1:183145011:T:C
183145430	chr1:183145430:C:T
183145499	chr1:183145499:G:A
183145507	chr1:183145507:T:C
183145662	chr1:183145662:A:G
183145669	chr1:183145669:A:C
183145821	chr1:183145821:A:G
183145883	chr1:183145883:C:T
183145905	chr1:183145905:G:A
183145918	chr1:183145918:C:G
183145936	chr1:183145936:C:T
183145962	chr1:183145962:C:T
183146188	chr1:183146188:C:T
183146507	chr1:183146507:A:G
183146549	chr1:183146549:T:C
183146754	chr1:183146754:T:G
183146817	chr1:183146817:G:A
183147129	chr1:183147129:C:G
183147250	chr1:183147250:T:G
183147375	chr1:183147375:G:A
183147396	chr1:183147396:A:G
183147551	chr1:183147551:A:G
183147591	chr1:183147591:G:A
183147641	chr1:183147641:C:T
183147722	chr1:183147722:T:C
183147761	chr1:183147761:T:C
183147816	chr1:183147816:G:A
183147838	chr1:183147838:C:T
183148173	chr1:183148173:C:T
183148245	chr1:183148245:C:T
183148249	chr1:183148249:C:G
183148257	chr1:183148257:A:C
183148263	chr1:183148263:T:A
183148288	chr1:183148288:T:G
183148342	chr1:183148342:C:T
183148379	chr1:183148379:CT:C
183148625	chr1:183148625:A:G
183148869	chr1:183148869:T:C
183149011	chr1:183149011:T:TA
183149024	chr1:183149024:T:C
183149147	chr1:183149147:T:C
183149218	chr1:183149218:T:C
183149261	chr1:183149261:A:G
183149303	chr1:183149303:A:G
183150407	chr1:183150407:AT:A
183150589	chr1:183150589:T:A
183150887	chr1:183150887:A:G
183151047	chr1:183151047:A:G
183151060	chr1:183151060:AACTT:A
183151333	chr1:183151333:G:A
183151497	chr1:183151497:AT:A
183151690	chr1:183151690:G:A
183151780	chr1:183151780:G:A
183151893	chr1:183151893:A:G
183152391	chr1:183152391:G:A
183152504	chr1:183152504:A:G
183152507	chr1:183152507:G:A
183152890	chr1:183152890:A:G
183153012	chr1:183153012:C:T
183153018	chr1:183153018:T:G
183153452	chr1:183153452:A:G
183153583	chr1:183153583:C:A
183153725	chr1:183153725:A:G
183153888	chr1:183153888:G:A
183154312	chr1:183154312:A:G
183154541	chr1:183154541:G:A
183154576	chr1:183154576:C:T
183154627	chr1:183154627:G:A
183154665	chr1:183154665:C:T
183154963	chr1:183154963:A:G
183155031	chr1:183155031:A:G
183155130	chr1:183155130:A:C
183155635	chr1:183155635:G:A
183155637	chr1:183155637:C:T
183155639	chr1:183155639:G:C
183155944	chr1:183155944:A:G
183156274	chr1:183156274:AT:A
183156407	chr1:183156407:A:G
183156775	chr1:183156775:G:A
183156889	chr1:183156889:C:T
183157045	chr1:183157045:G:A
183157292	chr1:183157292:G:T
183157751	chr1:183157751:C:G
183157795	chr1:183157795:G:A
183157995	chr1:183157995:T:C
183158238	chr1:183158238:T:A
183158261	chr1:183158261:G:A
183158619	chr1:183158619:G:A
183158805	chr1:183158805:G:A
183158900	chr1:183158900:T:C
183159066	chr1:183159066:G:A
183159136	chr1:183159136:T:C
183160557	chr1:183160557:TTG:T
183161193	chr1:183161193:C:T
183161200	chr1:183161200:A:G
183161425	chr1:183161425:G:GA
183161477	chr1:183161477:G:A
183161488	chr1:183161488:C:T
183161558	chr1:183161558:T:C
183161986	chr1:183161986:G:A
183161987	chr1:183161987:A:G
183162042	chr1:183162042:A:G
183162182	chr1:183162182:A:G
183162206	chr1:183162206:A:C
183162373	chr1:183162373:T:A
183162377	chr1:183162377:C:T
183162456	chr1:183162456:G:A
183162591	chr1:183162591:G:A
183162884	chr1:183162884:T:G
183162971	chr1:183162971:G:C
183163355	chr1:183163355:T:G
183163437	chr1:183163437:T:C
183163471	chr1:183163471:A:G
183163633	chr1:183163633:G:A
183163855	chr1:183163855:C:A
183164010	chr1:183164010:A:C
183164161	chr1:183164161:A:T
183164224	chr1:183164224:A:C
183164365	chr1:183164365:G:A
183164559	chr1:183164559:T:A
183164638	chr1:183164638:T:C
183164802	chr1:183164802:G:A
183165584	chr1:183165584:A:G
183165597	chr1:183165597:G:A
183165773	chr1:183165773:T:C
183165931	chr1:183165931:C:T
183165932	chr1:183165932:G:A
183166044	chr1:183166044:G:A
183166171	chr1:183166171:C:T
183166207	chr1:183166207:C:T
183166212	chr1:183166212:C:T
183166236	chr1:183166236:T:C
183166382	chr1:183166382:A:G
183166605	chr1:183166605:A:G
183167022	chr1:183167022:A:T
183167061	chr1:183167061:A:G
183167069	chr1:183167069:A:G
183167165	chr1:183167165:C:T
183167202	chr1:183167202:A:C
183167257	chr1:183167257:T:G
183167360	chr1:183167360:T:C
183167373	chr1:183167373:T:C
183167408	chr1:183167408:C:T
183167748	chr1:183167748:G:A
183167917	chr1:183167917:A:T
183167946	chr1:183167946:T:C
183168008	chr1:183168008:G:A
183168114	chr1:183168114:C:T
183168152	chr1:183168152:G:T
183168413	chr1:183168413:G:C
183168603	chr1:183168603:G:A
183168747	chr1:183168747:CT:C
183168893	chr1:183168893:G:A
183169019	chr1:183169019:C:T
183169192	chr1:183169192:A:G
183169311	chr1:183169311:A:G
183169416	chr1:183169416:C:T
183169552	chr1:183169552:A:G
183169581	chr1:183169581:C:T
183169582	chr1:183169582:G:A
183169590	chr1:183169590:A:G
183169606	chr1:183169606:C:T
183169639	chr1:183169639:G:A
183169682	chr1:183169682:G:A
183169764	chr1:183169764:G:A
183169773	chr1:183169773:G:A
183169799	chr1:183169799:G:A
183169811	chr1:183169811:G:A
183169814	chr1:183169814:T:C
183169977	chr1:183169977:A:C
183169979	chr1:183169979:A:C
183169995	chr1:183169995:G:A
183170196	chr1:183170196:A:G
183170226	chr1:183170226:T:C
183170257	chr1:183170257:C:T
183170262	chr1:183170262:A:C
183170482	chr1:183170482:T:A
183170489	chr1:183170489:C:T
183170507	chr1:183170507:T:C
183170522	chr1:183170522:C:T
183170528	chr1:183170528:T:C
183170762	chr1:183170762:C:T
183170829	chr1:183170829:G:A
183170833	chr1:183170833:C:G
183170975	chr1:183170975:A:G
183170985	chr1:183170985:G:T
183171038	chr1:183171038:A:G
183171431	chr1:183171431:A:G
183171453	chr1:183171453:A:G
183171644	chr1:183171644:T:C
183171886	chr1:183171886:A:G
183172059	chr1:183172059:A:C
183172339	chr1:183172339:A:G
183172792	chr1:183172792:T:C
183172928	chr1:183172928:A:G
183173022	chr1:183173022:C:T
183173057	chr1:183173057:G:C
183173302	chr1:183173302:C:T
183173303	chr1:183173303:G:A
183173365	chr1:183173365:T:C
183173441	chr1:183173441:C:T
183173444	chr1:183173444:C:T
183173583	chr1:183173583:C:A
183173869	chr1:183173869:CACATT:C
183173981	chr1:183173981:G:A
183174050	chr1:183174050:G:A
183174287	chr1:183174287:G:A
183174632	chr1:183174632:G:A
183174673	chr1:183174673:A:AT
183174848	chr1:183174848:C:T
183175063	chr1:183175063:T:C
183175169	chr1:183175169:G:T
183175264	chr1:183175264:G:A
183175571	chr1:183175571:T:C
183175590	chr1:183175590:C:T
183175677	chr1:183175677:C:A
183175980	chr1:183175980:T:G
183176008	chr1:183176008:A:G
183176070	chr1:183176070:A:AAGT
183176212	chr1:183176212:G:A
183176326	chr1:183176326:G:A
183176329	chr1:183176329:TCTTTTAGA:T
183176411	chr1:183176411:G:A
183176415	chr1:183176415:C:T
183176418	chr1:183176418:C:T
183176455	chr1:183176455:A:G
183176501	chr1:183176501:A:G
183176505	chr1:183176505:A:G
183176509	chr1:183176509:C:T
183176519	chr1:183176519:G:A
183176558	chr1:183176558:C:A
183176638	chr1:183176638:A:G
183176747	chr1:183176747:A:C
183176785	chr1:183176785:A:C
183176982	chr1:183176982:C:T
183177135	chr1:183177135:G:A
183177196	chr1:183177196:A:G
183177220	chr1:183177220:C:T
183177388	chr1:183177388:T:G
183177612	chr1:183177612:A:G
183177831	chr1:183177831:G:GTA
183177853	chr1:183177853:T:G
183177960	chr1:183177960:T:C
183178396	chr1:183178396:G:A
183179093	chr1:183179093:G:A
183179257	chr1:183179257:A:G
183179891	chr1:183179891:C:T
183179892	chr1:183179892:G:A
183179999	chr1:183179999:TAC:T
183180038	chr1:183180038:A:AT
183180082	chr1:183180082:G:T
183180119	chr1:183180119:A:G
183180123	chr1:183180123:T:C
183180304	chr1:183180304:T:C
183180487	chr1:183180487:T:C
183180535	chr1:183180535:A:G
183180555	chr1:183180555:T:C
183180592	chr1:183180592:T:A
183180952	chr1:183180952:CA:C
183180986	chr1:183180986:C:A
183181004	chr1:183181004:G:C
183181247	chr1:183181247:C:G
183181249	chr1:183181249:C:T
183181348	chr1:183181348:A:G
183181450	chr1:183181450:TTC:T
183181523	chr1:183181523:T:G
183181843	chr1:183181843:TC:T
183181942	chr1:183181942:C:T
183181955	chr1:183181955:T:C
183181973	chr1:183181973:G:A
183182000	chr1:183182000:C:T
183182094	chr1:183182094:C:T
183182163	chr1:183182163:T:TAATATTTTAG
183182184	chr1:183182184:G:A
183182536	chr1:183182536:C:G
183182792	chr1:183182792:C:T
183182848	chr1:183182848:C:T
183182859	chr1:183182859:A:G
183183039	chr1:183183039:T:A
183183156	chr1:183183156:G:A
183183378	chr1:183183378:A:T
183183406	chr1:183183406:A:G
183183551	chr1:183183551:G:A
183183552	chr1:183183552:G:T
183183565	chr1:183183565:C:T
183183652	chr1:183183652:G:A
183183752	chr1:183183752:G:GC
183183804	chr1:183183804:T:C
183184132	chr1:183184132:C:T
183184512	chr1:183184512:C:CT
183184560	chr1:183184560:G:A
183184803	chr1:183184803:A:G
183185290	chr1:183185290:A:G
183185326	chr1:183185326:T:A
183186170	chr1:183186170:G:A
183186264	chr1:183186264:A:G
183186315	chr1:183186315:C:G
183186347	chr1:183186347:C:A
183186565	chr1:183186565:C:A
183186580	chr1:183186580:CT:C
183186871	chr1:183186871:T:G
183186934	chr1:183186934:T:G
183187151	chr1:183187151:A:G
183187341	chr1:183187341:T:C
183187434	chr1:183187434:A:T
183187724	chr1:183187724:A:G
183187990	chr1:183187990:A:G
183188019	chr1:183188019:A:G
183188223	chr1:183188223:T:G
183188314	chr1:183188314:G:C
183188411	chr1:183188411:G:A
183188618	chr1:183188618:A:G
183188704	chr1:183188704:A:C
183188789	chr1:183188789:G:A
183188815	chr1:183188815:G:C
183188856	chr1:183188856:T:G
183188890	chr1:183188890:G:A
183189008	chr1:183189008:G:A
183189417	chr1:183189417:C:A
183189444	chr1:183189444:A:C
183189464	chr1:183189464:T:C
183189735	chr1:183189735:T:G
183189839	chr1:183189839:C:T
183189875	chr1:183189875:C:T
183190074	chr1:183190074:T:C
183190086	chr1:183190086:C:G
183190242	chr1:183190242:T:C
183190529	chr1:183190529:G:A
183190615	chr1:183190615:C:T
183191342	chr1:183191342:G:T
183191569	chr1:183191569:T:C
183191687	chr1:183191687:G:A
183191837	chr1:183191837:C:T
183191902	chr1:183191902:A:T
183192149	chr1:183192149:T:G
183192175	chr1:183192175:G:T
183192306	chr1:183192306:A:G
183192594	chr1:183192594:C:T
183192644	chr1:183192644:A:G
183192698	chr1:183192698:A:G
183192734	chr1:183192734:G:T
183192917	chr1:183192917:G:A
183192947	chr1:183192947:T:C
183193017	chr1:183193017:G:T
183193159	chr1:183193159:C:T
183193348	chr1:183193348:G:A
183193371	chr1:183193371:G:A
183193383	chr1:183193383:C:G
183193404	chr1:183193404:G:A
183193464	chr1:183193464:A:G
183193511	chr1:183193511:ATACT:A
183193570	chr1:183193570:G:A
183193639	chr1:183193639:T:G
183193641	chr1:183193641:A:C
183193851	chr1:183193851:A:G
183193859	chr1:183193859:GTT:G
183193943	chr1:183193943:G:A
183193992	chr1:183193992:A:G
183194039	chr1:183194039:A:C
183194072	chr1:183194072:A:C
183194180	chr1:183194180:A:G
183194260	chr1:183194260:A:C
183194431	chr1:183194431:A:G
183194538	chr1:183194538:A:T
183194579	chr1:183194579:A:G
183194927	chr1:183194927:G:C
183194938	chr1:183194938:T:G
183195088	chr1:183195088:CT:C
183195139	chr1:183195139:C:T
183195284	chr1:183195284:A:C
183195338	chr1:183195338:G:A
183195770	chr1:183195770:A:C
183195856	chr1:183195856:C:G
183195947	chr1:183195947:T:C
183196223	chr1:183196223:T:C
183196370	chr1:183196370:G:C
183196385	chr1:183196385:C:T
183196560	chr1:183196560:ATTCACCAT:A
183196581	chr1:183196581:C:T
183196834	chr1:183196834:A:G
183197397	chr1:183197397:G:C
183197410	chr1:183197410:C:T
183197438	chr1:183197438:G:A
183197447	chr1:183197447:G:A
183197648	chr1:183197648:T:C
183197835	chr1:183197835:T:C
183197888	chr1:183197888:GCACCGA:G
183197916	chr1:183197916:A:G
183198040	chr1:183198040:A:G
183198396	chr1:183198396:G:A
183198471	chr1:183198471:C:T
183198723	chr1:183198723:C:T
183199066	chr1:183199066:T:C
183199298	chr1:183199298:T:A
183199413	chr1:183199413:C:T
183199538	chr1:183199538:A:G
183199762	chr1:183199762:T:C
183199987	chr1:183199987:A:G
183200119	chr1:183200119:G:A
183200251	chr1:183200251:A:G
183200555	chr1:183200555:T:C
183200559	chr1:183200559:G:A
183200634	chr1:183200634:G:A
183200674	chr1:183200674:G:C
183201218	chr1:183201218:T:C
183201231	chr1:183201231:G:A
183201601	chr1:183201601:GA:G
183201691	chr1:183201691:C:T
183202107	chr1:183202107:T:C
183202181	chr1:183202181:G:A
183202410	chr1:183202410:A:G
183202502	chr1:183202502:A:C
183202853	chr1:183202853:T:C
183202996	chr1:183202996:A:T
183203070	chr1:183203070:G:A
183203413	chr1:183203413:C:T
183203466	chr1:183203466:G:C
183203510	chr1:183203510:G:A
183203980	chr1:183203980:T:C
183204029	chr1:183204029:C:A
183204054	chr1:183204054:C:G
183204424	chr1:183204424:C:T
183204425	chr1:183204425:G:A
183204505	chr1:183204505:G:A
183204646	chr1:183204646:T:TTAAAA
183205017	chr1:183205017:T:G
183205184	chr1:183205184:A:G
183205461	chr1:183205461:T:G
183205584	chr1:183205584:G:A
183205588	chr1:183205588:T:A
183206110	chr1:183206110:TG:T
183206585	chr1:183206585:C:T
183206865	chr1:183206865:G:A
183207002	chr1:183207002:C:A
183207295	chr1:183207295:A:G
183207342	chr1:183207342:C:T
183207773	chr1:183207773:A:G
183208083	chr1:183208083:A:G
183208108	chr1:183208108:G:A
183208122	chr1:183208122:A:G
183208229	chr1:183208229:A:G
183208691	chr1:183208691:T:C
183208869	chr1:183208869:T:C
183208904	chr1:183208904:T:C
183208924	chr1:183208924:T:C
183209050	chr1:183209050:A:G
183209451	chr1:183209451:C:T
183209494	chr1:183209494:T:C
183209623	chr1:183209623:C:T
183210063	chr1:183210063:C:A
183211096	chr1:183211096:C:T
183211125	chr1:183211125:A:G
183211270	chr1:183211270:C:T
183211644	chr1:183211644:C:T
183211645	chr1:183211645:G:A
183212893	chr1:183212893:C:A
183212894	chr1:183212894:T:A
183213053	chr1:183213053:C:G
183213123	chr1:183213123:T:C
183213309	chr1:183213309:G:T
183213340	chr1:183213340:A:C
183213461	chr1:183213461:C:T
183213538	chr1:183213538:A:G
183213853	chr1:183213853:A:G
183213894	chr1:183213894:C:T
183214168	chr1:183214168:T:C
183214312	chr1:183214312:A:T
183214392	chr1:183214392:T:G
183214476	chr1:183214476:G:A
183214708	chr1:183214708:A:G
183214933	chr1:183214933:T:G
183214960	chr1:183214960:T:C
183215025	chr1:183215025:C:T
183215293	chr1:183215293:C:T
183215389	chr1:183215389:C:T
183215438	chr1:183215438:C:T
183215481	chr1:183215481:C:T
183215515	chr1:183215515:G:C
183215555	chr1:183215555:C:T
183215712	chr1:183215712:T:C
183215713	chr1:183215713:T:G
183215825	chr1:183215825:C:T
183216033	chr1:183216033:C:A
183216054	chr1:183216054:G:A
183216622	chr1:183216622:C:T
183216961	chr1:183216961:G:A
183217721	chr1:183217721:G:A
183217723	chr1:183217723:C:T
183217829	chr1:183217829:A:G
183218165	chr1:183218165:C:T
183218359	chr1:183218359:T:C
183218468	chr1:183218468:C:T
183218580	chr1:183218580:G:A
183218927	chr1:183218927:G:A
183219096	chr1:183219096:A:G
183219337	chr1:183219337:A:G
183219377	chr1:183219377:AAGAC:A
183219894	chr1:183219894:T:C
183219899	chr1:183219899:C:G
183220004	chr1:183220004:A:G
183220298	chr1:183220298:C:T
183221215	chr1:183221215:C:T
183221316	chr1:183221316:T:C
183221335	chr1:183221335:T:C
183221555	chr1:183221555:C:T
183221794	chr1:183221794:T:TG
183221839	chr1:183221839:C:T
183221889	chr1:183221889:C:T
183222009	chr1:183222009:C:T
183222189	chr1:183222189:C:A
183222232	chr1:183222232:C:T
183222763	chr1:183222763:A:T
183223169	chr1:183223169:T:G
183223361	chr1:183223361:A:G
183223888	chr1:183223888:C:T
183224293	chr1:183224293:A:G
183225057	chr1:183225057:G:GAGATACTTC
183225275	chr1:183225275:G:A
183225484	chr1:183225484:A:G
183225585	chr1:183225585:G:C
183225946	chr1:183225946:G:A
183226090	chr1:183226090:A:G
183226385	chr1:183226385:G:A
183227098	chr1:183227098:C:A
183227798	chr1:183227798:T:C
183227916	chr1:183227916:C:T
183228038	chr1:183228038:C:T
183228693	chr1:183228693:G:A
183228878	chr1:183228878:C:T
183229230	chr1:183229230:G:A
183229497	chr1:183229497:C:T
183229586	chr1:183229586:G:A
183229658	chr1:183229658:C:CAG
183229725	chr1:183229725:G:T
183230334	chr1:183230334:C:T
183230627	chr1:183230627:A:AG
183230649	chr1:183230649:C:T
183230674	chr1:183230674:T:C
183231204	chr1:183231204:G:A
183232032	chr1:183232032:A:G
183232070	chr1:183232070:C:T
183232085	chr1:183232085:C:A
183232426	chr1:183232426:A:G
183232672	chr1:183232672:C:T
183233660	chr1:183233660:A:G
183233735	chr1:183233735:TA:T
183233776	chr1:183233776:C:CTTTG
183233795	chr1:183233795:T:A
183233816	chr1:183233816:A:G
183234003	chr1:183234003:C:A
183234688	chr1:183234688:A:G
183234868	chr1:183234868:T:TG
183235215	chr1:183235215:A:AG
183235342	chr1:183235342:G:A
183235869	chr1:183235869:G:T
183236086	chr1:183236086:A:G
183236345	chr1:183236345:C:T
183236434	chr1:183236434:C:T
183237209	chr1:183237209:G:A
183237438	chr1:183237438:G:A
183238468	chr1:183238468:T:C
183238923	chr1:183238923:A:G
183239494	chr1:183239494:T:A
183239707	chr1:183239707:T:G
183239710	chr1:183239710:T:C
183239883	chr1:183239883:A:G
183239944	chr1:183239944:C:T
183240434	chr1:183240434:A:G
183240498	chr1:183240498:A:G
183240550	chr1:183240550:T:C
183240697	chr1:183240697:A:T
183241127	chr1:183241127:A:G
183241917	chr1:183241917:G:A
183242084	chr1:183242084:A:G
183242499	chr1:183242499:G:A
183243036	chr1:183243036:C:A
183243533	chr1:183243533:C:A
183243762	chr1:183243762:T:C
183244000	chr1:183244000:A:G
183244146	chr1:183244146:G:T
183244149	chr1:183244149:G:A
183244256	chr1:183244256:C:T
183244328	chr1:183244328:A:G
183244399	chr1:183244399:C:G
183244411	chr1:183244411:T:C
183244635	chr1:183244635:G:C
183245250	chr1:183245250:A:G
183245291	chr1:183245291:G:A
183245743	chr1:183245743:G:A
183245748	chr1:183245748:T:C
183245770	chr1:183245770:A:G
183245792	chr1:183245792:G:A
183246137	chr1:183246137:T:C
183246201	chr1:183246201:T:C
183246322	chr1:183246322:T:C
183246404	chr1:183246404:G:A
183246647	chr1:183246647:C:G
183246774	chr1:183246774:T:C
183246947	chr1:183246947:T:C
183247613	chr1:183247613:C:T
183247846	chr1:183247846:C:T
183248081	chr1:183248081:C:A
183248143	chr1:183248143:T:C
183248537	chr1:183248537:G:A
183249024	chr1:183249024:T:C
183249888	chr1:183249888:A:G
183250738	chr1:183250738:C:T
183251322	chr1:183251322:AC:A
183251404	chr1:183251404:T:C
183251727	chr1:183251727:G:T
183251802	chr1:183251802:A:G
183251840	chr1:183251840:A:G
183251878	chr1:183251878:G:A
183252211	chr1:183252211:A:G
183252498	chr1:183252498:C:T
183252878	chr1:183252878:G:A
183253543	chr1:183253543:A:G
183254052	chr1:183254052:A:C
183254136	chr1:183254136:G:A
183254724	chr1:183254724:A:G
183254891	chr1:183254891:C:T
183255050	chr1:183255050:A:T
183255255	chr1:183255255:A:T
183255799	chr1:183255799:G:A
183255811	chr1:183255811:A:C
183255954	chr1:183255954:G:A
183256226	chr1:183256226:C:T
183256309	chr1:183256309:T:C
183256340	chr1:183256340:C:T
183256374	chr1:183256374:A:T
183256430	chr1:183256430:A:T
183256624	chr1:183256624:A:G
183257516	chr1:183257516:T:C
183257591	chr1:183257591:A:G
183258391	chr1:183258391:A:G
183258634	chr1:183258634:T:C
183258669	chr1:183258669:G:C
183259171	chr1:183259171:C:T
183259246	chr1:183259246:A:G
183259341	chr1:183259341:G:A
183259745	chr1:183259745:G:A
183259780	chr1:183259780:T:C
183259783	chr1:183259783:T:C
183259851	chr1:183259851:G:A
183259926	chr1:183259926:C:T
183260028	chr1:183260028:G:T
183260244	chr1:183260244:T:G
183260477	chr1:183260477:CT:C
183260486	chr1:183260486:A:C
183260733	chr1:183260733:T:G
183260737	chr1:183260737:T:G
183260751	chr1:183260751:G:A
183262123	chr1:183262123:C:G
183262412	chr1:183262412:A:G
183262671	chr1:183262671:A:G
183262753	chr1:183262753:T:G
183262757	chr1:183262757:G:A
183262923	chr1:183262923:G:C
183263420	chr1:183263420:A:G
183263536	chr1:183263536:G:A
183263569	chr1:183263569:A:G
183263883	chr1:183263883:A:G
183263929	chr1:183263929:T:C
183264085	chr1:183264085:T:C
183264680	chr1:183264680:G:A
183264701	chr1:183264701:C:T
183264755	chr1:183264755:G:A
183265042	chr1:183265042:A:G
183265194	chr1:183265194:C:T
183265416	chr1:183265416:G:A
183265748	chr1:183265748:G:C
183265768	chr1:183265768:C:T
183266300	chr1:183266300:A:G
183267093	chr1:183267093:T:C
183267327	chr1:183267327:G:T
183267532	chr1:183267532:T:C
183267856	chr1:183267856:G:A
183268291	chr1:183268291:G:A
183268658	chr1:183268658:G:A
183268805	chr1:183268805:G:A
183268965	chr1:183268965:C:T
183271335	chr1:183271335:C:T
183271560	chr1:183271560:C:G
183271749	chr1:183271749:T:C
183271972	chr1:183271972:T:C
183272127	chr1:183272127:G:A
183272260	chr1:183272260:G:C
183272310	chr1:183272310:T:G
183272542	chr1:183272542:T:C
183272592	chr1:183272592:C:A
183272866	chr1:183272866:G:C
183273211	chr1:183273211:G:A
183273315	chr1:183273315:A:G
183274080	chr1:183274080:T:C
183274138	chr1:183274138:C:A
183274214	chr1:183274214:G:T
183275643	chr1:183275643:G:A
183276304	chr1:183276304:A:G
183276931	chr1:183276931:C:T
183277206	chr1:183277206:A:T
183277357	chr1:183277357:C:G
183277398	chr1:183277398:G:A
183277715	chr1:183277715:A:G
183277716	chr1:183277716:T:C
183277887	chr1:183277887:G:C
183277955	chr1:183277955:C:T
183278042	chr1:183278042:G:A
183278234	chr1:183278234:G:C
183278280	chr1:183278280:T:C
183278359	chr1:183278359:T:C
183279380	chr1:183279380:A:T
183280219	chr1:183280219:T:C
183281028	chr1:183281028:G:A
183281094	chr1:183281094:T:C
183281096	chr1:183281096:T:A
183281141	chr1:183281141:C:T
183282184	chr1:183282184:G:T
183283223	chr1:183283223:G:A
183283582	chr1:183283582:G:T
183284078	chr1:183284078:G:A
183284551	chr1:183284551:C:T
183285353	chr1:183285353:T:C
183286280	chr1:183286280:T:G
183286773	chr1:183286773:T:C
183287190	chr1:183287190:C:T
183287809	chr1:183287809:G:A
183288054	chr1:183288054:G:A
183288083	chr1:183288083:C:T
183288966	chr1:183288966:C:T
183289225	chr1:183289225:G:A
183289345	chr1:183289345:T:G
183289538	chr1:183289538:T:C
183289857	chr1:183289857:C:G
183289990	chr1:183289990:G:A
183290468	chr1:183290468:T:G
183290677	chr1:183290677:A:T
183291172	chr1:183291172:C:T
183291524	chr1:183291524:A:G
183291650	chr1:183291650:C:G
183291716	chr1:183291716:C:G
183291921	chr1:183291921:A:G
183292438	chr1:183292438:C:T
183293434	chr1:183293434:T:C
183293455	chr1:183293455:C:T
183294221	chr1:183294221:T:G
183294494	chr1:183294494:T:C
183294958	chr1:183294958:T:C
183295093	chr1:183295093:T:A
183295607	chr1:183295607:T:C
183295700	chr1:183295700:C:T
183295714	chr1:183295714:T:A
183295771	chr1:183295771:C:G
183295909	chr1:183295909:C:T
183295920	chr1:183295920:C:T
183296098	chr1:183296098:C:T
183296128	chr1:183296128:G:A
183296145	chr1:183296145:C:T
183296271	chr1:183296271:T:C
183296310	chr1:183296310:A:G
183296535	chr1:183296535:T:C
183296575	chr1:183296575:T:C
183296601	chr1:183296601:C:T
183296696	chr1:183296696:T:A
183296712	chr1:183296712:C:T
183296768	chr1:183296768:C:T
183296961	chr1:183296961:C:G
183297110	chr1:183297110:AC:A
183297508	chr1:183297508:G:A
183297679	chr1:183297679:C:T
183298048	chr1:183298048:C:T
183298114	chr1:183298114:T:C
183298385	chr1:183298385:T:C
183298409	chr1:183298409:A:AAGTGG
183298580	chr1:183298580:G:A
183298799	chr1:183298799:T:C
183298800	chr1:183298800:G:T
183298992	chr1:183298992:G:A
183299101	chr1:183299101:G:A
183299132	chr1:183299132:G:A
183299187	chr1:183299187:C:T
183299331	chr1:183299331:G:A
183299335	chr1:183299335:C:T
183299348	chr1:183299348:C:T
183299632	chr1:183299632:A:G
183299887	chr1:183299887:G:A
183300083	chr1:183300083:C:T
183300135	chr1:183300135:G:A
183300262	chr1:183300262:C:T
183300525	chr1:183300525:G:A
183300941	chr1:183300941:T:G
183300955	chr1:183300955:C:G
183301208	chr1:183301208:A:G
183301603	chr1:183301603:G:A
183301662	chr1:183301662:G:T
183302019	chr1:183302019:T:C
183302050	chr1:183302050:G:A
183302913	chr1:183302913:G:A
183302930	chr1:183302930:C:T
183303034	chr1:183303034:CAGAA:C
183304213	chr1:183304213:G:A
183304616	chr1:183304616:C:T
183305296	chr1:183305296:G:A
183305795	chr1:183305795:A:G
183305831	chr1:183305831:C:T
183305975	chr1:183305975:G:A
183306133	chr1:183306133:A:T
183306174	chr1:183306174:AC:A
183306955	chr1:183306955:G:A
183307452	chr1:183307452:T:A
183307768	chr1:183307768:G:T
183307794	chr1:183307794:C:G
183307946	chr1:183307946:G:A
183308530	chr1:183308530:G:A
183308552	chr1:183308552:A:G
183308579	chr1:183308579:C:T
183308860	chr1:183308860:G:A
183309418	chr1:183309418:C:A
183309612	chr1:183309612:C:A
183309711	chr1:183309711:A:G
183309894	chr1:183309894:G:T
183310190	chr1:183310190:A:T
183310472	chr1:183310472:C:T
183310777	chr1:183310777:C:T
183311712	chr1:183311712:G:A
183311738	chr1:183311738:C:T
183311740	chr1:183311740:C:T
183311825	chr1:183311825:A:G
183311996	chr1:183311996:T:A
183312155	chr1:183312155:T:C
183312377	chr1:183312377:G:A
183312508	chr1:183312508:C:T
183312784	chr1:183312784:G:A
183313061	chr1:183313061:T:C
183313440	chr1:183313440:A:G
183313538	chr1:183313538:GGTGCAA:G
183313561	chr1:183313561:C:A
183313963	chr1:183313963:T:C
183314665	chr1:183314665:G:A
183314775	chr1:183314775:A:G
183314815	chr1:183314815:A:G
183314834	chr1:183314834:G:A
183315095	chr1:183315095:C:T
183315168	chr1:183315168:A:G
183315394	chr1:183315394:CAT:C
183315868	chr1:183315868:A:T
183316065	chr1:183316065:T:C
183316275	chr1:183316275:A:G
183316756	chr1:183316756:T:C
183316985	chr1:183316985:C:G
183317446	chr1:183317446:G:T
183317495	chr1:183317495:C:G
183317642	chr1:183317642:G:A
183318044	chr1:183318044:G:C
183318049	chr1:183318049:A:G
183318943	chr1:183318943:T:C
183319391	chr1:183319391:G:A
183319696	chr1:183319696:T:C
183319885	chr1:183319885:C:T
183319892	chr1:183319892:G:A
183319940	chr1:183319940:C:T
183320388	chr1:183320388:G:A
183320419	chr1:183320419:C:T
183320915	chr1:183320915:C:T
183321010	chr1:183321010:G:A
183321556	chr1:183321556:A:T
183321748	chr1:183321748:A:C
183323175	chr1:183323175:A:G
183323355	chr1:183323355:T:C
183323772	chr1:183323772:AC:A
183324132	chr1:183324132:T:C
183324572	chr1:183324572:A:G
183325024	chr1:183325024:C:T
183325281	chr1:183325281:T:C
183325304	chr1:183325304:A:G
183325819	chr1:183325819:G:A
183325934	chr1:183325934:G:T
183326062	chr1:183326062:C:A
183326642	chr1:183326642:T:G
183326795	chr1:183326795:A:G
183327472	chr1:183327472:A:C
183327520	chr1:183327520:T:A
183328154	chr1:183328154:A:G
183328287	chr1:183328287:C:T
183328341	chr1:183328341:G:A
183328419	chr1:183328419:G:A
183328478	chr1:183328478:A:C
183328691	chr1:183328691:A:C
183328795	chr1:183328795:C:T
183328796	chr1:183328796:A:G
183328873	chr1:183328873:C:T
183328914	chr1:183328914:G:A
183329015	chr1:183329015:G:A
183329207	chr1:183329207:C:T
183329239	chr1:183329239:T:G
183329256	chr1:183329256:G:A
183329328	chr1:183329328:G:C
183329360	chr1:183329360:T:C
183329367	chr1:183329367:T:C
183329610	chr1:183329610:C:T
183329690	chr1:183329690:C:T
183329878	chr1:183329878:A:G
183330018	chr1:183330018:G:A
183330367	chr1:183330367:G:A
183330382	chr1:183330382:G:T
183330476	chr1:183330476:A:G
183330488	chr1:183330488:T:C
183330492	chr1:183330492:C:G
183330746	chr1:183330746:T:C
183330977	chr1:183330977:T:C
183331035	chr1:183331035:C:T
183331241	chr1:183331241:A:AC
183331380	chr1:183331380:G:A
183331691	chr1:183331691:A:G
183332323	chr1:183332323:T:C
183332324	chr1:183332324:T:G
183332360	chr1:183332360:T:C
183332976	chr1:183332976:T:C
183333074	chr1:183333074:C:A
183333237	chr1:183333237:G:C
183333310	chr1:183333310:T:C
183333355	chr1:183333355:T:C
183333470	chr1:183333470:T:C
183333756	chr1:183333756:TAACTC:T
183333844	chr1:183333844:T:C
183334308	chr1:183334308:C:A
183334402	chr1:183334402:C:A
183334595	chr1:183334595:C:T
183334641	chr1:183334641:T:C
183334693	chr1:183334693:G:A
183334702	chr1:183334702:G:A
183334881	chr1:183334881:C:T
183335058	chr1:183335058:C:T
183335115	chr1:183335115:G:C
183335259	chr1:183335259:G:A
183335564	chr1:183335564:A:G
183335890	chr1:183335890:T:C
183336149	chr1:183336149:C:T
183336300	chr1:183336300:T:C
183336329	chr1:183336329:G:A
183337276	chr1:183337276:AT:A
183337279	chr1:183337279:A:G
183337330	chr1:183337330:G:T
183337350	chr1:183337350:C:A
183337819	chr1:183337819:C:T
183338012	chr1:183338012:T:C
183338220	chr1:183338220:T:TGA
183338413	chr1:183338413:T:C
183338535	chr1:183338535:A:G
183338724	chr1:183338724:G:T
183338807	chr1:183338807:A:G
183339015	chr1:183339015:A:C
183339166	chr1:183339166:C:T
183339344	chr1:183339344:G:A
183339378	chr1:183339378:A:T
183339413	chr1:183339413:G:A
183339652	chr1:183339652:A:G
183339807	chr1:183339807:C:T
183339888	chr1:183339888:C:A
183339966	chr1:183339966:A:T
183340331	chr1:183340331:T:C
183340384	chr1:183340384:G:A
183341001	chr1:183341001:C:T
183341041	chr1:183341041:C:G
183341165	chr1:183341165:C:T
183341191	chr1:183341191:G:A
183341536	chr1:183341536:A:T
183342630	chr1:183342630:C:T
183342921	chr1:183342921:A:G
183343198	chr1:183343198:C:T
183344260	chr1:183344260:C:T
183344262	chr1:183344262:T:C
183344777	chr1:183344777:T:C
183344876	chr1:183344876:T:C
183344891	chr1:183344891:T:C
183345118	chr1:183345118:TCTC:T
183345158	chr1:183345158:G:T
183345173	chr1:183345173:A:AC
183345506	chr1:183345506:T:A
183346296	chr1:183346296:C:T
183346348	chr1:183346348:A:G
183346710	chr1:183346710:T:G
183347088	chr1:183347088:T:A
183347324	chr1:183347324:T:C
183347376	chr1:183347376:A:G
183347589	chr1:183347589:A:G
183348274	chr1:183348274:G:A
183348335	chr1:183348335:G:A
183348684	chr1:183348684:T:G
183349934	chr1:183349934:C:G
183350390	chr1:183350390:G:A
183350545	chr1:183350545:C:A
183350911	chr1:183350911:T:A
183350964	chr1:183350964:C:G
183351057	chr1:183351057:C:T
183351256	chr1:183351256:A:C
183351343	chr1:183351343:T:C
183351558	chr1:183351558:A:G
183352494	chr1:183352494:C:T
183352742	chr1:183352742:C:T
183353089	chr1:183353089:C:T
183353182	chr1:183353182:A:G
183353888	chr1:183353888:T:C
183354508	chr1:183354508:C:T
183354573	chr1:183354573:A:G
183354669	chr1:183354669:G:A
183355120	chr1:183355120:T:C
183356098	chr1:183356098:T:G
183356587	chr1:183356587:C:T
183356643	chr1:183356643:T:C
183356661	chr1:183356661:T:G
183356946	chr1:183356946:G:T
183357693	chr1:183357693:A:G
183357961	chr1:183357961:C:T
183358116	chr1:183358116:C:T
183358731	chr1:183358731:C:T
183358836	chr1:183358836:C:T
183359526	chr1:183359526:T:C
183359688	chr1:183359688:T:C
183359724	chr1:183359724:T:C
183360126	chr1:183360126:C:T
183360692	chr1:183360692:G:A
183360900	chr1:183360900:A:G
183361120	chr1:183361120:T:C
183361278	chr1:183361278:G:T
183361602	chr1:183361602:TAA:T
183362394	chr1:183362394:A:C
183362452	chr1:183362452:C:T
183362725	chr1:183362725:C:T
183363868	chr1:183363868:A:T
183363949	chr1:183363949:C:T
183364369	chr1:183364369:C:T
183364419	chr1:183364419:C:G
183364650	chr1:183364650:G:A
183365005	chr1:183365005:A:G
183365015	chr1:183365015:A:G
183365102	chr1:183365102:A:G
183365467	chr1:183365467:A:G
183365900	chr1:183365900:A:C
183366255	chr1:183366255:C:T
183366332	chr1:183366332:T:C
183368318	chr1:183368318:G:A
183368358	chr1:183368358:A:G
183368748	chr1:183368748:T:C
183368798	chr1:183368798:A:G
183369072	chr1:183369072:G:T
183369237	chr1:183369237:T:C
183369650	chr1:183369650:T:C
183369691	chr1:183369691:G:A
183369807	chr1:183369807:G:A
183370022	chr1:183370022:G:A
183370145	chr1:183370145:G:T
183370594	chr1:183370594:G:A
183370712	chr1:183370712:A:G
183370782	chr1:183370782:C:G
183371303	chr1:183371303:C:T
183371499	chr1:183371499:C:T
183371900	chr1:183371900:C:T
183372922	chr1:183372922:C:T
183373277	chr1:183373277:C:T
183373575	chr1:183373575:T:C
183373719	chr1:183373719:G:C
183374099	chr1:183374099:T:G
183374137	chr1:183374137:T:A
183374227	chr1:183374227:A:G
183375085	chr1:183375085:A:C
183375679	chr1:183375679:C:A
183376068	chr1:183376068:A:G
183376215	chr1:183376215:T:G
183376238	chr1:183376238:G:A
183376317	chr1:183376317:T:G
183376572	chr1:183376572:A:T
183376665	chr1:183376665:A:T
183377023	chr1:183377023:C:A
183377336	chr1:183377336:A:T
183377887	chr1:183377887:A:G
183378119	chr1:183378119:C:T
183378189	chr1:183378189:T:C
183378308	chr1:183378308:C:T
183378385	chr1:183378385:C:T
183378778	chr1:183378778:T:C
183378815	chr1:183378815:A:AG
183379117	chr1:183379117:T:C
183379386	chr1:183379386:G:A
183379625	chr1:183379625:C:G
183380422	chr1:183380422:C:T
183380817	chr1:183380817:C:T
183382121	chr1:183382121:A:T
183382372	chr1:183382372:A:G
183382649	chr1:183382649:T:A
183382916	chr1:183382916:T:C
183382940	chr1:183382940:CTG:C
183383112	chr1:183383112:G:A
183383304	chr1:183383304:G:A
183383441	chr1:183383441:C:T
183383501	chr1:183383501:GC:G
183383938	chr1:183383938:A:G
183384029	chr1:183384029:A:G
183384048	chr1:183384048:A:C
183384543	chr1:183384543:C:T
183384595	chr1:183384595:C:T
183384718	chr1:183384718:C:T
183384852	chr1:183384852:T:C
183385953	chr1:183385953:C:T
183386397	chr1:183386397:G:A
183386529	chr1:183386529:A:C
183386619	chr1:183386619:G:T
183387796	chr1:183387796:G:A
183388208	chr1:183388208:G:A
183388428	chr1:183388428:G:T
183388682	chr1:183388682:C:T
183388686	chr1:183388686:T:A
183389034	chr1:183389034:T:C
183389270	chr1:183389270:C:T
183390379	chr1:183390379:C:T
183390744	chr1:183390744:C:T
183390963	chr1:183390963:A:C
183391890	chr1:183391890:T:A
183392143	chr1:183392143:A:G
183392413	chr1:183392413:G:A
183392443	chr1:183392443:C:T
183393409	chr1:183393409:G:A
183393511	chr1:183393511:C:T
183393712	chr1:183393712:C:T
183394791	chr1:183394791:G:C
183394881	chr1:183394881:A:T
183394961	chr1:183394961:T:C
183395248	chr1:183395248:T:C
183395280	chr1:183395280:A:C
183395676	chr1:183395676:G:T
183396560	chr1:183396560:A:G
183397275	chr1:183397275:C:T
183397333	chr1:183397333:C:T
183397774	chr1:183397774:G:A
183397784	chr1:183397784:C:T
183398128	chr1:183398128:G:A
183398764	chr1:183398764:A:G
183398923	chr1:183398923:G:A
183399357	chr1:183399357:AC:A
183399724	chr1:183399724:T:G
183399781	chr1:183399781:T:C
183399901	chr1:183399901:C:T
183399930	chr1:183399930:T:G
183400018	chr1:183400018:A:T
183400115	chr1:183400115:G:A
183400644	chr1:183400644:T:C
183400645	chr1:183400645:G:A
183400922	chr1:183400922:A:T
183401236	chr1:183401236:C:T
183401637	chr1:183401637:T:TCA
183402057	chr1:183402057:C:A
183402627	chr1:183402627:A:C
183402902	chr1:183402902:AC:A
183403462	chr1:183403462:G:A
183404412	chr1:183404412:A:T
183404530	chr1:183404530:T:C
183404706	chr1:183404706:A:G
183404905	chr1:183404905:A:G
183405583	chr1:183405583:C:T
183405587	chr1:183405587:C:T
183406071	chr1:183406071:T:A
183406159	chr1:183406159:G:T
183406176	chr1:183406176:T:C
183406319	chr1:183406319:G:A
183406565	chr1:183406565:T:C
183407163	chr1:183407163:C:T
183407258	chr1:183407258:A:G
183407751	chr1:183407751:A:G
183407845	chr1:183407845:G:T
183408092	chr1:183408092:C:T
183408540	chr1:183408540:T:C
183408825	chr1:183408825:AT:A
183408837	chr1:183408837:A:T
183408916	chr1:183408916:G:A
183409173	chr1:183409173:A:G
183409496	chr1:183409496:C:A
183409994	chr1:183409994:C:A
183410084	chr1:183410084:G:A
183410227	chr1:183410227:G:A
183410676	chr1:183410676:G:A
183410823	chr1:183410823:T:C
183410858	chr1:183410858:C:T
183411143	chr1:183411143:T:A
183411272	chr1:183411272:T:C
183411476	chr1:183411476:T:G
183412142	chr1:183412142:G:A
183412231	chr1:183412231:G:A
183412309	chr1:183412309:C:T
183412463	chr1:183412463:C:T
183412478	chr1:183412478:C:A
183412509	chr1:183412509:C:T
183412623	chr1:183412623:T:A
183412660	chr1:183412660:G:A
183412712	chr1:183412712:A:G
183413369	chr1:183413369:T:TG
183413423	chr1:183413423:G:GGA
183413770	chr1:183413770:C:T
183413854	chr1:183413854:G:T
183414224	chr1:183414224:T:C
183414227	chr1:183414227:T:A
183414723	chr1:183414723:C:G
183415190	chr1:183415190:A:C
183415260	chr1:183415260:G:A
183415661	chr1:183415661:G:A
183415750	chr1:183415750:A:G
183416694	chr1:183416694:C:T
183417177	chr1:183417177:C:T
183417402	chr1:183417402:A:G
183417693	chr1:183417693:C:T
183418037	chr1:183418037:G:A
183418629	chr1:183418629:C:G
183419678	chr1:183419678:C:T
183420120	chr1:183420120:TA:T
183420325	chr1:183420325:G:A
183420339	chr1:183420339:C:T
183420403	chr1:183420403:C:T
183420742	chr1:183420742:A:G
183421929	chr1:183421929:G:A
183422021	chr1:183422021:G:C
183422049	chr1:183422049:G:A
183422389	chr1:183422389:T:A
183422652	chr1:183422652:T:C
183422728	chr1:183422728:GT:G
183422819	chr1:183422819:G:T
183422871	chr1:183422871:A:G
183423005	chr1:183423005:G:A
183423135	chr1:183423135:G:A
183423279	chr1:183423279:G:A
183423366	chr1:183423366:G:A
183423370	chr1:183423370:C:T
183423432	chr1:183423432:T:C
183423675	chr1:183423675:C:T
183424626	chr1:183424626:C:A
183424765	chr1:183424765:C:T
183424902	chr1:183424902:G:T
183425149	chr1:183425149:T:A
183425258	chr1:183425258:T:C
183425400	chr1:183425400:T:G
183425570	chr1:183425570:A:G
183425727	chr1:183425727:G:A
183425941	chr1:183425941:G:A
183426017	chr1:183426017:A:G
183426528	chr1:183426528:T:G
183427005	chr1:183427005:C:T
183427099	chr1:183427099:G:A
183427280	chr1:183427280:GAGGTGAGGAGCACCTCTGCCCGGCCGCCCCGTCTGGT:G
183427475	chr1:183427475:A:T
183427951	chr1:183427951:C:T
183427952	chr1:183427952:A:G
183428183	chr1:183428183:A:G
183428757	chr1:183428757:T:C
183428793	chr1:183428793:T:C
183429064	chr1:183429064:T:C
183429098	chr1:183429098:G:C
183429162	chr1:183429162:A:G
183429230	chr1:183429230:G:T
183429352	chr1:183429352:G:A
183429392	chr1:183429392:G:T
183429733	chr1:183429733:G:C
183429770	chr1:183429770:CT:C
183430379	chr1:183430379:G:C
183430478	chr1:183430478:G:A
183430489	chr1:183430489:G:A
183430538	chr1:183430538:AAATT:A
183431521	chr1:183431521:G:A
183431728	chr1:183431728:G:C
183431734	chr1:183431734:T:C
183431755	chr1:183431755:T:C
183432080	chr1:183432080:G:A
183432397	chr1:183432397:G:A
183432535	chr1:183432535:T:C
183432745	chr1:183432745:T:C
183432826	chr1:183432826:T:C
183433039	chr1:183433039:G:A
183433065	chr1:183433065:C:T
183433089	chr1:183433089:C:T
183433310	chr1:183433310:G:A
183433349	chr1:183433349:A:C
183433394	chr1:183433394:C:G
183433542	chr1:183433542:T:C
183434115	chr1:183434115:A:G
183434576	chr1:183434576:C:CA
183434802	chr1:183434802:A:G
183435071	chr1:183435071:A:G
183435138	chr1:183435138:C:T
183435236	chr1:183435236:A:G
183435331	chr1:183435331:A:G
183435353	chr1:183435353:A:G
183435462	chr1:183435462:A:T
183435824	chr1:183435824:G:C
183435982	chr1:183435982:A:G
183436098	chr1:183436098:C:T
183436224	chr1:183436224:T:G
183436513	chr1:183436513:T:C
183436659	chr1:183436659:G:A
183436718	chr1:183436718:A:G
183436785	chr1:183436785:A:G
183437508	chr1:183437508:A:G
183438699	chr1:183438699:A:G
183438818	chr1:183438818:A:G
183439092	chr1:183439092:A:G
183439178	chr1:183439178:A:G
183440852	chr1:183440852:C:T
183441033	chr1:183441033:T:C
183441764	chr1:183441764:A:G
183441873	chr1:183441873:T:C
183442272	chr1:183442272:T:G
183443632	chr1:183443632:A:G
183443855	chr1:183443855:C:G
183444067	chr1:183444067:T:C
183444099	chr1:183444099:C:T
183444751	chr1:183444751:G:A
183445211	chr1:183445211:A:T
183445775	chr1:183445775:T:C
183445978	chr1:183445978:A:G
183446454	chr1:183446454:G:A
183446542	chr1:183446542:T:C
183447239	chr1:183447239:G:T
183449655	chr1:183449655:G:A
183450068	chr1:183450068:T:C
183450341	chr1:183450341:A:G
183450370	chr1:183450370:C:G
183450846	chr1:183450846:A:G
183451856	chr1:183451856:A:G
183452169	chr1:183452169:A:T
183452256	chr1:183452256:T:A
183452271	chr1:183452271:C:T
183453288	chr1:183453288:C:T
183455065	chr1:183455065:C:T
183455734	chr1:183455734:A:G
183455912	chr1:183455912:C:T
183456848	chr1:183456848:A:C
183457114	chr1:183457114:C:G
183457378	chr1:183457378:T:C
183457623	chr1:183457623:A:G
183457714	chr1:183457714:T:G
183457831	chr1:183457831:T:TC
183457943	chr1:183457943:C:G
183458021	chr1:183458021:A:G
183458561	chr1:183458561:C:G
183458841	chr1:183458841:G:A
183458864	chr1:183458864:T:C
183459249	chr1:183459249:C:T
183459325	chr1:183459325:G:A
183460305	chr1:183460305:C:A
183461189	chr1:183461189:C:T
183461659	chr1:183461659:G:A
183461954	chr1:183461954:G:A
183462805	chr1:183462805:G:C
183463380	chr1:183463380:T:C
183464064	chr1:183464064:T:C
183464080	chr1:183464080:CT:C
183464411	chr1:183464411:C:T
183464448	chr1:183464448:T:C
183464562	chr1:183464562:T:C
183464783	chr1:183464783:C:T
183465672	chr1:183465672:C:T
183468199	chr1:183468199:T:C
183468445	chr1:183468445:A:G
183468637	chr1:183468637:G:A
183469236	chr1:183469236:T:G
183469866	chr1:183469866:A:C
183470003	chr1:183470003:C:T
183470294	chr1:183470294:G:A
183470348	chr1:183470348:C:T
183471396	chr1:183471396:A:G
183471585	chr1:183471585:T:C
183471624	chr1:183471624:A:G
183471970	chr1:183471970:A:C
183472856	chr1:183472856:G:A
183472932	chr1:183472932:G:C
183472962	chr1:183472962:C:T
183473040	chr1:183473040:G:A
183473402	chr1:183473402:G:A
183474160	chr1:183474160:G:A
183474650	chr1:183474650:A:G
183474929	chr1:183474929:G:A
183475313	chr1:183475313:A:G
183476233	chr1:183476233:T:C
183476745	chr1:183476745:TTTG:T
183476969	chr1:183476969:G:A
183477400	chr1:183477400:G:T
183478474	chr1:183478474:G:A
183478752	chr1:183478752:AT:A
183478889	chr1:183478889:A:G
183478975	chr1:183478975:T:C
183479632	chr1:183479632:T:G
183479981	chr1:183479981:T:C
183480766	chr1:183480766:A:G
183481487	chr1:183481487:G:C
183481816	chr1:183481816:C:A
183482428	chr1:183482428:C:A
183482842	chr1:183482842:G:A
183483410	chr1:183483410:G:A
183484203	chr1:183484203:A:G
183485053	chr1:183485053:A:G
183485384	chr1:183485384:G:A
183485835	chr1:183485835:A:G
183486423	chr1:183486423:T:G
183486576	chr1:183486576:G:A
183486689	chr1:183486689:G:A
183486848	chr1:183486848:C:T
183487955	chr1:183487955:T:C
183488063	chr1:183488063:A:G
183488261	chr1:183488261:A:G
183489078	chr1:183489078:G:A
183489094	chr1:183489094:A:G
183489583	chr1:183489583:A:G
183489665	chr1:183489665:G:A
183489822	chr1:183489822:A:G
183490177	chr1:183490177:A:G
183490535	chr1:183490535:G:A
183491194	chr1:183491194:G:A
183493171	chr1:183493171:T:C
183493177	chr1:183493177:A:G
183493378	chr1:183493378:A:T
183493494	chr1:183493494:A:C
183493657	chr1:183493657:T:C
183493999	chr1:183493999:C:T
183494136	chr1:183494136:C:T
183494472	chr1:183494472:G:A
183494652	chr1:183494652:G:A
183495157	chr1:183495157:A:G
183495193	chr1:183495193:G:A
183495229	chr1:183495229:T:C
183495268	chr1:183495268:G:A
183495583	chr1:183495583:A:C
183495713	chr1:183495713:C:G
183497170	chr1:183497170:T:C
183497451	chr1:183497451:G:C
183497725	chr1:183497725:G:A
183497776	chr1:183497776:G:C
183498437	chr1:183498437:G:A
183499156	chr1:183499156:A:G
183499400	chr1:183499400:T:C
183500968	chr1:183500968:A:G
183500981	chr1:183500981:G:T
183501048	chr1:183501048:A:G
183501112	chr1:183501112:A:C
183501462	chr1:183501462:C:T
183502160	chr1:183502160:G:T
183503390	chr1:183503390:C:T
183503538	chr1:183503538:T:A
183504304	chr1:183504304:G:A
183505497	chr1:183505497:TC:T
183505559	chr1:183505559:C:T
183505715	chr1:183505715:G:C
183505852	chr1:183505852:G:GT
183506101	chr1:183506101:G:A
183506395	chr1:183506395:T:C
183506706	chr1:183506706:A:C
183507794	chr1:183507794:G:A
183508082	chr1:183508082:G:A
183508096	chr1:183508096:G:A
183508110	chr1:183508110:G:A
183508457	chr1:183508457:A:C
183508517	chr1:183508517:A:C
183509160	chr1:183509160:A:G
183509328	chr1:183509328:G:T
183509524	chr1:183509524:G:A
183509847	chr1:183509847:A:T
183509955	chr1:183509955:T:C
183511304	chr1:183511304:T:C
183512203	chr1:183512203:G:A
183513060	chr1:183513060:G:A
183513089	chr1:183513089:A:G
183513433	chr1:183513433:G:A
183513520	chr1:183513520:C:T
183513650	chr1:183513650:G:A
183514119	chr1:183514119:C:T
183514643	chr1:183514643:C:A
183514780	chr1:183514780:G:T
183515106	chr1:183515106:T:G
183515270	chr1:183515270:CTT:C
183517480	chr1:183517480:T:C
183517724	chr1:183517724:G:A
183518172	chr1:183518172:T:C
183519428	chr1:183519428:AT:A
183520068	chr1:183520068:G:A
183520143	chr1:183520143:G:A
183521481	chr1:183521481:C:G
183522030	chr1:183522030:A:G
183523117	chr1:183523117:G:A
183523977	chr1:183523977:T:A
183524251	chr1:183524251:T:G
183525079	chr1:183525079:A:G
183525318	chr1:183525318:G:A
183525391	chr1:183525391:A:G
183526578	chr1:183526578:T:C
183527246	chr1:183527246:A:T
183527523	chr1:183527523:A:G
183527854	chr1:183527854:A:G
183528492	chr1:183528492:G:A
183530514	chr1:183530514:A:G
183531044	chr1:183531044:C:T
183531270	chr1:183531270:A:G
183531835	chr1:183531835:C:T
183532215	chr1:183532215:C:T
183532316	chr1:183532316:G:T
183532526	chr1:183532526:C:T
183532639	chr1:183532639:A:C
183533098	chr1:183533098:AT:A
183533735	chr1:183533735:T:TACA
183534138	chr1:183534138:T:C
183534177	chr1:183534177:A:AG
183534529	chr1:183534529:A:G
183534800	chr1:183534800:G:C
183534803	chr1:183534803:G:A
183534807	chr1:183534807:C:T
183535909	chr1:183535909:C:T
183537707	chr1:183537707:A:G
183537944	chr1:183537944:A:G
183538270	chr1:183538270:G:A
183539184	chr1:183539184:T:A
183539512	chr1:183539512:A:T
183539822	chr1:183539822:A:G
183540103	chr1:183540103:A:C
183540719	chr1:183540719:A:G
183541691	chr1:183541691:A:C
183541990	chr1:183541990:A:C
183542599	chr1:183542599:G:A
183543470	chr1:183543470:A:T
183543705	chr1:183543705:T:C
183543807	chr1:183543807:G:A
183544511	chr1:183544511:G:A
183545396	chr1:183545396:C:A
183545896	chr1:183545896:A:T
183546293	chr1:183546293:G:A
183546376	chr1:183546376:G:A
183546505	chr1:183546505:A:G
183546642	chr1:183546642:A:G
183547106	chr1:183547106:C:T
183547850	chr1:183547850:T:A
183548389	chr1:183548389:T:C
183548398	chr1:183548398:C:T
183548871	chr1:183548871:A:G
183550269	chr1:183550269:G:A
183552148	chr1:183552148:C:T
183554335	chr1:183554335:G:A
183554378	chr1:183554378:G:A
183554674	chr1:183554674:A:G
183555429	chr1:183555429:T:TTGAG
183555720	chr1:183555720:C:A
183556485	chr1:183556485:A:T
183557203	chr1:183557203:G:A
183557968	chr1:183557968:T:C
183558123	chr1:183558123:C:T
183558265	chr1:183558265:TTTTG:T
183558456	chr1:183558456:C:CA
183558602	chr1:183558602:G:C
183559092	chr1:183559092:T:C
183560345	chr1:183560345:C:T
183560519	chr1:183560519:G:A
183561141	chr1:183561141:C:A
183561366	chr1:183561366:A:G
183562528	chr1:183562528:C:T
183562803	chr1:183562803:G:A
183563065	chr1:183563065:G:A
183563445	chr1:183563445:G:T
183564040	chr1:183564040:A:C
183564082	chr1:183564082:C:T
183564775	chr1:183564775:C:T
183565007	chr1:183565007:T:C
183565409	chr1:183565409:C:G
183565546	chr1:183565546:G:T
183565800	chr1:183565800:C:T
183565810	chr1:183565810:C:T
183566251	chr1:183566251:T:C
183566668	chr1:183566668:A:AC
183566954	chr1:183566954:A:G
183567126	chr1:183567126:G:A
183568339	chr1:183568339:T:G
183568343	chr1:183568343:G:T
183568467	chr1:183568467:A:G
183568691	chr1:183568691:C:T
183568799	chr1:183568799:A:G
183568890	chr1:183568890:A:G
183568948	chr1:183568948:T:C
183569299	chr1:183569299:A:C
183569990	chr1:183569990:A:G
183570916	chr1:183570916:C:A
183571080	chr1:183571080:TA:T
183571279	chr1:183571279:G:A
183571963	chr1:183571963:C:T
183571991	chr1:183571991:T:C
183572707	chr1:183572707:A:C
183573188	chr1:183573188:C:T
183573252	chr1:183573252:T:C
183573612	chr1:183573612:G:T
183573732	chr1:183573732:A:G
183575123	chr1:183575123:C:T
183575542	chr1:183575542:C:T
183575559	chr1:183575559:G:A
183575593	chr1:183575593:C:T
183576468	chr1:183576468:G:A
183576530	chr1:183576530:C:T
183576926	chr1:183576926:G:A
183577338	chr1:183577338:G:A
183577367	chr1:183577367:G:A
183577385	chr1:183577385:G:T
183578737	chr1:183578737:T:G
183579361	chr1:183579361:C:T
183579857	chr1:183579857:A:G
183581308	chr1:183581308:A:C
183581340	chr1:183581340:A:C
183581754	chr1:183581754:C:T
183581869	chr1:183581869:G:A
183581910	chr1:183581910:G:A
183582027	chr1:183582027:T:C
183582625	chr1:183582625:G:A
183582904	chr1:183582904:C:T
183582958	chr1:183582958:T:TA
183583391	chr1:183583391:A:G
183583520	chr1:183583520:A:G
183583909	chr1:183583909:A:G
183583989	chr1:183583989:C:T
183584502	chr1:183584502:A:C
183584533	chr1:183584533:C:T
183584735	chr1:183584735:C:T
183584915	chr1:183584915:A:C
183585042	chr1:183585042:GA:G
183585146	chr1:183585146:A:G
183585398	chr1:183585398:G:A
183585410	chr1:183585410:G:A
183585579	chr1:183585579:C:T
183586032	chr1:183586032:C:G
183586235	chr1:183586235:A:G
183586319	chr1:183586319:A:C
183586379	chr1:183586379:T:C
183586504	chr1:183586504:A:G
183586644	chr1:183586644:C:T
183586744	chr1:183586744:G:A
183587126	chr1:183587126:C:T
183587156	chr1:183587156:A:G
183587186	chr1:183587186:C:T
183587260	chr1:183587260:T:C
183587821	chr1:183587821:T:C
183588184	chr1:183588184:A:G
183588206	chr1:183588206:A:T
183588458	chr1:183588458:G:A
183588611	chr1:183588611:TA:T
183589039	chr1:183589039:T:C
183589143	chr1:183589143:C:T
183589222	chr1:183589222:A:G
183589288	chr1:183589288:G:A
183589302	chr1:183589302:G:A
183589303	chr1:183589303:A:G
183589668	chr1:183589668:G:T
183589806	chr1:183589806:G:A
183589861	chr1:183589861:G:A
183589970	chr1:183589970:G:A
183590148	chr1:183590148:C:G
183590458	chr1:183590458:A:G
183590569	chr1:183590569:A:C
183590577	chr1:183590577:A:AT
183590706	chr1:183590706:G:A
183590726	chr1:183590726:T:C
183590900	chr1:183590900:G:A
183591057	chr1:183591057:C:T
183591395	chr1:183591395:G:A
183591626	chr1:183591626:A:G
183591722	chr1:183591722:G:A
183592049	chr1:183592049:A:T
183592150	chr1:183592150:T:C
183592382	chr1:183592382:T:C
183592389	chr1:183592389:T:C
183592562	chr1:183592562:A:G
183592900	chr1:183592900:C:T
183593382	chr1:183593382:A:C
183593468	chr1:183593468:T:C
183593698	chr1:183593698:C:T
183593753	chr1:183593753:A:G
183593797	chr1:183593797:C:T
183594026	chr1:183594026:C:G
183594089	chr1:183594089:G:A
183594246	chr1:183594246:A:AAAACACT
183594322	chr1:183594322:C:T
183594385	chr1:183594385:G:C
183594574	chr1:183594574:C:T
183594673	chr1:183594673:A:G
183594698	chr1:183594698:A:G
183594705	chr1:183594705:C:T
183594899	chr1:183594899:G:A
183595121	chr1:183595121:T:A
183595152	chr1:183595152:C:T
183595537	chr1:183595537:A:C
183595580	chr1:183595580:G:A
183595721	chr1:183595721:C:T
183595800	chr1:183595800:A:G
183596662	chr1:183596662:G:A
183596854	chr1:183596854:T:C
183596965	chr1:183596965:C:T
183597067	chr1:183597067:T:C
183597296	chr1:183597296:A:G
183597469	chr1:183597469:A:T
183597778	chr1:183597778:C:T
183597950	chr1:183597950:G:A
183597997	chr1:183597997:C:T
183598168	chr1:183598168:G:A
183598541	chr1:183598541:A:G
183598955	chr1:183598955:G:C
183599163	chr1:183599163:A:G
183599488	chr1:183599488:T:C
183599746	chr1:183599746:C:T
183600525	chr1:183600525:G:A
183600622	chr1:183600622:T:TC
183601774	chr1:183601774:C:T
183602077	chr1:183602077:AAG:A
183602214	chr1:183602214:A:C
183602904	chr1:183602904:T:G
183603288	chr1:183603288:G:A
183603351	chr1:183603351:T:C
183603683	chr1:183603683:T:C
183604093	chr1:183604093:G:A
183604134	chr1:183604134:C:A
183604432	chr1:183604432:T:G
183604447	chr1:183604447:C:T
183604759	chr1:183604759:C:T
183605130	chr1:183605130:C:T
183605237	chr1:183605237:C:T
183606086	chr1:183606086:C:T
183606439	chr1:183606439:A:G
183606537	chr1:183606537:G:A
183606792	chr1:183606792:TAGCACTTTGGGAGGCTGTAATCTC:T
183607037	chr1:183607037:A:G
183607417	chr1:183607417:T:C
183607426	chr1:183607426:C:T
183607616	chr1:183607616:C:A
183607765	chr1:183607765:A:G
183607795	chr1:183607795:G:T
183608132	chr1:183608132:A:G
183608780	chr1:183608780:TTGTTCCAGAATTAAAG:T
183608798	chr1:183608798:G:A
183608913	chr1:183608913:T:C
183609772	chr1:183609772:CT:C
183610244	chr1:183610244:G:A
183610291	chr1:183610291:T:G
183610464	chr1:183610464:C:T
183610594	chr1:183610594:G:T
183610776	chr1:183610776:A:G
183610838	chr1:183610838:C:T
183611000	chr1:183611000:GTAAAT:G
183611235	chr1:183611235:G:A
183611620	chr1:183611620:G:A
183611691	chr1:183611691:T:C
183611692	chr1:183611692:G:A
183611873	chr1:183611873:T:C
183611903	chr1:183611903:G:T
183612099	chr1:183612099:C:T
183612267	chr1:183612267:C:T
183612534	chr1:183612534:C:G
183612687	chr1:183612687:C:T
183612779	chr1:183612779:A:G
183612825	chr1:183612825:A:G
183612830	chr1:183612830:A:G
183612841	chr1:183612841:C:T
183612963	chr1:183612963:T:C
183613037	chr1:183613037:T:C
183613114	chr1:183613114:A:G
183613152	chr1:183613152:T:A
183613171	chr1:183613171:G:A
183613296	chr1:183613296:C:T
183613433	chr1:183613433:C:T
183613445	chr1:183613445:T:C
183613630	chr1:183613630:A:G
183613695	chr1:183613695:G:A
183613886	chr1:183613886:T:C
183614173	chr1:183614173:T:TG
183614757	chr1:183614757:A:G
183614815	chr1:183614815:C:T
183614825	chr1:183614825:G:A
183614832	chr1:183614832:C:T
183614857	chr1:183614857:C:T
183614932	chr1:183614932:TTC:T
183615150	chr1:183615150:G:A
183615219	chr1:183615219:C:T
183615327	chr1:183615327:TGC:T
183615397	chr1:183615397:G:A
183615779	chr1:183615779:A:G
183615952	chr1:183615952:G:A
183615973	chr1:183615973:C:T
183615983	chr1:183615983:C:T
183616086	chr1:183616086:C:G
183616155	chr1:183616155:G:C
183617110	chr1:183617110:C:T
183617130	chr1:183617130:C:T
183617163	chr1:183617163:A:AAAC
183617178	chr1:183617178:C:T
183617696	chr1:183617696:C:G
183618260	chr1:183618260:T:C
183618305	chr1:183618305:C:T
183619159	chr1:183619159:T:TGA
183619359	chr1:183619359:T:C
183619363	chr1:183619363:C:T
183620064	chr1:183620064:T:A
183620247	chr1:183620247:C:T
183620665	chr1:183620665:A:G
183620788	chr1:183620788:A:ATCTT
183620922	chr1:183620922:A:G
183621318	chr1:183621318:A:G
183622336	chr1:183622336:C:T
183622349	chr1:183622349:TAATG:T
183622391	chr1:183622391:C:A
183622402	chr1:183622402:T:C
183622586	chr1:183622586:T:C
183622634	chr1:183622634:A:G
183622662	chr1:183622662:C:T
183622813	chr1:183622813:T:C
183623140	chr1:183623140:T:C
183623218	chr1:183623218:G:T
183623281	chr1:183623281:G:T
183623435	chr1:183623435:C:T
183623459	chr1:183623459:A:G
183623958	chr1:183623958:G:A
183623962	chr1:183623962:G:A
183624004	chr1:183624004:C:T
183624051	chr1:183624051:C:CCT
183624193	chr1:183624193:C:T
183624311	chr1:183624311:T:C
183624377	chr1:183624377:G:A
183624402	chr1:183624402:T:C
183624468	chr1:183624468:G:A
183624502	chr1:183624502:C:T
183624505	chr1:183624505:T:C
183624922	chr1:183624922:G:A
183624938	chr1:183624938:C:T
183624967	chr1:183624967:C:A
183625144	chr1:183625144:T:C
183625297	chr1:183625297:A:G
183625599	chr1:183625599:C:T
183625902	chr1:183625902:G:A
183625922	chr1:183625922:A:G
183626045	chr1:183626045:A:C
183626087	chr1:183626087:A:G
183626099	chr1:183626099:T:C
183626910	chr1:183626910:G:A
183627001	chr1:183627001:A:G
183627568	chr1:183627568:G:A
183627786	chr1:183627786:C:T
183627875	chr1:183627875:A:T
183628033	chr1:183628033:C:T
183628387	chr1:183628387:A:T
183628402	chr1:183628402:C:T
183628623	chr1:183628623:G:A
183629064	chr1:183629064:C:T
183629215	chr1:183629215:A:T
183629300	chr1:183629300:A:G
183629317	chr1:183629317:T:C
183629490	chr1:183629490:G:A
183629700	chr1:183629700:A:T
183629702	chr1:183629702:T:C
183629747	chr1:183629747:C:T
183629853	chr1:183629853:G:C
183630503	chr1:183630503:C:T
183631122	chr1:183631122:C:T
183631314	chr1:183631314:C:T
183631408	chr1:183631408:T:C
183632196	chr1:183632196:C:T
183632336	chr1:183632336:G:T
183632338	chr1:183632338:G:C
183632710	chr1:183632710:TATA:T
183632766	chr1:183632766:ATC:A
183632834	chr1:183632834:CCT:C
183632940	chr1:183632940:T:C
183633173	chr1:183633173:G:T
183633220	chr1:183633220:T:C
183633397	chr1:183633397:G:A
183633660	chr1:183633660:A:G
183633751	chr1:183633751:TTC:T
183633882	chr1:183633882:A:G
183633925	chr1:183633925:C:A
183633991	chr1:183633991:T:C
183634240	chr1:183634240:G:T
183634264	chr1:183634264:A:G
183634336	chr1:183634336:C:G
183634488	chr1:183634488:T:C
183634538	chr1:183634538:T:C
183634772	chr1:183634772:T:C
183634960	chr1:183634960:A:T
183635017	chr1:183635017:C:G
183635502	chr1:183635502:T:A
183636091	chr1:183636091:T:C
183636666	chr1:183636666:C:G
183636796	chr1:183636796:C:A
183636920	chr1:183636920:A:G
183636922	chr1:183636922:G:C
183637024	chr1:183637024:G:A
183637048	chr1:183637048:G:C
183637226	chr1:183637226:T:C
183637267	chr1:183637267:G:A
183637612	chr1:183637612:C:A
183638079	chr1:183638079:T:C
183638531	chr1:183638531:TA:T
183638607	chr1:183638607:C:T
183638644	chr1:183638644:C:T
183638697	chr1:183638697:G:C
183638905	chr1:183638905:T:C
183639011	chr1:183639011:G:A
183639138	chr1:183639138:G:A
183639258	chr1:183639258:T:G
183639346	chr1:183639346:T:A
183639523	chr1:183639523:A:G
183639608	chr1:183639608:T:G
183639641	chr1:183639641:A:G
183639724	chr1:183639724:AAAT:A
183639867	chr1:183639867:A:G
183640109	chr1:183640109:T:C
183640117	chr1:183640117:G:A
183640146	chr1:183640146:C:G
183640175	chr1:183640175:T:C
183640357	chr1:183640357:T:C
183640492	chr1:183640492:A:T
183640519	chr1:183640519:A:G
183640850	chr1:183640850:T:A
183640969	chr1:183640969:AT:A
183640972	chr1:183640972:A:T
183641145	chr1:183641145:A:T
183641148	chr1:183641148:T:A
183641281	chr1:183641281:T:C
183641443	chr1:183641443:C:T
183641518	chr1:183641518:T:G
183641669	chr1:183641669:A:G
183641868	chr1:183641868:A:C
183641966	chr1:183641966:A:G
183642261	chr1:183642261:A:G
183642918	chr1:183642918:AT:A
183642962	chr1:183642962:C:T
183642974	chr1:183642974:C:A
183643079	chr1:183643079:C:T
183643274	chr1:183643274:A:G
183643582	chr1:183643582:C:T
183643664	chr1:183643664:T:A
183643693	chr1:183643693:C:T
183643755	chr1:183643755:T:C
183643841	chr1:183643841:A:G
183643953	chr1:183643953:A:C
183644373	chr1:183644373:T:C
183644484	chr1:183644484:G:A
183644505	chr1:183644505:A:G
183645111	chr1:183645111:T:C
183645147	chr1:183645147:T:C
183645158	chr1:183645158:T:C
183645225	chr1:183645225:AC:A
183645227	chr1:183645227:T:G
183645298	chr1:183645298:T:C
183645332	chr1:183645332:G:T
183645445	chr1:183645445:G:A
```
