## Supplementary material for "Characterization of shared and ancestry-specific signals driving complex traits using multi-ancestry fine-mapping": susiex_nc1.cs80.cs

```
CS_ID	SNP	BP	REF_ALLELE	ALT_ALLELE	REF_FRQ	BETA	SE	-LOG10P	CS_PIP	OVRL_PIP
1	chr1:199035580:A:T	199035580	T,T	A,A	1,1	-inf,-inf	inf,inf	8.01622,1.13077	0.398235	0.398235
1	chr1:199022914:A:G	199022914	G,G	A,A	1,1	-inf,-inf	inf,inf	8.10244,0.921522	0.337651	0.337651
1	chr1:199038079:C:T	199038079	T,T	C,C	1,1	-inf,-inf	inf,inf	7.51145,1.32829	0.187826	0.187826
```
