## Supplementary material for "Characterization of shared and ancestry-specific signals driving complex traits using multi-ancestry fine-mapping": susiex_nc1.cs80.snp

```
BP	SNP	PIP(CS1)	LogBF(CS1,Pop1)	LogBF(CS1,Pop2)
198523137	chr1:198523137:A:G	6.2281e-08	-1.68756e-10	-1.21967
198523324	chr1:198523324:T:C	4.52003e-08	-0.343919	-1.19631
198523602	chr1:198523602:C:A	1.97782e-07	-1.68756e-10	-0.0641623
198523965	chr1:198523965:T:C	1.0888e-08	-1.75038	-1.21328
198524164	chr1:198524164:G:A	3.67368e-08	-1.74755	-2.62661e-10
198524527	chr1:198524527:G:A	8.99863e-08	-1.68756e-10	-0.851673
198524616	chr1:198524616:C:A	1.03539e-07	-1.68756e-10	-0.711379
198524742	chr1:198524742:A:G	6.2251e-08	-1.68756e-10	-1.22015
198525551	chr1:198525551:A:G	7.00931e-08	-1.68756e-10	-1.10151
198525721	chr1:198525721:T:C	2.30767e-07	-1.68756e-10	0.0900772
198527443	chr1:198527443:AATG:A	8.84874e-08	-1.68756e-10	-0.868469
198527626	chr1:198527626:A:G	2.65471e-08	-1.36136	-0.711052
198527959	chr1:198527959:G:A	6.22276e-08	-1.68756e-10	-1.22053
198528904	chr1:198528904:G:C	6.27317e-08	-1.68756e-10	-1.21246
198529169	chr1:198529169:C:T	1.15132e-07	-1.68756e-10	-0.605253
198529509	chr1:198529509:C:T	1.46606e-07	-1.68756e-10	-0.363584
198529796	chr1:198529796:T:C	1.51707e-07	0.740582	-1.06996
198529930	chr1:198529930:G:C	5.27548e-08	-0.184245	-1.20143
198530731	chr1:198530731:A:G	6.59779e-08	-1.68756e-10	-1.16201
198531437	chr1:198531437:T:A	6.98902e-08	-1.68756e-10	-1.10441
198532035	chr1:198532035:G:A	6.28859e-08	-1.68756e-10	-1.21001
198532083	chr1:198532083:C:T	9.62177e-08	-1.68756e-10	-0.784717
198532089	chr1:198532089:C:T	1.51797e-07	-1.68756e-10	-0.328789
198532117	chr1:198532117:G:A	2.19965e-08	-1.70036	-0.560089
198532275	chr1:198532275:C:A	4.13299e-07	-1.68756e-10	0.672842
198532556	chr1:198532556:A:G	2.6308e-08	-1.70279	-0.378664
198532721	chr1:198532721:G:A	1.40258e-08	-1.52722	-1.1832
198532804	chr1:198532804:A:G	4.97625e-08	-1.44407	-2.62661e-10
198532865	chr1:198532865:A:G	1.52715e-07	-1.68756e-10	-0.322754
198533116	chr1:198533116:C:A	6.35897e-08	-1.68756e-10	-1.19888
198533330	chr1:198533330:G:A	6.22404e-08	-1.68756e-10	-1.22033
198533350	chr1:198533350:T:G	1.78697e-08	-1.6677	-0.800525
198533573	chr1:198533573:C:T	3.61716e-08	-1.76305	-2.62661e-10
198533686	chr1:198533686:A:G	3.54394e-07	-1.68756e-10	0.519079
198534209	chr1:198534209:G:T	3.60589e-08	-1.76618	-2.62661e-10
198534457	chr1:198534457:T:C	1.69402e-08	-1.66305	-0.858592
198535137	chr1:198535137:G:A	1.5168e-07	0.740233	-1.06979
198535505	chr1:198535505:A:G	1.37014e-07	-1.68756e-10	-0.431245
198535944	chr1:198535944:A:G	6.22732e-08	-1.68756e-10	-1.2198
198536701	chr1:198536701:G:A	3.50494e-07	-1.68756e-10	0.508015
198537160	chr1:198537160:C:T	1.43343e-07	-0.386093	-2.62661e-10
198537161	chr1:198537161:G:A	3.55685e-07	-1.68756e-10	0.522717
198537523	chr1:198537523:A:G	1.77417e-07	0.899801	-1.07263
198537653	chr1:198537653:G:A	2.38201e-07	-1.68756e-10	0.121787
198537852	chr1:198537852:A:G	8.97737e-08	-1.68756e-10	-0.854038
198538287	chr1:198538287:AAGATTGCCCAAGGACAGCAT:A	3.36672e-07	-1.68756e-10	0.467779
198538328	chr1:198538328:A:G	1.09619e-07	-1.68756e-10	-0.654316
198538504	chr1:198538504:A:T	3.66429e-08	-1.75011	-2.62661e-10
198538728	chr1:198538728:A:AC	1.41397e-08	-1.49961	-1.20274
198539016	chr1:198539016:A:G	6.86775e-08	-1.68756e-10	-1.12191
198539069	chr1:198539069:T:C	3.53633e-07	-1.68756e-10	0.51693
198539695	chr1:198539695:T:G	3.78791e-07	-1.68756e-10	0.585655
198539846	chr1:198539846:G:A	3.63478e-08	-1.7582	-2.62661e-10
198540601	chr1:198540601:C:T	6.5517e-08	-1.68756e-10	-1.16902
198540809	chr1:198540809:C:T	1.42166e-07	-1.68756e-10	-0.394336
198541044	chr1:198541044:C:T	3.66132e-08	-0.745969	-1.00495
198541196	chr1:198541196:C:T	7.33049e-08	-1.68756e-10	-1.0567
198541570	chr1:198541570:G:T	1.52928e-08	-1.44561	-1.17834
198541617	chr1:198541617:G:A	6.22503e-08	-1.68756e-10	-1.22017
198541660	chr1:198541660:C:T	3.84001e-08	-1.70327	-2.62661e-10
198541992	chr1:198541992:A:C	1.33816e-08	-1.55649	-1.20096
198542149	chr1:198542149:A:C	1.81901e-07	0.924247	-1.07211
198542563	chr1:198542563:G:T	5.44655e-08	-0.147682	-1.20608
198542719	chr1:198542719:A:G	1.61152e-07	-1.68756e-10	-0.268982
198542943	chr1:198542943:T:C	7.62397e-08	-1.68756e-10	-1.01745
198543023	chr1:198543023:A:G	5.5409e-08	-0.127943	-1.20865
198543853	chr1:198543853:A:G	1.00431e-07	-1.68756e-10	-0.741863
198544176	chr1:198544176:T:C	1.75754e-07	0.88922	-1.07146
198544502	chr1:198544502:T:A	8.52576e-08	-1.68756e-10	-0.905653
198544625	chr1:198544625:G:C	2.47844e-08	-1.72924	-0.411874
198544696	chr1:198544696:C:T	3.59805e-08	-0.729299	-1.03905
198544816	chr1:198544816:A:G	1.31511e-08	-1.59568	-1.17915
198544888	chr1:198544888:A:G	1.45393e-08	-1.76097	-0.913504
198546584	chr1:198546584:A:C	3.62074e-08	-1.76207	-2.62661e-10
198546647	chr1:198546647:C:T	1.51191e-07	-1.68756e-10	-0.332783
198547406	chr1:198547406:T:C	1.9809e-08	-1.70834	-0.656851
198547870	chr1:198547870:C:A	6.89334e-08	-1.68756e-10	-1.11819
198547917	chr1:198547917:T:C	1.88258e-07	-1.68756e-10	-0.113518
198548054	chr1:198548054:A:G	6.24681e-08	-1.68756e-10	-1.21667
198548063	chr1:198548063:CTG:C	3.04275e-08	-0.722588	-1.21339
198548178	chr1:198548178:T:C	2.25842e-08	-1.74854	-0.485544
198548282	chr1:198548282:C:T	1.81236e-07	-1.68756e-10	-0.151527
198548331	chr1:198548331:T:C	1.45961e-08	-1.76452	-0.906055
198548553	chr1:198548553:AAG:A	1.57819e-07	0.837483	-1.12736
198548929	chr1:198548929:A:G	1.71705e-07	0.922401	-1.12795
198549828	chr1:198549828:A:C	2.25902e-08	-1.76424	-0.469575
198549953	chr1:198549953:G:A	3.78453e-08	-0.712985	-1.00484
198550149	chr1:198550149:A:G	1.64183e-07	0.879898	-1.13025
198550203	chr1:198550203:G:A	8.76632e-08	-1.68756e-10	-0.877828
198550736	chr1:198550736:C:T	6.23111e-08	-1.68756e-10	-1.21919
198551790	chr1:198551790:A:G	3.76352e-08	-1.72339	-2.62661e-10
198551969	chr1:198551969:G:A	8.63516e-08	-1.68756e-10	-0.892902
198552005	chr1:198552005:A:G	1.32591e-08	-1.70144	-1.06521
198552412	chr1:198552412:AAAAT:A	3.98347e-08	-1.53665	-0.129943
198552461	chr1:198552461:T:C	6.36052e-08	-1.68756e-10	-1.19863
198552877	chr1:198552877:G:A	1.32294e-07	-0.466302	-2.62661e-10
198552950	chr1:198552950:A:G	1.44703e-08	-1.66352	-1.01571
198553301	chr1:198553301:A:G	2.25461e-08	-1.76503	-0.470736
198553748	chr1:198553748:T:C	1.58111e-07	-1.68756e-10	-0.288033
198553833	chr1:198553833:G:T	9.01852e-08	-1.68756e-10	-0.849465
198554492	chr1:198554492:G:T	6.22287e-08	-1.68756e-10	-1.22051
198554682	chr1:198554682:G:A	6.58287e-08	-1.68756e-10	-1.16427
198555134	chr1:198555134:G:T	3.84644e-08	-1.7016	-2.62661e-10
198555417	chr1:198555417:T:C	1.403e-08	-1.51482	-1.19531
198555611	chr1:198555611:A:G	6.36192e-08	-1.68756e-10	-1.19841
198555736	chr1:198555736:A:G	3.60159e-08	-1.76737	-2.62661e-10
198556063	chr1:198556063:TATATA:T	5.38117e-08	-1.36584	-2.62661e-10
198557361	chr1:198557361:A:C	6.45685e-08	-1.68756e-10	-1.1836
198557529	chr1:198557529:G:A	1.86983e-07	-1.68756e-10	-0.120315
198557829	chr1:198557829:T:C	6.25303e-08	-1.68756e-10	-1.21568
198558439	chr1:198558439:T:C	6.36421e-08	0.0102498	-1.2083
198558539	chr1:198558539:A:G	1.28756e-08	-1.59427	-1.20172
198558896	chr1:198558896:T:G	6.52877e-08	-1.68756e-10	-1.17253
198558984	chr1:198558984:CCA:C	8.63042e-08	-1.68756e-10	-0.893451
198559307	chr1:198559307:T:C	6.22361e-08	-1.68756e-10	-1.22039
198559849	chr1:198559849:C:T	6.2372e-08	-1.68756e-10	-1.21821
198560026	chr1:198560026:A:G	7.20241e-08	-1.68756e-10	-1.07433
198560206	chr1:198560206:A:C	2.69161e-07	-1.68756e-10	0.243979
198560491	chr1:198560491:A:G	4.24818e-08	-0.646595	-0.95566
198561104	chr1:198561104:CTTG:C	2.60942e-07	-1.68756e-10	0.212968
198561360	chr1:198561360:GA:G	1.52739e-07	0.804591	-1.12719
198561592	chr1:198561592:T:C	6.06917e-08	-0.0293268	-1.2162
198561911	chr1:198561911:G:A	6.26473e-08	-1.68756e-10	-1.21381
198562106	chr1:198562106:C:G	9.3288e-08	-1.68756e-10	-0.815638
198562148	chr1:198562148:A:T	4.095e-08	-0.642332	-0.996647
198562155	chr1:198562155:A:C	6.40186e-08	-1.68756e-10	-1.19216
198562173	chr1:198562173:G:A	3.73141e-08	-0.514342	-1.21762
198562263	chr1:198562263:A:G	1.78332e-08	-1.61396	-0.856308
198562367	chr1:198562367:T:C	7.56497e-08	-1.68756e-10	-1.02522
198562605	chr1:198562605:C:A	3.81267e-08	-0.701895	-1.00852
198562739	chr1:198562739:T:G	1.38035e-08	-1.53847	-1.18794
198563197	chr1:198563197:T:G	1.39677e-08	-1.52328	-1.1913
198563252	chr1:198563252:C:T	1.62883e-07	0.825958	-1.08426
198563329	chr1:198563329:A:G	1.60942e-07	-1.68756e-10	-0.270287
198563337	chr1:198563337:A:G	1.7409e-08	-1.6004	-0.893944
198563342	chr1:198563342:G:A	2.39338e-08	-1.65424	-0.521797
198563576	chr1:198563576:C:T	1.28086e-07	0.550588	-1.04922
198563667	chr1:198563667:C:G	1.31113e-07	0.606806	-1.08208
198563873	chr1:198563873:A:G	3.81806e-08	-0.68748	-1.02152
198564200	chr1:198564200:T:G	1.97011e-07	-1.68756e-10	-0.0680703
198564861	chr1:198564861:G:A	1.23795e-07	0.526571	-1.05927
198565245	chr1:198565245:T:C	5.48704e-07	0.95623	-2.62661e-10
198565482	chr1:198565482:T:C	6.22478e-08	-1.68756e-10	-1.22021
198565596	chr1:198565596:T:C	6.34635e-08	-1.68756e-10	-1.20087
198565754	chr1:198565754:G:A	2.74673e-08	-1.6611	-0.37723
198565830	chr1:198565830:A:G	1.43432e-08	-1.6096	-1.07845
198566343	chr1:198566343:G:A	8.11574e-08	-1.68756e-10	-0.954939
198566582	chr1:198566582:G:A	9.49615e-08	-1.68756e-10	-0.797858
198567010	chr1:198567010:T:A	1.2628e-07	-1.68756e-10	-0.512831
198567013	chr1:198567013:A:G	1.41973e-08	-1.56185	-1.13643
198567262	chr1:198567262:T:C	3.4743e-08	-0.889197	-0.914154
198567607	chr1:198567607:G:T	6.23743e-08	-1.68756e-10	-1.21818
198567874	chr1:198567874:G:A	1.52713e-07	-1.68756e-10	-0.322767
198568095	chr1:198568095:G:A	5.30726e-08	-0.381772	-0.997898
198568124	chr1:198568124:T:C	1.76986e-08	-1.63168	-0.846162
198568182	chr1:198568182:T:C	1.44354e-08	-1.5411	-1.14055
198568266	chr1:198568266:T:C	7.12983e-08	-1.68756e-10	-1.08446
198568287	chr1:198568287:T:C	9.68571e-08	0.228886	-1.00698
198568436	chr1:198568436:T:C	1.39292e-08	-1.57423	-1.14311
198568494	chr1:198568494:A:G	1.4e-08	-1.55081	-1.16146
198568598	chr1:198568598:G:A	4.63993e-08	-1.54618	0.0321358
198568605	chr1:198568605:C:T	1.40198e-08	-1.56246	-1.1484
198568879	chr1:198568879:C:T	1.38536e-08	-1.56362	-1.15916
198569131	chr1:198569131:G:C	5.1034e-08	-0.563674	-0.855165
198569295	chr1:198569295:G:A	1.32509e-08	-1.55494	-1.21232
198569372	chr1:198569372:C:A	1.04127e-07	-0.705714	-2.62661e-10
198569725	chr1:198569725:ATACT:A	2.72233e-07	-1.68756e-10	0.255327
198569978	chr1:198569978:AT:A	7.94892e-08	-1.68756e-10	-0.975709
198570376	chr1:198570376:G:A	7.83922e-08	-1.68756e-10	-0.989605
198570805	chr1:198570805:A:T	7.71203e-08	-1.00596	-2.62661e-10
198570898	chr1:198570898:T:C	1.44761e-08	-1.5341	-1.14473
198571386	chr1:198571386:A:G	2.00532e-07	-1.68756e-10	-0.0503578
198571859	chr1:198571859:A:AG	6.98757e-08	-1.68756e-10	-1.10461
198571923	chr1:198571923:T:C	6.64421e-08	-1.68756e-10	-1.155
198571980	chr1:198571980:A:G	3.55939e-07	-1.68756e-10	0.523431
198572139	chr1:198572139:A:T	6.50999e-08	-1.68756e-10	-1.17541
198572196	chr1:198572196:G:A	8.34515e-08	-1.68756e-10	-0.927065
198572252	chr1:198572252:T:C	2.90436e-08	-1.02793	-0.954606
198572279	chr1:198572279:C:T	1.20108e-07	-1.68756e-10	-0.562936
198572417	chr1:198572417:T:C	6.78251e-08	-1.68756e-10	-1.1344
198572522	chr1:198572522:T:C	1.08917e-08	-1.76505	-1.19828
198572902	chr1:198572902:C:T	2.59076e-08	-1.01276	-1.08403
198573301	chr1:198573301:C:T	8.39086e-08	-1.68756e-10	-0.921602
198573401	chr1:198573401:C:T	1.01834e-07	-1.68756e-10	-0.727987
198573451	chr1:198573451:C:T	6.3867e-08	-1.19453	-2.62661e-10
198573897	chr1:198573897:C:T	3.81256e-07	0.59214	-2.62661e-10
198573965	chr1:198573965:A:T	3.43837e-07	0.488837	-2.62661e-10
198574035	chr1:198574035:C:A	1.55989e-07	-1.68756e-10	-0.301545
198574089	chr1:198574089:T:C	9.34458e-08	-1.68756e-10	-0.813948
198574163	chr1:198574163:T:G	6.26668e-08	-1.68756e-10	-1.2135
198574250	chr1:198574250:C:T	6.2318e-08	-1.68756e-10	-1.21908
198574308	chr1:198574308:T:G	1.90601e-08	-1.31811	-1.08562
198574345	chr1:198574345:A:T	3.77901e-07	0.583304	-2.62661e-10
198574784	chr1:198574784:A:G	3.84188e-07	0.599803	-2.62661e-10
198574991	chr1:198574991:T:C	9.39837e-08	-1.68756e-10	-0.808208
198575149	chr1:198575149:C:T	3.6814e-08	-1.74545	-2.62661e-10
198575183	chr1:198575183:A:C	3.0535e-07	1.02596	-0.655834
198575471	chr1:198575471:A:G	1.02748e-07	-0.719054	-2.62661e-10
198575531	chr1:198575531:A:G	3.01507e-08	-0.938534	-1.00659
198575549	chr1:198575549:T:TAGTTGCAG	7.91376e-08	-1.68756e-10	-0.980142
198575712	chr1:198575712:C:A	4.34657e-07	0.723227	-2.62661e-10
198575927	chr1:198575927:C:T	6.31525e-08	-1.68756e-10	-1.20578
198576162	chr1:198576162:T:C	9.39905e-08	-1.68756e-10	-0.808136
198576378	chr1:198576378:C:G	6.45323e-08	-1.18416	-2.62661e-10
198576422	chr1:198576422:T:G	3.6852e-07	0.558166	-2.62661e-10
198576457	chr1:198576457:C:T	2.84611e-08	-0.888706	-1.11409
198576955	chr1:198576955:G:A	3.7999e-07	0.588816	-2.62661e-10
198577844	chr1:198577844:G:C	9.33086e-08	-1.68756e-10	-0.815418
198577956	chr1:198577956:T:C	8.95529e-08	-1.68756e-10	-0.8565
198578103	chr1:198578103:C:G	2.37965e-07	0.775986	-0.655191
198578530	chr1:198578530:T:TC	6.5623e-08	-1.68756e-10	-1.1674
198578688	chr1:198578688:T:C	4.21798e-08	-0.478278	-1.13111
198579280	chr1:198579280:G:A	4.20579e-07	0.690302	-2.62661e-10
198579560	chr1:198579560:A:G	1.15446e-08	-1.68711	-1.218
198579795	chr1:198579795:G:A	2.74576e-07	1.13477	-0.870866
198579845	chr1:198579845:C:T	1.59383e-08	-1.40687	-1.17573
198579860	chr1:198579860:T:C	3.60041e-08	-1.7677	-2.62661e-10
198580200	chr1:198580200:C:T	1.44299e-07	-1.68756e-10	-0.379443
198580467	chr1:198580467:A:T	9.50973e-08	-1.68756e-10	-0.796429
198580469	chr1:198580469:G:T	9.33212e-08	-1.68756e-10	-0.815283
198580696	chr1:198580696:C:T	6.29492e-08	-1.68756e-10	-1.209
198580816	chr1:198580816:C:T	1.72126e-08	-1.28898	-1.21671
198581276	chr1:198581276:T:C	7.20428e-08	-1.68756e-10	-1.07407
198581440	chr1:198581440:C:T	3.49941e-08	-0.702058	-1.09409
198581479	chr1:198581479:ACCTAGACAATGAC:A	6.65751e-08	-1.68756e-10	-1.153
198581499	chr1:198581499:G:A	1.49563e-07	-1.68756e-10	-0.343613
198581962	chr1:198581962:C:T	3.54564e-08	-0.75641	-1.02661
198582120	chr1:198582120:C:T	2.60271e-08	-1.73358	-0.358609
198582208	chr1:198582208:G:A	7.55802e-08	-1.68756e-10	-1.02614
198582222	chr1:198582222:A:G	2.44883e-08	-1.14097	-1.01216
198582241	chr1:198582241:G:A	8.87917e-08	-1.68756e-10	-0.865037
198582273	chr1:198582273:G:A	4.2997e-08	-1.5902	-2.62661e-10
198582303	chr1:198582303:T:C	2.72041e-08	-1.02179	-1.02617
198582874	chr1:198582874:A:G	1.7373e-08	-1.29559	-1.20082
198582956	chr1:198582956:A:G	1.33492e-08	-1.66469	-1.09518
198582958	chr1:198582958:T:C	4.19259e-07	0.687159	-2.62661e-10
198583115	chr1:198583115:G:A	2.59733e-07	1.09063	-0.882305
198583200	chr1:198583200:T:C	1.26536e-08	-1.73716	-1.07623
198583703	chr1:198583703:T:C	7.83501e-08	-1.68756e-10	-0.990142
198584139	chr1:198584139:C:T	6.77643e-08	-1.13529	-2.62661e-10
198584159	chr1:198584159:A:C	2.28177e-08	-1.05548	-1.16831
198584171	chr1:198584171:G:A	1.23825e-07	-1.68756e-10	-0.532457
198584212	chr1:198584212:G:A	4.08956e-07	0.662278	-2.62661e-10
198584369	chr1:198584369:C:T	1.42665e-07	-1.68756e-10	-0.390828
198584403	chr1:198584403:G:A	9.31498e-08	-1.68756e-10	-0.817121
198584468	chr1:198584468:G:T	1.57062e-07	-1.68756e-10	-0.294688
198584664	chr1:198584664:A:C	1.37281e-08	-1.73711	-0.994769
198585130	chr1:198585130:T:A	2.72369e-08	-1.07482	-0.971939
198585187	chr1:198585187:A:G	8.23406e-08	-1.68756e-10	-0.940465
198585259	chr1:198585259:C:A	2.88556e-07	0.313561	-2.62661e-10
198585265	chr1:198585265:C:T	1.60678e-08	-1.42208	-1.15243
198586276	chr1:198586276:C:A	9.18731e-08	-1.68756e-10	-0.830922
198586460	chr1:198586460:T:C	8.75273e-08	-1.68756e-10	-0.879379
198586576	chr1:198586576:A:C	6.31651e-08	-1.68756e-10	-1.20558
198586725	chr1:198586725:A:C	1.4449e-07	-1.68756e-10	-0.378117
198586999	chr1:198586999:A:G	6.42546e-08	-1.18848	-2.62661e-10
198587363	chr1:198587363:C:T	2.57522e-08	-1.08446	-1.01835
198587633	chr1:198587633:A:G	2.62835e-07	0.220195	-2.62661e-10
198587641	chr1:198587641:G:C	1.57512e-07	-1.68756e-10	-0.291826
198588111	chr1:198588111:T:C	2.10381e-08	-1.75168	-0.553313
198588196	chr1:198588196:T:C	6.90516e-08	-1.11648	-2.62661e-10
198588480	chr1:198588480:G:A	4.11502e-08	-1.6341	-2.62661e-10
198588741	chr1:198588741:T:C	6.87391e-08	-1.12101	-2.62661e-10
198588782	chr1:198588782:A:T	3.68091e-08	-1.74559	-2.62661e-10
198588900	chr1:198588900:C:CTATTTGCA	7.78112e-08	-1.68756e-10	-0.997044
198589095	chr1:198589095:G:A	7.05201e-08	-1.09543	-2.62661e-10
198589173	chr1:198589173:T:C	2.94472e-07	0.333855	-2.62661e-10
198589439	chr1:198589439:C:T	4.65112e-07	0.790948	-2.62661e-10
198590078	chr1:198590078:T:C	5.48076e-08	-1.3475	-2.62661e-10
198590365	chr1:198590365:A:G	1.38717e-07	-1.68756e-10	-0.418897
198590431	chr1:198590431:G:A	3.65753e-08	-1.75196	-2.62661e-10
198590494	chr1:198590494:C:G	8.89192e-08	-1.68756e-10	-0.863602
198590752	chr1:198590752:T:G	6.57079e-08	-1.68756e-10	-1.16611
198590785	chr1:198590785:T:C	6.75954e-08	-1.68756e-10	-1.13779
198591539	chr1:198591539:T:C	1.42792e-07	-1.68756e-10	-0.389938
198591625	chr1:198591625:C:T	1.59914e-08	-1.41292	-1.16636
198591626	chr1:198591626:G:A	8.59436e-08	-0.897639	-2.62661e-10
198591744	chr1:198591744:G:A	6.30932e-08	-1.68756e-10	-1.20672
198591970	chr1:198591970:A:C	1.06502e-07	0.308206	-0.99137
198592712	chr1:198592712:A:G	3.50964e-07	0.509353	-2.62661e-10
198592768	chr1:198592768:A:T	1.55918e-08	-1.45455	-1.15004
198592878	chr1:198592878:C:A	1.15197e-07	-1.68756e-10	-0.604683
198592955	chr1:198592955:G:C	1.91004e-08	-1.19461	-1.20701
198592996	chr1:198592996:T:C	2.17135e-08	-1.74041	-0.532984
198593028	chr1:198593028:T:C	3.80264e-07	0.589535	-2.62661e-10
198593593	chr1:198593593:C:A	7.43326e-08	-1.68756e-10	-1.04278
198593684	chr1:198593684:A:C	9.49984e-08	-1.68756e-10	-0.79747
198593968	chr1:198593968:C:T	1.68234e-08	-1.34937	-1.17919
198594019	chr1:198594019:C:T	4.46553e-07	0.750228	-2.62661e-10
198594237	chr1:198594237:T:G	3.60721e-07	-1.68756e-10	0.536775
198594475	chr1:198594475:T:C	8.61175e-08	-1.68756e-10	-0.895617
198594569	chr1:198594569:C:T	7.33196e-08	-1.68756e-10	-1.0565
198594576	chr1:198594576:T:C	1.01051e-07	-1.68756e-10	-0.735708
198594580	chr1:198594580:TTTC:T	7.13308e-08	-1.68756e-10	-1.084
198594717	chr1:198594717:A:G	6.91945e-08	-1.68756e-10	-1.11441
198594860	chr1:198594860:T:C	8.1356e-08	-1.68756e-10	-0.952496
198594882	chr1:198594882:A:G	2.72986e-07	0.258089	-2.62661e-10
198594970	chr1:198594970:G:T	3.41899e-07	0.483187	-2.62661e-10
198594979	chr1:198594979:T:C	2.99466e-07	0.35067	-2.62661e-10
198595069	chr1:198595069:C:T	7.77669e-08	-1.68756e-10	-0.997613
198595367	chr1:198595367:T:C	2.32414e-08	-0.997725	-1.20767
198595415	chr1:198595415:G:A	7.44413e-08	-1.68756e-10	-1.04132
198595515	chr1:198595515:T:G	1.06762e-08	-1.7664	-1.21691
198596056	chr1:198596056:A:T	1.64971e-07	-0.245558	-2.62661e-10
198596061	chr1:198596061:A:G	3.04431e-07	0.367115	-2.62661e-10
198597424	chr1:198597424:G:T	3.91098e-07	1.29825	-0.680621
198597602	chr1:198597602:T:A	8.85977e-08	-1.68756e-10	-0.867224
198597693	chr1:198597693:G:A	6.12739e-08	-1.23598	-2.62661e-10
198597947	chr1:198597947:T:A	9.5567e-08	-1.68756e-10	-0.791502
198598213	chr1:198598213:G:T	8.00773e-08	-1.68756e-10	-0.968337
198598402	chr1:198598402:A:G	1.27141e-08	-1.72392	-1.08469
198598700	chr1:198598700:A:G	2.67903e-08	-1.02409	-1.0392
198598808	chr1:198598808:T:C	6.52774e-08	-1.68756e-10	-1.17268
198598908	chr1:198598908:A:G	9.86189e-08	-1.68756e-10	-0.760067
198598928	chr1:198598928:G:A	4.4083e-07	0.73733	-2.62661e-10
198599052	chr1:198599052:A:G	4.2277e-07	0.695499	-2.62661e-10
198599254	chr1:198599254:C:T	2.58943e-08	-1.09501	-1.0023
198599535	chr1:198599535:G:A	4.13741e-07	0.673909	-2.62661e-10
198599562	chr1:198599562:G:A	8.52615e-08	-1.68756e-10	-0.905607
198599563	chr1:198599563:C:G	8.52502e-08	-1.68756e-10	-0.90574
198599668	chr1:198599668:A:G	6.50467e-08	-1.17622	-2.62661e-10
198599715	chr1:198599715:C:T	1.4307e-07	-1.68756e-10	-0.387994
198600600	chr1:198600600:C:T	6.24176e-08	-1.68756e-10	-1.21748
198600719	chr1:198600719:C:T	1.24781e-07	-1.68756e-10	-0.524772
198600841	chr1:198600841:C:T	1.16643e-07	-1.68756e-10	-0.592214
198601013	chr1:198601013:C:T	4.65651e-07	1.39419	-0.602082
198601024	chr1:198601024:G:A	1.48039e-07	-1.68756e-10	-0.353851
198601229	chr1:198601229:C:G	1.58199e-08	-1.76566	-0.824399
198601299	chr1:198601299:C:T	1.28226e-07	-1.68756e-10	-0.497536
198601381	chr1:198601381:A:G	1.5978e-08	-1.76272	-0.817394
198601968	chr1:198601968:G:A	1.50427e-08	-1.75706	-0.883377
198601992	chr1:198601992:G:A	4.12259e-07	0.670323	-2.62661e-10
198602427	chr1:198602427:A:G	1.34741e-08	-1.53037	-1.22019
198602442	chr1:198602442:C:T	7.6886e-08	-1.68756e-10	-1.00901
198602505	chr1:198602505:G:T	8.86126e-08	-1.68756e-10	-0.867056
198602526	chr1:198602526:C:T	3.73594e-08	-1.73075	-2.62661e-10
198602600	chr1:198602600:G:A	2.49677e-08	-1.11038	-1.02337
198602713	chr1:198602713:A:G	2.30517e-07	-1.68756e-10	0.0889959
198603135	chr1:198603135:A:G	2.15571e-08	-1.16508	-1.11554
198603203	chr1:198603203:C:T	3.74452e-08	-1.72845	-2.62661e-10
198603231	chr1:198603231:G:A	3.79075e-08	-1.71618	-2.62661e-10
198603480	chr1:198603480:T:A	9.30302e-08	-1.68756e-10	-0.818406
198603508	chr1:198603508:T:C	6.72215e-08	-1.68756e-10	-1.14334
198604072	chr1:198604072:C:A	4.42221e-07	0.740479	-2.62661e-10
198604243	chr1:198604243:C:T	3.63398e-08	-1.75842	-2.62661e-10
198604307	chr1:198604307:A:G	7.33287e-08	-1.05638	-2.62661e-10
198605088	chr1:198605088:T:C	3.17826e-07	0.410174	-2.62661e-10
198605733	chr1:198605733:G:A	1.63009e-08	-1.75761	-0.802497
198605772	chr1:198605772:T:C	2.25672e-08	-1.71754	-0.517293
198605832	chr1:198605832:G:A	6.91488e-08	-1.68756e-10	-1.11507
198605916	chr1:198605916:C:T	6.24198e-08	-1.68756e-10	-1.21745
198606149	chr1:198606149:G:A	6.17014e-08	-1.22902	-2.62661e-10
198606417	chr1:198606417:C:T	4.42667e-07	0.741487	-2.62661e-10
198606755	chr1:198606755:C:T	7.12719e-08	-1.08483	-2.62661e-10
198606918	chr1:198606918:A:T	6.22275e-08	-1.68756e-10	-1.22053
198607039	chr1:198607039:T:C	1.96969e-07	-1.68756e-10	-0.0682844
198607094	chr1:198607094:A:G	1.33988e-07	-0.453577	-2.62661e-10
198607230	chr1:198607230:A:C	1.54416e-08	-1.44982	-1.16444
198607282	chr1:198607282:G:T	1.30259e-07	-1.68756e-10	-0.481803
198607772	chr1:198607772:C:T	9.08776e-08	-1.68756e-10	-0.841816
198608051	chr1:198608051:A:C	9.53843e-08	-1.68756e-10	-0.793416
198608222	chr1:198608222:G:T	4.0119e-07	0.643105	-2.62661e-10
198608691	chr1:198608691:A:C	6.46173e-08	-1.68756e-10	-1.18285
198608961	chr1:198608961:T:C	7.12002e-08	-1.68756e-10	-1.08583
198609235	chr1:198609235:C:A	3.17518e-07	0.409204	-2.62661e-10
198609440	chr1:198609440:T:C	3.76577e-07	1.07728	-0.497484
198609599	chr1:198609599:G:A	1.52299e-07	-1.68756e-10	-0.325483
198609619	chr1:198609619:G:A	1.19462e-07	-1.68756e-10	-0.568332
198609873	chr1:198609873:A:G	1.04791e-07	-1.68756e-10	-0.699363
198609989	chr1:198609989:C:T	8.83941e-08	-1.68756e-10	-0.869525
198610186	chr1:198610186:G:T	3.0818e-07	0.379354	-2.62661e-10
198610861	chr1:198610861:C:T	9.6303e-08	-1.68756e-10	-0.783831
198611125	chr1:198611125:G:A	2.8901e-08	-1.06481	-0.922647
198611738	chr1:198611738:G:T	6.50648e-08	-1.68756e-10	-1.17595
198611927	chr1:198611927:A:G	1.56859e-07	-1.68756e-10	-0.295983
198612040	chr1:198612040:T:A	1.4435e-08	-1.46666	-1.21502
198612047	chr1:198612047:T:C	8.94542e-08	-1.68756e-10	-0.857603
198612161	chr1:198612161:C:T	4.12214e-07	0.670214	-2.62661e-10
198612768	chr1:198612768:A:G	5.05155e-07	0.873536	-2.62661e-10
198612821	chr1:198612821:T:G	4.23454e-08	-1.60547	-2.62661e-10
198612890	chr1:198612890:T:C	1.13547e-07	-1.68756e-10	-0.619112
198612958	chr1:198612958:C:T	3.80165e-08	-1.71331	-2.62661e-10
198613468	chr1:198613468:T:C	9.15884e-08	-1.68756e-10	-0.834026
198613506	chr1:198613506:T:C	4.37807e-07	1.15333	-0.422877
198613592	chr1:198613592:C:T	1.2484e-07	-1.68756e-10	-0.524293
198614168	chr1:198614168:A:T	5.10328e-07	0.776811	0.106914
198614433	chr1:198614433:T:A	3.61395e-08	-1.76394	-2.62661e-10
198615017	chr1:198615017:C:T	3.06394e-07	0.373542	-2.62661e-10
198615071	chr1:198615071:T:C	1.04006e-07	-1.68756e-10	-0.706877
198615243	chr1:198615243:GA:G	3.06051e-07	0.372422	-2.62661e-10
198615360	chr1:198615360:G:A	8.03694e-08	-1.68756e-10	-0.964696
198615776	chr1:198615776:G:C	1.36632e-08	-1.54765	-1.18897
198616048	chr1:198616048:A:G	6.23399e-08	-1.68756e-10	-1.21873
198616100	chr1:198616100:CT:C	6.23486e-08	-1.68756e-10	-1.21859
198616662	chr1:198616662:G:T	3.18792e-07	0.413207	-2.62661e-10
198617023	chr1:198617023:T:C	8.86113e-08	-1.68756e-10	-0.867071
198617186	chr1:198617186:C:G	6.5553e-08	-1.16847	-2.62661e-10
198617314	chr1:198617314:G:T	6.97611e-08	-1.68756e-10	-1.10625
198617812	chr1:198617812:G:C	6.22369e-08	-1.68756e-10	-1.22038
198617942	chr1:198617942:G:A	2.98173e-07	0.820398	-0.474056
198617961	chr1:198617961:T:C	3.41809e-07	0.977117	-0.494195
198617968	chr1:198617968:G:A	6.69682e-08	-1.68756e-10	-1.14711
198617979	chr1:198617979:G:A	1.27245e-08	-1.60222	-1.20557
198618102	chr1:198618102:T:C	3.58857e-07	1.006	-0.474408
198618114	chr1:198618114:T:A	3.38719e-07	0.949799	-0.475957
198618350	chr1:198618350:G:A	3.03657e-07	0.364569	-2.62661e-10
198618389	chr1:198618389:T:G	3.5429e-07	0.992841	-0.474056
198618423	chr1:198618423:T:C	3.09856e-07	0.384778	-2.62661e-10
198618439	chr1:198618439:T:C	2.13486e-08	-1.71472	-0.575622
198618952	chr1:198618952:T:C	2.99375e-07	0.799201	-0.448832
198619064	chr1:198619064:T:C	6.23331e-08	-1.68756e-10	-1.21884
198619149	chr1:198619149:T:C	6.60316e-08	-1.1612	-2.62661e-10
198619615	chr1:198619615:CT:C	2.10249e-08	-1.33148	-0.974145
198619701	chr1:198619701:A:G	9.5883e-08	-1.68756e-10	-0.788201
198619784	chr1:198619784:GGCT:G	6.63564e-08	-1.15629	-2.62661e-10
198620326	chr1:198620326:C:T	1.25443e-07	-1.68756e-10	-0.519477
198620329	chr1:198620329:C:T	3.69066e-08	-1.74294	-2.62661e-10
198620359	chr1:198620359:G:A	3.15308e-08	-0.857321	-1.04304
198620368	chr1:198620368:T:C	9.08331e-08	-1.68756e-10	-0.842306
198620446	chr1:198620446:C:T	1.2941e-08	-1.7268	-1.06413
198620579	chr1:198620579:G:A	2.88555e-07	0.313556	-2.62661e-10
198620782	chr1:198620782:A:T	6.41433e-08	-1.68756e-10	-1.19021
198621214	chr1:198621214:C:CA	1.0681e-07	-1.68756e-10	-0.680275
198621236	chr1:198621236:C:T	3.04725e-07	0.912704	-0.544623
198621291	chr1:198621291:C:T	3.40715e-07	0.993153	-0.513437
198621636	chr1:198621636:G:T	4.48501e-08	-1.548	-2.62661e-10
198621875	chr1:198621875:G:A	7.62487e-08	-1.01733	-2.62661e-10
198622268	chr1:198622268:T:C	6.85063e-08	-1.1244	-2.62661e-10
198622398	chr1:198622398:G:C	3.88265e-07	1.07421	-0.463855
198622779	chr1:198622779:T:C	9.27639e-08	-1.68756e-10	-0.821272
198622810	chr1:198622810:A:G	6.59866e-08	-1.68756e-10	-1.16188
198623075	chr1:198623075:G:A	3.00368e-07	0.898163	-0.544485
198623165	chr1:198623165:T:A	7.99973e-08	-1.68756e-10	-0.969337
198623177	chr1:198623177:C:G	3.20569e-07	0.418769	-2.62661e-10
198623223	chr1:198623223:A:G	3.09461e-07	0.383502	-2.62661e-10
198623619	chr1:198623619:G:A	2.93763e-07	0.331444	-2.62661e-10
198623684	chr1:198623684:A:C	5.57029e-08	-1.3313	-2.62661e-10
198623731	chr1:198623731:A:G	9.32175e-08	-1.68756e-10	-0.816394
198623799	chr1:198623799:A:T	3.09525e-07	0.928334	-0.544623
198624081	chr1:198624081:G:A	3.02184e-07	0.359706	-2.62661e-10
198624581	chr1:198624581:A:G	6.60177e-08	-1.16141	-2.62661e-10
198624856	chr1:198624856:C:T	3.72238e-08	-1.73438	-2.62661e-10
198625114	chr1:198625114:A:G	3.37126e-07	1.01828	-0.549152
198625117	chr1:198625117:C:A	6.57843e-08	-1.16495	-2.62661e-10
198625283	chr1:198625283:T:A	7.02059e-08	-1.0999	-2.62661e-10
198625394	chr1:198625394:T:C	6.74234e-08	-1.68756e-10	-1.14034
198625465	chr1:198625465:C:T	2.6228e-08	-1.09307	-0.99143
198625587	chr1:198625587:T:C	6.69563e-08	-1.68756e-10	-1.14729
198625652	chr1:198625652:C:T	2.90784e-07	0.925594	-0.604343
198625686	chr1:198625686:TGA:T	4.05708e-08	-1.64828	-2.62661e-10
198625802	chr1:198625802:T:C	1.58621e-07	-1.68756e-10	-0.284813
198625912	chr1:198625912:T:C	1.15985e-08	-1.69293	-1.20753
198625969	chr1:198625969:A:G	2.81491e-07	0.782411	-0.49364
198626436	chr1:198626436:A:G	7.25848e-08	-1.68756e-10	-1.06657
198626589	chr1:198626589:G:T	8.38861e-08	-1.68756e-10	-0.92187
198626679	chr1:198626679:A:G	3.64984e-08	-1.75406	-2.62661e-10
198626897	chr1:198626897:C:G	3.60522e-08	-1.76636	-2.62661e-10
198627010	chr1:198627010:G:A	9.07344e-08	-1.68756e-10	-0.843393
198627104	chr1:198627104:G:T	1.10551e-08	-1.72789	-1.22055
198627215	chr1:198627215:A:G	3.61222e-08	-1.76442	-2.62661e-10
198627309	chr1:198627309:T:G	1.19572e-08	-1.76479	-1.10521
198627432	chr1:198627432:T:A	3.73862e-08	-1.73003	-2.62661e-10
198627433	chr1:198627433:G:T	3.7701e-08	-1.72164	-2.62661e-10
198627452	chr1:198627452:A:G	3.77707e-08	-1.7198	-2.62661e-10
198627463	chr1:198627463:C:T	3.77491e-08	-1.72037	-2.62661e-10
198627623	chr1:198627623:G:T	6.30787e-08	-1.68756e-10	-1.20695
198627794	chr1:198627794:T:C	1.17417e-07	-1.68756e-10	-0.585601
198628008	chr1:198628008:A:G	3.74966e-08	-1.72708	-2.62661e-10
198628051	chr1:198628051:C:T	7.61455e-08	-1.68756e-10	-1.01868
198628095	chr1:198628095:C:T	3.78489e-08	-1.71773	-2.62661e-10
198628545	chr1:198628545:C:T	7.38705e-08	-1.68756e-10	-1.04902
198628687	chr1:198628687:G:A	3.82913e-08	-1.70611	-2.62661e-10
198628697	chr1:198628697:G:A	6.31876e-08	-1.68756e-10	-1.20522
198628862	chr1:198628862:T:C	3.7819e-08	-1.71852	-2.62661e-10
198628919	chr1:198628919:G:A	7.04987e-08	-1.68756e-10	-1.09574
198629248	chr1:198629248:G:A	1.16539e-07	-1.68756e-10	-0.593106
198629365	chr1:198629365:T:A	6.95137e-08	-1.68756e-10	-1.10981
198629501	chr1:198629501:A:G	1.00661e-07	-1.68756e-10	-0.73957
198629533	chr1:198629533:G:A	2.25842e-08	-1.16933	-1.06475
198629699	chr1:198629699:T:C	5.71972e-07	1.87859	-0.880834
198629717	chr1:198629717:C:A	6.23502e-08	-1.68756e-10	-1.21856
198630301	chr1:198630301:G:T	6.64713e-08	-1.68756e-10	-1.15456
198630519	chr1:198630519:G:A	8.97025e-08	0.161662	-1.01649
198630565	chr1:198630565:C:A	1.01646e-07	-1.68756e-10	-0.72983
198630573	chr1:198630573:ATT:A	5.91478e-08	-1.27129	-2.62661e-10
198630718	chr1:198630718:T:TG	1.07215e-08	-1.7634	-1.21567
198630721	chr1:198630721:G:T	6.76259e-08	-1.13734	-2.62661e-10
198630814	chr1:198630814:G:A	3.86425e-08	-1.69698	-2.62661e-10
198630851	chr1:198630851:T:C	1.30102e-08	-1.66015	-1.12545
198630866	chr1:198630866:C:T	6.79749e-08	-1.68756e-10	-1.13219
198631007	chr1:198631007:A:G	6.23444e-08	-1.68756e-10	-1.21866
198631101	chr1:198631101:G:A	1.3584e-08	-1.61865	-1.12379
198631257	chr1:198631257:T:G	3.8705e-08	-1.69536	-2.62661e-10
198631435	chr1:198631435:A:G	3.89544e-08	-1.68894	-2.62661e-10
198632018	chr1:198632018:A:G	3.70545e-08	-1.73894	-2.62661e-10
198632050	chr1:198632050:T:C	6.31309e-08	-1.68756e-10	-1.20612
198632475	chr1:198632475:T:A	1.66113e-07	-1.68756e-10	-0.238659
198632575	chr1:198632575:A:G	1.96394e-08	-1.29527	-1.07853
198632618	chr1:198632618:T:C	6.23752e-08	-1.68756e-10	-1.21816
198632721	chr1:198632721:A:ACCT	7.65839e-08	-1.68756e-10	-1.01294
198632829	chr1:198632829:TTTC:T	6.32065e-08	-1.68756e-10	-1.20492
198632922	chr1:198632922:C:T	3.87114e-08	-1.6952	-2.62661e-10
198633290	chr1:198633290:G:A	3.89159e-08	-1.68993	-2.62661e-10
198633534	chr1:198633534:G:C	2.49468e-07	-1.68756e-10	0.168
198633596	chr1:198633596:G:A	7.17668e-08	-1.68756e-10	-1.07791
198633759	chr1:198633759:A:G	1.39096e-08	-1.67948	-1.03927
198633963	chr1:198633963:A:T	3.90322e-08	-1.68694	-2.62661e-10
198633964	chr1:198633964:A:G	6.37224e-08	-1.68756e-10	-1.19679
198634016	chr1:198634016:T:C	3.89571e-08	-1.68887	-2.62661e-10
198634049	chr1:198634049:G:A	1.09142e-08	-1.75939	-1.20188
198634527	chr1:198634527:C:T	1.5031e-07	-0.338631	-2.62661e-10
198634617	chr1:198634617:A:G	1.45988e-07	-0.367809	-2.62661e-10
198634655	chr1:198634655:G:A	7.13243e-08	-1.68756e-10	-1.08409
198634659	chr1:198634659:A:G	3.8258e-08	-1.70698	-2.62661e-10
198634971	chr1:198634971:T:C	3.83813e-08	-1.70376	-2.62661e-10
198635077	chr1:198635077:G:C	3.62283e-08	-1.17883	-0.582653
198635144	chr1:198635144:G:T	6.3875e-08	-1.68756e-10	-1.1944
198635145	chr1:198635145:C:T	7.06248e-08	-1.68756e-10	-1.09395
198635184	chr1:198635184:A:G	3.80746e-08	-1.71178	-2.62661e-10
198635300	chr1:198635300:C:A	1.85135e-07	-1.68756e-10	-0.130247
198635639	chr1:198635639:C:T	7.38299e-08	-1.68756e-10	-1.04957
198635640	chr1:198635640:G:A	6.40508e-08	-1.68756e-10	-1.19165
198636089	chr1:198636089:C:A	3.89812e-08	-1.68825	-2.62661e-10
198636336	chr1:198636336:T:C	7.51562e-08	-1.68756e-10	-1.03176
198636619	chr1:198636619:C:T	6.3966e-08	-1.68756e-10	-1.19298
198636748	chr1:198636748:C:T	1.10335e-07	-0.647809	-2.62661e-10
198636796	chr1:198636796:C:T	3.86944e-08	-1.69564	-2.62661e-10
198636829	chr1:198636829:C:T	6.80024e-08	-1.68756e-10	-1.13179
198636921	chr1:198636921:A:G	3.87781e-08	-1.69347	-2.62661e-10
198636933	chr1:198636933:C:T	3.89532e-08	-1.68897	-2.62661e-10
198637207	chr1:198637207:G:A	7.05341e-08	-1.68756e-10	-1.09523
198637762	chr1:198637762:G:C	9.43184e-08	-1.68756e-10	-0.804653
198637978	chr1:198637978:G:T	9.14129e-08	-1.68756e-10	-0.835943
198637998	chr1:198637998:T:G	1.42465e-08	-1.67257	-1.02224
198638198	chr1:198638198:T:C	2.43482e-07	0.143715	-2.62661e-10
198638643	chr1:198638643:A:G	3.8459e-08	-1.70174	-2.62661e-10
198638721	chr1:198638721:C:T	4.38275e-08	-1.57107	-2.62661e-10
198638825	chr1:198638825:A:T	1.60247e-07	-1.68756e-10	-0.274613
198638868	chr1:198638868:G:A	1.60256e-07	0.651466	-0.926022
198638984	chr1:198638984:C:T	7.26352e-08	-1.68756e-10	-1.06588
198639679	chr1:198639679:G:T	1.59609e-08	-1.63489	-0.946299
198640260	chr1:198640260:T:C	7.40139e-08	-1.68756e-10	-1.04708
198640473	chr1:198640473:A:G	6.96257e-08	-1.68756e-10	-1.1082
198640778	chr1:198640778:C:T	1.11767e-08	-1.7642	-1.17331
198641019	chr1:198641019:T:C	8.571e-08	-1.68756e-10	-0.900361
198641406	chr1:198641406:A:G	2.4e-08	-1.13337	-1.03991
198641730	chr1:198641730:A:G	7.43356e-08	-1.68756e-10	-1.04274
198641801	chr1:198641801:A:G	2.21195e-07	0.0477147	-2.62661e-10
198642041	chr1:198642041:T:A	1.4461e-07	-1.68756e-10	-0.377291
198642313	chr1:198642313:C:A	1.16141e-08	-1.69512	-1.20399
198642319	chr1:198642319:T:G	1.61986e-08	-1.70548	-0.860923
198642366	chr1:198642366:ATCTG:A	1.67908e-08	-1.73953	-0.790974
198642545	chr1:198642545:G:A	1.37058e-07	-1.68756e-10	-0.430923
198642743	chr1:198642743:A:T	6.26021e-08	-1.68756e-10	-1.21453
198643574	chr1:198643574:T:C	4.33572e-08	-1.58186	-2.62661e-10
198643653	chr1:198643653:C:T	4.32305e-08	-1.58478	-2.62661e-10
198643913	chr1:198643913:A:G	6.38365e-08	-1.68756e-10	-1.195
198644057	chr1:198644057:C:G	6.26316e-08	-1.68756e-10	-1.21406
198644065	chr1:198644065:C:T	6.96493e-08	-1.68756e-10	-1.10786
198644374	chr1:198644374:A:C	4.01813e-08	-1.65793	-2.62661e-10
198644825	chr1:198644825:T:A	2.06119e-08	-1.15716	-1.1683
198645175	chr1:198645175:C:A	1.03328e-07	-1.68756e-10	-0.713423
198645875	chr1:198645875:G:C	7.02584e-08	-1.68756e-10	-1.09915
198646016	chr1:198646016:G:A	1.36665e-07	-1.68756e-10	-0.433797
198646060	chr1:198646060:G:T	1.16739e-08	-1.6837	-1.21027
198646724	chr1:198646724:G:A	6.63117e-08	-1.68756e-10	-1.15696
198647364	chr1:198647364:G:A	6.71287e-08	-1.14472	-2.62661e-10
198648411	chr1:198648411:G:T	2.28591e-07	-1.68756e-10	0.0806032
198649141	chr1:198649141:A:C	4.26622e-07	1.63638	-0.931806
198649371	chr1:198649371:A:G	2.39893e-08	-1.4441	-0.72962
198649416	chr1:198649416:G:A	6.57958e-08	-1.68756e-10	-1.16477
198650137	chr1:198650137:T:C	6.44007e-08	-1.68756e-10	-1.1862
198650630	chr1:198650630:G:A	5.04436e-08	-1.34303	-0.0874445
198650676	chr1:198650676:A:G	6.96522e-08	-1.68756e-10	-1.10781
198650759	chr1:198650759:T:G	1.07804e-08	-1.76514	-1.20846
198650786	chr1:198650786:G:A	4.59468e-08	-1.52385	-2.62661e-10
198651158	chr1:198651158:G:C	7.57269e-08	-1.68756e-10	-1.0242
198651435	chr1:198651435:C:T	1.1098e-08	-1.73782	-1.20674
198652057	chr1:198652057:C:T	6.89088e-08	-1.68756e-10	-1.11855
198652392	chr1:198652392:G:C	3.87064e-08	-1.69533	-2.62661e-10
198652831	chr1:198652831:C:T	6.31433e-08	-1.68756e-10	-1.20592
198652914	chr1:198652914:A:G	1.09061e-08	-1.76615	-1.19586
198652952	chr1:198652952:A:G	1.11981e-08	-1.74443	-1.19115
198652953	chr1:198652953:G:T	1.11908e-08	-1.74502	-1.19122
198652957	chr1:198652957:G:A	1.06689e-08	-1.76727	-1.21673
198653530	chr1:198653530:C:T	1.10314e-08	-1.75471	-1.19587
198653532	chr1:198653532:T:G	1.20526e-07	-1.68756e-10	-0.559462
198653832	chr1:198653832:C:T	1.11802e-08	-1.74457	-1.19262
198654054	chr1:198654054:T:A	2.14206e-07	0.01561	-2.62661e-10
198654376	chr1:198654376:A:G	6.39481e-08	-1.68756e-10	-1.19326
198654503	chr1:198654503:G:T	1.14966e-08	-1.73036	-1.17892
198654678	chr1:198654678:A:G	7.23009e-08	-1.68756e-10	-1.07049
198654713	chr1:198654713:G:T	2.35236e-08	-1.1045	-1.08882
198654892	chr1:198654892:T:G	6.22369e-08	-1.68756e-10	-1.22038
198655576	chr1:198655576:A:C	1.11827e-07	-1.68756e-10	-0.634374
198656033	chr1:198656033:T:C	1.60016e-08	-1.72814	-0.850497
198656248	chr1:198656248:A:G	6.97017e-08	-1.68756e-10	-1.10711
198656332	chr1:198656332:A:G	6.29326e-08	-1.68756e-10	-1.20927
198656401	chr1:198656401:A:G	1.08297e-08	-1.76338	-1.20567
198656485	chr1:198656485:G:T	1.14529e-08	-1.72321	-1.18987
198656748	chr1:198656748:G:T	1.453e-08	-1.67591	-0.999203
198657032	chr1:198657032:T:C	7.31934e-07	2.24939	-1.00503
198657240	chr1:198657240:T:C	3.88892e-08	-1.69061	-2.62661e-10
198657242	chr1:198657242:A:C	6.27516e-08	-1.68756e-10	-1.21215
198657303	chr1:198657303:A:G	6.2516e-08	-1.68756e-10	-1.21591
198657398	chr1:198657398:A:G	1.4881e-07	-1.68756e-10	-0.348661
198657902	chr1:198657902:G:A	1.27867e-07	0.517641	-1.01798
198658023	chr1:198658023:A:T	1.08198e-08	-1.76243	-1.20752
198658286	chr1:198658286:G:A	6.24323e-08	-1.68756e-10	-1.21725
198658517	chr1:198658517:T:A	8.02919e-08	-1.68756e-10	-0.965661
198658523	chr1:198658523:G:A	1.08191e-08	-1.76618	-1.20384
198658705	chr1:198658705:C:T	6.33935e-08	-1.68756e-10	-1.20197
198658870	chr1:198658870:G:A	2.34337e-07	0.105429	-2.62661e-10
198658871	chr1:198658871:A:T	2.34958e-07	0.108077	-2.62661e-10
198659354	chr1:198659354:A:G	1.35179e-07	0.619888	-1.06462
198659484	chr1:198659484:G:A	6.38908e-08	-1.68756e-10	-1.19415
198659636	chr1:198659636:A:G	2.32394e-08	-1.63652	-0.568966
198659659	chr1:198659659:T:C	2.94995e-08	-1.0042	-0.96276
198660524	chr1:198660524:T:C	6.63689e-08	-1.68756e-10	-1.1561
198661027	chr1:198661027:CCA:C	1.42162e-08	-1.47895	-1.218
198661160	chr1:198661160:T:A	2.11382e-07	0.00233609	-2.62661e-10
198661300	chr1:198661300:T:A	6.34375e-08	-1.68756e-10	-1.20128
198661641	chr1:198661641:A:G	9.96749e-08	-1.68756e-10	-0.749416
198661821	chr1:198661821:T:C	3.86248e-08	-1.69744	-2.62661e-10
198661845	chr1:198661845:A:C	9.05566e-08	-1.68756e-10	-0.845354
198662066	chr1:198662066:C:G	6.75789e-08	-1.68756e-10	-1.13803
198662857	chr1:198662857:T:C	7.94897e-08	-1.68756e-10	-0.975703
198662949	chr1:198662949:C:T	7.09039e-08	-1.68756e-10	-1.09001
198663227	chr1:198663227:C:T	1.07017e-08	-1.76742	-1.21351
198663843	chr1:198663843:A:G	7.48635e-08	-1.68756e-10	-1.03566
198664264	chr1:198664264:T:C	3.89885e-08	-1.68806	-2.62661e-10
198664562	chr1:198664562:T:C	1.47381e-08	-1.60621	-1.05469
198664681	chr1:198664681:C:T	1.58366e-07	-1.68756e-10	-0.286424
198664939	chr1:198664939:A:G	6.50411e-08	-1.68756e-10	-1.17631
198665496	chr1:198665496:T:C	1.75544e-08	-1.28329	-1.20274
198665504	chr1:198665504:C:T	6.9705e-08	-1.68756e-10	-1.10706
198665685	chr1:198665685:C:A	1.16646e-08	-1.71572	-1.17905
198665868	chr1:198665868:T:C	4.61385e-08	-0.304192	-1.21549
198666127	chr1:198666127:A:G	1.10775e-08	-1.7659	-1.18051
198666168	chr1:198666168:T:C	3.53998e-08	-1.21749	-0.567133
198666638	chr1:198666638:C:A	7.59814e-08	-1.68756e-10	-1.02084
198666742	chr1:198666742:T:A	7.42105e-08	-1.68756e-10	-1.04442
198666759	chr1:198666759:T:A	6.33369e-08	-1.68756e-10	-1.20286
198667016	chr1:198667016:T:C	6.3156e-08	-1.68756e-10	-1.20572
198667164	chr1:198667164:C:T	2.86388e-08	-0.782793	-1.21378
198667467	chr1:198667467:T:C	1.48476e-08	-1.43716	-1.21634
198667595	chr1:198667595:T:G	2.60243e-07	-1.68756e-10	0.210287
198667753	chr1:198667753:T:A	1.83258e-07	-1.68756e-10	-0.140436
198667757	chr1:198667757:G:A	1.71463e-07	-1.68756e-10	-0.206962
198668311	chr1:198668311:T:C	6.59217e-08	-1.68756e-10	-1.16286
198668453	chr1:198668453:A:G	9.92914e-08	-0.887909	0.134638
198668497	chr1:198668497:G:A	6.43321e-08	-1.68756e-10	-1.18727
198668837	chr1:198668837:T:C	1.78892e-07	-0.164547	-2.62661e-10
198669090	chr1:198669090:C:T	2.68968e-08	-0.862296	-1.19703
198669128	chr1:198669128:G:C	2.98843e-08	-0.746869	-1.20713
198669413	chr1:198669413:G:C	2.31194e-07	-1.68756e-10	0.0919257
198669464	chr1:198669464:T:C	5.4732e-08	-0.513964	-0.834917
198669844	chr1:198669844:C:T	8.25224e-08	-0.352957	-0.585303
198670003	chr1:198670003:C:T	3.56717e-08	-1.48161	-0.295364
198670151	chr1:198670151:A:G	5.63131e-08	-0.486288	-0.834115
198670235	chr1:198670235:G:A	8.4984e-08	-0.349078	-0.559788
198670480	chr1:198670480:A:G	3.71359e-08	-1.73675	-2.62661e-10
198670646	chr1:198670646:T:A	2.66796e-08	-1.11626	-0.951169
198670708	chr1:198670708:C:A	3.3102e-07	-1.68756e-10	0.450848
198670839	chr1:198670839:G:C	3.02338e-08	-1.49743	-0.444945
198670918	chr1:198670918:A:G	2.40998e-07	-0.686543	0.820001
198671038	chr1:198671038:A:G	3.80702e-08	-1.50055	-0.211352
198671131	chr1:198671131:T:A	8.6325e-08	-1.68756e-10	-0.89321
198671134	chr1:198671134:T:C	6.36369e-08	-1.68756e-10	-1.19814
198671156	chr1:198671156:CTCACTTT:C	1.4673e-08	-1.58441	-1.08091
198671251	chr1:198671251:C:T	7.25946e-08	-1.68756e-10	-1.06644
198671358	chr1:198671358:C:T	3.69808e-08	-1.74093	-2.62661e-10
198671359	chr1:198671359:C:T	2.07195e-08	-1.46321	-0.857048
198671391	chr1:198671391:A:G	1.47182e-07	-1.12308	0.763419
198671457	chr1:198671457:A:G	8.10263e-08	-1.68756e-10	-0.956556
198672076	chr1:198672076:C:T	1.10127e-07	-0.12697	-0.522725
198672213	chr1:198672213:C:A	1.04042e-07	0.198464	-0.904994
198672530	chr1:198672530:C:T	6.52419e-08	-1.68756e-10	-1.17323
198672619	chr1:198672619:G:A	9.17464e-08	0.0105581	-0.842859
198672781	chr1:198672781:A:T	1.11669e-07	-1.68756e-10	-0.635787
198673283	chr1:198673283:T:G	6.79911e-08	-1.68756e-10	-1.13195
198673682	chr1:198673682:C:A	8.68618e-08	0.233525	-1.12054
198674206	chr1:198674206:A:G	6.90227e-08	-1.68756e-10	-1.11689
198674499	chr1:198674499:A:G	7.01019e-08	-1.68756e-10	-1.10138
198674920	chr1:198674920:G:T	2.35599e-07	-1.68756e-10	0.110801
198675165	chr1:198675165:T:C	3.8882e-08	-1.6908	-2.62661e-10
198675193	chr1:198675193:C:T	3.11632e-07	0.273484	0.117009
198675395	chr1:198675395:C:A	9.81496e-08	-1.68756e-10	-0.764837
198675963	chr1:198675963:C:T	1.42058e-07	-1.68756e-10	-0.395094
198676146	chr1:198676146:C:G	7.71932e-08	-1.68756e-10	-1.00502
198676477	chr1:198676477:G:A	6.92204e-08	-1.68756e-10	-1.11403
198676520	chr1:198676520:T:C	4.21093e-07	0.733952	-0.0424281
198676779	chr1:198676779:C:G	8.43969e-08	-1.68756e-10	-0.915799
198676871	chr1:198676871:T:C	1.23181e-07	-1.68756e-10	-0.537673
198677173	chr1:198677173:C:G	2.2943e-07	-1.68756e-10	0.0842669
198678149	chr1:198678149:T:C	2.35372e-07	-1.68756e-10	0.109839
198678216	chr1:198678216:A:T	7.00066e-08	-1.68756e-10	-1.10274
198678731	chr1:198678731:T:C	6.9157e-08	-1.68756e-10	-1.11495
198680021	chr1:198680021:G:T	8.19917e-08	-1.68756e-10	-0.944712
198680096	chr1:198680096:G:A	6.57903e-08	-1.68756e-10	-1.16486
198680232	chr1:198680232:T:A	7.13725e-08	-1.68756e-10	-1.08342
198681384	chr1:198681384:T:A	1.25521e-08	-1.76089	-1.06055
198681468	chr1:198681468:A:C	1.08111e-07	-0.981315	0.313142
198681659	chr1:198681659:TA:T	6.75913e-08	-1.67105	0.533198
198681847	chr1:198681847:C:A	6.34619e-07	0.799908	0.301787
198682496	chr1:198682496:T:C	7.15263e-08	-1.68756e-10	-1.08127
198682600	chr1:198682600:T:G	6.22338e-08	-1.68756e-10	-1.22043
198682954	chr1:198682954:C:T	1.03288e-07	-1.68756e-10	-0.713811
198683338	chr1:198683338:T:C	1.04452e-07	-1.68756e-10	-0.702603
198683640	chr1:198683640:G:A	3.95856e-08	-0.665922	-1.00694
198683956	chr1:198683956:T:TTC	1.36936e-08	-1.76685	-0.967557
198684000	chr1:198684000:A:G	1.052e-07	-1.68756e-10	-0.695464
198684045	chr1:198684045:A:G	7.95831e-08	-1.01906	0.0445363
198684181	chr1:198684181:A:G	1.01389e-07	-1.68756e-10	-0.732366
198684223	chr1:198684223:G:T	1.16463e-07	0.305578	-0.899335
198684255	chr1:198684255:C:A	4.87246e-07	0.600248	0.23719
198684370	chr1:198684370:C:T	7.77858e-08	-1.68756e-10	-0.997371
198684474	chr1:198684474:T:C	6.35631e-08	-1.68756e-10	-1.1993
198684916	chr1:198684916:T:C	7.60136e-08	-1.68756e-10	-1.02042
198684964	chr1:198684964:T:C	1.04451e-07	-1.68756e-10	-0.702613
198685066	chr1:198685066:G:A	3.88468e-08	-1.6917	-2.62661e-10
198685070	chr1:198685070:T:A	1.03853e-07	-1.68756e-10	-0.70835
198685181	chr1:198685181:T:A	1.4076e-07	0.368546	-0.772819
198685191	chr1:198685191:C:A	1.04114e-07	-1.68756e-10	-0.705842
198685343	chr1:198685343:C:T	1.04114e-07	-1.68756e-10	-0.705842
198685541	chr1:198685541:C:T	7.08201e-08	-1.68756e-10	-1.09119
198685629	chr1:198685629:A:AG	1.03829e-07	-1.68756e-10	-0.708582
198686476	chr1:198686476:T:C	7.74781e-08	-1.68756e-10	-1.00133
198686599	chr1:198686599:TC:T	1.04576e-07	-1.68756e-10	-0.701414
198687113	chr1:198687113:C:T	1.21039e-07	-1.57552	1.0203
198687148	chr1:198687148:C:T	1.58285e-08	-1.75428	-0.835236
198687227	chr1:198687227:C:T	7.9354e-07	0.942095	0.383079
198687277	chr1:198687277:C:T	1.9299e-07	0.816138	-0.904829
198687278	chr1:198687278:A:G	1.5377e-08	-1.75248	-0.865973
198687642	chr1:198687642:C:T	4.72493e-07	0.570394	0.2363
198687764	chr1:198687764:G:T	2.43576e-07	-0.016902	0.161002
198688307	chr1:198688307:C:T	1.0707e-07	-1.68756e-10	-0.677846
198688837	chr1:198688837:C:T	6.37734e-08	-1.68756e-10	-1.19599
198688844	chr1:198688844:T:C	1.08615e-07	-1.68756e-10	-0.66352
198688968	chr1:198688968:G:A	1.8108e-08	-1.7631	-0.691878
198689137	chr1:198689137:C:T	6.56555e-08	-1.68756e-10	-1.16691
198689168	chr1:198689168:TA:T	2.6877e-07	0.690561	-0.448035
198689353	chr1:198689353:C:T	1.92076e-07	-0.0731942	-0.0202431
198689384	chr1:198689384:A:T	3.60735e-08	-1.76577	-2.62661e-10
198689410	chr1:198689410:T:C	1.21678e-07	-0.549951	-2.62661e-10
198689727	chr1:198689727:C:T	4.76499e-07	1.32806	-0.512927
198689797	chr1:198689797:A:G	6.25632e-08	-1.68756e-10	-1.21515
198690095	chr1:198690095:A:G	1.04936e-07	-1.68756e-10	-0.697976
198690727	chr1:198690727:A:G	7.27955e-08	-1.68756e-10	-1.06368
198690955	chr1:198690955:C:A	1.0343e-07	-1.68756e-10	-0.712439
198691014	chr1:198691014:G:A	7.742e-08	-1.59039	0.588308
198691595	chr1:198691595:G:A	1.25901e-07	-0.234936	-0.280901
198691731	chr1:198691731:G:A	7.71506e-08	-1.68756e-10	-1.00557
198692077	chr1:198692077:T:G	1.04257e-07	-1.68756e-10	-0.704471
198692088	chr1:198692088:A:G	3.87895e-08	-1.69318	-2.62661e-10
198692539	chr1:198692539:G:A	5.66971e-08	-1.31361	-2.62661e-10
198692766	chr1:198692766:T:C	1.01112e-07	-1.68756e-10	-0.735105
198692810	chr1:198692810:A:G	1.06778e-07	0.0835207	-0.764097
198693565	chr1:198693565:C:G	2.80573e-07	-1.68756e-10	0.285502
198693776	chr1:198693776:A:G	1.12905e-07	-1.68756e-10	-0.624779
198694217	chr1:198694217:G:A	1.31343e-08	-1.58668	-1.18943
198694502	chr1:198694502:C:T	1.30872e-07	-1.68756e-10	-0.47711
198694532	chr1:198694532:G:A	6.30025e-08	-1.68756e-10	-1.20816
198694578	chr1:198694578:C:T	4.4218e-08	-1.5622	-2.62661e-10
198694889	chr1:198694889:T:C	1.17235e-07	0.511796	-1.09894
198695987	chr1:198695987:C:T	1.69475e-07	0.519851	-0.738477
198696002	chr1:198696002:G:A	1.6586e-08	-1.76347	-0.779305
198696308	chr1:198696308:T:C	1.1196e-07	-0.374676	-0.25851
198696518	chr1:198696518:T:C	3.79691e-08	-1.71456	-2.62661e-10
198696570	chr1:198696570:A:G	1.25454e-07	-1.68756e-10	-0.519389
198696743	chr1:198696743:A:G	1.47466e-07	-1.68756e-10	-0.357733
198697202	chr1:198697202:C:T	8.39552e-08	-1.68756e-10	-0.921046
198697841	chr1:198697841:C:A	8.30005e-08	-0.489264	-0.443219
198698261	chr1:198698261:T:G	3.72956e-08	-1.73245	-2.62661e-10
198699632	chr1:198699632:G:C	3.73238e-08	-1.7317	-2.62661e-10
198700694	chr1:198700694:G:A	1.10008e-07	0.356452	-1.00722
198700746	chr1:198700746:AAAG:A	3.80426e-08	-1.71262	-2.62661e-10
198700817	chr1:198700817:T:C	3.789e-08	-1.71664	-2.62661e-10
198701049	chr1:198701049:G:GT	6.93334e-08	-1.68756e-10	-1.1124
198701282	chr1:198701282:G:A	7.73562e-08	-1.68756e-10	-1.00291
198701340	chr1:198701340:G:A	6.2314e-08	-0.827561	-0.391583
198701426	chr1:198701426:T:C	3.70922e-08	-1.59249	-0.145434
198701519	chr1:198701519:T:C	2.52326e-08	-0.990141	-1.13305
198702255	chr1:198702255:G:A	3.7732e-08	-1.72082	-2.62661e-10
198702524	chr1:198702524:A:G	3.60768e-08	-1.76568	-2.62661e-10
198702923	chr1:198702923:G:A	7.11445e-08	-0.546139	-0.540478
198703011	chr1:198703011:C:T	1.28335e-07	-1.68756e-10	-0.496687
198703069	chr1:198703069:A:C	6.52739e-08	-1.68756e-10	-1.17274
198703166	chr1:198703166:C:T	6.28663e-08	-1.68756e-10	-1.21032
198703184	chr1:198703184:A:C	3.76201e-08	-1.72379	-2.62661e-10
198703410	chr1:198703410:A:G	6.29851e-08	-1.68756e-10	-1.20843
198704078	chr1:198704078:A:G	3.61303e-08	-1.7642	-2.62661e-10
198704133	chr1:198704133:G:C	7.22951e-08	-1.68756e-10	-1.07057
198704243	chr1:198704243:G:T	8.8066e-08	-1.68756e-10	-0.873243
198704256	chr1:198704256:A:G	7.77644e-08	-1.68756e-10	-0.997647
198704454	chr1:198704454:T:C	7.40786e-08	-1.68756e-10	-1.0462
198704765	chr1:198704765:C:T	7.69054e-08	-1.68756e-10	-1.00875
198705079	chr1:198705079:G:T	1.02864e-07	-1.68756e-10	-0.717927
198705436	chr1:198705436:T:C	1.40863e-08	-1.5266	-1.17953
198705809	chr1:198705809:T:C	6.71294e-08	-1.68756e-10	-1.14471
198706086	chr1:198706086:T:C	1.42972e-08	-1.47831	-1.21296
198706229	chr1:198706229:C:G	3.28033e-07	1.32224	-0.880456
198706261	chr1:198706261:C:T	1.21981e-08	-1.76757	-1.08248
198706554	chr1:198706554:T:C	4.39928e-08	-0.705465	-0.861839
198706621	chr1:198706621:T:C	6.25059e-08	-1.68756e-10	-1.21607
198706667	chr1:198706667:G:T	1.09016e-07	-1.68756e-10	-0.659839
198706934	chr1:198706934:A:C	3.93685e-08	-1.67836	-2.62661e-10
198707622	chr1:198707622:T:G	3.78503e-08	-1.71769	-2.62661e-10
198708055	chr1:198708055:A:T	3.88526e-08	-1.69155	-2.62661e-10
198708257	chr1:198708257:G:A	3.88018e-08	-1.69286	-2.62661e-10
198708291	chr1:198708291:T:A	3.05049e-08	-1.25188	-0.681565
198708674	chr1:198708674:T:C	1.13203e-07	-0.622146	-2.62661e-10
198708687	chr1:198708687:A:G	1.01546e-07	-1.68756e-10	-0.730813
198708801	chr1:198708801:A:AGAT	2.9104e-08	-1.25026	-0.730194
198708866	chr1:198708866:C:T	6.22573e-08	-1.68756e-10	-1.22005
198708918	chr1:198708918:C:T	3.75505e-08	-1.72564	-2.62661e-10
198709594	chr1:198709594:TTAAA:T	7.97503e-08	-1.68756e-10	-0.97243
198709666	chr1:198709666:C:T	4.08973e-08	-1.64027	-2.62661e-10
198709705	chr1:198709705:A:G	9.41662e-08	-1.68756e-10	-0.806269
198709863	chr1:198709863:T:C	4.05837e-08	-1.64796	-2.62661e-10
198709985	chr1:198709985:C:A	4.25749e-07	1.536	-0.833482
198710143	chr1:198710143:C:T	8.51074e-08	-1.68756e-10	-0.907416
198710259	chr1:198710259:A:T	4.08282e-08	-1.64196	-2.62661e-10
198710748	chr1:198710748:A:C	6.35238e-08	-1.68756e-10	-1.19991
198711068	chr1:198711068:C:T	8.11832e-08	-1.68756e-10	-0.954621
198711099	chr1:198711099:C:T	1.05891e-07	-1.68756e-10	-0.688924
198711104	chr1:198711104:A:G	1.2285e-08	-1.64589	-1.19706
198711125	chr1:198711125:G:A	2.87931e-08	-1.34357	-0.647619
198711196	chr1:198711196:C:T	8.71883e-08	-0.88326	-2.62661e-10
198711251	chr1:198711251:A:G	3.41594e-07	1.54021	-1.05792
198711341	chr1:198711341:C:T	2.45603e-07	0.152388	-2.62661e-10
198711607	chr1:198711607:C:T	3.95426e-08	-1.67395	-2.62661e-10
198711838	chr1:198711838:C:T	1.44566e-08	-1.48097	-1.19921
198711842	chr1:198711842:G:C	3.01153e-08	-1.21092	-0.735382
198711959	chr1:198711959:T:G	4.00036e-08	-1.66236	-2.62661e-10
198712122	chr1:198712122:G:T	9.84222e-08	-1.68756e-10	-0.762064
198712125	chr1:198712125:G:A	1.1404e-07	-1.68756e-10	-0.614776
198712228	chr1:198712228:G:A	3.22953e-07	1.45294	-1.02676
198713049	chr1:198713049:C:T	9.28586e-08	-1.68756e-10	-0.820252
198713214	chr1:198713214:G:C	3.78573e-08	-1.71751	-2.62661e-10
198713916	chr1:198713916:A:G	3.73539e-08	-1.73089	-2.62661e-10
198713974	chr1:198713974:G:A	6.53887e-08	-1.68756e-10	-1.17098
198714111	chr1:198714111:A:G	1.10786e-08	-1.74356	-1.20275
198714326	chr1:198714326:T:A	3.60393e-08	-1.76672	-2.62661e-10
198715038	chr1:198715038:T:A	3.91567e-07	0.618826	-2.62661e-10
198715177	chr1:198715177:C:T	3.7457e-08	-1.72814	-2.62661e-10
198715223	chr1:198715223:C:G	1.28013e-07	-0.948094	0.448894
198715368	chr1:198715368:G:A	1.07339e-07	-1.68756e-10	-0.675342
198715652	chr1:198715652:A:G	5.17661e-08	-1.4046	-2.62661e-10
198715825	chr1:198715825:G:A	1.1555e-07	-1.68756e-10	-0.601625
198715958	chr1:198715958:C:T	3.77018e-08	-1.72162	-2.62661e-10
198716004	chr1:198716004:C:T	3.78142e-08	-1.71865	-2.62661e-10
198717985	chr1:198717985:AC:A	2.49921e-07	1.37627	-1.20646
198717996	chr1:198717996:A:G	3.20413e-07	1.63248	-1.2142
198718030	chr1:198718030:T:C	3.725e-08	-1.73368	-2.62661e-10
198718507	chr1:198718507:T:C	3.60563e-08	-1.76625	-2.62661e-10
198718678	chr1:198718678:A:G	3.6342e-08	-1.75835	-2.62661e-10
198718818	chr1:198718818:C:T	1.06347e-08	-1.76751	-1.2197
198719028	chr1:198719028:G:A	6.99225e-08	-1.68756e-10	-1.10394
198719162	chr1:198719162:A:C	2.48219e-07	-1.68756e-10	0.162982
198719399	chr1:198719399:C:T	3.60233e-08	-1.76716	-2.62661e-10
198719857	chr1:198719857:T:C	6.41863e-08	-1.68756e-10	-1.18954
198719984	chr1:198719984:C:A	3.60836e-08	-1.76549	-2.62661e-10
198720325	chr1:198720325:A:T	5.74082e-07	2.20462	-1.20318
198720332	chr1:198720332:T:A	6.92716e-08	-1.68756e-10	-1.1133
198720445	chr1:198720445:T:G	3.604e-08	-1.7667	-2.62661e-10
198720615	chr1:198720615:T:C	1.54713e-08	-1.65489	-0.957446
198720634	chr1:198720634:T:G	3.60635e-08	-1.76605	-2.62661e-10
198720818	chr1:198720818:G:C	7.80192e-08	-1.68756e-10	-0.994375
198721217	chr1:198721217:G:A	3.60166e-08	-1.76735	-2.62661e-10
198721485	chr1:198721485:A:G	6.7829e-08	-1.68756e-10	-1.13434
198721562	chr1:198721562:A:G	1.07546e-08	-1.75607	-1.21993
198721772	chr1:198721772:T:C	3.4553e-07	-1.68756e-10	0.493748
198722466	chr1:198722466:T:A	3.60107e-08	-1.76751	-2.62661e-10
198722713	chr1:198722713:TAA:T	1.45375e-08	-1.62759	-1.04701
198722835	chr1:198722835:T:C	3.60225e-08	-1.76718	-2.62661e-10
198723235	chr1:198723235:T:C	1.39017e-08	-1.64085	-1.07847
198723457	chr1:198723457:GTTCT:G	1.73271e-07	-1.68756e-10	-0.196471
198723537	chr1:198723537:T:C	1.45282e-07	-1.68756e-10	-0.372655
198723560	chr1:198723560:A:G	3.60083e-08	-1.76758	-2.62661e-10
198724742	chr1:198724742:G:A	7.5799e-08	-1.68756e-10	-1.02324
198724870	chr1:198724870:C:T	8.07878e-08	-0.959504	-2.62661e-10
198724897	chr1:198724897:G:A	1.6627e-07	-1.68756e-10	-0.237714
198725050	chr1:198725050:C:T	7.88788e-08	-1.68756e-10	-0.983418
198725706	chr1:198725706:A:AT	1.65827e-07	-1.68756e-10	-0.240382
198725755	chr1:198725755:T:G	1.65506e-07	-1.68756e-10	-0.242325
198725942	chr1:198725942:C:G	5.48259e-08	-1.34717	-2.62661e-10
198726038	chr1:198726038:A:G	5.66065e-07	2.17931	-1.19193
198726079	chr1:198726079:T:C	5.35539e-07	2.14112	-1.20918
198726278	chr1:198726278:A:G	3.60472e-08	-1.7665	-2.62661e-10
198727088	chr1:198727088:T:C	6.3896e-08	-1.68756e-10	-1.19407
198727150	chr1:198727150:T:C	3.60265e-08	-1.76708	-2.62661e-10
198727161	chr1:198727161:G:A	3.6027e-08	-1.76706	-2.62661e-10
198727454	chr1:198727454:A:C	1.21277e-07	-1.68756e-10	-0.553249
198728306	chr1:198728306:A:G	6.22955e-08	-1.68756e-10	-1.21944
198728462	chr1:198728462:T:A	3.60729e-08	-1.76579	-2.62661e-10
198728467	chr1:198728467:T:A	1.14727e-07	-1.68756e-10	-0.608776
198728721	chr1:198728721:C:G	3.61345e-08	-1.76408	-2.62661e-10
198729906	chr1:198729906:C:T	7.20575e-08	-1.68756e-10	-1.07387
198730129	chr1:198730129:T:A	1.79267e-08	-1.7523	-0.712736
198730378	chr1:198730378:T:A	3.61791e-08	-1.76285	-2.62661e-10
198730660	chr1:198730660:G:A	3.604e-08	-1.7667	-2.62661e-10
198730664	chr1:198730664:C:T	1.09782e-08	-1.75406	-1.20135
198731313	chr1:198731313:G:A	1.61772e-08	-1.60398	-0.963747
198731901	chr1:198731901:C:T	3.60039e-08	-1.7677	-2.62661e-10
198732160	chr1:198732160:T:C	1.10514e-08	-1.756	-1.19277
198733389	chr1:198733389:G:A	1.20642e-07	-1.68756e-10	-0.558499
198733532	chr1:198733532:C:T	1.12542e-08	-1.74219	-1.1884
198734160	chr1:198734160:C:T	1.65537e-07	-1.68756e-10	-0.242134
198734177	chr1:198734177:C:T	1.48166e-08	-1.60709	-1.04849
198734574	chr1:198734574:C:A	3.60377e-08	-1.76676	-2.62661e-10
198735165	chr1:198735165:C:T	1.49889e-08	-1.61542	-1.0286
198735572	chr1:198735572:TC:T	2.33293e-08	-1.48751	-0.714106
198735952	chr1:198735952:A:G	1.08436e-08	-1.74882	-1.21894
198736316	chr1:198736316:C:T	2.29436e-08	-1.50547	-0.712816
198737005	chr1:198737005:T:C	5.80408e-07	2.23214	-1.21974
198737255	chr1:198737255:A:C	3.60262e-08	-1.76708	-2.62661e-10
198737266	chr1:198737266:A:G	6.628e-08	-1.68756e-10	-1.15744
198737767	chr1:198737767:T:C	1.43753e-08	-1.5717	-1.11412
198737810	chr1:198737810:T:G	2.30244e-08	-1.55892	-0.655858
198737848	chr1:198737848:A:G	6.25841e-08	-1.68756e-10	-1.21482
198738088	chr1:198738088:A:C	1.12437e-08	-1.71536	-1.21617
198738323	chr1:198738323:C:T	6.25112e-08	-1.68756e-10	-1.21598
198738388	chr1:198738388:T:G	2.51308e-08	-0.907306	-1.21993
198738497	chr1:198738497:G:A	1.35577e-07	-1.68756e-10	-0.441793
198738744	chr1:198738744:G:T	6.22627e-08	-1.68756e-10	-1.21997
198739291	chr1:198739291:GAT:G	1.08928e-08	-1.75554	-1.20768
198739410	chr1:198739410:A:G	6.23862e-08	-1.68756e-10	-1.21799
198739413	chr1:198739413:A:AAGAGAAGG	8.82779e-08	-1.68756e-10	-0.87084
198739672	chr1:198739672:C:T	6.24434e-08	-1.68756e-10	-1.21707
198739803	chr1:198739803:T:C	2.34214e-08	-1.54752	-0.650161
198739846	chr1:198739846:C:T	2.40456e-08	-1.56854	-0.602843
198740348	chr1:198740348:C:T	6.34828e-07	2.32102	-1.219
198740432	chr1:198740432:A:G	1.07238e-08	-1.76322	-1.21564
198740586	chr1:198740586:A:C	8.96893e-08	-1.68756e-10	-0.854978
198741085	chr1:198741085:C:A	2.55556e-08	-1.5369	-0.573574
198742052	chr1:198742052:AAC:A	3.62617e-08	-1.76057	-2.62661e-10
198742443	chr1:198742443:A:AT	5.03182e-07	-1.68756e-10	0.869622
198742482	chr1:198742482:AGAT:A	3.95373e-08	-1.67409	-2.62661e-10
198742614	chr1:198742614:A:G	1.03271e-07	-1.68756e-10	-0.713972
198742763	chr1:198742763:A:C	6.25766e-08	-1.68756e-10	-1.21494
198742843	chr1:198742843:G:A	1.2856e-08	-1.63095	-1.16657
198742949	chr1:198742949:A:G	6.26965e-08	-1.68756e-10	-1.21302
198743122	chr1:198743122:C:T	6.23215e-08	-1.68756e-10	-1.21902
198743134	chr1:198743134:T:C	3.61362e-08	-1.76404	-2.62661e-10
198743340	chr1:198743340:T:G	2.88275e-08	-1.55383	-0.436171
198744534	chr1:198744534:C:G	9.82463e-08	-1.68756e-10	-0.763853
198745052	chr1:198745052:C:T	1.35599e-07	-1.68756e-10	-0.441631
198745119	chr1:198745119:G:A	6.25045e-08	-1.68756e-10	-1.21609
198745631	chr1:198745631:G:T	7.45271e-08	-1.68756e-10	-1.04017
198746224	chr1:198746224:C:T	6.39231e-08	-1.68756e-10	-1.19365
198746505	chr1:198746505:T:C	1.35457e-07	-1.68756e-10	-0.442676
198746592	chr1:198746592:C:T	6.49062e-08	-1.68756e-10	-1.17839
198746862	chr1:198746862:G:A	8.24297e-08	-1.68756e-10	-0.939384
198747018	chr1:198747018:G:A	7.58019e-08	-1.02321	-2.62661e-10
198747021	chr1:198747021:T:G	2.5815e-08	-1.55763	-0.542746
198747743	chr1:198747743:A:C	1.35549e-07	-1.68756e-10	-0.441997
198749183	chr1:198749183:T:C	7.87118e-08	-1.68756e-10	-0.985536
198749346	chr1:198749346:T:G	7.42524e-08	-1.68756e-10	-1.04386
198749563	chr1:198749563:T:C	7.19909e-08	-1.68756e-10	-1.07479
198749821	chr1:198749821:A:G	2.69712e-08	-1.58615	-0.470412
198750089	chr1:198750089:T:C	3.96828e-08	-1.67041	-2.62661e-10
198750844	chr1:198750844:T:C	1.18972e-07	0.626069	-1.19851
198750974	chr1:198750974:C:A	7.43177e-08	-1.68756e-10	-1.04298
198751312	chr1:198751312:C:A	2.84114e-07	-1.68756e-10	0.298046
198752063	chr1:198752063:T:C	1.18439e-08	-1.68228	-1.19723
198752522	chr1:198752522:A:T	3.96006e-08	-1.67249	-2.62661e-10
198752531	chr1:198752531:T:TATCA	6.2245e-08	-1.68756e-10	-1.22025
198753249	chr1:198753249:A:G	1.24403e-07	-1.68756e-10	-0.527807
198753391	chr1:198753391:G:A	6.30962e-08	-1.68756e-10	-1.20667
198753712	chr1:198753712:A:G	1.32752e-07	0.501215	-0.964064
198754000	chr1:198754000:A:C	5.96031e-08	-1.26362	-2.62661e-10
198754571	chr1:198754571:A:G	1.14813e-07	-1.68756e-10	-0.608026
198754608	chr1:198754608:G:A	5.53185e-08	-0.69077	-0.647453
198754786	chr1:198754786:A:C	4.72301e-07	1.98441	-1.17813
198754962	chr1:198754962:A:C	8.76895e-08	-1.68756e-10	-0.877527
198755092	chr1:198755092:T:C	3.6055e-08	-1.76628	-2.62661e-10
198755351	chr1:198755351:A:AATC	6.81254e-08	-1.68756e-10	-1.12998
198755759	chr1:198755759:A:C	6.27087e-08	-1.68756e-10	-1.21283
198756040	chr1:198756040:T:C	1.04282e-07	-1.68756e-10	-0.704231
198756925	chr1:198756925:T:G	4.80179e-08	-0.438877	-1.04088
198757491	chr1:198757491:A:C	2.31115e-08	-1.60435	-0.606648
198757686	chr1:198757686:A:C	1.00706e-07	-1.68756e-10	-0.739124
198758804	chr1:198758804:C:T	2.10448e-07	-1.68756e-10	-0.00209356
198759295	chr1:198759295:T:C	2.3892e-08	-1.62107	-0.556721
198759616	chr1:198759616:C:T	1.79736e-07	-1.68756e-10	-0.15984
198759644	chr1:198759644:T:TATC	1.27897e-07	0.708624	-1.20873
198759737	chr1:198759737:T:C	7.21689e-08	-1.68756e-10	-1.07232
198760122	chr1:198760122:G:A	1.19627e-08	-1.66866	-1.20087
198760267	chr1:198760267:A:G	7.32351e-08	-1.68756e-10	-1.05765
198760507	chr1:198760507:T:C	7.10514e-08	-1.68756e-10	-1.08793
198760987	chr1:198760987:A:G	1.27022e-07	0.686612	-1.19358
198761143	chr1:198761143:G:A	1.13605e-07	-1.68756e-10	-0.618605
198761372	chr1:198761372:C:T	1.17733e-08	-1.68836	-1.19714
198761466	chr1:198761466:A:G	1.13978e-08	-1.76405	-1.15386
198762535	chr1:198762535:G:A	1.08549e-07	-0.664129	-2.62661e-10
198762846	chr1:198762846:C:T	3.61748e-08	-1.76297	-2.62661e-10
198763027	chr1:198763027:T:A	8.96606e-08	-1.68756e-10	-0.855299
198763037	chr1:198763037:T:C	1.00017e-07	-1.68756e-10	-0.745988
198763189	chr1:198763189:A:C	7.05657e-08	-1.68756e-10	-1.09479
198763697	chr1:198763697:A:G	5.85085e-08	-0.108213	-1.17394
198763717	chr1:198763717:C:T	8.63303e-08	-1.68756e-10	-0.893149
198764438	chr1:198764438:T:C	3.55776e-07	1.73185	-1.20888
198764483	chr1:198764483:C:A	3.064e-08	-0.898093	-1.03093
198764635	chr1:198764635:T:C	6.31875e-08	-1.68756e-10	-1.20522
198765044	chr1:198765044:C:T	3.60758e-08	-1.76571	-2.62661e-10
198765313	chr1:198765313:T:C	3.60088e-08	-1.76757	-2.62661e-10
198766637	chr1:198766637:T:A	6.22257e-08	-1.68756e-10	-1.22056
198766742	chr1:198766742:T:C	6.86555e-08	-1.68756e-10	-1.12223
198767013	chr1:198767013:A:G	3.60041e-08	-1.7677	-2.62661e-10
198767275	chr1:198767275:G:A	3.62552e-08	-1.76075	-2.62661e-10
198767679	chr1:198767679:T:G	6.22298e-08	-1.68756e-10	-1.2205
198767737	chr1:198767737:A:C	3.55139e-08	-1.03562	-0.745781
198768371	chr1:198768371:A:T	6.22935e-08	-1.68756e-10	-1.21947
198768610	chr1:198768610:A:T	1.88509e-07	-1.68756e-10	-0.112186
198768637	chr1:198768637:G:A	6.23281e-08	-1.68756e-10	-1.21892
198769242	chr1:198769242:A:G	5.506e-07	2.10648	-1.1468
198769320	chr1:198769320:C:T	6.3003e-08	-1.68756e-10	-1.20815
198769384	chr1:198769384:G:A	6.29111e-08	-1.68756e-10	-1.20961
198769624	chr1:198769624:C:A	9.07406e-08	-1.68756e-10	-0.843325
198769770	chr1:198769770:T:C	8.54408e-08	-1.68756e-10	-0.903506
198770446	chr1:198770446:T:C	6.37206e-08	-1.68756e-10	-1.19682
198770741	chr1:198770741:A:G	1.69246e-08	-1.66464	-0.857918
198770816	chr1:198770816:A:G	9.67101e-08	-0.779612	-2.62661e-10
198770884	chr1:198770884:T:A	4.1639e-07	-1.68756e-10	0.680292
198771015	chr1:198771015:C:A	2.03844e-07	-1.68756e-10	-0.0339732
198771429	chr1:198771429:G:A	3.61713e-08	-1.76306	-2.62661e-10
198772042	chr1:198772042:C:G	7.23059e-08	-0.495528	-0.574896
198772123	chr1:198772123:T:G	3.93865e-08	-1.67791	-2.62661e-10
198772772	chr1:198772772:GTACA:G	4.6409e-08	-1.51384	-2.62661e-10
198773946	chr1:198773946:C:T	6.37195e-08	-1.68756e-10	-1.19684
198774099	chr1:198774099:T:C	6.27885e-08	-1.68756e-10	-1.21156
198774755	chr1:198774755:G:A	3.61541e-08	-1.76354	-2.62661e-10
198775351	chr1:198775351:A:G	3.60106e-08	-1.76752	-2.62661e-10
198775374	chr1:198775374:CAATT:C	3.60127e-08	-1.76746	-2.62661e-10
198775871	chr1:198775871:C:T	4.83642e-08	-1.47257	-2.62661e-10
198775953	chr1:198775953:T:C	3.67407e-08	-1.74745	-2.62661e-10
198775962	chr1:198775962:A:G	1.6341e-07	-1.68756e-10	-0.255068
198776016	chr1:198776016:A:G	6.34222e-08	-1.68756e-10	-1.20152
198776593	chr1:198776593:A:C	2.6275e-08	-0.899579	-1.18313
198776737	chr1:198776737:T:C	2.54123e-08	-1.17753	-0.938564
198777517	chr1:198777517:C:T	7.58769e-08	-1.68756e-10	-1.02222
198777521	chr1:198777521:T:C	4.22831e-08	-1.60694	-2.62661e-10
198777575	chr1:198777575:G:A	3.07137e-08	-1.07886	-0.847767
198777692	chr1:198777692:C:T	6.91572e-08	-1.68756e-10	-1.11495
198778024	chr1:198778024:T:C	3.65837e-08	-1.75173	-2.62661e-10
198778286	chr1:198778286:A:G	8.33404e-08	-1.68756e-10	-0.928396
198778859	chr1:198778859:G:A	8.3717e-08	-1.68756e-10	-0.923888
198778963	chr1:198778963:T:C	1.66572e-07	-0.235901	-2.62661e-10
198780322	chr1:198780322:C:T	1.19803e-07	0.306871	-0.872356
198780324	chr1:198780324:C:T	1.17332e-07	0.286033	-0.872356
198780545	chr1:198780545:A:G	6.36551e-08	-1.68756e-10	-1.19785
198781103	chr1:198781103:G:C	6.22989e-08	-1.68756e-10	-1.21939
198781171	chr1:198781171:C:T	1.51119e-07	-1.68756e-10	-0.333261
198781293	chr1:198781293:C:T	4.81042e-08	-1.47796	-2.62661e-10
198781325	chr1:198781325:C:T	9.19756e-08	0.390519	-1.22033
198781844	chr1:198781844:G:A	6.83906e-08	-1.68756e-10	-1.12609
198781875	chr1:198781875:C:T	1.67821e-07	-1.68756e-10	-0.228431
198781928	chr1:198781928:T:A	6.34406e-08	-1.68756e-10	-1.20123
198782264	chr1:198782264:C:T	3.40322e-08	-1.45855	-0.36547
198782272	chr1:198782272:G:A	6.84165e-08	0.0920085	-1.21772
198782938	chr1:198782938:A:G	4.99166e-08	-1.11222	-0.328758
198783151	chr1:198783151:C:T	9.44902e-08	0.394726	-1.19756
198783325	chr1:198783325:C:T	3.06615e-08	-1.43725	-0.491072
198783382	chr1:198783382:G:A	8.04137e-08	-1.68756e-10	-0.964145
198783411	chr1:198783411:T:C	1.27853e-07	-1.68756e-10	-0.500452
198783616	chr1:198783616:A:G	6.2227e-08	-1.68756e-10	-1.22054
198783772	chr1:198783772:A:G	7.28248e-08	-1.68756e-10	-1.06327
198784283	chr1:198784283:A:C	6.6071e-08	-1.1606	-2.62661e-10
198784351	chr1:198784351:C:G	2.02736e-07	-1.68756e-10	-0.0394252
198784730	chr1:198784730:A:T	4.09585e-08	-1.12237	-0.516404
198784997	chr1:198784997:A:G	6.22396e-08	-1.68756e-10	-1.22034
198785033	chr1:198785033:C:T	4.49211e-08	-1.04851	-0.497908
198785296	chr1:198785296:C:T	6.24818e-08	-1.68756e-10	-1.21645
198785345	chr1:198785345:A:G	7.97247e-08	-1.68756e-10	-0.97275
198785738	chr1:198785738:T:C	8.76524e-07	1.85632	-0.431685
198785793	chr1:198785793:A:T	8.97985e-08	-1.68756e-10	-0.853761
198786123	chr1:198786123:G:C	6.28975e-08	-1.68756e-10	-1.20982
198787506	chr1:198787506:G:A	6.24634e-08	-1.68756e-10	-1.21675
198788201	chr1:198788201:T:C	1.20747e-07	-1.68756e-10	-0.557629
198788232	chr1:198788232:G:A	1.0296e-07	0.503195	-1.22018
198788321	chr1:198788321:T:A	6.26862e-08	-1.68756e-10	-1.21319
198788354	chr1:198788354:C:A	6.36245e-08	-1.68756e-10	-1.19833
198788515	chr1:198788515:G:C	8.46883e-08	-1.68756e-10	-0.912352
198789087	chr1:198789087:A:G	2.29079e-07	0.11947	-0.0367345
198789293	chr1:198789293:C:T	7.57419e-08	-1.68756e-10	-1.024
198789668	chr1:198789668:A:AT	5.18444e-08	-1.40308	-2.62661e-10
198790082	chr1:198790082:C:A	7.08201e-08	-1.68756e-10	-1.09119
198790168	chr1:198790168:A:C	7.06534e-08	-1.68756e-10	-1.09354
198790853	chr1:198790853:C:T	6.64693e-08	-1.68756e-10	-1.15459
198791137	chr1:198791137:G:C	6.24621e-08	-1.68756e-10	-1.21677
198791208	chr1:198791208:G:T	4.63637e-08	-1.51481	-2.62661e-10
198791230	chr1:198791230:C:T	6.97704e-08	-1.68756e-10	-1.10612
198791425	chr1:198791425:T:C	6.3265e-07	1.70842	-0.609829
198792893	chr1:198792893:T:A	1.38124e-07	0.784153	-1.20733
198794743	chr1:198794743:G:C	4.07405e-08	-0.899866	-0.744241
198795066	chr1:198795066:C:A	8.91333e-08	-1.68756e-10	-0.861197
198795141	chr1:198795141:C:A	6.22395e-08	-1.68756e-10	-1.22034
198795290	chr1:198795290:T:C	6.77208e-08	-1.68756e-10	-1.13594
198795291	chr1:198795291:A:T	6.7788e-08	-1.68756e-10	-1.13494
198795341	chr1:198795341:C:T	6.69049e-08	-1.68756e-10	-1.14806
198795507	chr1:198795507:A:T	2.5713e-08	-1.45818	-0.64615
198795522	chr1:198795522:G:C	7.09153e-08	-1.68756e-10	-1.08984
198795562	chr1:198795562:C:T	7.15194e-08	0.131574	-1.21294
198796039	chr1:198796039:C:T	9.88821e-08	-0.558904	-0.198498
198796042	chr1:198796042:G:T	3.21405e-08	-0.993154	-0.88806
198796657	chr1:198796657:G:A	5.43934e-08	-1.35509	-2.62661e-10
198796718	chr1:198796718:T:G	3.72237e-07	-1.68756e-10	0.568201
198796911	chr1:198796911:C:T	6.91318e-08	-1.68756e-10	-1.11531
198797052	chr1:198797052:T:G	5.58571e-08	-1.32853	-2.62661e-10
198797225	chr1:198797225:G:T	2.34357e-07	0.105514	-2.62661e-10
198797226	chr1:198797226:A:T	2.27364e-07	0.0752227	-2.62661e-10
198797692	chr1:198797692:T:C	1.00521e-07	-0.494967	-0.246
198797752	chr1:198797752:C:T	7.5732e-07	1.9495	-0.671045
198798030	chr1:198798030:C:T	2.88655e-08	-1.09719	-0.89149
198798642	chr1:198798642:A:G	6.22976e-08	-1.68756e-10	-1.21941
198799144	chr1:198799144:T:C	6.53532e-08	-1.68756e-10	-1.17152
198799309	chr1:198799309:T:C	6.53028e-08	-1.68756e-10	-1.17229
198799488	chr1:198799488:A:G	5.48348e-08	-1.34701	-2.62661e-10
198799609	chr1:198799609:A:AT	9.12856e-08	-1.68756e-10	-0.837337
198799627	chr1:198799627:G:A	5.9446e-07	1.69769	-0.661371
198799656	chr1:198799656:A:T	3.58212e-07	1.62658	-1.09678
198800381	chr1:198800381:C:G	1.15157e-07	-1.68756e-10	-0.605033
198800576	chr1:198800576:C:T	6.80192e-08	-1.68756e-10	-1.13154
198800711	chr1:198800711:A:G	6.37585e-08	-1.68756e-10	-1.19623
198800727	chr1:198800727:T:C	6.24458e-08	-1.68756e-10	-1.21703
198800796	chr1:198800796:G:A	6.30815e-08	-1.68756e-10	-1.2069
198801155	chr1:198801155:C:T	9.81842e-07	2.15825	-0.620151
198801256	chr1:198801256:A:G	2.31955e-08	-1.13954	-1.06783
198802041	chr1:198802041:C:T	6.45563e-07	2.05736	-0.938565
198802217	chr1:198802217:A:T	2.13137e-08	-1.21551	-1.07647
198802269	chr1:198802269:A:G	2.12919e-08	-1.21005	-1.08295
198802271	chr1:198802271:A:G	7.03374e-08	0.120403	-1.21843
198802847	chr1:198802847:C:T	5.50164e-08	-1.3437	-2.62661e-10
198802864	chr1:198802864:C:T	2.94098e-07	-1.68756e-10	0.332583
198803027	chr1:198803027:C:T	7.1503e-08	-1.68756e-10	-1.08159
198803131	chr1:198803131:T:G	7.11499e-07	2.34426	-1.12821
198803271	chr1:198803271:G:C	1.56398e-07	-1.68756e-10	-0.298924
198804038	chr1:198804038:G:T	2.30408e-08	-1.14308	-1.07098
198804228	chr1:198804228:G:A	2.41593e-08	-1.11267	-1.05399
198804291	chr1:198804291:A:G	2.52445e-07	-1.68756e-10	0.179864
198804342	chr1:198804342:G:A	1.50848e-07	0.656798	-0.991854
198804523	chr1:198804523:G:A	7.05107e-08	-1.09557	-2.62661e-10
198806345	chr1:198806345:T:C	3.3418e-08	-1.08863	-0.753609
198806365	chr1:198806365:A:G	6.25492e-08	-1.68756e-10	-1.21538
198806508	chr1:198806508:G:C	4.23794e-08	-1.60467	-2.62661e-10
198806556	chr1:198806556:T:C	7.40349e-08	-1.68756e-10	-1.04679
198806683	chr1:198806683:A:G	1.1473e-07	-1.68756e-10	-0.608747
198806896	chr1:198806896:C:CA	9.14211e-08	-1.68756e-10	-0.835854
198806915	chr1:198806915:T:A	8.89529e-08	-0.863223	-2.62661e-10
198807046	chr1:198807046:T:C	1.34205e-06	2.66886	-0.818239
198807048	chr1:198807048:C:CCCAGG	1.09918e-07	-1.68756e-10	-0.651595
198807162	chr1:198807162:T:C	7.19668e-08	-1.68756e-10	-1.07513
198807421	chr1:198807421:C:T	3.15631e-08	-1.00492	-0.894424
198807485	chr1:198807485:TTTTAA:T	4.41929e-08	-0.888342	-0.674423
198807541	chr1:198807541:C:T	2.12658e-07	-0.58854	0.596894
198807801	chr1:198807801:G:A	1.09918e-07	-1.68756e-10	-0.651595
198807803	chr1:198807803:G:A	1.07936e-06	2.77923	-1.14643
198807992	chr1:198807992:T:C	1.0762e-07	-1.68756e-10	-0.672725
198808232	chr1:198808232:G:A	1.2157e-07	-1.68756e-10	-0.550838
198808245	chr1:198808245:T:C	6.24795e-08	-1.68756e-10	-1.21649
198808343	chr1:198808343:T:C	3.53365e-08	-1.10407	-0.682345
198808843	chr1:198808843:C:G	1.08004e-07	-0.83767	0.168506
198808856	chr1:198808856:T:C	7.76559e-07	2.47533	-1.17179
198809680	chr1:198809680:G:A	4.04774e-08	-0.955982	-0.694605
198810018	chr1:198810018:T:A	8.31456e-07	2.33553	-0.963686
198810105	chr1:198810105:T:C	8.80885e-07	2.64885	-1.21926
198810223	chr1:198810223:T:C	6.5995e-08	-1.68756e-10	-1.16175
198810552	chr1:198810552:T:TC	1.76186e-06	3.24774	-1.12494
198810862	chr1:198810862:A:T	2.67297e-08	-1.15332	-0.912239
198810934	chr1:198810934:G:C	1.07623e-07	-1.68756e-10	-0.672696
198810968	chr1:198810968:G:A	1.14702e-07	-1.68756e-10	-0.608993
198811205	chr1:198811205:C:A	9.91416e-08	-0.75478	-2.62661e-10
198811257	chr1:198811257:A:G	1.2341e-06	2.64443	-0.877664
198811335	chr1:198811335:G:A	1.43895e-08	-1.76703	-0.917804
198811442	chr1:198811442:C:T	1.35451e-06	2.84949	-0.989621
198811766	chr1:198811766:A:C	6.3216e-08	-1.68756e-10	-1.20477
198811873	chr1:198811873:G:A	8.53225e-07	2.56106	-1.16337
198811908	chr1:198811908:C:A	9.21353e-07	2.63788	-1.16337
198812134	chr1:198812134:C:T	3.73618e-08	-1.08664	-0.644038
198812363	chr1:198812363:T:C	1.1456e-07	-1.68756e-10	-0.610227
198812803	chr1:198812803:T:A	7.01584e-08	-1.68756e-10	-1.10057
198812880	chr1:198812880:T:A	1.03067e-07	-1.68756e-10	-0.715952
198813089	chr1:198813089:G:A	2.87582e-08	-1.01448	-0.977931
198813486	chr1:198813486:C:T	1.09996e-07	-1.68756e-10	-0.650889
198813546	chr1:198813546:T:C	1.12015e-07	-1.68756e-10	-0.632693
198813830	chr1:198813830:G:A	1.09918e-07	-1.68756e-10	-0.651595
198814346	chr1:198814346:TTAAAG:T	1.84855e-07	-0.632355	0.500597
198814515	chr1:198814515:C:T	2.42408e-06	3.5431	-1.10122
198815090	chr1:198815090:C:T	1.14244e-07	-1.68756e-10	-0.612992
198815119	chr1:198815119:G:T	1.10721e-07	-1.68756e-10	-0.644318
198815177	chr1:198815177:A:G	2.18991e-07	-0.673539	0.711239
198815585	chr1:198815585:T:C	1.12491e-07	-0.0956349	-0.532824
198815856	chr1:198815856:C:A	2.91454e-08	-1.07455	-0.904479
198815859	chr1:198815859:A:G	1.19823e-07	-1.68756e-10	-0.565317
198816037	chr1:198816037:C:T	8.61552e-08	-1.68756e-10	-0.89518
198816180	chr1:198816180:C:T	2.21656e-07	-0.51637	0.566165
198816365	chr1:198816365:G:A	4.7236e-08	-0.883532	-0.612642
198816577	chr1:198816577:C:A	9.71188e-08	-1.68756e-10	-0.775395
198816726	chr1:198816726:G:C	9.9006e-08	-1.68756e-10	-0.756149
198816959	chr1:198816959:G:A	1.37399e-07	-1.68756e-10	-0.428439
198817341	chr1:198817341:C:T	1.40575e-07	0.728816	-1.1344
198817706	chr1:198817706:GA:G	8.76035e-08	-1.68756e-10	-0.878509
198817824	chr1:198817824:C:T	3.88749e-07	-0.0845199	0.696124
198817982	chr1:198817982:A:G	1.1485e-07	-1.68756e-10	-0.607702
198817987	chr1:198817987:A:C	1.94368e-07	-0.606233	0.524655
198818768	chr1:198818768:T:A	3.13083e-07	-0.227234	0.622373
198818817	chr1:198818817:G:A	1.42861e-07	0.595137	-0.984594
198818917	chr1:198818917:C:T	6.43604e-08	-1.68756e-10	-1.18683
198819133	chr1:198819133:C:T	3.23539e-08	-0.985804	-0.88879
198819169	chr1:198819169:ACTG:A	1.13734e-07	-1.68756e-10	-0.617471
198819354	chr1:198819354:G:C	1.16621e-06	2.88585	-1.17566
198819478	chr1:198819478:T:A	1.15687e-06	2.8777	-1.17555
198819915	chr1:198819915:G:C	7.00007e-08	-1.68756e-10	-1.10282
198820850	chr1:198820850:C:T	8.18693e-08	-1.68756e-10	-0.946206
198820991	chr1:198820991:A:G	1.50648e-07	0.795195	-1.13158
198821281	chr1:198821281:G:A	3.2848e-08	-0.983008	-0.876431
198822098	chr1:198822098:C:T	6.06646e-08	-1.24597	-2.62661e-10
198822103	chr1:198822103:TAGTA:T	3.7761e-07	-0.266777	0.84931
198822369	chr1:198822369:C:T	7.92638e-08	-1.68756e-10	-0.978548
198822681	chr1:198822681:C:A	6.35121e-08	-1.68756e-10	-1.2001
198822682	chr1:198822682:A:T	6.3488e-08	-1.68756e-10	-1.20048
198822778	chr1:198822778:G:A	2.69112e-06	3.41982	-0.87344
198823054	chr1:198823054:T:C	4.30984e-08	-1.21158	-0.376259
198824067	chr1:198824067:G:A	7.46171e-08	-1.03896	-2.62661e-10
198824807	chr1:198824807:C:G	1.62041e-07	0.845007	-1.10849
198825403	chr1:198825403:G:C	5.77462e-08	-1.29527	-2.62661e-10
198825504	chr1:198825504:C:T	6.86901e-08	-1.68756e-10	-1.12172
198825632	chr1:198825632:A:G	1.37815e-07	-1.68756e-10	-0.425418
198826260	chr1:198826260:C:T	3.17635e-06	3.52956	-0.817401
198826274	chr1:198826274:C:T	3.60739e-08	-1.76576	-2.62661e-10
198826402	chr1:198826402:C:T	1.23238e-07	-1.68756e-10	-0.537213
198826493	chr1:198826493:CTG:C	1.25163e-07	-1.68756e-10	-0.521713
198826625	chr1:198826625:A:G	1.25765e-07	-1.68756e-10	-0.516917
198826753	chr1:198826753:C:T	4.84419e-08	-0.735551	-0.735415
198826991	chr1:198826991:C:T	2.65959e-06	3.28173	-0.747133
198827529	chr1:198827529:C:CA	7.91031e-08	-1.68756e-10	-0.980578
198827536	chr1:198827536:A:T	9.01026e-08	-1.68756e-10	-0.850381
198827562	chr1:198827562:G:A	2.26987e-06	2.7522	-0.376049
198828488	chr1:198828488:C:T	4.42632e-07	-0.477458	1.21887
198828667	chr1:198828667:C:T	1.75347e-07	-0.184564	-2.62661e-10
198828691	chr1:198828691:A:G	1.55261e-07	-1.68756e-10	-0.306224
198830332	chr1:198830332:C:T	1.49128e-07	-0.346524	-2.62661e-10
198830511	chr1:198830511:G:A	6.36224e-08	-1.68756e-10	-1.19836
198831017	chr1:198831017:G:A	6.27474e-08	-1.68756e-10	-1.21221
198831218	chr1:198831218:C:A	2.77382e-07	-1.30098	1.57504
198831391	chr1:198831391:T:C	8.94818e-08	-1.68756e-10	-0.857295
198831421	chr1:198831421:A:G	4.49841e-08	-1.55914	0.0141225
198831810	chr1:198831810:A:G	6.66565e-08	-1.68756e-10	-1.15178
198831859	chr1:198831859:C:G	2.37461e-07	-1.36226	1.48094
198831978	chr1:198831978:T:C	1.64902e-06	3.27005	-1.21344
198832216	chr1:198832216:T:C	2.77916e-06	3.63085	-1.05228
198832501	chr1:198832501:T:G	4.97171e-07	-0.777018	1.63462
198832743	chr1:198832743:G:A	6.76704e-08	-1.68756e-10	-1.13668
198832745	chr1:198832745:A:T	4.13273e-08	-1.58964	-0.0401682
198833149	chr1:198833149:T:C	9.17629e-08	-1.68756e-10	-0.832122
198833242	chr1:198833242:A:G	1.83798e-08	-1.76769	-0.672393
198833285	chr1:198833285:G:A	6.58576e-07	2.34823	-1.20948
198833532	chr1:198833532:G:C	1.21003e-07	-0.555511	-2.62661e-10
198834092	chr1:198834092:T:C	4.28997e-08	-1.5663	-0.0261688
198834132	chr1:198834132:A:T	1.34468e-07	-1.68756e-10	-0.450005
198834957	chr1:198834957:G:T	1.72653e-07	0.450812	-0.650857
198835956	chr1:198835956:G:A	1.08528e-07	-0.664326	-2.62661e-10
198836602	chr1:198836602:G:A	6.40924e-08	-1.191	-2.62661e-10
198836636	chr1:198836636:T:A	7.73596e-08	-1.5289	0.526034
198836913	chr1:198836913:AAG:A	8.3704e-08	-1.68756e-10	-0.924043
198837144	chr1:198837144:A:C	6.88058e-08	-1.68756e-10	-1.12004
198837272	chr1:198837272:AC:A	1.28817e-07	-1.68756e-10	-0.492934
198837530	chr1:198837530:G:T	2.96601e-06	3.69851	-1.05486
198837963	chr1:198837963:G:A	1.23815e-08	-1.64662	-1.18851
198838130	chr1:198838130:T:C	1.17008e-06	-0.434568	2.14807
198838494	chr1:198838494:A:G	1.16756e-06	2.83049	-1.11915
198838733	chr1:198838733:C:T	7.82843e-08	-1.30403	0.313049
198838975	chr1:198838975:G:A	6.2599e-08	-1.68756e-10	-1.21458
198839587	chr1:198839587:C:T	6.29359e-08	-1.68756e-10	-1.20921
198839799	chr1:198839799:G:T	1.70057e-08	-1.61171	-0.906066
198839978	chr1:198839978:C:G	9.87347e-07	-0.653427	2.19712
198840472	chr1:198840472:C:T	4.60193e-07	1.86981	-1.08949
198840537	chr1:198840537:T:C	2.55226e-07	-0.639252	0.830073
198840815	chr1:198840815:G:A	2.42759e-07	-1.68756e-10	0.14074
198840879	chr1:198840879:A:C	6.39305e-07	2.31376	-1.20471
198841499	chr1:198841499:C:T	2.05096e-07	-0.857933	0.830083
198841538	chr1:198841538:A:G	1.93243e-07	-0.865674	0.778291
198841594	chr1:198841594:C:T	9.06238e-08	-1.68756e-10	-0.844613
198841735	chr1:198841735:TGA:T	2.54047e-07	-0.594865	0.781054
198842017	chr1:198842017:A:G	8.60588e-08	-1.68756e-10	-0.896299
198842243	chr1:198842243:G:A	2.67873e-08	-1.54777	-0.515629
198843198	chr1:198843198:C:G	6.82431e-08	-1.68756e-10	-1.12825
198843219	chr1:198843219:A:G	1.71813e-07	-0.846939	0.642019
198843596	chr1:198843596:T:G	3.59815e-07	-0.513435	1.04769
198843961	chr1:198843961:G:A	1.20935e-07	-1.68756e-10	-0.556075
198844170	chr1:198844170:T:C	9.5166e-08	-1.68756e-10	-0.795707
198844218	chr1:198844218:G:C	8.82785e-08	-1.68756e-10	-0.870834
198844621	chr1:198844621:G:T	1.08586e-07	-1.68756e-10	-0.663785
198844739	chr1:198844739:A:C	8.66901e-08	-1.68756e-10	-0.88899
198844896	chr1:198844896:A:G	6.54978e-08	-1.68756e-10	-1.16931
198845412	chr1:198845412:C:G	6.35436e-08	-1.68756e-10	-1.1996
198845713	chr1:198845713:G:A	2.15142e-06	3.36511	-1.04255
198845867	chr1:198845867:GT:G	6.46063e-08	-1.68756e-10	-1.18302
198845869	chr1:198845869:GT:G	6.46889e-08	-1.68756e-10	-1.18174
198845922	chr1:198845922:C:T	3.16784e-07	0.875025	-0.468135
198846119	chr1:198846119:G:A	1.14324e-07	-1.68756e-10	-0.612296
198846756	chr1:198846756:G:A	3.61972e-08	-1.76235	-2.62661e-10
198846977	chr1:198846977:G:A	5.29786e-08	-1.38144	-2.62661e-10
198847020	chr1:198847020:A:G	1.08623e-08	-1.74728	-1.21876
198847830	chr1:198847830:GTTTT:G	6.32638e-08	-1.68756e-10	-1.20402
198847956	chr1:198847956:T:C	4.3224e-08	-1.58493	-2.62661e-10
198848337	chr1:198848337:T:C	1.3676e-08	-1.76585	-0.969832
198848911	chr1:198848911:A:G	6.73987e-08	-1.68756e-10	-1.1407
198851587	chr1:198851587:C:T	4.83355e-08	-1.47316	-2.62661e-10
198852348	chr1:198852348:C:G	7.11282e-08	-1.68756e-10	-1.08685
198852539	chr1:198852539:T:C	7.69921e-08	-1.68756e-10	-1.00763
198852616	chr1:198852616:ATT:A	3.39312e-07	0.759504	-0.283913
198853216	chr1:198853216:C:A	7.25904e-08	0.152715	-1.21921
198853457	chr1:198853457:G:A	1.07185e-08	-1.76342	-1.21594
198854086	chr1:198854086:G:A	1.28651e-08	-1.61547	-1.18134
198854123	chr1:198854123:C:T	4.9619e-08	-1.44696	-2.62661e-10
198854143	chr1:198854143:GT:G	8.17002e-08	-1.68756e-10	-0.948273
198854195	chr1:198854195:G:A	1.27232e-08	-1.6177	-1.1902
198854952	chr1:198854952:G:A	4.53174e-08	-1.53764	-2.62661e-10
198855437	chr1:198855437:A:G	3.6169e-08	-1.76313	-2.62661e-10
198855969	chr1:198855969:C:T	3.46018e-07	0.528752	-0.0335911
198856082	chr1:198856082:C:T	6.65051e-08	-1.68756e-10	-1.15405
198856120	chr1:198856120:C:T	1.30438e-08	-1.61023	-1.17279
198856199	chr1:198856199:C:T	7.49233e-08	-1.68756e-10	-1.03486
198856500	chr1:198856500:G:A	7.72795e-05	6.1438	-0.239945
198856617	chr1:198856617:C:T	5.05672e-08	-1.28687	-0.141152
198857203	chr1:198857203:AT:A	6.22513e-08	-1.68756e-10	-1.22015
198858655	chr1:198858655:T:G	6.23447e-08	-1.68756e-10	-1.21865
198859516	chr1:198859516:T:C	6.22878e-08	-1.68756e-10	-1.21956
198859729	chr1:198859729:G:A	2.21666e-07	-1.68756e-10	0.049841
198860179	chr1:198860179:T:G	8.99029e-08	-1.68756e-10	-0.852599
198860237	chr1:198860237:AC:A	6.49898e-08	0.0401001	-1.2172
198861099	chr1:198861099:T:C	4.2102e-05	5.59296	-0.296444
198861312	chr1:198861312:A:G	6.60975e-08	-1.68756e-10	-1.1602
198861548	chr1:198861548:A:T	1.21583e-07	-0.550735	-2.62661e-10
198861617	chr1:198861617:T:A	1.26027e-08	-1.62475	-1.19268
198861813	chr1:198861813:T:C	9.20236e-08	-0.829285	-2.62661e-10
198862316	chr1:198862316:T:C	2.01885e-07	0.493495	-0.537125
198862478	chr1:198862478:G:A	6.46828e-08	-1.68756e-10	-1.18183
198863056	chr1:198863056:C:T	8.17002e-08	-1.68756e-10	-0.948273
198863088	chr1:198863088:C:T	2.27501e-06	0.506069	1.87234
198863166	chr1:198863166:G:A	1.35152e-07	0.186286	-0.631216
198864184	chr1:198864184:C:A	5.92599e-08	-1.2694	-2.62661e-10
198864191	chr1:198864191:C:T	1.66047e-07	0.355028	-0.594085
198864275	chr1:198864275:G:A	4.56083e-05	5.66785	-0.291333
198864607	chr1:198864607:A:G	6.45388e-08	-1.68756e-10	-1.18406
198864884	chr1:198864884:C:T	3.73323e-05	5.44569	-0.269404
198865245	chr1:198865245:T:C	8.09493e-08	-1.68756e-10	-0.957507
198865633	chr1:198865633:T:C	7.64135e-08	-1.68756e-10	-1.01517
198866023	chr1:198866023:G:A	1.26988e-08	-1.63023	-1.17959
198866115	chr1:198866115:A:C	6.274e-08	-1.68756e-10	-1.21233
198866250	chr1:198866250:C:T	1.22958e-08	-1.65339	-1.18868
198866529	chr1:198866529:G:A	3.91373e-08	-1.68425	-2.62661e-10
198866585	chr1:198866585:G:A	6.22343e-08	-1.68756e-10	-1.22042
198866620	chr1:198866620:A:G	3.20877e-07	0.628889	-0.20916
198866950	chr1:198866950:C:T	1.11659e-08	-1.72485	-1.21362
198867027	chr1:198867027:T:A	6.53977e-08	-1.68756e-10	-1.17084
198867036	chr1:198867036:A:G	6.23309e-08	-1.68756e-10	-1.21887
198867185	chr1:198867185:C:G	8.35989e-08	-1.68756e-10	-0.925299
198867419	chr1:198867419:T:C	9.16878e-08	-1.68756e-10	-0.832941
198867813	chr1:198867813:C:G	8.7071e-05	5.89661	0.126537
198868022	chr1:198868022:A:G	1.36263e-08	-1.60265	-1.13669
198868109	chr1:198868109:T:C	2.39542e-05	4.80665	-0.0740821
198868758	chr1:198868758:T:C	4.28164e-07	0.432136	0.27604
198868961	chr1:198868961:A:G	1.97599e-07	0.768021	-0.83311
198869073	chr1:198869073:G:C	8.64167e-08	-1.68756e-10	-0.892149
198870233	chr1:198870233:T:C	6.24158e-08	-1.68756e-10	-1.21751
198870417	chr1:198870417:A:G	1.16402e-07	0.621194	-1.21548
198870538	chr1:198870538:T:C	6.24948e-07	0.532324	0.554015
198871040	chr1:198871040:T:G	1.93393e-07	-1.68756e-10	-0.0866054
198871296	chr1:198871296:A:G	6.32543e-08	-1.68756e-10	-1.20417
198871443	chr1:198871443:C:T	8.72111e-08	-1.68756e-10	-0.882999
198871608	chr1:198871608:C:T	6.29273e-08	-1.68756e-10	-1.20935
198872430	chr1:198872430:G:A	1.74118e-08	-1.48318	-1.011
198872905	chr1:198872905:A:G	2.02135e-05	4.63336	-0.0705806
198873114	chr1:198873114:C:T	7.07079e-08	-1.68756e-10	-1.09277
198873198	chr1:198873198:G:A	1.28233e-07	-1.68756e-10	-0.497478
198873501	chr1:198873501:A:G	4.53793e-07	0.890418	-0.124107
198873529	chr1:198873529:A:T	1.11009e-08	-1.73282	-1.21148
198874178	chr1:198874178:C:G	6.92954e-08	-1.68756e-10	-1.11295
198874280	chr1:198874280:A:C	6.68314e-08	-1.68756e-10	-1.14916
198875055	chr1:198875055:T:C	1.42066e-08	-1.73507	-0.962549
198875062	chr1:198875062:C:T	1.57649e-08	-1.66975	-0.923789
198875186	chr1:198875186:C:A	5.84498e-07	0.738786	0.280638
198875332	chr1:198875332:C:T	9.58077e-08	-1.68756e-10	-0.788987
198875627	chr1:198875627:T:G	8.36468e-08	-1.68756e-10	-0.924727
198876020	chr1:198876020:G:A	1.21496e-08	-1.66943	-1.1846
198876093	chr1:198876093:A:T	6.29713e-08	-1.68756e-10	-1.20865
198876423	chr1:198876423:G:A	8.70288e-08	-1.68756e-10	-0.885091
198876451	chr1:198876451:C:A	5.1609e-08	-1.40763	-2.62661e-10
198876655	chr1:198876655:A:G	1.12612e-07	0.0974687	-0.72485
198877302	chr1:198877302:G:GTGTT	6.23247e-08	-1.68756e-10	-1.21897
198877472	chr1:198877472:A:C	1.12208e-07	-1.34387	0.712898
198877650	chr1:198877650:AAAC:A	6.22544e-08	-1.68756e-10	-1.2201
198877838	chr1:198877838:T:C	7.20504e-08	-1.68756e-10	-1.07396
198877868	chr1:198877868:G:C	9.03648e-08	-1.5083	0.660825
198878105	chr1:198878105:TCA:T	4.59773e-07	0.325386	0.454017
198878110	chr1:198878110:T:C	4.58433e-07	0.322468	0.454017
198878146	chr1:198878146:C:T	6.23259e-08	-1.68756e-10	-1.21895
198878237	chr1:198878237:C:A	3.31687e-07	-1.68756e-10	0.452863
198879541	chr1:198879541:A:G	1.09879e-08	-1.76701	-1.18752
198879705	chr1:198879705:G:A	8.07033e-08	0.212475	-1.17303
198879849	chr1:198879849:G:A	9.80947e-08	-1.68756e-10	-0.765396
198880085	chr1:198880085:T:C	8.85145e-08	-1.68756e-10	-0.868163
198880333	chr1:198880333:A:C	5.65873e-07	1.45782	-0.470778
198880576	chr1:198880576:G:A	7.39265e-08	-1.68756e-10	-1.04826
198881828	chr1:198881828:G:T	7.40996e-08	-1.68756e-10	-1.04592
198882320	chr1:198882320:T:C	4.78174e-08	-1.48394	-2.62661e-10
198882697	chr1:198882697:C:T	1.41486e-07	0.224011	-0.623138
198882788	chr1:198882788:C:A	1.99101e-08	-1.54335	-0.816756
198883304	chr1:198883304:C:T	4.83186e-07	1.59004	-0.760968
198883513	chr1:198883513:G:A	2.36645e-07	-0.908122	1.02336
198883682	chr1:198883682:A:G	4.42341e-07	0.271006	0.469746
198884074	chr1:198884074:C:T	7.81055e-07	0.357722	0.951593
198884894	chr1:198884894:T:C	2.17969e-07	-1.68756e-10	0.0330218
198885173	chr1:198885173:G:GA	6.66104e-07	0.704093	0.446024
198885575	chr1:198885575:T:C	6.68879e-08	-1.68756e-10	-1.14831
198885899	chr1:198885899:A:G	2.01798e-07	-1.68756e-10	-0.0440617
198886078	chr1:198886078:A:G	3.57035e-07	0.526503	-2.62661e-10
198886830	chr1:198886830:C:A	6.2392e-08	-1.68756e-10	-1.21789
198886923	chr1:198886923:G:C	2.59014e-08	-1.35324	-0.743795
198887141	chr1:198887141:G:A	6.22309e-08	-1.68756e-10	-1.22048
198887580	chr1:198887580:A:T	3.96744e-07	1.51757	-0.88561
198887587	chr1:198887587:T:C	1.4727e-07	-1.68756e-10	-0.359064
198887738	chr1:198887738:G:T	4.95996e-08	-1.44735	-2.62661e-10
198887835	chr1:198887835:T:C	2.08054e-07	-1.68756e-10	-0.013534
198888146	chr1:198888146:G:A	5.17963e-08	-1.56409	0.160081
198888233	chr1:198888233:T:C	6.14365e-08	-1.23333	-2.62661e-10
198888346	chr1:198888346:A:G	6.22257e-08	-1.68756e-10	-1.22056
198888510	chr1:198888510:A:G	3.74191e-08	-1.72915	-2.62661e-10
198888903	chr1:198888903:G:T	1.92057e-07	-1.68756e-10	-0.0935376
198889061	chr1:198889061:ACCTCTGTAAGAAACCTCAG:A	6.11791e-08	-0.458565	-0.778958
198889486	chr1:198889486:A:T	6.6877e-08	-1.68756e-10	-1.14847
198889748	chr1:198889748:A:G	1.23363e-07	-1.68756e-10	-0.536196
198890069	chr1:198890069:T:C	6.54893e-08	-0.482665	-0.686779
198890700	chr1:198890700:C:T	3.08659e-07	0.380906	-2.62661e-10
198890711	chr1:198890711:T:C	2.30538e-07	-1.68756e-10	0.0890846
198890759	chr1:198890759:C:T	6.75456e-08	-1.68756e-10	-1.13853
198890775	chr1:198890775:T:A	1.4746e-08	-1.6774	-0.98296
198891805	chr1:198891805:G:A	3.62367e-08	-1.76126	-2.62661e-10
198892171	chr1:198892171:T:C	6.91732e-08	-1.68756e-10	-1.11472
198893113	chr1:198893113:T:C	8.6279e-07	-1.68756e-10	1.40884
198893996	chr1:198893996:T:C	3.8529e-07	-1.68756e-10	0.602666
198894038	chr1:198894038:C:T	8.39003e-07	0.888506	0.492377
198894271	chr1:198894271:C:A	2.78676e-08	-1.4343	-0.58956
198894720	chr1:198894720:G:A	1.11618e-07	-0.636251	-2.62661e-10
198894898	chr1:198894898:G:T	0.00146458	9.25705	-0.411301
198894973	chr1:198894973:C:G	6.22262e-08	-1.68756e-10	-1.22055
198895461	chr1:198895461:A:G	2.10791e-07	0.418519	-0.418982
198895515	chr1:198895515:T:C	2.81363e-08	-0.795509	-1.21876
198895850	chr1:198895850:C:T	1.51267e-08	-1.75053	-0.88434
198896089	chr1:198896089:A:G	1.78135e-07	0.347255	-0.516041
198896477	chr1:198896477:T:C	1.56833e-08	-1.75578	-0.842952
198897362	chr1:198897362:T:C	5.09388e-08	-1.42071	-2.62661e-10
198897795	chr1:198897795:T:C	6.54507e-08	-1.68756e-10	-1.17003
198898026	chr1:198898026:A:G	7.43553e-07	-1.68756e-10	1.26011
198898311	chr1:198898311:T:A	6.52997e-08	-1.68756e-10	-1.17234
198898549	chr1:198898549:G:T	5.32568e-07	0.496345	0.430036
198898955	chr1:198898955:G:A	5.59572e-07	0.570567	0.405275
198899644	chr1:198899644:A:G	2.5884e-07	-1.68756e-10	0.204881
198899933	chr1:198899933:C:T	1.12085e-07	-0.63207	-2.62661e-10
198899978	chr1:198899978:T:C	3.57594e-07	-1.68756e-10	0.528069
198900385	chr1:198900385:T:C	5.9802e-07	0.589131	0.453163
198900428	chr1:198900428:T:G	6.48245e-08	-1.68756e-10	-1.17965
198901507	chr1:198901507:G:A	9.47286e-07	-1.68756e-10	1.50227
198901670	chr1:198901670:T:C	3.74711e-08	-1.72776	-2.62661e-10
198901684	chr1:198901684:T:C	0.000276716	7.36085	-0.18143
198901809	chr1:198901809:T:G	3.62755e-08	-1.76019	-2.62661e-10
198901935	chr1:198901935:AT:A	6.7243e-08	-1.68756e-10	-1.14302
198901947	chr1:198901947:A:G	5.19918e-07	0.260555	0.641787
198902083	chr1:198902083:A:G	6.26293e-08	-1.68756e-10	-1.2141
198902539	chr1:198902539:GC:G	7.18292e-08	-1.68756e-10	-1.07704
198903502	chr1:198903502:C:G	7.00437e-08	-1.68756e-10	-1.10221
198903951	chr1:198903951:C:T	3.60095e-08	-1.76755	-2.62661e-10
198904071	chr1:198904071:T:G	1.0077e-07	-1.68756e-10	-0.738492
198904283	chr1:198904283:T:A	6.3055e-08	-1.68756e-10	-1.20732
198904427	chr1:198904427:A:G	6.22303e-08	-1.68756e-10	-1.22049
198904495	chr1:198904495:C:T	1.26438e-07	-1.68756e-10	-0.511576
198905188	chr1:198905188:G:A	9.27894e-07	-1.68756e-10	1.48159
198907129	chr1:198907129:T:C	1.57386e-08	-1.74116	-0.854052
198907352	chr1:198907352:A:G	6.4782e-08	-1.68756e-10	-1.1803
198907668	chr1:198907668:A:G	6.27058e-08	-1.68756e-10	-1.21288
198907683	chr1:198907683:A:G	2.67336e-07	-1.68756e-10	0.237175
198907729	chr1:198907729:T:C	2.65476e-07	-1.68756e-10	0.230195
198908462	chr1:198908462:A:G	6.6254e-08	-1.68756e-10	-1.15783
198909143	chr1:198909143:G:A	6.51101e-08	-1.68756e-10	-1.17525
198909219	chr1:198909219:C:T	7.17223e-08	-1.68756e-10	-1.07853
198909358	chr1:198909358:T:C	1.25653e-07	-1.68756e-10	-0.517809
198910149	chr1:198910149:G:A	1.29184e-08	-1.71001	-1.08266
198911138	chr1:198911138:A:G	1.68731e-06	0.748753	1.3308
198912381	chr1:198912381:G:A	7.20119e-08	-1.68756e-10	-1.0745
198912461	chr1:198912461:C:T	0.000623985	8.36228	-0.36973
198912573	chr1:198912573:G:A	7.13491e-08	-1.68756e-10	-1.08374
198913534	chr1:198913534:G:A	0.000402084	8.41543	-0.862343
198913541	chr1:198913541:A:C	3.87721e-07	-0.545623	1.15458
198913546	chr1:198913546:G:A	6.34879e-08	-1.68756e-10	-1.20048
198914050	chr1:198914050:C:T	1.36065e-08	-1.67635	-1.06443
198914705	chr1:198914705:C:G	6.41371e-08	-1.68756e-10	-1.19031
198914940	chr1:198914940:T:C	4.54906e-07	-0.518924	1.28768
198915104	chr1:198915104:T:C	7.41332e-08	-1.68756e-10	-1.04547
198916274	chr1:198916274:C:T	7.79106e-08	-1.68756e-10	-0.995768
198916983	chr1:198916983:A:G	3.82706e-08	-1.70665	-2.62661e-10
198917005	chr1:198917005:G:A	8.20179e-08	-1.68756e-10	-0.944392
198917018	chr1:198917018:G:A	2.08318e-07	-1.68756e-10	-0.0122662
198917086	chr1:198917086:T:C	1.67981e-07	-0.227481	-2.62661e-10
198917112	chr1:198917112:C:G	1.60696e-07	-1.68756e-10	-0.271817
198917275	chr1:198917275:A:G	6.90623e-07	0.55684	0.629425
198917581	chr1:198917581:A:G	6.64247e-08	-1.14633	-0.00892642
198917733	chr1:198917733:A:T	3.18818e-05	5.42895	-0.410486
198918038	chr1:198918038:C:T	1.30185e-07	-0.24638	-0.23599
198918149	chr1:198918149:C:T	3.65099e-08	-1.75375	-2.62661e-10
198918362	chr1:198918362:A:C	6.24763e-08	-1.68756e-10	-1.21654
198919316	chr1:198919316:T:C	1.72826e-08	-1.57852	-0.923116
198919707	chr1:198919707:T:G	1.00185e-07	-1.68756e-10	-0.744313
198919945	chr1:198919945:T:C	8.52541e-08	-0.603818	-0.301876
198919957	chr1:198919957:T:C	4.08814e-08	-1.64065	-2.62661e-10
198919998	chr1:198919998:G:C	2.84827e-07	-1.68756e-10	0.300554
198920179	chr1:198920179:TAC:T	6.78458e-08	-1.68756e-10	-1.13409
198920278	chr1:198920278:G:A	7.61537e-08	-1.68756e-10	-1.01858
198920338	chr1:198920338:G:A	7.50322e-08	-1.68756e-10	-1.03341
198920586	chr1:198920586:G:A	4.56358e-08	-1.53064	-2.62661e-10
198921289	chr1:198921289:AT:A	7.71815e-08	-1.68756e-10	-1.00517
198921431	chr1:198921431:T:C	6.87862e-08	-1.68756e-10	-1.12033
198922289	chr1:198922289:T:A	5.52563e-08	-1.33935	-2.62661e-10
198922356	chr1:198922356:C:G	4.36363e-06	4.16536	-1.13563
198922918	chr1:198922918:G:A	7.38073e-08	-1.68756e-10	-1.04987
198923421	chr1:198923421:TA:T	9.8391e-08	-1.68756e-10	-0.76238
198923794	chr1:198923794:C:T	1.18279e-08	-1.71612	-1.16475
198923839	chr1:198923839:T:C	6.35922e-08	-1.68756e-10	-1.19884
198923955	chr1:198923955:C:T	6.22258e-08	-1.68756e-10	-1.22056
198924110	chr1:198924110:C:T	1.2098e-06	1.11778	0.629095
198924878	chr1:198924878:T:C	3.81723e-07	-1.68756e-10	0.593366
198925328	chr1:198925328:A:G	0.000145775	6.9091	-0.370615
198925549	chr1:198925549:ACTT:A	3.60364e-08	-1.7668	-2.62661e-10
198925600	chr1:198925600:C:T	1.17783e-06	0.441221	1.27888
198926482	chr1:198926482:A:T	9.26372e-08	-0.392686	-0.429952
198926715	chr1:198926715:A:C	0.000852128	8.34755	-0.0433859
198926856	chr1:198926856:G:T	0.000238583	8.20673	-1.17558
198927256	chr1:198927256:C:T	8.049e-08	-1.68756e-10	-0.963197
198927329	chr1:198927329:G:A	6.96653e-08	-1.68756e-10	-1.10763
198927682	chr1:198927682:C:T	6.92156e-08	-1.68756e-10	-1.1141
198927844	chr1:198927844:T:C	2.88212e-07	-1.68756e-10	0.312367
198928721	chr1:198928721:C:T	5.71449e-08	-1.30574	-2.62661e-10
198929002	chr1:198929002:T:G	7.22031e-08	-1.68756e-10	-1.07185
198929028	chr1:198929028:A:G	8.78595e-08	-0.400948	-0.474643
198929298	chr1:198929298:C:T	1.17014e-07	-0.527571	-0.0614697
198929484	chr1:198929484:C:T	4.15149e-08	-1.62528	-2.62661e-10
198929762	chr1:198929762:T:C	6.83756e-08	-1.68756e-10	-1.12631
198930585	chr1:198930585:T:C	7.73144e-08	-1.68756e-10	-1.00345
198930648	chr1:198930648:AAC:A	2.39775e-07	-0.514744	0.643117
198930682	chr1:198930682:A:G	9.38517e-08	-1.68756e-10	-0.809614
198930867	chr1:198930867:G:A	9.12865e-07	0.217419	1.24784
198931009	chr1:198931009:T:C	1.60228e-08	-1.69233	-0.884988
198931384	chr1:198931384:T:G	6.23006e-08	-1.68756e-10	-1.21936
198931868	chr1:198931868:C:T	8.40117e-08	-1.68756e-10	-0.920374
198931875	chr1:198931875:C:T	1.39952e-08	-1.68568	-1.02693
198932034	chr1:198932034:A:G	8.26887e-08	-1.68756e-10	-0.936247
198932046	chr1:198932046:A:G	6.56476e-08	-1.68756e-10	-1.16703
198932312	chr1:198932312:C:T	7.56746e-08	-1.68756e-10	-1.02489
198933093	chr1:198933093:A:G	7.50614e-08	-1.68756e-10	-1.03302
198933107	chr1:198933107:GT:G	5.36333e-07	-1.68756e-10	0.933425
198933113	chr1:198933113:A:T	4.91714e-07	-1.68756e-10	0.846568
198933266	chr1:198933266:T:C	2.39029e-07	-1.68756e-10	0.125254
198933551	chr1:198933551:A:G	5.14125e-08	-1.41145	-2.62661e-10
198933701	chr1:198933701:G:GTT	7.63695e-08	-1.68756e-10	-1.01575
198934293	chr1:198934293:G:A	7.8655e-08	-1.68756e-10	-0.986259
198934444	chr1:198934444:G:A	6.24691e-08	-1.68756e-10	-1.21666
198934844	chr1:198934844:T:C	3.64165e-08	-1.75631	-2.62661e-10
198936004	chr1:198936004:T:C	5.51696e-08	-1.34092	-2.62661e-10
198936562	chr1:198936562:C:T	7.53411e-08	-1.68756e-10	-1.0293
198936884	chr1:198936884:G:C	6.99376e-07	-1.68756e-10	1.19886
198938172	chr1:198938172:T:G	4.96067e-07	0.825736	0.0296463
198938887	chr1:198938887:G:A	6.50271e-08	-1.68756e-10	-1.17653
198939686	chr1:198939686:A:T	7.11747e-08	-1.68756e-10	-1.08619
198940754	chr1:198940754:G:T	2.21608e-07	-1.68756e-10	0.0495805
198940963	chr1:198940963:T:C	6.35823e-08	-1.68756e-10	-1.19899
198941254	chr1:198941254:G:T	7.48536e-08	-1.68756e-10	-1.0358
198941514	chr1:198941514:T:A	3.66201e-08	-1.75073	-2.62661e-10
198941631	chr1:198941631:T:C	3.64286e-08	-1.75597	-2.62661e-10
198941978	chr1:198941978:G:C	2.77561e-08	-1.35007	-0.677808
198942019	chr1:198942019:TCTCA:T	6.31624e-08	-1.68756e-10	-1.20562
198942083	chr1:198942083:C:A	6.31659e-08	-1.68756e-10	-1.20557
198943422	chr1:198943422:C:T	1.22147e-07	-0.546103	-2.62661e-10
198943539	chr1:198943539:T:C	4.13299e-08	-1.62974	-2.62661e-10
198943641	chr1:198943641:G:T	1.25733e-07	-0.51717	-2.62661e-10
198943857	chr1:198943857:A:G	4.20873e-07	-1.68756e-10	0.691
198943906	chr1:198943906:C:T	1.16354e-07	-1.68756e-10	-0.594697
198944439	chr1:198944439:A:G	1.03152e-07	-1.68756e-10	-0.715125
198944791	chr1:198944791:C:T	8.58085e-08	-1.68756e-10	-0.899212
198944888	chr1:198944888:C:T	7.02492e-08	-1.68756e-10	-1.09928
198944926	chr1:198944926:G:A	3.63758e-08	-1.75743	-2.62661e-10
198945000	chr1:198945000:G:A	6.51396e-08	-1.68756e-10	-1.1748
198945012	chr1:198945012:A:G	1.77639e-08	-1.75412	-0.720045
198945298	chr1:198945298:G:A	0.000244075	8.13502	-1.08111
198945349	chr1:198945349:C:G	4.14878e-08	-1.62593	-2.62661e-10
198945381	chr1:198945381:A:G	0.000343295	8.59478	-1.19976
198945410	chr1:198945410:C:T	6.31344e-08	-1.68756e-10	-1.20606
198945928	chr1:198945928:T:C	2.03828e-07	-0.274923	0.240868
198946173	chr1:198946173:T:C	0.000465188	8.82476	-1.12589
198946493	chr1:198946493:A:T	0.000554555	8.98442	-1.10983
198946666	chr1:198946666:T:A	2.58227e-08	-1.63277	-0.467312
198947243	chr1:198947243:C:T	7.85188e-08	-1.68756e-10	-0.987992
198947338	chr1:198947338:C:T	6.61765e-08	-1.68756e-10	-1.159
198947634	chr1:198947634:T:C	1.87932e-07	-1.68756e-10	-0.115252
198948319	chr1:198948319:T:C	9.05686e-08	-0.845222	-2.62661e-10
198948712	chr1:198948712:G:A	9.67247e-08	-1.68756e-10	-0.779461
198948955	chr1:198948955:C:T	3.86208e-08	-1.69754	-2.62661e-10
198948963	chr1:198948963:T:C	2.85263e-07	-1.68756e-10	0.30208
198949006	chr1:198949006:G:A	7.07887e-08	-1.68756e-10	-1.09163
198949102	chr1:198949102:C:T	6.71454e-08	-1.68756e-10	-1.14447
198949373	chr1:198949373:T:C	0.00121221	9.46885	-0.812224
198949395	chr1:198949395:A:G	0.00157467	9.51398	-0.595753
198949516	chr1:198949516:G:T	8.87844e-08	-1.68756e-10	-0.865119
198949545	chr1:198949545:A:G	6.51615e-08	-1.68756e-10	-1.17446
198950125	chr1:198950125:T:C	1.73388e-07	-1.68756e-10	-0.195796
198950525	chr1:198950525:A:G	0.000489913	8.83605	-1.0854
198950751	chr1:198950751:T:C	8.25514e-08	-1.68756e-10	-0.937909
198951119	chr1:198951119:C:T	6.41628e-08	-1.68756e-10	-1.18991
198951415	chr1:198951415:A:T	6.63918e-08	-1.68756e-10	-1.15576
198951477	chr1:198951477:GA:G	2.85898e-07	0.745055	-0.440748
198951930	chr1:198951930:T:C	6.51576e-08	-1.68756e-10	-1.17452
198952161	chr1:198952161:A:G	2.87709e-07	-1.68756e-10	0.310619
198952511	chr1:198952511:G:A	1.24395e-06	0.0839807	1.69073
198952754	chr1:198952754:T:G	6.96799e-08	-1.68756e-10	-1.10742
198952954	chr1:198952954:C:T	3.09994e-07	0.385222	-2.62661e-10
198953032	chr1:198953032:G:A	4.27015e-08	-1.5971	-2.62661e-10
198953075	chr1:198953075:T:G	2.86426e-08	-1.3094	-0.687032
198953294	chr1:198953294:CTTAGT:C	6.90076e-08	-1.68756e-10	-1.11711
198953299	chr1:198953299:T:A	2.60246e-07	-1.68756e-10	0.210296
198953523	chr1:198953523:GA:G	4.76209e-08	-1.48806	-2.62661e-10
198953663	chr1:198953663:G:A	7.64142e-08	-1.68756e-10	-1.01516
198953773	chr1:198953773:TA:T	1.88094e-08	-1.58576	-0.831217
198954187	chr1:198954187:A:AT	1.54088e-07	-1.68756e-10	-0.313804
198954239	chr1:198954239:G:A	6.60464e-08	-1.68756e-10	-1.16097
198954419	chr1:198954419:T:C	6.51054e-08	-1.17532	-2.62661e-10
198954685	chr1:198954685:C:T	1.01764e-07	-1.68756e-10	-0.728673
198955389	chr1:198955389:C:T	7.51728e-05	6.39864	-0.522428
198955520	chr1:198955520:A:G	1.44147e-07	-1.68756e-10	-0.380496
198955616	chr1:198955616:T:C	1.17256e-06	0.742092	0.973519
198955676	chr1:198955676:A:G	0.000564863	7.79913	0.0938743
198955861	chr1:198955861:C:T	2.21253e-08	-1.63081	-0.6238
198956125	chr1:198956125:T:G	4.69439e-08	-1.50238	-2.62661e-10
198956165	chr1:198956165:T:C	7.30879e-08	-1.68756e-10	-1.05967
198956246	chr1:198956246:T:C	6.47274e-08	-1.68756e-10	-1.18115
198956605	chr1:198956605:T:C	4.34164e-08	-1.58049	-2.62661e-10
198957018	chr1:198957018:A:T	8.22323e-08	-1.68756e-10	-0.941782
198957542	chr1:198957542:T:C	4.85035e-06	4.22989	-1.09441
198958065	chr1:198958065:A:G	1.11025e-07	0.380738	-1.02231
198958188	chr1:198958188:T:A	7.45257e-08	-1.68756e-10	-1.04019
198958602	chr1:198958602:T:G	4.29375e-08	-1.59158	-2.62661e-10
198958987	chr1:198958987:G:A	6.22318e-08	-1.68756e-10	-1.22046
198959576	chr1:198959576:C:T	1.74068e-07	-1.68756e-10	-0.191886
198959821	chr1:198959821:C:T	3.26149e-07	-1.68756e-10	0.436024
198959965	chr1:198959965:T:G	7.67826e-08	-1.68756e-10	-1.01035
198960312	chr1:198960312:T:C	3.39608e-07	-0.355483	0.831944
198960371	chr1:198960371:G:A	4.48043e-08	-1.54903	-2.62661e-10
198960764	chr1:198960764:T:C	2.69127e-08	-1.51192	-0.546807
198961819	chr1:198961819:C:T	6.44841e-08	-1.68756e-10	-1.18491
198962141	chr1:198962141:G:C	3.63675e-08	-1.75765	-2.62661e-10
198962142	chr1:198962142:G:A	3.35423e-07	0.0774198	0.386642
198963163	chr1:198963163:T:C	2.52159e-08	-1.68416	-0.439697
198963190	chr1:198963190:T:C	4.58438e-08	-1.52609	-2.62661e-10
198964273	chr1:198964273:C:G	8.40867e-08	-1.68756e-10	-0.919482
198964840	chr1:198964840:A:T	7.34016e-07	0.376433	0.870768
198964967	chr1:198964967:G:C	6.82262e-08	-1.68756e-10	-1.1285
198965006	chr1:198965006:G:A	2.13043e-08	-1.42958	-0.862837
198965052	chr1:198965052:T:A	1.87523e-08	-1.72435	-0.695669
198965472	chr1:198965472:T:C	1.38738e-07	0.553521	-0.972262
198965568	chr1:198965568:G:T	3.70454e-08	-1.73919	-2.62661e-10
198965898	chr1:198965898:C:A	2.2277e-07	0.708518	-0.653709
198965929	chr1:198965929:G:A	4.02344e-08	-1.65661	-2.62661e-10
198966047	chr1:198966047:G:A	1.29517e-07	-1.68756e-10	-0.487518
198966265	chr1:198966265:T:C	2.8192e-07	-0.125352	0.415647
198966403	chr1:198966403:C:T	2.3853e-07	0.704706	-0.581539
198966477	chr1:198966477:G:T	6.45134e-08	-1.68756e-10	-1.18446
198966487	chr1:198966487:G:A	3.66665e-08	-1.74947	-2.62661e-10
198968137	chr1:198968137:A:G	6.501e-08	-1.68756e-10	-1.17679
198968314	chr1:198968314:C:T	5.68538e-07	-0.00238923	0.994127
198968500	chr1:198968500:A:C	5.35029e-06	4.28681	-1.05324
198968640	chr1:198968640:T:C	7.73356e-08	-1.68756e-10	-1.00318
198968766	chr1:198968766:A:G	6.71372e-08	-1.68756e-10	-1.14459
198968825	chr1:198968825:C:G	9.02636e-08	-1.68756e-10	-0.848596
198968962	chr1:198968962:A:C	8.23097e-08	-1.68756e-10	-0.940841
198969041	chr1:198969041:A:T	5.28099e-07	-0.507426	1.42538
198969530	chr1:198969530:G:A	8.42819e-08	-1.68756e-10	-0.917162
198969553	chr1:198969553:A:G	6.2228e-08	-1.68756e-10	-1.22053
198969578	chr1:198969578:A:G	6.22988e-08	-1.68756e-10	-1.21939
198969751	chr1:198969751:G:A	7.81778e-08	-1.68756e-10	-0.992344
198969938	chr1:198969938:C:A	6.46583e-08	-1.68756e-10	-1.18221
198970148	chr1:198970148:T:C	6.29308e-08	-1.68756e-10	-1.20929
198970274	chr1:198970274:G:A	2.04335e-06	0.019582	2.25144
198970633	chr1:198970633:T:C	6.24547e-08	-1.68756e-10	-1.21689
198970796	chr1:198970796:T:G	5.00949e-07	-1.68756e-10	0.865175
198970991	chr1:198970991:T:C	7.93543e-08	-1.68756e-10	-0.977407
198971495	chr1:198971495:T:C	0.000666372	8.68564	-0.627368
198971653	chr1:198971653:C:T	9.28388e-07	0.781101	0.701019
198971884	chr1:198971884:G:A	8.2394e-08	-1.68756e-10	-0.939818
198971897	chr1:198971897:T:C	6.29224e-08	-1.68756e-10	-1.20943
198972108	chr1:198972108:G:A	8.45908e-08	-1.68756e-10	-0.913505
198972461	chr1:198972461:C:A	6.56833e-08	-1.68756e-10	-1.16648
198972543	chr1:198972543:C:T	3.44584e-07	-1.68756e-10	0.491008
198972639	chr1:198972639:T:A	1.9645e-08	-1.40044	-0.973069
198973095	chr1:198973095:C:A	3.7375e-07	-1.68756e-10	0.572257
198973602	chr1:198973602:C:T	6.46685e-08	-1.68756e-10	-1.18206
198973733	chr1:198973733:A:T	6.46706e-08	-1.68756e-10	-1.18202
198973913	chr1:198973913:A:G	6.54775e-08	-1.68756e-10	-1.16962
198973998	chr1:198973998:A:T	7.75779e-08	-1.68756e-10	-1.00005
198974137	chr1:198974137:G:A	3.23321e-07	-1.68756e-10	0.427315
198974380	chr1:198974380:A:C	6.42367e-08	-1.68756e-10	-1.18875
198974464	chr1:198974464:A:G	6.38781e-08	-1.19435	-2.62661e-10
198974497	chr1:198974497:A:C	1.85217e-08	-1.47727	-0.955114
198974529	chr1:198974529:T:G	8.24629e-08	-1.68756e-10	-0.938982
198974580	chr1:198974580:G:C	6.2652e-08	-1.68756e-10	-1.21373
198974711	chr1:198974711:A:G	2.76104e-08	-1.6441	-0.389038
198974743	chr1:198974743:AGACCAGAAACATTCTATATAATCAGG:A	3.60492e-08	-1.76645	-2.62661e-10
198974896	chr1:198974896:C:A	6.62987e-08	-1.68756e-10	-1.15716
198975279	chr1:198975279:C:T	9.56513e-07	-1.14288	2.65485
198975679	chr1:198975679:A:G	6.47249e-08	-1.68756e-10	-1.18118
198975692	chr1:198975692:G:T	6.46563e-08	-1.68756e-10	-1.18224
198975965	chr1:198975965:TC:T	6.27856e-08	-1.68756e-10	-1.2116
198976075	chr1:198976075:C:T	6.46783e-08	-1.68756e-10	-1.1819
198976150	chr1:198976150:A:G	0.000541737	8.44705	-0.595841
198976153	chr1:198976153:G:A	1.33961e-07	-1.68756e-10	-0.453781
198976554	chr1:198976554:C:T	1.93615e-08	-1.48708	-0.900957
198977423	chr1:198977423:CCT:C	6.29031e-08	-1.68756e-10	-1.20973
198977610	chr1:198977610:G:A	6.35952e-08	-1.68756e-10	-1.19879
198977836	chr1:198977836:C:T	6.35401e-08	-1.68756e-10	-1.19966
198978492	chr1:198978492:G:T	6.29439e-08	-1.68756e-10	-1.20909
198978562	chr1:198978562:G:A	6.365e-08	-1.68756e-10	-1.19793
198978723	chr1:198978723:TGAG:T	6.31308e-08	-1.68756e-10	-1.20612
198979472	chr1:198979472:G:A	6.29585e-08	-1.68756e-10	-1.20885
198979601	chr1:198979601:A:T	6.35957e-08	-1.68756e-10	-1.19878
198979658	chr1:198979658:T:TA	6.23567e-08	-1.68756e-10	-1.21846
198979754	chr1:198979754:T:C	6.29585e-08	-1.68756e-10	-1.20885
198979772	chr1:198979772:A:G	6.84914e-08	-1.68756e-10	-1.12462
198979776	chr1:198979776:A:G	6.31516e-08	-1.68756e-10	-1.20579
198980095	chr1:198980095:T:G	6.74396e-07	-1.68756e-10	1.16249
198980518	chr1:198980518:C:A	6.28221e-08	-1.68756e-10	-1.21102
198980531	chr1:198980531:T:C	3.74568e-08	-1.72814	-2.62661e-10
198980650	chr1:198980650:A:T	6.43758e-08	-1.68756e-10	-1.18659
198980819	chr1:198980819:C:T	6.29279e-08	-1.68756e-10	-1.20934
198980859	chr1:198980859:G:T	9.75192e-08	-1.68756e-10	-0.77128
198980925	chr1:198980925:A:G	6.51069e-08	-1.68756e-10	-1.1753
198981098	chr1:198981098:T:C	6.30773e-08	-1.68756e-10	-1.20697
198981155	chr1:198981155:T:C	6.27411e-08	-1.68756e-10	-1.21231
198981522	chr1:198981522:A:C	6.31517e-08	-1.68756e-10	-1.20579
198981734	chr1:198981734:T:C	6.3112e-08	-1.68756e-10	-1.20642
198982207	chr1:198982207:CAGTA:C	6.40076e-08	-1.68756e-10	-1.19233
198982682	chr1:198982682:A:G	6.22362e-08	-1.68756e-10	-1.22039
198982758	chr1:198982758:C:T	6.3135e-08	-1.68756e-10	-1.20605
198982813	chr1:198982813:T:C	8.08953e-08	-1.68756e-10	-0.958175
198982873	chr1:198982873:C:T	6.50518e-08	-1.68756e-10	-1.17615
198983121	chr1:198983121:G:A	6.42448e-08	-1.68756e-10	-1.18863
198983185	chr1:198983185:A:C	6.31596e-08	-1.68756e-10	-1.20567
198983714	chr1:198983714:A:G	3.90225e-08	-1.68719	-2.62661e-10
198984093	chr1:198984093:C:T	6.3153e-08	-1.68756e-10	-1.20577
198984102	chr1:198984102:A:G	1.76103e-06	0.38532	1.737
198984264	chr1:198984264:A:G	6.27317e-08	-1.68756e-10	-1.21246
198984495	chr1:198984495:C:T	6.94012e-08	-1.68756e-10	-1.11143
198984650	chr1:198984650:A:T	6.25949e-08	-1.68756e-10	-1.21465
198984734	chr1:198984734:G:A	6.27604e-08	-1.68756e-10	-1.21201
198985439	chr1:198985439:C:G	1.28496e-07	-0.618678	0.123249
198985627	chr1:198985627:T:C	6.27482e-08	-1.68756e-10	-1.2122
198985639	chr1:198985639:T:C	6.27593e-08	-1.68756e-10	-1.21202
198986204	chr1:198986204:A:G	6.24139e-08	-1.68756e-10	-1.21754
198986221	chr1:198986221:T:A	1.33428e-07	-0.460016	0.00224653
198986975	chr1:198986975:A:G	6.30486e-08	-1.68756e-10	-1.20742
198987096	chr1:198987096:C:T	6.27438e-08	-1.68756e-10	-1.21227
198987189	chr1:198987189:T:A	6.80542e-08	-1.68756e-10	-1.13103
198987336	chr1:198987336:G:A	6.99915e-07	0.645339	0.55429
198987891	chr1:198987891:G:A	6.26656e-08	-1.68756e-10	-1.21352
198988285	chr1:198988285:T:C	6.28612e-08	-1.68756e-10	-1.2104
198988506	chr1:198988506:G:A	1.45084e-07	-1.68756e-10	-0.374018
198988552	chr1:198988552:T:A	1.50764e-07	-0.568394	0.232781
198988738	chr1:198988738:C:A	6.60543e-07	-1.68756e-10	1.14173
198989032	chr1:198989032:C:T	1.71e-07	-1.68756e-10	-0.209664
198989435	chr1:198989435:GA:G	8.69415e-08	-1.68756e-10	-0.886094
198989783	chr1:198989783:G:A	6.2764e-08	-1.68756e-10	-1.21195
198990643	chr1:198990643:C:T	6.22285e-08	-1.68756e-10	-1.22052
198991153	chr1:198991153:C:T	7.01961e-08	-1.68756e-10	-1.10004
198991566	chr1:198991566:G:A	6.2594e-08	-1.68756e-10	-1.21466
198992007	chr1:198992007:A:G	6.28493e-08	-1.68756e-10	-1.21059
198992266	chr1:198992266:AC:A	6.49623e-08	-1.68756e-10	-1.17752
198992586	chr1:198992586:C:A	6.27555e-08	-1.68756e-10	-1.21208
198992653	chr1:198992653:T:C	6.27123e-08	-1.68756e-10	-1.21277
198993052	chr1:198993052:G:A	6.26874e-08	-1.68756e-10	-1.21317
198993573	chr1:198993573:T:A	6.2655e-08	-1.68756e-10	-1.21369
198993790	chr1:198993790:T:G	2.12294e-07	0.0066439	-2.62661e-10
198993825	chr1:198993825:T:C	8.22744e-08	-1.68756e-10	-0.94127
198994245	chr1:198994245:C:T	6.29525e-08	-1.68756e-10	-1.20895
198994263	chr1:198994263:T:C	6.30651e-08	-1.68756e-10	-1.20716
198994635	chr1:198994635:T:C	8.20703e-08	-1.68756e-10	-0.943754
198995031	chr1:198995031:T:C	1.53546e-07	-1.68756e-10	-0.317327
198995967	chr1:198995967:T:C	6.40338e-08	-1.68756e-10	-1.19192
198996008	chr1:198996008:A:G	6.37175e-08	-1.68756e-10	-1.19687
198996691	chr1:198996691:C:T	6.22379e-08	-1.68756e-10	-1.22037
198996947	chr1:198996947:T:TAC	6.30736e-08	-1.68756e-10	-1.20703
198997437	chr1:198997437:C:T	8.47329e-08	-1.68756e-10	-0.911825
198998072	chr1:198998072:G:A	1.06394e-07	-1.68756e-10	-0.684176
198998444	chr1:198998444:G:A	7.43743e-08	-1.68756e-10	-1.04222
198999389	chr1:198999389:C:T	7.3547e-08	-1.68756e-10	-1.0534
198999440	chr1:198999440:G:A	6.25261e-08	-1.68756e-10	-1.21575
198999476	chr1:198999476:T:C	6.25725e-08	-1.68756e-10	-1.215
198999512	chr1:198999512:G:A	1.13048e-07	-0.623519	-2.62661e-10
199000423	chr1:199000423:AC:A	1.53264e-07	-1.68756e-10	-0.319168
199000623	chr1:199000623:A:C	6.28339e-08	-1.68756e-10	-1.21083
199000751	chr1:199000751:T:A	1.21672e-07	-1.68756e-10	-0.549999
199000903	chr1:199000903:C:T	1.44206e-07	-1.68756e-10	-0.380086
199001016	chr1:199001016:G:A	3.69916e-07	-1.68756e-10	0.561947
199001160	chr1:199001160:C:A	6.50434e-08	-1.68756e-10	-1.17627
199001286	chr1:199001286:A:G	9.23504e-05	7.24428	-1.16227
199001563	chr1:199001563:C:T	9.85279e-08	-1.68756e-10	-0.76099
199001599	chr1:199001599:T:C	0.000174132	7.86792	-1.15168
199002206	chr1:199002206:T:A	4.74864e-08	-1.49089	-2.62661e-10
199002619	chr1:199002619:C:T	9.52848e-07	1.06773	0.440397
199003002	chr1:199003002:G:A	6.11682e-07	-1.68756e-10	1.06488
199003018	chr1:199003018:C:A	6.40557e-08	-1.68756e-10	-1.19158
199003177	chr1:199003177:T:C	6.77151e-08	-1.68756e-10	-1.13602
199004116	chr1:199004116:A:G	6.84835e-08	-1.68756e-10	-1.12474
199004218	chr1:199004218:C:T	4.01766e-08	-1.65804	-2.62661e-10
199004302	chr1:199004302:T:A	1.6605e-07	-1.68756e-10	-0.239041
199004365	chr1:199004365:C:T	6.94773e-08	-1.68756e-10	-1.11033
199005396	chr1:199005396:C:T	8.08253e-08	-1.68756e-10	-0.95904
199005457	chr1:199005457:C:T	7.45942e-08	-1.68756e-10	-1.03927
199005512	chr1:199005512:G:A	6.28596e-08	-1.68756e-10	-1.21043
199005697	chr1:199005697:G:A	6.28422e-08	-1.68756e-10	-1.2107
199005715	chr1:199005715:G:A	6.22321e-08	-1.68756e-10	-1.22046
199005775	chr1:199005775:C:T	0.00290699	10.747	-1.21567
199005954	chr1:199005954:A:T	6.22335e-08	-1.68756e-10	-1.22044
199005998	chr1:199005998:A:G	2.78065e-06	-1.68756e-10	2.57911
199007363	chr1:199007363:C:T	0.000678419	9.28754	-1.21135
199007391	chr1:199007391:A:G	1.94228e-07	0.452712	-0.53501
199007555	chr1:199007555:G:A	6.24672e-08	-1.68756e-10	-1.21669
199009264	chr1:199009264:A:G	2.45302e-07	-1.68756e-10	0.151159
199009463	chr1:199009463:T:G	8.07027e-08	-1.68756e-10	-0.960558
199010484	chr1:199010484:A:T	4.28837e-08	-1.59284	-2.62661e-10
199010554	chr1:199010554:T:C	6.22283e-08	-1.68756e-10	-1.22052
199010689	chr1:199010689:C:G	0.0210703	12.6761	-1.16406
199011174	chr1:199011174:A:T	6.22263e-08	-1.68756e-10	-1.22055
199011764	chr1:199011764:A:G	6.22332e-08	-1.68756e-10	-1.22044
199012053	chr1:199012053:G:A	9.66133e-08	-1.68756e-10	-0.780613
199012112	chr1:199012112:T:C	3.9115e-07	1.04716	-0.429396
199012200	chr1:199012200:A:G	2.20052e-07	0.969569	-0.927033
199012230	chr1:199012230:T:C	7.56582e-08	-1.68756e-10	-1.0251
199012787	chr1:199012787:T:C	6.2613e-08	-1.68756e-10	-1.21436
199013619	chr1:199013619:G:A	7.53446e-08	-1.68756e-10	-1.02926
199014195	chr1:199014195:C:G	3.10311e-07	0.769926	-0.38368
199014380	chr1:199014380:C:T	6.22627e-08	-1.68756e-10	-1.21997
199015108	chr1:199015108:C:G	6.29212e-08	-1.68756e-10	-1.20945
199015836	chr1:199015836:G:A	9.8854e-08	-1.68756e-10	-0.757686
199016154	chr1:199016154:A:AT	6.6535e-08	-1.68756e-10	-1.1536
199017248	chr1:199017248:T:C	7.8712e-08	-1.68756e-10	-0.985534
199017251	chr1:199017251:T:C	1.011e-07	-1.68756e-10	-0.735225
199017272	chr1:199017272:T:C	4.52819e-08	-1.53842	-2.62661e-10
199017383	chr1:199017383:G:A	7.89396e-08	-1.68756e-10	-0.982647
199017481	chr1:199017481:G:A	1.63292e-06	2.51139	-0.464594
199017835	chr1:199017835:C:A	6.27337e-08	-1.68756e-10	-1.21243
199018501	chr1:199018501:G:T	9.82401e-08	-1.68756e-10	-0.763915
199018736	chr1:199018736:G:A	3.35077e-06	3.65135	-0.885736
199018943	chr1:199018943:C:T	5.62921e-06	-1.68756e-10	3.28439
199019050	chr1:199019050:C:T	1.31677e-06	2.25602	-0.424411
199019067	chr1:199019067:G:A	5.11598e-06	-1.68756e-10	3.18879
199019212	chr1:199019212:C:T	6.47556e-08	-1.68756e-10	-1.18071
199019520	chr1:199019520:G:A	1.0612e-07	-1.68756e-10	-0.686758
199019831	chr1:199019831:A:C	7.88466e-08	-1.68756e-10	-0.983825
199020349	chr1:199020349:T:G	1.00545e-07	-1.68756e-10	-0.740721
199020402	chr1:199020402:C:A	6.25714e-08	-1.68756e-10	-1.21502
199020666	chr1:199020666:C:CA	3.72438e-07	-1.68756e-10	0.568741
199021224	chr1:199021224:A:G	6.3186e-08	-1.68756e-10	-1.20525
199021964	chr1:199021964:A:G	6.16106e-08	-1.42804	0.197544
199021989	chr1:199021989:T:C	6.50185e-08	-1.68756e-10	-1.17666
199022914	chr1:199022914:A:G	0.337651	14.4021	-0.115866
199023504	chr1:199023504:T:C	1.29075e-06	2.44505	-0.633397
199025943	chr1:199025943:G:A	5.963e-06	-1.68756e-10	3.342
199026219	chr1:199026219:G:T	2.5342e-07	-1.68756e-10	0.183719
199026468	chr1:199026468:G:T	1.26457e-06	2.48289	-0.691728
199026876	chr1:199026876:T:A	9.3332e-07	2.12901	-0.641589
199026997	chr1:199026997:C:G	6.42326e-08	-1.68756e-10	-1.18882
199027179	chr1:199027179:T:C	4.69404e-08	-1.36208	-0.140373
199027341	chr1:199027341:T:G	4.41584e-08	-1.56355	-2.62661e-10
199027356	chr1:199027356:A:G	4.43774e-06	-1.68756e-10	3.04657
199027387	chr1:199027387:T:A	6.51672e-08	-1.68756e-10	-1.17437
199027718	chr1:199027718:C:G	8.28908e-08	-1.68756e-10	-0.933806
199029406	chr1:199029406:A:G	1.13961e-07	0.132806	-0.748282
199029434	chr1:199029434:T:C	1.46938e-07	-1.68756e-10	-0.361322
199029710	chr1:199029710:T:C	6.22307e-08	-1.68756e-10	-1.22048
199029959	chr1:199029959:A:G	1.51685e-07	-1.68756e-10	-0.329525
199030424	chr1:199030424:T:C	1.12731e-07	0.227513	-0.853839
199030610	chr1:199030610:C:T	3.70387e-08	-1.73937	-2.62661e-10
199031148	chr1:199031148:T:C	2.72351e-07	0.876914	-0.621152
199031157	chr1:199031157:G:A	7.15414e-08	-1.68756e-10	-1.08105
199031279	chr1:199031279:T:C	4.82835e-08	-1.4254	-0.0488371
199031598	chr1:199031598:A:G	0.0206528	12.3716	-0.87954
199031973	chr1:199031973:T:A	6.28591e-08	-1.68756e-10	-1.21043
199032005	chr1:199032005:T:C	9.25485e-08	-1.68756e-10	-0.823597
199032731	chr1:199032731:A:G	1.29062e-07	-1.68756e-10	-0.491038
199032743	chr1:199032743:A:G	2.95139e-06	-1.68756e-10	2.6387
199033045	chr1:199033045:C:T	6.58562e-08	-1.68756e-10	-1.16386
199033115	chr1:199033115:T:C	3.81473e-08	-1.45355	-0.256321
199033304	chr1:199033304:A:T	2.88272e-07	-1.68756e-10	0.312575
199033441	chr1:199033441:C:T	8.14392e-08	-1.68756e-10	-0.951473
199035112	chr1:199035112:T:C	2.60147e-07	-1.68756e-10	0.209918
199035237	chr1:199035237:T:C	7.45967e-06	-1.68756e-10	3.56594
199035580	chr1:199035580:A:T	0.398235	14.2146	0.236619
199035657	chr1:199035657:G:A	3.60096e-08	-1.76754	-2.62661e-10
199035865	chr1:199035865:C:G	3.68986e-07	1.49847	-0.939042
199036162	chr1:199036162:A:G	3.60189e-08	-1.76728	-2.62661e-10
199036569	chr1:199036569:T:C	2.69474e-07	1.01425	-0.769112
199036571	chr1:199036571:G:A	2.55524e-07	1.21158	-1.01959
199036643	chr1:199036643:T:G	3.6007e-08	-1.76762	-2.62661e-10
199036820	chr1:199036820:C:T	6.23334e-08	-1.68756e-10	-1.21883
199037460	chr1:199037460:T:C	9.44409e-06	4.96107	-1.15926
199037515	chr1:199037515:A:T	6.68443e-08	-1.68756e-10	-1.14896
199037801	chr1:199037801:T:A	7.8987e-08	-1.68756e-10	-0.982047
199037998	chr1:199037998:C:T	3.60149e-08	-1.7674	-2.62661e-10
199038079	chr1:199038079:C:T	0.187826	13.1185	0.581237
199038195	chr1:199038195:C:T	8.42967e-08	-1.68756e-10	-0.916987
199038520	chr1:199038520:T:G	3.61386e-06	-1.68756e-10	2.8412
199038540	chr1:199038540:C:T	4.97682e-08	-1.44395	-2.62661e-10
199038777	chr1:199038777:A:C	1.53603e-07	-1.68756e-10	-0.316957
199038783	chr1:199038783:A:T	1.29646e-07	-1.68756e-10	-0.486524
199039416	chr1:199039416:A:G	3.61517e-08	-1.76361	-2.62661e-10
199039637	chr1:199039637:G:T	6.2301e-08	-1.68756e-10	-1.21935
199039932	chr1:199039932:T:C	6.75864e-08	-1.68756e-10	-1.13792
199039979	chr1:199039979:G:A	2.57902e-07	-1.68756e-10	0.201251
199040032	chr1:199040032:AAC:A	6.30766e-08	-1.68756e-10	-1.20698
199040219	chr1:199040219:G:A	6.30416e-08	-1.68756e-10	-1.20753
199040946	chr1:199040946:GATATA:G	3.62988e-08	-1.75954	-2.62661e-10
199041146	chr1:199041146:T:A	6.25994e-08	-1.68756e-10	-1.21457
199041307	chr1:199041307:T:C	6.37437e-08	-1.68756e-10	-1.19646
199041358	chr1:199041358:G:A	1.3302e-07	-1.68756e-10	-0.460828
199041486	chr1:199041486:A:G	5.92639e-08	-1.26933	-2.62661e-10
199041915	chr1:199041915:A:G	3.61052e-08	-1.76489	-2.62661e-10
199042410	chr1:199042410:G:T	3.33892e-05	5.66443	-0.599769
199042593	chr1:199042593:A:G	6.69885e-08	-1.68756e-10	-1.14681
199042613	chr1:199042613:C:G	8.82037e-08	-1.68756e-10	-0.871681
199043324	chr1:199043324:A:G	8.58444e-08	-1.68756e-10	-0.898793
199043349	chr1:199043349:A:C	0.0189849	12.6015	-1.19368
199043856	chr1:199043856:C:T	6.01515e-08	-1.25446	-2.62661e-10
199044373	chr1:199044373:C:T	3.61995e-08	-1.76228	-2.62661e-10
199044413	chr1:199044413:C:A	3.61456e-08	-1.76378	-2.62661e-10
199044547	chr1:199044547:G:A	6.24366e-08	-1.68756e-10	-1.21718
199045175	chr1:199045175:T:C	6.3377e-08	-1.68756e-10	-1.20223
199045902	chr1:199045902:A:T	9.20151e-06	4.51892	-0.743129
199045950	chr1:199045950:G:A	1.54437e-06	-1.68756e-10	1.99104
199046075	chr1:199046075:G:A	5.0275e-07	-1.68756e-10	0.868763
199046124	chr1:199046124:T:C	9.30724e-07	2.29469	-0.810056
199046219	chr1:199046219:G:A	5.69442e-07	-1.68756e-10	0.993327
199046386	chr1:199046386:A:G	3.77176e-07	-1.68756e-10	0.581382
199047091	chr1:199047091:G:A	2.13357e-07	-1.68756e-10	0.0116367
199047104	chr1:199047104:C:T	1.31509e-07	-0.472254	-2.62661e-10
199047287	chr1:199047287:C:A	1.27132e-06	-1.68756e-10	1.79648
199047390	chr1:199047390:AG:A	6.22721e-08	-1.68756e-10	-1.21982
199047934	chr1:199047934:A:G	2.36618e-07	-1.68756e-10	0.115116
199048236	chr1:199048236:A:T	5.49708e-08	-1.34453	-2.62661e-10
199048507	chr1:199048507:A:G	9.00247e-08	-1.68756e-10	-0.851246
199049014	chr1:199049014:A:G	4.00474e-08	-1.76772	0.106458
199049332	chr1:199049332:T:A	9.11086e-08	-0.839277	-2.62661e-10
199050213	chr1:199050213:A:T	3.46235e-06	3.60555	-0.807179
199050363	chr1:199050363:G:T	1.1068e-07	-1.68756e-10	-0.644684
199050726	chr1:199050726:G:A	2.04908e-06	3.4418	-1.16798
199051080	chr1:199051080:G:A	1.08287e-07	-1.68756e-10	-0.666543
199051253	chr1:199051253:T:G	3.73238e-08	-1.7317	-2.62661e-10
199051306	chr1:199051306:G:A	9.39225e-08	-0.80886	-2.62661e-10
199051432	chr1:199051432:T:A	1.94944e-06	3.40216	-1.17819
199051486	chr1:199051486:G:C	1.10382e-07	-1.68756e-10	-0.647383
199051858	chr1:199051858:T:C	2.17508e-06	3.1526	-0.819108
199051869	chr1:199051869:C:T	6.54168e-08	-1.68756e-10	-1.17055
199052640	chr1:199052640:C:T	6.50281e-08	-1.68756e-10	-1.17651
199052681	chr1:199052681:G:A	3.85765e-06	3.77527	-0.86879
199052696	chr1:199052696:T:G	3.60978e-06	3.98156	-1.14149
199053030	chr1:199053030:A:T	1.13525e-07	-1.68756e-10	-0.619311
199053632	chr1:199053632:A:G	6.96033e-07	-1.68756e-10	1.19407
199053967	chr1:199053967:G:A	9.31252e-08	-1.68756e-10	-0.817385
199054111	chr1:199054111:A:G	1.27377e-07	-0.20339	-0.300785
199054207	chr1:199054207:C:A	2.39979e-07	-1.68756e-10	0.129222
199054550	chr1:199054550:T:C	2.38252e-07	-1.68756e-10	0.121999
199055052	chr1:199055052:T:C	9.95748e-08	-1.68756e-10	-0.750421
199055444	chr1:199055444:G:T	6.77273e-08	-1.68756e-10	-1.13584
199055492	chr1:199055492:C:T	4.97138e-08	-1.44505	-2.62661e-10
199055772	chr1:199055772:T:C	2.28075e-07	-1.68756e-10	0.0783432
199056240	chr1:199056240:C:A	5.98165e-07	-1.68756e-10	1.04254
199056588	chr1:199056588:G:A	6.40465e-08	-1.68756e-10	-1.19172
199056591	chr1:199056591:A:G	6.39956e-08	-1.68756e-10	-1.19252
199056597	chr1:199056597:T:C	6.44205e-08	-1.68756e-10	-1.1859
199057015	chr1:199057015:G:T	6.38002e-08	-1.68756e-10	-1.19557
199057037	chr1:199057037:A:G	6.22261e-08	-1.68756e-10	-1.22056
199057200	chr1:199057200:A:G	2.75472e-06	3.7903	-1.22056
199057272	chr1:199057272:A:G	2.03535e-07	-1.68756e-10	-0.0354914
199057617	chr1:199057617:T:C	7.10211e-08	-1.68756e-10	-1.08835
199057874	chr1:199057874:G:T	4.40358e-07	-1.68756e-10	0.736259
199058099	chr1:199058099:C:T	5.04935e-08	-1.42949	-2.62661e-10
199058613	chr1:199058613:C:A	5.19789e-07	-1.68756e-10	0.902094
199059323	chr1:199059323:T:TAA	1.39166e-08	-1.64115	-1.0771
199059549	chr1:199059549:T:C	2.91227e-08	-0.864041	-1.11577
199059891	chr1:199059891:A:C	6.95936e-08	0.0628916	-1.17155
199060232	chr1:199060232:A:T	6.37523e-08	-1.68756e-10	-1.19633
199060380	chr1:199060380:G:A	6.35176e-08	-1.68756e-10	-1.20001
199060382	chr1:199060382:T:C	6.72573e-07	1.78779	-0.628006
199060757	chr1:199060757:T:C	1.16688e-07	-1.68756e-10	-0.591825
199061115	chr1:199061115:C:T	5.2824e-07	-1.68756e-10	0.918222
199061328	chr1:199061328:T:A	6.88371e-08	-1.68756e-10	-1.11959
199061733	chr1:199061733:T:C	3.72109e-08	-1.73473	-2.62661e-10
199061827	chr1:199061827:G:A	5.43123e-07	-1.68756e-10	0.946006
199062238	chr1:199062238:C:A	6.88444e-08	-1.68756e-10	-1.11948
199062263	chr1:199062263:A:T	3.12823e-07	-1.68756e-10	0.394307
199062463	chr1:199062463:T:C	6.32976e-08	-1.68756e-10	-1.20348
199062541	chr1:199062541:G:A	1.78003e-07	-1.68756e-10	-0.16953
199062550	chr1:199062550:G:A	6.3445e-08	-1.68756e-10	-1.20116
199062624	chr1:199062624:ATT:A	2.12395e-08	-1.42645	-0.869016
199062627	chr1:199062627:T:A	2.13816e-08	-1.42733	-0.861468
199062630	chr1:199062630:T:TA	2.12741e-08	-1.43043	-0.863415
199062632	chr1:199062632:TCAATGTCAA:T	2.15403e-08	-1.41885	-0.862552
199062907	chr1:199062907:T:C	3.64428e-08	-1.75559	-2.62661e-10
199063203	chr1:199063203:G:A	2.06798e-07	-1.68756e-10	-0.019588
199063664	chr1:199063664:A:T	3.76366e-08	-1.72335	-2.62661e-10
199064311	chr1:199064311:C:T	2.10423e-08	-1.4464	-0.8584
199064597	chr1:199064597:G:T	1.33743e-08	-1.6218	-1.13619
199064609	chr1:199064609:C:A	1.02126e-07	-1.68756e-10	-0.72512
199064633	chr1:199064633:G:A	2.04826e-08	-1.43226	-0.899499
199065008	chr1:199065008:A:T	3.80612e-08	-1.71213	-2.62661e-10
199065294	chr1:199065294:C:T	6.33957e-08	-1.68756e-10	-1.20193
199065417	chr1:199065417:T:C	3.8134e-08	-1.71022	-2.62661e-10
199065777	chr1:199065777:A:G	3.07361e-07	1.06883	-0.692136
199066187	chr1:199066187:C:T	4.27643e-07	1.88018	-1.17322
199066451	chr1:199066451:C:T	1.16875e-07	-1.68756e-10	-0.590228
199066488	chr1:199066488:G:A	1.28158e-07	-1.68756e-10	-0.498069
199066710	chr1:199066710:A:C	6.258e-08	-1.68756e-10	-1.21488
199067390	chr1:199067390:T:C	1.86211e-07	-1.68756e-10	-0.124448
199067546	chr1:199067546:C:A	6.61317e-08	-1.68756e-10	-1.15968
199067747	chr1:199067747:G:A	6.22667e-08	-1.68756e-10	-1.2199
199067901	chr1:199067901:A:C	1.13225e-07	-1.68756e-10	-0.621953
199068036	chr1:199068036:TTAAC:T	6.97695e-07	-1.68756e-10	1.19645
199068589	chr1:199068589:T:C	7.23961e-07	-1.68756e-10	1.23341
199068881	chr1:199068881:C:T	1.02067e-07	-1.68756e-10	-0.725698
199068914	chr1:199068914:T:C	5.01426e-06	3.85656	-0.68785
199069458	chr1:199069458:G:T	1.55702e-07	-1.68756e-10	-0.303384
199070149	chr1:199070149:T:C	3.36951e-08	-0.808514	-1.02546
199070345	chr1:199070345:A:G	6.26867e-08	-1.68756e-10	-1.21318
199070977	chr1:199070977:C:T	3.70357e-08	-1.73945	-2.62661e-10
199071130	chr1:199071130:C:T	1.18213e-07	-1.68756e-10	-0.57884
199071166	chr1:199071166:C:T	2.0176e-08	-1.30987	-1.03697
199071199	chr1:199071199:C:T	6.64172e-07	-1.68756e-10	1.14721
199071231	chr1:199071231:C:T	6.34064e-08	-1.68756e-10	-1.20176
199071270	chr1:199071270:A:T	7.02702e-08	-1.68756e-10	-1.09898
199071468	chr1:199071468:G:T	6.34127e-08	-1.68756e-10	-1.20166
199071551	chr1:199071551:T:C	3.62017e-08	-1.76222	-2.62661e-10
199071700	chr1:199071700:G:C	9.93115e-08	-1.68756e-10	-0.753068
199071880	chr1:199071880:C:T	3.87717e-08	-1.69364	-2.62661e-10
199072368	chr1:199072368:A:T	8.43415e-08	-1.68756e-10	-0.916456
199072605	chr1:199072605:A:G	3.68723e-08	-1.74387	-2.62661e-10
199073457	chr1:199073457:T:C	6.32536e-08	-1.68756e-10	-1.20418
199073848	chr1:199073848:A:G	1.38155e-08	-1.6506	-1.07494
199073917	chr1:199073917:A:C	1.37501e-08	-1.57395	-1.15634
199074230	chr1:199074230:T:C	3.75096e-08	-1.72673	-2.62661e-10
199074744	chr1:199074744:A:G	1.37532e-08	-1.5816	-1.14846
199074810	chr1:199074810:T:C	1.38634e-08	-1.55543	-1.16665
199075066	chr1:199075066:T:C	3.74966e-08	-1.72708	-2.62661e-10
199075405	chr1:199075405:A:C	3.61338e-08	-1.7641	-2.62661e-10
199075701	chr1:199075701:A:G	8.10704e-08	-1.68756e-10	-0.956012
199075750	chr1:199075750:TAA:T	1.28229e-07	-1.68756e-10	-0.497514
199076316	chr1:199076316:C:T	7.07143e-08	-1.68756e-10	-1.09268
199076410	chr1:199076410:T:C	1.22332e-07	-1.68756e-10	-0.544591
199076533	chr1:199076533:C:G	6.24129e-08	-1.68756e-10	-1.21756
199076741	chr1:199076741:T:C	4.83555e-08	-1.47275	-2.62661e-10
199076766	chr1:199076766:C:T	1.0119e-07	-0.734329	-2.62661e-10
199077149	chr1:199077149:G:C	8.68527e-08	-1.68756e-10	-0.887116
199077218	chr1:199077218:T:G	6.28143e-08	-1.68756e-10	-1.21115
199077285	chr1:199077285:C:G	1.26454e-07	-1.68756e-10	-0.511455
199077548	chr1:199077548:AT:A	1.22245e-07	-1.68756e-10	-0.545301
199077549	chr1:199077549:T:A	9.86913e-08	-1.68756e-10	-0.759333
199077783	chr1:199077783:T:G	8.1129e-08	-1.68756e-10	-0.95529
199078320	chr1:199078320:C:T	3.75625e-08	-1.72532	-2.62661e-10
199078388	chr1:199078388:A:T	2.82823e-07	0.877946	-0.584454
199079614	chr1:199079614:A:G	8.36646e-08	-1.68756e-10	-0.924514
199079772	chr1:199079772:G:A	5.95042e-07	-1.68756e-10	1.0373
199080123	chr1:199080123:A:G	1.05895e-07	-1.68756e-10	-0.688882
199080283	chr1:199080283:C:T	6.2275e-08	-1.68756e-10	-1.21977
199080361	chr1:199080361:T:A	1.05531e-07	-1.68756e-10	-0.692321
199080978	chr1:199080978:T:C	4.42094e-08	-1.56239	-2.62661e-10
199081045	chr1:199081045:C:T	6.52417e-07	1.12935	-2.62661e-10
199081378	chr1:199081378:TTTTG:T	6.64871e-08	-1.68756e-10	-1.15432
199081556	chr1:199081556:G:C	3.87292e-08	-1.69474	-2.62661e-10
199081558	chr1:199081558:G:A	3.85569e-08	-1.6992	-2.62661e-10
199081625	chr1:199081625:G:A	3.85796e-08	-1.69861	-2.62661e-10
199081806	chr1:199081806:A:G	4.67099e-06	2.51319	0.584604
199082411	chr1:199082411:TC:T	7.12598e-07	-1.68756e-10	1.21759
199082503	chr1:199082503:A:T	8.75693e-08	-1.68756e-10	-0.878899
199082559	chr1:199082559:T:G	3.63348e-08	-1.75855	-2.62661e-10
199082600	chr1:199082600:T:C	9.40091e-08	-1.68756e-10	-0.807939
199082609	chr1:199082609:C:A	1.91278e-07	-0.0279176	-0.0696823
199082708	chr1:199082708:C:T	2.46016e-07	0.17444	-0.0203732
199084287	chr1:199084287:T:C	3.619e-08	-1.76255	-2.62661e-10
199084563	chr1:199084563:T:C	3.61818e-08	-1.76277	-2.62661e-10
199084825	chr1:199084825:T:C	1.37356e-07	-0.264394	-0.164357
199085210	chr1:199085210:G:A	4.27383e-08	-0.458783	-1.13745
199085410	chr1:199085410:G:A	7.34343e-08	-1.68756e-10	-1.05494
199085484	chr1:199085484:C:T	4.47374e-08	-0.409808	-1.14071
199085537	chr1:199085537:T:C	4.69121e-08	-0.368664	-1.13439
199086131	chr1:199086131:TTTATTTA:T	1.40535e-07	-1.68756e-10	-0.405876
199086180	chr1:199086180:C:T	3.73651e-08	-1.73059	-2.62661e-10
199086261	chr1:199086261:G:A	2.08288e-07	-1.68756e-10	-0.012407
199086826	chr1:199086826:C:A	6.50221e-08	-1.68756e-10	-1.1766
199087166	chr1:199087166:G:T	6.74059e-08	-1.68756e-10	-1.1406
199087206	chr1:199087206:G:A	3.464e-07	-1.68756e-10	0.496263
199087426	chr1:199087426:G:A	4.01881e-08	-1.65776	-2.62661e-10
199087478	chr1:199087478:T:C	3.47753e-07	-1.68756e-10	0.500163
199088359	chr1:199088359:C:T	1.93442e-08	-1.44875	-0.940185
199088605	chr1:199088605:G:A	6.97197e-07	1.19574	-2.62661e-10
199088830	chr1:199088830:C:T	6.4551e-08	-1.18387	-2.62661e-10
199088849	chr1:199088849:C:T	5.63696e-07	-1.68756e-10	0.983185
199089277	chr1:199089277:A:T	3.73145e-07	-1.68756e-10	0.570636
199089764	chr1:199089764:A:T	1.45832e-07	0.613162	-0.982036
199089924	chr1:199089924:G:C	3.77117e-08	-1.32873	-0.392626
199090068	chr1:199090068:G:T	1.84984e-08	-1.29612	-1.13752
199090107	chr1:199090107:ATAC:A	7.82289e-08	-1.68756e-10	-0.991691
199090823	chr1:199090823:C:T	5.4956e-07	-1.68756e-10	0.957789
199090838	chr1:199090838:C:A	3.69107e-08	-1.74283	-2.62661e-10
199091215	chr1:199091215:A:C	1.89994e-08	-1.2641	-1.14283
199091276	chr1:199091276:G:A	6.68397e-08	-1.68756e-10	-1.14903
199091491	chr1:199091491:C:T	2.52147e-07	-1.68756e-10	0.178682
199091923	chr1:199091923:G:A	6.46145e-08	-1.68756e-10	-1.18289
199092052	chr1:199092052:C:T	1.70813e-07	0.663621	-0.874379
199092310	chr1:199092310:T:C	7.29466e-08	-1.68756e-10	-1.0616
199092465	chr1:199092465:T:C	6.70863e-08	-1.68756e-10	-1.14535
199092549	chr1:199092549:G:A	6.92133e-08	-1.68756e-10	-1.11414
199092991	chr1:199092991:T:C	1.90952e-07	0.03828	-0.137586
199093293	chr1:199093293:T:C	9.02339e-08	-0.0235126	-0.825412
199093392	chr1:199093392:T:C	2.24421e-07	0.978581	-0.916388
199093556	chr1:199093556:C:T	7.2255e-08	-1.68756e-10	-1.07113
199093564	chr1:199093564:C:T	3.33934e-07	-1.68756e-10	0.459613
199093578	chr1:199093578:AT:A	7.46408e-08	-1.68756e-10	-1.03864
199093733	chr1:199093733:C:T	8.62952e-08	-1.68756e-10	-0.893556
199093876	chr1:199093876:TC:T	7.65524e-08	-1.68756e-10	-1.01335
199093907	chr1:199093907:C:T	7.18659e-08	-1.68756e-10	-1.07653
199094392	chr1:199094392:C:T	1.43488e-07	-0.385079	-2.62661e-10
199094767	chr1:199094767:C:T	3.8247e-08	-1.70727	-2.62661e-10
199094823	chr1:199094823:G:A	3.78514e-08	-1.71766	-2.62661e-10
199094918	chr1:199094918:T:C	1.71571e-08	-1.49894	-1.00998
199095289	chr1:199095289:AG:A	8.00203e-08	-1.68756e-10	-0.969049
199096317	chr1:199096317:G:A	9.07928e-08	-1.68756e-10	-0.842749
199096579	chr1:199096579:A:C	6.53931e-08	-1.68756e-10	-1.17091
199096659	chr1:199096659:T:C	6.50469e-08	-1.68756e-10	-1.17622
199097183	chr1:199097183:G:A	7.74435e-08	-1.68756e-10	-1.00178
199097241	chr1:199097241:G:A	7.66295e-08	-1.68756e-10	-1.01235
199097828	chr1:199097828:G:A	8.84546e-08	-0.868841	-2.62661e-10
199098150	chr1:199098150:T:C	8.52739e-07	0.790309	0.606814
199098348	chr1:199098348:G:A	7.5436e-08	-1.68756e-10	-1.02805
199099192	chr1:199099192:C:T	1.1142e-07	-1.68756e-10	-0.638026
199099297	chr1:199099297:G:C	7.76352e-08	-1.68756e-10	-0.999308
199099485	chr1:199099485:A:G	2.00334e-06	0.663219	1.58802
199099906	chr1:199099906:A:C	1.04036e-07	-1.60735	0.900758
199100005	chr1:199100005:G:T	8.25088e-07	-1.68756e-10	1.36416
199100011	chr1:199100011:G:A	3.7951e-08	-1.71503	-2.62661e-10
199100015	chr1:199100015:T:C	1.62803e-07	0.809242	-1.06803
199100210	chr1:199100210:A:G	8.38955e-08	-1.68756e-10	-0.921758
199100259	chr1:199100259:T:C	3.92206e-07	-1.68756e-10	0.620457
199100308	chr1:199100308:T:G	3.18235e-07	-1.68756e-10	0.411462
199100998	chr1:199100998:T:A	7.17389e-08	-1.68756e-10	-1.0783
199101033	chr1:199101033:A:G	6.51576e-08	-1.68756e-10	-1.17452
199101198	chr1:199101198:C:T	6.61724e-08	-1.15907	-2.62661e-10
199101610	chr1:199101610:G:A	1.15196e-07	0.204535	-0.809232
199101668	chr1:199101668:C:T	6.23921e-08	-1.68756e-10	-1.21789
199101730	chr1:199101730:C:T	4.82394e-07	0.604045	0.223387
199102061	chr1:199102061:T:A	3.89446e-07	-1.68756e-10	0.613394
199102119	chr1:199102119:C:G	1.14247e-07	-1.68756e-10	-0.612968
199102204	chr1:199102204:C:T	7.70614e-08	-1.68756e-10	-1.00673
199102266	chr1:199102266:C:T	6.29989e-08	-1.68756e-10	-1.20821
199102511	chr1:199102511:C:T	7.24884e-08	-1.0679	-2.62661e-10
199102583	chr1:199102583:C:T	1.26995e-07	-1.68756e-10	-0.507183
199102777	chr1:199102777:A:T	2.3705e-07	1.09266	-0.975719
199102970	chr1:199102970:C:T	3.7501e-08	-1.72696	-2.62661e-10
199103069	chr1:199103069:C:T	6.66232e-08	-1.68756e-10	-1.15228
199103358	chr1:199103358:C:CA	3.98399e-08	-1.66646	-2.62661e-10
199103459	chr1:199103459:T:A	2.86325e-07	-1.68756e-10	0.305799
199103536	chr1:199103536:G:A	1.55622e-07	-1.68756e-10	-0.303902
199103754	chr1:199103754:G:T	7.08179e-08	-1.68756e-10	-1.09122
199104020	chr1:199104020:G:A	7.41903e-08	-1.68756e-10	-1.0447
199104384	chr1:199104384:A:G	2.17863e-08	-1.13313	-1.13692
199104683	chr1:199104683:T:C	3.6392e-08	-1.75698	-2.62661e-10
199104888	chr1:199104888:C:A	6.30583e-08	-1.68756e-10	-1.20727
199105154	chr1:199105154:A:C	7.335e-08	-1.68756e-10	-1.05609
199105262	chr1:199105262:C:T	2.01924e-06	1.51039	0.748754
199105526	chr1:199105526:T:C	6.4042e-08	-1.68756e-10	-1.19179
199105896	chr1:199105896:A:G	4.29016e-08	-0.384597	-1.20782
199105930	chr1:199105930:A:G	3.00613e-07	-1.68756e-10	0.354494
199106201	chr1:199106201:C:G	8.0694e-08	0.0723299	-1.033
199106461	chr1:199106461:A:G	9.50756e-08	-0.796657	-2.62661e-10
199107017	chr1:199107017:G:T	1.26885e-07	-1.68756e-10	-0.50805
199107227	chr1:199107227:C:G	1.54767e-07	0.685128	-0.994538
199107353	chr1:199107353:T:A	5.82718e-08	-0.49548	-0.790731
199107708	chr1:199107708:A:G	3.02957e-07	-1.68756e-10	0.362262
199108021	chr1:199108021:TACC:T	4.29873e-07	-1.68756e-10	0.71216
199108697	chr1:199108697:A:G	8.07949e-08	-0.13645	-0.822966
199108874	chr1:199108874:A:C	1.28973e-07	-1.68756e-10	-0.491726
199109215	chr1:199109215:T:C	6.22759e-08	-1.68756e-10	-1.21976
199109450	chr1:199109450:C:T	8.94923e-08	-1.68756e-10	-0.857178
199109607	chr1:199109607:T:C	5.91804e-07	-1.68756e-10	1.03185
199109616	chr1:199109616:T:C	6.80716e-08	-1.68756e-10	-1.13077
199109778	chr1:199109778:A:G	7.11047e-08	-1.68756e-10	-1.08718
199109920	chr1:199109920:A:G	7.87776e-08	-1.68756e-10	-0.984701
199110442	chr1:199110442:A:G	1.30998e-07	-1.68756e-10	-0.476145
199110693	chr1:199110693:G:A	3.61667e-08	-1.76319	-2.62661e-10
199110961	chr1:199110961:G:A	4.87918e-08	-1.46377	-2.62661e-10
199111012	chr1:199111012:C:A	5.73513e-08	-0.667864	-0.63427
199111054	chr1:199111054:TGA:T	2.31569e-08	-1.25109	-0.957952
199111501	chr1:199111501:C:T	3.62098e-08	-1.762	-2.62661e-10
199111623	chr1:199111623:G:A	3.73753e-08	-1.73032	-2.62661e-10
199111657	chr1:199111657:T:C	2.54149e-08	-1.76738	-0.348612
199112355	chr1:199112355:A:G	2.10099e-08	-1.28193	-1.02441
199112563	chr1:199112563:A:G	1.2502e-07	-1.68756e-10	-0.522859
199113270	chr1:199113270:C:T	3.60439e-08	-1.76659	-2.62661e-10
199113461	chr1:199113461:T:A	1.42406e-06	-1.68756e-10	1.90994
199113742	chr1:199113742:G:A	1.41437e-07	-1.68756e-10	-0.399476
199113946	chr1:199113946:C:T	1.16856e-08	-1.69364	-1.19933
199113959	chr1:199113959:A:G	7.58362e-08	-1.68756e-10	-1.02275
199114249	chr1:199114249:T:A	7.42176e-08	-1.68756e-10	-1.04433
199114925	chr1:199114925:T:C	6.40487e-08	-1.68756e-10	-1.19169
199115196	chr1:199115196:A:C	3.02773e-07	0.119906	0.241748
199115437	chr1:199115437:T:C	8.38749e-08	-1.68756e-10	-0.922004
199115675	chr1:199115675:A:C	2.20144e-07	-1.68756e-10	0.0429523
199115794	chr1:199115794:G:A	6.66599e-08	-1.68756e-10	-1.15173
199116522	chr1:199116522:T:C	1.76137e-07	-1.68756e-10	-0.180066
199116880	chr1:199116880:T:C	1.88002e-08	-1.31796	-1.09951
199117128	chr1:199117128:C:G	3.6298e-08	-1.75957	-2.62661e-10
199117967	chr1:199117967:T:G	3.12907e-07	0.264894	0.129681
199118061	chr1:199118061:A:G	6.56924e-08	-1.68756e-10	-1.16635
199118391	chr1:199118391:C:T	6.53468e-08	-1.68756e-10	-1.17162
199118743	chr1:199118743:G:T	3.7847e-08	-1.71778	-2.62661e-10
199118901	chr1:199118901:T:C	6.01699e-08	-1.01727	-0.236891
199119177	chr1:199119177:A:C	3.67288e-08	-1.74777	-2.62661e-10
199119385	chr1:199119385:A:C	8.39786e-08	-1.68756e-10	-0.920768
199119523	chr1:199119523:T:C	8.68542e-08	-1.68756e-10	-0.887099
199119793	chr1:199119793:A:G	6.49751e-08	-1.68756e-10	-1.17733
199119975	chr1:199119975:C:T	6.50659e-08	-1.68756e-10	-1.17593
199120002	chr1:199120002:TA:T	2.15276e-08	-1.3001	-0.981893
199120346	chr1:199120346:C:G	2.31903e-07	0.78726	-0.692269
199120673	chr1:199120673:T:C	2.08836e-08	-1.22765	-1.08472
199120853	chr1:199120853:T:C	6.81947e-08	-1.68756e-10	-1.12896
199120933	chr1:199120933:A:T	1.22161e-07	-1.68756e-10	-0.545992
199121102	chr1:199121102:T:C	7.90275e-08	-1.68756e-10	-0.981534
199121227	chr1:199121227:T:C	8.8918e-08	-1.68756e-10	-0.863615
199122011	chr1:199122011:T:C	2.55132e-08	-1.40515	-0.706985
199122115	chr1:199122115:C:T	3.29164e-07	-1.68756e-10	0.445226
199122221	chr1:199122221:G:A	7.06081e-08	0.0702473	-1.16443
199122571	chr1:199122571:T:G	2.36683e-07	-0.300747	0.416141
199122885	chr1:199122885:A:C	3.64562e-08	-1.75522	-2.62661e-10
199122889	chr1:199122889:C:A	2.25206e-08	-1.22953	-1.00737
199123372	chr1:199123372:G:A	9.0446e-08	-1.68756e-10	-0.846577
199123565	chr1:199123565:T:C	2.29339e-07	0.0838692	-2.62661e-10
199123960	chr1:199123960:A:G	2.13128e-07	-0.3409	0.351464
199124104	chr1:199124104:G:A	2.21141e-07	-1.68756e-10	0.0474691
199124222	chr1:199124222:C:T	1.93522e-08	-1.29677	-1.09175
199124411	chr1:199124411:G:A	1.77343e-07	-0.173246	-2.62661e-10
199124475	chr1:199124475:G:C	6.30071e-08	-1.68756e-10	-1.20808
199124756	chr1:199124756:T:C	4.5182e-08	-1.54063	-2.62661e-10
199124808	chr1:199124808:GACCATTTTGTAGA:G	2.20073e-08	-1.18889	-1.07107
199125134	chr1:199125134:G:A	3.60372e-08	-1.76678	-2.62661e-10
199125562	chr1:199125562:C:T	6.55492e-08	-1.16853	-2.62661e-10
199125683	chr1:199125683:T:C	6.31522e-08	-1.68756e-10	-1.20578
199125745	chr1:199125745:C:A	7.45042e-08	-1.68756e-10	-1.04048
199126572	chr1:199126572:A:C	3.63127e-08	-1.75916	-2.62661e-10
199127215	chr1:199127215:T:C	7.84437e-08	-1.68756e-10	-0.988949
199127217	chr1:199127217:A:G	7.76859e-08	-0.437436	-0.561221
199127446	chr1:199127446:A:G	7.8639e-07	-1.68756e-10	1.31612
199127520	chr1:199127520:T:C	2.78415e-07	-1.68756e-10	0.277782
199127578	chr1:199127578:A:G	2.44278e-07	-1.68756e-10	0.146976
199127683	chr1:199127683:A:G	9.26709e-08	-1.68756e-10	-0.822275
199127944	chr1:199127944:G:C	6.38188e-08	-1.68756e-10	-1.19528
199128149	chr1:199128149:C:T	8.14914e-08	0.210588	-1.16142
199128220	chr1:199128220:C:A	3.64885e-08	-1.75433	-2.62661e-10
199128446	chr1:199128446:G:A	5.49902e-07	-1.68756e-10	0.958411
199128761	chr1:199128761:A:C	3.6634e-08	-1.75035	-2.62661e-10
199128877	chr1:199128877:AT:A	3.6711e-08	-1.74825	-2.62661e-10
199129038	chr1:199129038:C:A	1.03151e-07	-0.715133	-2.62661e-10
199129937	chr1:199129937:C:T	2.57727e-07	-1.68756e-10	0.200573
199130003	chr1:199130003:ATTCT:A	2.93926e-07	-1.68756e-10	0.331998
199130171	chr1:199130171:T:C	9.9496e-08	-1.68756e-10	-0.751212
199130744	chr1:199130744:T:G	3.63418e-08	-1.75836	-2.62661e-10
199131026	chr1:199131026:C:G	1.4306e-07	-1.68756e-10	-0.388063
199131350	chr1:199131350:T:C	6.32457e-08	-1.68756e-10	-1.2043
199131383	chr1:199131383:T:C	6.61372e-08	-1.68756e-10	-1.1596
199131433	chr1:199131433:T:C	1.51944e-07	-1.68756e-10	-0.327815
199131859	chr1:199131859:C:T	3.65463e-08	-1.75275	-2.62661e-10
199131928	chr1:199131928:AT:A	1.71318e-07	0.390346	-0.598156
199132907	chr1:199132907:A:C	4.60877e-07	1.52062	-0.738819
199133482	chr1:199133482:C:T	2.08687e-07	0.585986	-0.596481
199133760	chr1:199133760:T:C	3.04466e-07	-1.68756e-10	0.367228
199133990	chr1:199133990:C:A	2.91812e-07	-1.68756e-10	0.32478
199134156	chr1:199134156:T:C	3.09372e-07	-1.68756e-10	0.383213
199134348	chr1:199134348:A:C	4.56997e-07	1.49676	-0.723417
199134814	chr1:199134814:A:G	1.21807e-08	-1.67562	-1.17587
199135000	chr1:199135000:G:A	4.22083e-08	-1.60871	-2.62661e-10
199135450	chr1:199135450:A:G	2.87337e-07	-1.68756e-10	0.309327
199135532	chr1:199135532:C:T	8.43449e-08	-1.68756e-10	-0.916415
199135829	chr1:199135829:A:T	3.26559e-07	0.43728	-2.62661e-10
199135891	chr1:199135891:T:A	7.41588e-08	-1.68756e-10	-1.04512
199136525	chr1:199136525:A:T	1.99556e-08	-1.25683	-1.10099
199136790	chr1:199136790:A:C	6.54118e-08	-1.68756e-10	-1.17063
199136864	chr1:199136864:TC:T	1.44755e-07	-1.68756e-10	-0.376287
199136971	chr1:199136971:T:A	2.93443e-07	0.330352	-2.62661e-10
199137153	chr1:199137153:C:T	8.00545e-08	-1.68756e-10	-0.968622
199137411	chr1:199137411:G:A	2.61712e-07	-1.68756e-10	0.215915
199137600	chr1:199137600:G:A	6.84971e-08	-1.68756e-10	-1.12454
199137785	chr1:199137785:T:C	7.71659e-08	-1.68756e-10	-1.00537
199137818	chr1:199137818:CAAATACAAAAA:C	7.72993e-08	-1.68756e-10	-1.00364
199137852	chr1:199137852:T:C	2.62204e-07	0.0956514	0.122141
199138178	chr1:199138178:AAGAT:A	1.87492e-08	-1.60398	-0.816199
199138574	chr1:199138574:A:G	3.68328e-07	1.76898	-1.21134
199138753	chr1:199138753:G:A	7.8135e-08	-1.68756e-10	-0.992892
199138951	chr1:199138951:A:AT	6.92132e-08	-1.68756e-10	-1.11414
199139058	chr1:199139058:C:T	7.60824e-08	-1.68756e-10	-1.01951
199139278	chr1:199139278:T:C	9.72008e-07	1.55378	-0.0257411
199139301	chr1:199139301:G:A	1.85157e-07	-0.40841	0.278287
199139644	chr1:199139644:G:A	4.8536e-07	0.833561	-2.62661e-10
199140056	chr1:199140056:T:A	8.3336e-08	-0.219394	-0.709054
199140123	chr1:199140123:G:T	8.11534e-07	2.54291	-1.19531
199140674	chr1:199140674:C:T	3.8344e-08	-0.723992	-0.980741
199144759	chr1:199144759:ATG:A	2.29591e-08	-1.43739	-0.780228
199144999	chr1:199144999:T:A	4.06376e-08	-1.64664	-2.62661e-10
199145016	chr1:199145016:G:A	6.84352e-08	-1.68756e-10	-1.12544
199145619	chr1:199145619:C:T	4.45869e-07	1.67248	-0.923788
199145754	chr1:199145754:TATAA:T	1.85084e-07	-0.562851	0.432332
199145858	chr1:199145858:A:C	1.97921e-07	-0.534754	0.471292
199145893	chr1:199145893:A:T	6.46097e-08	-1.68756e-10	-1.18297
199146464	chr1:199146464:T:C	1.80829e-07	-0.127806	-0.025971
199146877	chr1:199146877:CCCA:C	2.53234e-08	-0.904164	-1.21544
199147290	chr1:199147290:ATTATTCTAAAACGTTCT:A	1.57882e-08	-1.43334	-1.15873
199147442	chr1:199147442:T:C	7.85537e-08	-1.68756e-10	-0.987547
199147481	chr1:199147481:C:T	2.89437e-07	0.0595344	0.257074
199147700	chr1:199147700:C:T	4.90373e-08	-1.45875	-2.62661e-10
199147814	chr1:199147814:T:G	3.04516e-07	-1.68756e-10	0.367393
199147828	chr1:199147828:A:G	3.05015e-07	0.0659401	0.303092
199147841	chr1:199147841:A:G	2.46845e-07	-1.68756e-10	0.157429
199148005	chr1:199148005:T:C	3.61472e-08	-1.76373	-2.62661e-10
199148095	chr1:199148095:T:C	2.29206e-08	-1.40698	-0.812313
199148185	chr1:199148185:T:C	1.35563e-07	-0.441893	-2.62661e-10
199148221	chr1:199148221:A:G	1.75736e-08	-1.38747	-1.09746
199148459	chr1:199148459:G:A	2.24373e-08	-1.33234	-0.90826
199148463	chr1:199148463:AT:A	2.7834e-08	-0.80522	-1.21985
199148609	chr1:199148609:A:C	6.79599e-08	-1.68756e-10	-1.13241
199148661	chr1:199148661:C:G	1.44722e-06	2.8657	-0.939634
199148795	chr1:199148795:C:T	1.07378e-07	-1.68756e-10	-0.674973
199149104	chr1:199149104:G:A	6.34972e-08	-1.68756e-10	-1.20033
199149156	chr1:199149156:C:T	6.63286e-08	-1.68756e-10	-1.15671
199149182	chr1:199149182:A:G	6.12987e-07	1.99356	-0.926543
199149239	chr1:199149239:G:A	4.7529e-07	1.72647	-0.913877
199149467	chr1:199149467:AG:A	3.84635e-08	-1.2602	-0.441424
199149585	chr1:199149585:G:A	3.88318e-08	-1.24583	-0.446264
199149682	chr1:199149682:A:G	4.03107e-08	-1.24078	-0.413932
199149753	chr1:199149753:GTA:G	1.79977e-07	-1.68756e-10	-0.158499
199150119	chr1:199150119:T:C	8.92677e-08	-1.68756e-10	-0.85969
199150128	chr1:199150128:C:T	2.88451e-08	-1.17205	-0.817343
199150283	chr1:199150283:T:C	2.66341e-08	-1.23887	-0.830271
199150288	chr1:199150288:G:T	1.46955e-07	-0.361201	-2.62661e-10
199150361	chr1:199150361:T:C	2.37177e-08	-1.02996	-1.15515
199150445	chr1:199150445:T:C	2.81414e-07	0.356043	-0.0675452
199150483	chr1:199150483:A:G	6.26236e-08	-1.68756e-10	-1.21419
199150551	chr1:199150551:T:C	6.47384e-08	-1.68756e-10	-1.18097
199150583	chr1:199150583:C:T	3.25755e-07	-1.68756e-10	0.434815
199150646	chr1:199150646:T:C	1.36245e-07	-1.68756e-10	-0.436877
199150767	chr1:199150767:A:T	3.60626e-08	-1.76607	-2.62661e-10
199150921	chr1:199150921:T:C	6.44365e-08	-1.68756e-10	-1.18565
199151386	chr1:199151386:G:A	7.98536e-07	2.17917	-0.847721
199151428	chr1:199151428:C:G	1.70748e-07	-0.0913904	-0.11975
199151509	chr1:199151509:C:T	6.33702e-08	-1.68756e-10	-1.20234
199151539	chr1:199151539:C:T	8.42076e-08	-1.68756e-10	-0.918045
199151553	chr1:199151553:T:G	8.63194e-08	-1.68756e-10	-0.893275
199151663	chr1:199151663:T:C	8.70044e-08	-1.68756e-10	-0.885371
199151821	chr1:199151821:A:G	3.97357e-08	-1.66908	-2.62661e-10
199151845	chr1:199151845:C:T	1.19197e-06	2.65857	-0.926537
199152208	chr1:199152208:T:C	7.02213e-08	-1.68756e-10	-1.09968
199152576	chr1:199152576:C:T	1.66338e-07	-0.0758933	-0.161415
199152844	chr1:199152844:AAAG:A	1.31337e-07	-0.503239	0.0296771
199153064	chr1:199153064:A:G	5.39281e-08	-1.35922	-0.00445338
199153120	chr1:199153120:T:C	9.57945e-08	-0.789124	-2.62661e-10
199153188	chr1:199153188:A:T	2.11142e-07	-0.39456	0.395763
199153375	chr1:199153375:T:C	6.94728e-08	-1.68756e-10	-1.11039
199153637	chr1:199153637:C:T	2.80638e-07	1.09563	-0.809889
199153784	chr1:199153784:G:A	6.16818e-07	0.400431	0.672813
199154639	chr1:199154639:C:T	4.01042e-08	-1.65985	-2.62661e-10
199154677	chr1:199154677:A:G	6.77367e-08	-1.68756e-10	-1.1357
199155011	chr1:199155011:T:C	1.11668e-08	-1.76122	-1.17717
199155319	chr1:199155319:A:G	3.89384e-08	-0.56612	-1.12323
199155384	chr1:199155384:T:C	3.93075e-08	-1.67991	-2.62661e-10
199155403	chr1:199155403:G:T	1.26842e-08	-1.66626	-1.14471
199155562	chr1:199155562:A:G	7.24298e-08	-1.68756e-10	-1.06871
199155677	chr1:199155677:C:T	3.39287e-08	-0.676318	-1.15075
199155752	chr1:199155752:G:A	7.26053e-08	-1.68756e-10	-1.06629
199155764	chr1:199155764:G:GT	4.43229e-08	-0.457319	-1.10251
199156163	chr1:199156163:C:G	4.1465e-08	-1.62648	-2.62661e-10
199156550	chr1:199156550:T:C	9.0417e-08	-1.68756e-10	-0.846897
199156608	chr1:199156608:C:T	6.9866e-08	-1.68756e-10	-1.10475
199156687	chr1:199156687:AGTATACATAGAAATGTGT:A	3.28171e-08	-0.719695	-1.14068
199156751	chr1:199156751:G:A	2.25009e-08	-1.39956	-0.838208
199156799	chr1:199156799:T:C	6.94534e-08	-1.68756e-10	-1.11067
199156840	chr1:199156840:C:T	6.6716e-08	-1.68756e-10	-1.15089
199156911	chr1:199156911:ACT:A	3.29487e-08	-0.694503	-1.16188
199157141	chr1:199157141:T:C	4.89139e-08	-0.295938	-1.16533
199157174	chr1:199157174:G:C	2.26462e-08	-1.49661	-0.734729
199157396	chr1:199157396:T:C	9.33318e-08	-1.68756e-10	-0.815169
199157605	chr1:199157605:C:T	6.34898e-08	-1.68756e-10	-1.20045
199157945	chr1:199157945:T:C	1.14173e-08	-1.69594	-1.22026
199158030	chr1:199158030:C:T	5.27011e-08	-0.381618	-1.00507
199158413	chr1:199158413:AAG:A	4.02314e-08	-1.65668	-2.62661e-10
199158455	chr1:199158455:A:ATG	6.75792e-08	-1.68756e-10	-1.13803
199158512	chr1:199158512:C:CTACATA	1.47029e-08	-1.74802	-0.915268
199158517	chr1:199158517:T:TA	1.04708e-07	-1.68756e-10	-0.700155
199158546	chr1:199158546:A:G	6.31079e-08	-1.68756e-10	-1.20648
199158773	chr1:199158773:G:A	6.29664e-08	-1.68756e-10	-1.20873
199158930	chr1:199158930:A:T	4.078e-08	-1.64314	-2.62661e-10
199159047	chr1:199159047:G:A	1.22892e-08	-1.75548	-1.08713
199159079	chr1:199159079:G:A	1.7307e-07	-1.68756e-10	-0.197632
199159191	chr1:199159191:T:C	1.14487e-08	-1.73004	-1.18341
199159335	chr1:199159335:A:G	1.23773e-08	-1.74706	-1.0884
199159341	chr1:199159341:T:C	1.17398e-08	-1.71919	-1.16916
199159486	chr1:199159486:A:T	1.42118e-08	-1.61001	-1.08725
199159590	chr1:199159590:G:A	1.13775e-08	-1.70369	-1.216
199159857	chr1:199159857:A:G	1.22153e-08	-1.75252	-1.09612
199160060	chr1:199160060:G:A	2.01817e-08	-1.74066	-0.605895
199160376	chr1:199160376:G:C	5.37957e-08	-0.182263	-1.18387
199160614	chr1:199160614:A:G	5.46368e-08	-0.373906	-0.976717
199160726	chr1:199160726:G:A	1.542e-08	-1.54922	-1.06645
199161133	chr1:199161133:G:C	7.34273e-08	-1.68756e-10	-1.05503
199162412	chr1:199162412:A:G	7.88956e-08	-1.68756e-10	-0.983205
199162452	chr1:199162452:G:A	7.14098e-08	0.0160836	-1.09898
199163406	chr1:199163406:T:G	4.26918e-08	-0.450448	-1.14688
199163651	chr1:199163651:G:T	4.43855e-08	-1.55842	-2.62661e-10
199163855	chr1:199163855:C:T	7.04327e-08	-1.09667	-2.62661e-10
199164329	chr1:199164329:T:A	7.64828e-08	-1.68756e-10	-1.01426
199164573	chr1:199164573:T:C	6.22321e-08	-1.68756e-10	-1.22046
199164906	chr1:199164906:A:G	5.39096e-08	-0.143574	-1.22045
199165111	chr1:199165111:T:C	1.5792e-08	-1.7639	-0.827929
199165376	chr1:199165376:C:T	8.04772e-08	0.156844	-1.1202
199165533	chr1:199165533:G:A	7.00696e-08	-1.68756e-10	-1.10184
199165692	chr1:199165692:T:C	3.60168e-08	-1.76734	-2.62661e-10
199165737	chr1:199165737:C:T	7.1127e-08	-1.68756e-10	-1.08686
199165859	chr1:199165859:G:T	1.01872e-07	0.250977	-0.978594
199166027	chr1:199166027:T:C	6.72323e-08	-1.68756e-10	-1.14318
199166446	chr1:199166446:T:C	1.08736e-08	-1.7446	-1.22039
199166632	chr1:199166632:T:G	1.81834e-07	-0.0751728	-0.0730608
199167607	chr1:199167607:C:G	7.70271e-08	-1.68756e-10	-1.00717
199167640	chr1:199167640:T:C	3.88859e-08	-0.62174	-1.06896
199168315	chr1:199168315:G:A	7.08241e-08	-1.68756e-10	-1.09113
199168921	chr1:199168921:AT:A	8.84134e-08	-1.68756e-10	-0.869306
199169032	chr1:199169032:T:C	1.18866e-07	-1.68756e-10	-0.573331
199169197	chr1:199169197:G:A	1.25783e-08	-1.60296	-1.2164
199169201	chr1:199169201:C:T	1.11447e-07	-1.39339	0.755617
199169517	chr1:199169517:T:C	6.33493e-08	-1.68756e-10	-1.20267
199169709	chr1:199169709:G:A	8.40486e-08	-1.68756e-10	-0.919935
199169845	chr1:199169845:A:C	1.33744e-08	-1.56675	-1.19124
199170073	chr1:199170073:A:T	4.89071e-08	-1.46141	-2.62661e-10
199170098	chr1:199170098:G:A	8.40486e-08	-1.68756e-10	-0.919935
199170235	chr1:199170235:G:C	6.32601e-08	-1.68756e-10	-1.20408
199170301	chr1:199170301:C:T	4.31644e-08	-0.516647	-1.06967
199170327	chr1:199170327:A:G	4.86198e-08	-1.4673	-2.62661e-10
199170395	chr1:199170395:T:C	1.35414e-08	-1.57126	-1.17431
199171742	chr1:199171742:C:T	1.39944e-08	-1.49505	-1.21762
199172072	chr1:199172072:G:A	1.27517e-07	-1.68756e-10	-0.503083
199172680	chr1:199172680:C:T	7.81944e-08	-1.68756e-10	-0.992132
199173255	chr1:199173255:TG:T	7.0282e-08	-1.68756e-10	-1.09881
199174700	chr1:199174700:C:A	7.26197e-08	-1.68756e-10	-1.06609
199174733	chr1:199174733:C:T	6.30004e-08	-1.68756e-10	-1.20819
199174806	chr1:199174806:C:T	6.48798e-08	-1.68756e-10	-1.17879
199175176	chr1:199175176:G:T	1.0641e-07	-1.68756e-10	-0.684031
199175255	chr1:199175255:G:A	2.14788e-07	-1.68756e-10	0.0183233
199175331	chr1:199175331:CT:C	4.8029e-08	-1.47953	-2.62661e-10
199175549	chr1:199175549:C:A	8.95841e-08	-1.68756e-10	-0.856152
199175763	chr1:199175763:A:T	1.38463e-07	-1.68756e-10	-0.420727
199175846	chr1:199175846:G:T	8.52383e-08	-1.68756e-10	-0.905879
199176138	chr1:199176138:C:T	1.36106e-08	-1.58671	-1.15377
199176408	chr1:199176408:T:C	1.15635e-08	-1.6847	-1.21878
199176676	chr1:199176676:T:G	6.91645e-08	-1.68756e-10	-1.11484
199176722	chr1:199176722:T:C	9.13154e-08	-1.68756e-10	-0.837011
199177028	chr1:199177028:C:T	6.32693e-08	-1.68756e-10	-1.20393
199177290	chr1:199177290:G:A	6.25206e-08	-1.68756e-10	-1.21583
199177325	chr1:199177325:T:C	1.00016e-07	-1.68756e-10	-0.746003
199177587	chr1:199177587:C:A	6.35175e-08	-1.68756e-10	-1.20001
199177726	chr1:199177726:A:G	6.35717e-08	-1.68756e-10	-1.19916
199178049	chr1:199178049:C:T	6.91747e-08	-1.68756e-10	-1.11469
199178069	chr1:199178069:T:C	8.16813e-08	-1.68756e-10	-0.948505
199178215	chr1:199178215:A:G	6.28047e-08	-1.68756e-10	-1.2113
199178253	chr1:199178253:G:C	2.43147e-07	0.373079	-0.230742
199178768	chr1:199178768:T:C	6.30329e-08	-1.68756e-10	-1.20767
199180592	chr1:199180592:C:T	7.53974e-08	-1.68756e-10	-1.02856
199180683	chr1:199180683:C:T	1.20163e-08	-1.65196	-1.2131
199180726	chr1:199180726:G:A	1.28483e-08	-1.59048	-1.20764
199180844	chr1:199180844:A:G	1.23909e-08	-1.63405	-1.20031
199181222	chr1:199181222:G:A	1.23764e-07	-1.68756e-10	-0.532957
199181530	chr1:199181530:A:C	2.48402e-08	-1.135	-1.00387
199181572	chr1:199181572:T:C	6.23109e-08	-1.68756e-10	-1.21919
199181691	chr1:199181691:C:T	6.48043e-08	-1.68756e-10	-1.17996
199181831	chr1:199181831:A:T	6.85474e-08	-1.68756e-10	-1.1238
199181904	chr1:199181904:C:A	1.26589e-07	-1.68756e-10	-0.510381
199181959	chr1:199181959:G:A	8.21248e-08	-1.68756e-10	-0.94309
199181999	chr1:199181999:G:A	4.7937e-08	-1.48144	-2.62661e-10
199182170	chr1:199182170:C:A	4.83835e-08	-1.47217	-2.62661e-10
199182637	chr1:199182637:T:C	1.6853e-08	-1.32111	-1.20569
199183020	chr1:199183020:A:G	6.28806e-08	-1.68756e-10	-1.21009
199183177	chr1:199183177:G:A	1.48192e-07	-0.35282	-2.62661e-10
199183338	chr1:199183338:TCAAA:T	7.05871e-08	-1.68756e-10	-1.09448
199183388	chr1:199183388:TGAC:T	7.6057e-08	-1.01985	-2.62661e-10
199183943	chr1:199183943:T:A	4.74315e-08	-1.49204	-2.62661e-10
199184249	chr1:199184249:C:T	2.75634e-08	-1.24694	-0.787902
199184333	chr1:199184333:C:G	8.50327e-08	-1.68756e-10	-0.908294
199184620	chr1:199184620:G:A	8.73774e-08	-1.68756e-10	-0.881093
199185193	chr1:199185193:AAATAAAT:A	6.3454e-08	-1.68756e-10	-1.20102
199185341	chr1:199185341:C:T	1.01071e-07	-1.68756e-10	-0.735505
199186751	chr1:199186751:A:G	1.01693e-07	-1.68756e-10	-0.729375
199186857	chr1:199186857:A:G	1.06477e-07	-1.68756e-10	-0.683405
199187178	chr1:199187178:C:A	6.35568e-08	-1.68756e-10	-1.1994
199187393	chr1:199187393:T:C	1.22034e-08	-1.64522	-1.20439
199187894	chr1:199187894:G:A	4.59566e-08	-1.52363	-2.62661e-10
199188054	chr1:199188054:A:G	1.22468e-08	-1.63116	-1.21491
199188312	chr1:199188312:T:C	6.92841e-08	-1.68756e-10	-1.11311
199188345	chr1:199188345:A:G	1.2107e-08	-1.64484	-1.2127
199188480	chr1:199188480:T:C	7.83024e-08	-1.68756e-10	-0.990752
199188870	chr1:199188870:G:A	8.26899e-08	-1.68756e-10	-0.936232
199189374	chr1:199189374:T:C	2.13259e-08	-1.08026	-1.21114
199189516	chr1:199189516:C:T	1.34475e-08	-1.53228	-1.22026
199189581	chr1:199189581:G:T	8.25097e-08	-1.68756e-10	-0.938414
199189688	chr1:199189688:G:A	2.77376e-08	-0.883261	-1.14528
199189699	chr1:199189699:A:C	6.2309e-08	-1.68756e-10	-1.21922
199190259	chr1:199190259:G:A	6.8412e-08	-1.68756e-10	-1.12578
199190359	chr1:199190359:A:G	6.88584e-08	-1.68756e-10	-1.11928
199190422	chr1:199190422:T:C	4.78986e-08	-1.48224	-2.62661e-10
199190996	chr1:199190996:C:G	2.96912e-07	-1.68756e-10	0.342105
199191283	chr1:199191283:C:A	2.40365e-08	-1.76368	-0.408073
199191308	chr1:199191308:G:A	1.26574e-07	-1.68756e-10	-0.510502
199191591	chr1:199191591:G:A	1.26637e-07	-1.68756e-10	-0.510007
199192168	chr1:199192168:G:A	3.61285e-08	-1.76425	-2.62661e-10
199192334	chr1:199192334:C:A	4.80908e-08	-1.47824	-2.62661e-10
199192634	chr1:199192634:T:C	1.24451e-08	-1.76548	-1.06452
199192749	chr1:199192749:C:T	8.64945e-08	-1.68756e-10	-0.891249
199192937	chr1:199192937:T:C	8.30926e-08	-1.68756e-10	-0.931374
199193430	chr1:199193430:C:A	1.08209e-07	-1.68756e-10	-0.667266
199193773	chr1:199193773:A:C	8.06035e-08	-1.68756e-10	-0.961788
199193888	chr1:199193888:C:T	1.2753e-07	-1.68756e-10	-0.502981
199193940	chr1:199193940:C:T	1.39483e-07	0.461027	-0.874414
199193987	chr1:199193987:C:T	8.24785e-08	-1.68756e-10	-0.938792
199193990	chr1:199193990:G:A	8.09221e-08	-1.68756e-10	-0.957843
199194071	chr1:199194071:C:A	8.99737e-08	-1.68756e-10	-0.851813
199194234	chr1:199194234:T:C	5.36423e-08	-1.36899	-2.62661e-10
199194411	chr1:199194411:T:C	1.2945e-08	-1.59119	-1.19943
199194921	chr1:199194921:C:T	6.30885e-08	-1.68756e-10	-1.20679
199195145	chr1:199195145:G:A	6.72581e-08	-1.68756e-10	-1.14279
199195227	chr1:199195227:T:C	8.47665e-08	-1.68756e-10	-0.911429
199195273	chr1:199195273:C:G	2.20017e-06	-1.68756e-10	2.34496
199195318	chr1:199195318:A:G	1.60424e-07	0.341235	-0.614742
199195609	chr1:199195609:C:G	4.51745e-08	-1.5408	-2.62661e-10
199195781	chr1:199195781:G:A	4.22984e-08	-1.60658	-2.62661e-10
199195804	chr1:199195804:T:C	9.78963e-08	-1.68756e-10	-0.767421
199195897	chr1:199195897:C:T	7.80107e-08	-1.68756e-10	-0.994484
199197107	chr1:199197107:T:G	9.29366e-08	-1.68756e-10	-0.819412
199197472	chr1:199197472:A:C	3.04886e-08	-1.46887	-0.465106
199197830	chr1:199197830:G:A	1.25943e-08	-1.61852	-1.19957
199198332	chr1:199198332:T:C	2.29823e-08	-1.6138	-0.602811
199198829	chr1:199198829:G:A	6.68157e-08	-1.68756e-10	-1.14939
199198849	chr1:199198849:T:C	2.97219e-08	-0.933311	-1.02614
199198856	chr1:199198856:G:A	6.46293e-08	-1.68756e-10	-1.18266
199199086	chr1:199199086:T:C	6.26942e-08	-1.68756e-10	-1.21306
199199279	chr1:199199279:T:C	7.13969e-08	-1.68756e-10	-1.08307
199199549	chr1:199199549:T:A	9.8066e-08	-0.765689	-2.62661e-10
199199562	chr1:199199562:T:C	6.91367e-08	-1.68756e-10	-1.11524
199199563	chr1:199199563:T:C	6.2664e-08	-1.68756e-10	-1.21354
199199781	chr1:199199781:G:A	8.31398e-08	-1.68756e-10	-0.930806
199199974	chr1:199199974:C:T	7.76074e-08	-1.68756e-10	-0.999667
199200073	chr1:199200073:A:G	9.50672e-08	-1.68756e-10	-0.796745
199200126	chr1:199200126:C:A	2.7483e-08	-0.976409	-1.06135
199200216	chr1:199200216:C:T	1.37336e-07	-1.68756e-10	-0.428898
199200246	chr1:199200246:T:G	6.52237e-08	-1.68756e-10	-1.17351
199200514	chr1:199200514:C:T	1.13772e-08	-1.73861	-1.18111
199200578	chr1:199200578:A:G	1.12665e-07	-1.68756e-10	-0.626915
199200925	chr1:199200925:G:A	7.02076e-08	-1.68756e-10	-1.09987
199202352	chr1:199202352:A:G	6.30799e-08	-1.68756e-10	-1.20693
199202675	chr1:199202675:C:T	4.43994e-08	-0.391974	-1.16613
199202699	chr1:199202699:T:A	2.4358e-07	1.29939	-1.15527
199202954	chr1:199202954:T:C	5.04135e-07	0.871513	-2.62661e-10
199203017	chr1:199203017:A:G	6.34378e-08	-1.68756e-10	-1.20127
199203913	chr1:199203913:G:A	1.85604e-07	-0.127716	-2.62661e-10
199204978	chr1:199204978:G:A	8.64321e-08	-1.68756e-10	-0.891971
199205094	chr1:199205094:A:T	2.30613e-08	-1.75294	-0.460233
199205186	chr1:199205186:T:C	5.94472e-08	-0.873809	-0.392432
199205406	chr1:199205406:G:A	8.61791e-08	-1.68756e-10	-0.894902
199205409	chr1:199205409:A:C	1.97574e-07	-1.68756e-10	-0.0652146
199205412	chr1:199205412:CTAG:C	6.25031e-08	-1.68756e-10	-1.21611
199205421	chr1:199205421:T:C	7.10414e-08	-1.68756e-10	-1.08807
199205455	chr1:199205455:G:A	1.90225e-07	-1.68756e-10	-0.103124
199205546	chr1:199205546:C:T	1.01917e-07	-0.162678	-0.564498
199205551	chr1:199205551:T:G	5.10263e-08	-1.41899	-2.62661e-10
199206176	chr1:199206176:G:C	5.75536e-07	-1.68756e-10	1.00397
199206337	chr1:199206337:C:T	2.07431e-07	-1.68756e-10	-0.0165329
199207302	chr1:199207302:G:A	6.76932e-08	-1.68756e-10	-1.13634
199207313	chr1:199207313:C:T	3.60536e-08	-1.76677	0.000441859
199207462	chr1:199207462:C:T	7.89981e-08	-1.68756e-10	-0.981907
199207807	chr1:199207807:G:A	6.24757e-08	-1.68756e-10	-1.21655
199208361	chr1:199208361:A:T	9.12374e-08	-1.68756e-10	-0.837865
199208960	chr1:199208960:C:A	1.59928e-07	-1.21789	0.941283
199208970	chr1:199208970:A:G	1.44365e-07	-0.378988	-2.62661e-10
199209921	chr1:199209921:T:C	6.27995e-08	-1.68756e-10	-1.21138
199210241	chr1:199210241:T:A	1.28205e-07	-1.68756e-10	-0.497702
199210374	chr1:199210374:G:A	5.5176e-07	-1.68756e-10	0.961783
199210389	chr1:199210389:T:C	7.77531e-08	-1.68756e-10	-0.997791
199210938	chr1:199210938:C:T	7.82717e-08	-0.991143	-2.62661e-10
199210957	chr1:199210957:T:C	4.76919e-07	-1.68756e-10	0.816017
199211568	chr1:199211568:G:A	6.22923e-07	-1.68756e-10	1.08309
199211639	chr1:199211639:G:A	9.55545e-08	-1.68756e-10	-0.791633
199211691	chr1:199211691:A:G	3.98241e-08	-1.66686	-2.62661e-10
199211929	chr1:199211929:T:C	2.57e-08	-1.71704	-0.387797
199212103	chr1:199212103:A:G	7.64345e-08	-1.68756e-10	-1.0149
199212115	chr1:199212115:T:C	7.44743e-07	-1.68756e-10	1.26171
199212405	chr1:199212405:C:T	7.43026e-08	-1.68756e-10	-1.04318
199212448	chr1:199212448:T:C	2.20546e-07	-1.68756e-10	0.0447776
199213478	chr1:199213478:G:C	2.0959e-08	-1.73934	-0.569425
199213704	chr1:199213704:G:T	1.04324e-07	-1.68756e-10	-0.703831
199213978	chr1:199213978:A:G	1.27595e-07	-1.68756e-10	-0.502471
199214437	chr1:199214437:C:T	7.79129e-08	-1.68756e-10	-0.995738
199214886	chr1:199214886:A:G	2.67387e-08	-1.35227	-0.712951
199214911	chr1:199214911:G:A	7.82184e-08	-1.68756e-10	-0.991825
199215141	chr1:199215141:A:G	7.85925e-08	-1.68756e-10	-0.987053
199215185	chr1:199215185:A:G	1.33073e-07	-1.68756e-10	-0.460432
199215201	chr1:199215201:G:A	4.31448e-08	-0.89929	-0.687478
199215318	chr1:199215318:T:C	8.65255e-08	-1.68756e-10	-0.89089
199215531	chr1:199215531:T:C	9.63847e-08	-1.68756e-10	-0.782982
199216169	chr1:199216169:G:A	1.81992e-08	-1.73651	-0.71345
199216202	chr1:199216202:C:T	3.87279e-08	-1.29221	-0.402555
199217002	chr1:199217002:T:C	3.62539e-08	-1.76078	-2.62661e-10
199217258	chr1:199217258:ACT:A	6.33137e-08	-1.68756e-10	-1.20323
199217838	chr1:199217838:T:C	8.48735e-08	-1.68756e-10	-0.910167
199218119	chr1:199218119:T:G	6.5496e-08	-1.68756e-10	-1.16934
199218296	chr1:199218296:G:C	2.69677e-08	-1.73508	-0.321608
199218469	chr1:199218469:G:A	8.52858e-08	-1.68756e-10	-0.905322
199218728	chr1:199218728:C:T	2.1598e-07	-1.68756e-10	0.0238568
199218759	chr1:199218759:T:C	7.20407e-08	-1.68756e-10	-1.0741
199219020	chr1:199219020:C:T	3.7194e-08	-1.73518	-2.62661e-10
199219548	chr1:199219548:AC:A	9.54789e-08	-1.68756e-10	-0.792425
199219699	chr1:199219699:T:G	2.0192e-07	-1.68756e-10	-0.0434607
199219779	chr1:199219779:A:G	1.1584e-08	-1.76698	-1.13473
199219875	chr1:199219875:G:T	1.41298e-07	-0.400455	-2.62661e-10
199220294	chr1:199220294:G:A	9.70684e-08	-1.68756e-10	-0.775914
199220483	chr1:199220483:A:G	2.64015e-08	-0.857486	-1.22042
199220576	chr1:199220576:A:T	9.85246e-08	-1.68756e-10	-0.761023
199220783	chr1:199220783:G:A	9.62425e-08	-1.68756e-10	-0.784458
199220806	chr1:199220806:A:G	6.28779e-08	-1.68756e-10	-1.21013
199220943	chr1:199220943:A:T	9.48272e-08	-1.68756e-10	-0.799273
199221271	chr1:199221271:A:G	7.47948e-07	-1.68756e-10	1.266
199221362	chr1:199221362:G:A	1.45924e-08	-1.76589	-0.904937
199221489	chr1:199221489:A:T	7.33536e-08	-1.68756e-10	-1.05604
199221585	chr1:199221585:G:T	2.5148e-07	-1.68756e-10	0.176034
199221601	chr1:199221601:C:T	8.46187e-08	-1.68756e-10	-0.913175
199221605	chr1:199221605:A:G	7.3859e-08	-1.68756e-10	-1.04917
199221711	chr1:199221711:T:C	1.75132e-08	-1.7669	-0.721478
199222062	chr1:199222062:C:T	8.75077e-08	-1.68756e-10	-0.879603
199222348	chr1:199222348:C:T	2.64833e-08	-1.12938	-0.945434
199222568	chr1:199222568:C:G	6.25532e-08	-1.68756e-10	-1.21531
199223240	chr1:199223240:C:T	2.26501e-08	-1.01074	-1.22043
199223285	chr1:199223285:C:T	6.37303e-08	-1.68756e-10	-1.19667
199223534	chr1:199223534:A:G	1.06198e-07	-1.68756e-10	-0.686021
199224286	chr1:199224286:T:G	7.40175e-08	-1.68756e-10	-1.04703
199224309	chr1:199224309:T:C	1.14044e-07	-1.68756e-10	-0.614744
199224395	chr1:199224395:C:T	3.15365e-08	-1.76488	-0.135308
199224443	chr1:199224443:C:T	1.67255e-07	-1.68756e-10	-0.23181
199224605	chr1:199224605:T:C	1.06304e-07	-1.68756e-10	-0.685024
199224677	chr1:199224677:C:T	3.61369e-08	-1.76402	-2.62661e-10
199224761	chr1:199224761:G:A	2.63074e-07	-1.68756e-10	0.221107
199225000	chr1:199225000:G:A	1.19637e-07	-1.68756e-10	-0.56687
199225257	chr1:199225257:T:C	7.20321e-08	-1.68756e-10	-1.07422
199225571	chr1:199225571:C:T	6.12038e-08	-1.23712	-2.62661e-10
199225713	chr1:199225713:G:A	6.31093e-08	-1.68756e-10	-1.20646
199226117	chr1:199226117:G:A	2.37443e-08	-1.76075	-0.423234
199226143	chr1:199226143:T:C	8.21266e-08	-1.68756e-10	-0.943068
199227231	chr1:199227231:T:A	1.30768e-07	-1.68756e-10	-0.477906
199227248	chr1:199227248:C:T	1.71337e-08	-1.76729	-0.742995
199227804	chr1:199227804:T:C	3.85301e-08	-1.69989	-2.62661e-10
199228127	chr1:199228127:T:C	6.8546e-08	-1.68756e-10	-1.12382
199228164	chr1:199228164:A:T	8.83661e-08	-1.68756e-10	-0.869841
199229549	chr1:199229549:A:T	7.33518e-08	-1.68756e-10	-1.05606
199230217	chr1:199230217:A:G	5.25128e-06	-1.68756e-10	3.2149
199230827	chr1:199230827:CAT:C	9.22258e-08	-1.68756e-10	-0.82709
199231652	chr1:199231652:C:G	1.71793e-07	-1.68756e-10	-0.205037
199231867	chr1:199231867:C:A	6.92034e-07	-1.68756e-10	1.18831
199232168	chr1:199232168:G:A	5.30373e-08	-1.38034	-2.62661e-10
199232223	chr1:199232223:A:T	4.23582e-07	-1.68756e-10	0.697417
199232473	chr1:199232473:TTTTAATTTTTAATTAATTAATA:T	1.44082e-07	-1.59989	1.21894
199232574	chr1:199232574:A:T	6.82322e-08	-1.68756e-10	-1.12841
199232690	chr1:199232690:G:A	2.92533e-07	-0.952292	1.27954
199232965	chr1:199232965:C:G	9.82825e-08	-1.68756e-10	-0.763484
199233253	chr1:199233253:A:T	6.49881e-08	-1.68756e-10	-1.17713
199233484	chr1:199233484:A:G	1.53746e-07	-1.68756e-10	-0.316031
199233492	chr1:199233492:G:C	9.20686e-08	-1.68756e-10	-0.828796
199233719	chr1:199233719:G:GA	6.75884e-08	-1.68756e-10	-1.13789
199234598	chr1:199234598:G:T	4.44244e-07	-1.68756e-10	0.745045
199234871	chr1:199234871:T:C	7.88018e-08	-1.68756e-10	-0.984394
199234939	chr1:199234939:A:C	1.7894e-08	-1.76502	-0.701848
199235547	chr1:199235547:C:A	9.46408e-08	-1.68756e-10	-0.801241
199235862	chr1:199235862:A:G	3.65373e-07	-1.68756e-10	0.549589
199235911	chr1:199235911:T:C	6.50548e-07	-1.68756e-10	1.12649
199236253	chr1:199236253:C:T	9.27234e-08	-1.68756e-10	-0.821709
199236280	chr1:199236280:G:A	9.54422e-08	-1.68756e-10	-0.792809
199236403	chr1:199236403:C:T	1.97901e-08	-1.70393	-0.66222
199236408	chr1:199236408:C:T	1.88675e-08	-1.71258	-0.701309
199236479	chr1:199236479:T:C	9.36977e-08	-1.68756e-10	-0.811256
199236790	chr1:199236790:A:G	7.40715e-07	-1.75987	3.01615
199237797	chr1:199237797:A:G	8.85834e-08	-1.68756e-10	-0.867386
199237961	chr1:199237961:G:C	6.35158e-08	-1.68756e-10	-1.20004
199238443	chr1:199238443:T:C	6.40525e-08	-1.68756e-10	-1.19163
199238628	chr1:199238628:T:A	3.17324e-06	-1.68756e-10	2.71118
199238796	chr1:199238796:C:T	3.05264e-08	-0.753437	-1.1793
199238889	chr1:199238889:T:C	1.06989e-07	-1.68756e-10	-0.678606
199239190	chr1:199239190:A:G	4.17654e-08	-1.66879	0.0495238
199239255	chr1:199239255:C:T	9.48948e-08	-1.68756e-10	-0.798561
199239299	chr1:199239299:T:C	6.29301e-08	-1.68756e-10	-1.20931
199239353	chr1:199239353:G:A	1.54924e-08	-1.46681	-1.14418
199239377	chr1:199239377:G:A	1.87663e-07	-0.116683	-2.62661e-10
199239462	chr1:199239462:C:T	6.27308e-08	-1.68756e-10	-1.21248
199239504	chr1:199239504:A:C	6.46456e-08	-1.68756e-10	-1.18241
199239991	chr1:199239991:T:C	3.03044e-07	-1.68756e-10	0.362548
199240183	chr1:199240183:A:G	3.82866e-08	-1.70623	-2.62661e-10
199240577	chr1:199240577:G:A	3.58395e-08	-0.55464	-1.21764
199241405	chr1:199241405:C:T	3.51328e-07	-1.68756e-10	0.51039
199241458	chr1:199241458:A:G	6.46651e-08	-1.68756e-10	-1.18211
199242139	chr1:199242139:A:G	6.51247e-08	-1.68756e-10	-1.17503
199242174	chr1:199242174:T:A	3.6119e-08	-1.76451	-2.62661e-10
199242229	chr1:199242229:T:C	1.15934e-07	-1.68756e-10	-0.598308
199242244	chr1:199242244:C:G	7.28078e-08	-1.68756e-10	-1.06351
199242562	chr1:199242562:A:G	3.91624e-08	-1.68361	-2.62661e-10
199242571	chr1:199242571:T:C	6.3865e-08	-1.68756e-10	-1.19456
199243084	chr1:199243084:A:C	7.42531e-08	-1.68756e-10	-1.04385
199243274	chr1:199243274:A:G	1.96947e-07	-1.68756e-10	-0.0683935
199243452	chr1:199243452:C:T	1.71086e-08	-1.70346	-0.808284
199243741	chr1:199243741:G:A	6.63434e-08	-1.68756e-10	-1.15649
199243742	chr1:199243742:C:T	2.46215e-08	-1.68654	-0.461169
199243979	chr1:199243979:C:A	3.95881e-08	-1.6728	-2.62661e-10
199244115	chr1:199244115:C:T	1.04915e-07	-1.68756e-10	-0.698181
199244181	chr1:199244181:C:T	1.67134e-08	-1.41612	-1.119
199244230	chr1:199244230:C:T	1.47891e-08	-1.52721	-1.13023
199244288	chr1:199244288:C:T	6.6139e-08	-1.68756e-10	-1.15957
199244420	chr1:199244420:C:T	6.56263e-08	-1.16735	-2.62661e-10
199245202	chr1:199245202:A:G	6.49255e-08	-1.68756e-10	-1.17809
199245258	chr1:199245258:G:A	1.35355e-08	-1.71489	-1.03112
199245539	chr1:199245539:A:G	3.86059e-08	-1.69792	-2.62661e-10
199246051	chr1:199246051:G:C	7.08863e-08	-1.68756e-10	-1.09025
199246281	chr1:199246281:T:C	5.56014e-08	-0.408378	-0.924744
199246393	chr1:199246393:A:AAG	5.68961e-08	-1.3101	-2.62661e-10
199246646	chr1:199246646:G:T	6.8065e-08	-1.68756e-10	-1.13087
199247202	chr1:199247202:A:C	1.20195e-07	-1.68756e-10	-0.562218
199247409	chr1:199247409:G:A	3.60032e-08	-1.76772	-2.62661e-10
199247511	chr1:199247511:C:A	5.63634e-08	-0.430992	-0.888517
199247602	chr1:199247602:T:C	7.33357e-08	-1.68756e-10	-1.05628
199247884	chr1:199247884:A:G	6.99278e-08	-1.68756e-10	-1.10387
199249038	chr1:199249038:A:G	7.90218e-08	-1.68756e-10	-0.981606
199249330	chr1:199249330:T:C	9.45002e-08	-1.68756e-10	-0.802728
199249357	chr1:199249357:G:C	1.20099e-07	-1.68756e-10	-0.56301
199249665	chr1:199249665:C:T	4.17207e-08	-1.62033	-2.62661e-10
199250153	chr1:199250153:C:A	6.22696e-08	-1.68756e-10	-1.21986
199250440	chr1:199250440:GA:G	5.6536e-08	-1.31645	-2.62661e-10
199250448	chr1:199250448:A:G	5.59888e-08	-1.32618	-2.62661e-10
199250772	chr1:199250772:G:T	3.18914e-07	-1.68756e-10	0.41359
199250776	chr1:199250776:G:A	6.46868e-08	-1.18177	-2.62661e-10
199250837	chr1:199250837:G:T	1.81614e-07	-1.68756e-10	-0.149444
199250876	chr1:199250876:T:C	2.9229e-07	0.82121	-0.494792
199251017	chr1:199251017:T:C	2.15793e-08	-1.65594	-0.623652
199251202	chr1:199251202:G:A	1.2067e-07	-1.68756e-10	-0.558266
199251366	chr1:199251366:T:C	6.22459e-08	-1.68756e-10	-1.22024
199251414	chr1:199251414:T:C	8.82044e-08	-1.68756e-10	-0.871673
199251699	chr1:199251699:G:A	7.56793e-08	-1.68756e-10	-1.02483
199251720	chr1:199251720:T:C	5.79041e-08	-0.202568	-1.08997
199252270	chr1:199252270:T:C	3.55317e-08	-1.42242	-0.358486
199252372	chr1:199252372:T:A	1.63314e-07	-1.68756e-10	-0.255655
199252766	chr1:199252766:T:C	2.01791e-07	-1.68756e-10	-0.0440998
199253146	chr1:199253146:C:G	1.21604e-07	-1.68756e-10	-0.550557
199253254	chr1:199253254:T:G	6.22273e-08	-1.68756e-10	-1.22054
199254024	chr1:199254024:T:A	9.28608e-08	-1.68756e-10	-0.820229
199254111	chr1:199254111:T:C	4.24338e-07	-1.68756e-10	0.699202
199254234	chr1:199254234:G:A	3.60819e-06	-1.68756e-10	2.83963
199255117	chr1:199255117:T:C	5.74252e-08	-0.149051	-1.1518
199255189	chr1:199255189:C:T	6.52271e-08	-1.68756e-10	-1.17346
199255399	chr1:199255399:T:C	1.2547e-07	-1.68756e-10	-0.519259
199255454	chr1:199255454:T:C	4.27618e-08	-1.59569	-2.62661e-10
199255532	chr1:199255532:C:G	5.81132e-07	-1.68756e-10	1.01365
199255912	chr1:199255912:C:T	7.4759e-08	-1.68756e-10	-1.03706
199256138	chr1:199256138:T:C	2.18098e-07	-1.68756e-10	0.0336134
199256321	chr1:199256321:C:T	9.35393e-08	-1.68756e-10	-0.812949
199256325	chr1:199256325:A:G	2.86273e-08	-1.32083	-0.676134
199256343	chr1:199256343:T:G	2.95489e-08	-1.3316	-0.633682
199256387	chr1:199256387:TTGATA:T	6.22264e-08	-1.68756e-10	-1.22055
199256420	chr1:199256420:T:G	6.22272e-08	-1.68756e-10	-1.22054
199256486	chr1:199256486:C:T	6.28742e-08	-1.68756e-10	-1.21019
199256860	chr1:199256860:A:T	4.14121e-08	-0.651911	-0.975847
199257427	chr1:199257427:G:C	2.54141e-07	-1.68756e-10	0.18656
199257430	chr1:199257430:T:C	2.63903e-07	-1.68756e-10	0.224253
199257923	chr1:199257923:T:C	7.36255e-08	0.0544747	-1.10681
199258315	chr1:199258315:T:C	7.32572e-08	0.0819343	-1.13929
199258364	chr1:199258364:C:T	6.81289e-08	-1.68756e-10	-1.12993
199258593	chr1:199258593:T:C	5.26586e-08	-1.3875	-2.62661e-10
199258776	chr1:199258776:G:A	1.44998e-08	-1.73009	-0.947113
199258778	chr1:199258778:A:C	3.81263e-08	-0.530242	-1.18018
199258918	chr1:199258918:A:G	7.24623e-08	-1.68756e-10	-1.06826
199259365	chr1:199259365:T:A	6.66574e-08	-1.68756e-10	-1.15176
199260387	chr1:199260387:G:A	1.68789e-08	-1.30696	-1.2183
199260821	chr1:199260821:G:C	1.26876e-08	-1.7315	-1.07921
199261522	chr1:199261522:G:A	1.61167e-08	-1.75921	-0.812264
199261593	chr1:199261593:C:T	1.64919e-08	-1.32795	-1.22051
199261625	chr1:199261625:T:C	7.07083e-08	-1.68756e-10	-1.09277
199261696	chr1:199261696:TC:T	9.12877e-08	-1.68756e-10	-0.837314
199262324	chr1:199262324:C:T	5.99214e-08	-1.2583	-2.62661e-10
199262608	chr1:199262608:T:G	1.42784e-08	-1.76609	-0.926485
199262791	chr1:199262791:TATC:T	6.58383e-08	-1.16413	-2.62661e-10
199262895	chr1:199262895:G:A	1.24164e-07	-1.68756e-10	-0.529725
199263182	chr1:199263182:T:C	4.71453e-08	-1.49809	-2.62661e-10
199264001	chr1:199264001:T:C	2.46475e-07	-1.68756e-10	0.155931
199264010	chr1:199264010:G:A	4.00408e-08	-1.66143	-2.62661e-10
199264072	chr1:199264072:G:A	1.34216e-08	-1.76149	-0.992974
199264111	chr1:199264111:C:T	6.57128e-08	0.0137684	-1.1798
199264582	chr1:199264582:A:C	8.45273e-08	0.143617	-1.05787
199264988	chr1:199264988:T:C	6.26376e-08	-1.68756e-10	-1.21396
199265162	chr1:199265162:A:T	6.79831e-08	0.0493162	-1.18139
199265372	chr1:199265372:T:C	6.35022e-08	-0.0702946	-1.12996
199265537	chr1:199265537:C:T	6.81242e-08	-1.68756e-10	-1.13
199265615	chr1:199265615:T:C	7.84402e-08	0.0577062	-1.0467
199265937	chr1:199265937:C:T	9.45914e-08	-1.68756e-10	-0.801763
199266191	chr1:199266191:G:A	6.47772e-08	-1.68756e-10	-1.18038
199266340	chr1:199266340:G:A	6.51672e-08	-1.68756e-10	-1.17437
199266397	chr1:199266397:A:C	1.1293e-08	-1.71359	-1.21355
199266627	chr1:199266627:T:C	7.39528e-08	-0.0024923	-1.04541
199266633	chr1:199266633:T:A	1.27905e-08	-1.71443	-1.0882
199266639	chr1:199266639:C:T	6.81499e-08	-1.68756e-10	-1.12962
199266788	chr1:199266788:G:T	4.49605e-08	-0.677415	-0.868131
199266899	chr1:199266899:A:G	7.0031e-08	-1.68756e-10	-1.10239
199266917	chr1:199266917:C:T	9.3906e-08	-1.68756e-10	-0.809035
199266956	chr1:199266956:C:T	7.03692e-08	-1.68756e-10	-1.09757
199267098	chr1:199267098:C:T	6.80508e-08	-1.68756e-10	-1.13108
199267299	chr1:199267299:G:T	6.36358e-08	-1.68756e-10	-1.19815
199267308	chr1:199267308:C:A	1.87519e-08	-1.74095	-0.679088
199267546	chr1:199267546:CAGATTCTTCCCT:C	9.10299e-08	-1.68756e-10	-0.840142
199268158	chr1:199268158:G:A	1.78964e-08	-1.74256	-0.724173
199268718	chr1:199268718:CTT:C	6.61948e-08	-1.68756e-10	-1.15873
199268823	chr1:199268823:A:G	7.33063e-08	-1.68756e-10	-1.05668
199269317	chr1:199269317:A:G	7.81193e-08	-1.68756e-10	-0.993092
199270263	chr1:199270263:C:T	3.69124e-08	-1.74278	-2.62661e-10
199270756	chr1:199270756:T:C	2.10784e-07	-1.68756e-10	-0.00049774
199271070	chr1:199271070:C:T	6.39513e-08	-1.68756e-10	-1.19321
199271111	chr1:199271111:A:G	6.33e-08	0.00338822	-1.20683
199271134	chr1:199271134:A:G	1.08849e-07	-0.661373	-2.62661e-10
199271192	chr1:199271192:G:A	2.34933e-08	-1.6007	-0.593909
199271199	chr1:199271199:G:A	4.50039e-08	-1.54458	-2.62661e-10
199271296	chr1:199271296:T:C	3.35781e-08	-1.12391	-0.713547
199271475	chr1:199271475:T:C	9.60497e-08	-1.68756e-10	-0.786464
199271809	chr1:199271809:T:C	9.32641e-08	-1.68756e-10	-0.815894
199271889	chr1:199271889:G:A	4.43101e-07	-1.68756e-10	0.742468
199272661	chr1:199272661:A:T	6.39515e-08	-1.68756e-10	-1.1932
199273215	chr1:199273215:G:T	9.19696e-08	-1.68756e-10	-0.829872
199273268	chr1:199273268:A:G	3.44673e-07	-1.68756e-10	0.491265
199273353	chr1:199273353:T:G	2.76132e-08	-1.57315	-0.45989
199273555	chr1:199273555:T:C	1.79518e-07	-1.52112	1.36006
199274100	chr1:199274100:G:A	1.41712e-08	-1.65845	-1.04167
199274701	chr1:199274701:T:C	1.65446e-08	-1.59174	-0.953531
199275022	chr1:199275022:T:G	2.82465e-06	-1.68756e-10	2.59481
199275061	chr1:199275061:T:C	1.44263e-08	-1.59002	-1.09225
199275173	chr1:199275173:G:A	1.35406e-07	-1.43363	0.990582
199275255	chr1:199275255:C:T	4.63876e-08	-1.5143	-2.62661e-10
199275786	chr1:199275786:T:C	8.00017e-08	-1.68756e-10	-0.969282
199275817	chr1:199275817:A:G	1.5236e-07	-1.68756e-10	-0.325081
199275887	chr1:199275887:A:G	8.51501e-08	-1.68756e-10	-0.906914
199275925	chr1:199275925:G:A	5.8542e-08	-1.28159	-2.62661e-10
199276023	chr1:199276023:A:ATG	9.71299e-08	-1.68756e-10	-0.77528
199276405	chr1:199276405:A:G	5.11933e-08	-1.41572	-2.62661e-10
199276636	chr1:199276636:G:T	6.35108e-08	-1.68756e-10	-1.20012
199276660	chr1:199276660:A:T	6.2332e-08	-1.68756e-10	-1.21886
199276953	chr1:199276953:GCAAA:G	3.69033e-08	-1.74303	-2.62661e-10
199277004	chr1:199277004:CATCTT:C	6.818e-08	-1.68756e-10	-1.12918
199277177	chr1:199277177:T:C	9.01151e-08	-1.68756e-10	-0.850242
199277588	chr1:199277588:C:T	3.15929e-08	-0.952202	-0.946194
199278014	chr1:199278014:G:A	3.3359e-08	-1.51397	-0.33003
199278059	chr1:199278059:A:G	8.37487e-08	-1.68756e-10	-0.923509
199278199	chr1:199278199:T:C	1.13183e-07	-1.68756e-10	-0.622324
199278623	chr1:199278623:C:T	9.67091e-08	-1.68756e-10	-0.779623
199279431	chr1:199279431:T:C	7.28223e-08	-1.68756e-10	-1.06331
199279533	chr1:199279533:A:G	1.44062e-08	-1.48553	-1.19814
199279634	chr1:199279634:G:T	6.23003e-08	-1.68756e-10	-1.21936
199279783	chr1:199279783:G:A	1.64807e-07	-1.68756e-10	-0.246552
199279819	chr1:199279819:G:A	7.89749e-08	-0.814283	-0.167917
199279838	chr1:199279838:T:A	6.96678e-08	-1.68756e-10	-1.10759
199279854	chr1:199279854:T:G	8.15787e-08	-1.68756e-10	-0.949762
199279875	chr1:199279875:A:G	1.37061e-08	-1.51484	-1.21866
199280602	chr1:199280602:T:G	2.06693e-07	-1.68756e-10	-0.0200936
199280621	chr1:199280621:A:G	8.27565e-08	-1.68756e-10	-0.935427
199280628	chr1:199280628:T:A	1.97654e-07	-1.68756e-10	-0.0648117
199281073	chr1:199281073:TA:T	6.3023e-08	-1.68756e-10	-1.20783
199281142	chr1:199281142:T:C	1.15824e-08	-1.69562	-1.20623
199281369	chr1:199281369:ATAAAAAATAATTCATAAAACCATATATAGCCCTATTTTATCTCTCTGTATCTGTCTGCCCATG:A	2.05829e-07	-1.68756e-10	-0.024283
199281457	chr1:199281457:T:C	9.15405e-08	-1.68756e-10	-0.834549
199282003	chr1:199282003:G:C	3.63196e-08	-1.75897	-2.62661e-10
199282880	chr1:199282880:A:C	9.4034e-08	-0.807673	-2.62661e-10
199283164	chr1:199283164:T:A	1.1377e-08	-1.71566	-1.20408
199283189	chr1:199283189:C:T	4.36653e-08	-1.08374	-0.491035
199284190	chr1:199284190:T:G	4.28609e-08	-1.32787	-0.265502
199284878	chr1:199284878:G:A	4.11007e-08	-1.63531	-2.62661e-10
199285002	chr1:199285002:A:G	4.04673e-08	-1.41159	-0.239242
199285666	chr1:199285666:TG:T	5.67068e-08	-1.46049	0.147055
199285772	chr1:199285772:G:A	2.02225e-07	-1.68756e-10	-0.0419504
199285868	chr1:199285868:G:T	6.43677e-08	-1.68756e-10	-1.18672
199287686	chr1:199287686:T:C	9.89507e-08	-1.68756e-10	-0.756708
199288013	chr1:199288013:A:T	3.28591e-08	-1.08515	-0.773954
199288350	chr1:199288350:T:G	7.98573e-08	-1.68756e-10	-0.971089
199288657	chr1:199288657:A:C	3.54613e-08	-1.20757	-0.575318
199288825	chr1:199288825:T:C	1.13286e-07	-1.68756e-10	-0.621415
199289523	chr1:199289523:C:T	1.66974e-07	-1.68756e-10	-0.233491
199290586	chr1:199290586:A:G	6.65573e-08	-1.68756e-10	-1.15327
199291478	chr1:199291478:T:C	6.41199e-08	-1.68756e-10	-1.19057
199291525	chr1:199291525:T:C	1.49628e-07	-1.21868	0.875496
199292524	chr1:199292524:C:T	7.63966e-08	-1.68756e-10	-1.01539
199292533	chr1:199292533:A:G	8.36583e-08	-1.68756e-10	-0.924589
199292986	chr1:199292986:T:C	7.24639e-08	-1.68756e-10	-1.06824
199293451	chr1:199293451:T:A	3.63394e-08	-1.75843	-2.62661e-10
199293876	chr1:199293876:T:G	9.87939e-08	-1.68756e-10	-0.758294
199293881	chr1:199293881:T:A	1.48955e-08	-1.76506	-0.885211
199294020	chr1:199294020:T:C	7.01782e-08	-1.10029	-2.62661e-10
199294033	chr1:199294033:A:G	1.33049e-08	-1.74879	-1.0144
199294074	chr1:199294074:T:C	4.84674e-08	-1.47044	-2.62661e-10
199294108	chr1:199294108:A:C	9.05436e-08	-1.68756e-10	-0.845499
199294450	chr1:199294450:A:G	5.04497e-08	-0.511526	-0.918827
199294558	chr1:199294558:C:A	1.39819e-08	-1.66546	-1.0481
199295389	chr1:199295389:A:G	6.24936e-08	-1.68756e-10	-1.21627
199295964	chr1:199295964:CAT:C	8.0429e-08	-1.68756e-10	-0.963955
199296142	chr1:199296142:C:T	1.82918e-08	-1.35621	-1.08867
199296154	chr1:199296154:C:G	1.8077e-07	-1.68756e-10	-0.154104
199296265	chr1:199296265:G:A	6.6601e-08	-1.68756e-10	-1.15261
199296453	chr1:199296453:G:C	1.86526e-08	-1.33806	-1.08729
199296619	chr1:199296619:G:A	1.8757e-08	-1.33751	-1.08225
199296864	chr1:199296864:T:C	2.39099e-08	-1.17136	-1.00567
199297432	chr1:199297432:C:T	1.23129e-07	-1.68756e-10	-0.538097
199297746	chr1:199297746:A:G	2.1805e-08	-1.27837	-0.990824
199297768	chr1:199297768:T:C	6.32537e-08	-1.68756e-10	-1.20418
199297779	chr1:199297779:T:C	9.72183e-08	-1.68756e-10	-0.774371
199297781	chr1:199297781:G:T	7.77922e-08	-1.68756e-10	-0.997289
199298214	chr1:199298214:G:A	1.79057e-08	-1.60692	-0.859293
199298738	chr1:199298738:T:C	2.25161e-07	-1.68756e-10	0.065485
199298985	chr1:199298985:T:C	1.4854e-07	-1.68756e-10	-0.350473
199299007	chr1:199299007:G:A	3.64405e-08	-1.75565	-2.62661e-10
199299371	chr1:199299371:C:T	6.26236e-08	-1.68756e-10	-1.21419
199299451	chr1:199299451:A:G	2.22151e-07	-1.16734	1.21937
199299612	chr1:199299612:A:G	4.03886e-08	-0.432404	-1.22038
199299880	chr1:199299880:T:C	7.90973e-08	-1.68756e-10	-0.980651
199300255	chr1:199300255:C:T	1.53759e-08	-1.41849	-1.20004
199300431	chr1:199300431:G:A	1.62017e-08	-1.40448	-1.16173
199301013	chr1:199301013:C:T	1.57538e-08	-1.3978	-1.19645
199301241	chr1:199301241:C:T	1.76251e-07	-1.165	0.985581
199301815	chr1:199301815:A:G	1.95987e-08	-1.30521	-1.07066
199301898	chr1:199301898:C:T	3.64293e-08	-1.74939	-0.00657044
199301977	chr1:199301977:C:G	1.83377e-07	-1.68756e-10	-0.139785
199302405	chr1:199302405:C:A	1.66479e-08	-1.37635	-1.1627
199302469	chr1:199302469:C:T	1.01904e-07	-1.68756e-10	-0.727295
199302533	chr1:199302533:T:C	7.49744e-08	-1.68756e-10	-1.03418
199302598	chr1:199302598:T:G	2.02416e-07	-1.68756e-10	-0.0410035
199302626	chr1:199302626:A:G	2.28219e-07	-1.68756e-10	0.0789743
199303307	chr1:199303307:G:C	3.64004e-08	-1.76671	0.00996073
199303686	chr1:199303686:A:G	4.95555e-08	-1.44824	-2.62661e-10
199303883	chr1:199303883:G:A	2.78789e-08	-1.7667	-0.256756
199304034	chr1:199304034:T:G	2.29259e-07	-1.68756e-10	0.0835238
199304193	chr1:199304193:G:A	7.57208e-08	-1.68756e-10	-1.02428
199304222	chr1:199304222:G:A	1.08031e-08	-1.75899	-1.2125
199304362	chr1:199304362:T:C	1.47838e-08	-1.76068	-0.89712
199304794	chr1:199304794:T:C	1.96193e-08	-1.30901	-1.06581
199305137	chr1:199305137:A:G	2.0861e-07	-1.18348	1.17262
199305147	chr1:199305147:A:G	3.24976e-08	-1.14262	-0.727547
199305464	chr1:199305464:A:C	7.73175e-08	-1.00341	-2.62661e-10
199305561	chr1:199305561:G:A	1.08727e-06	1.6401	-2.62661e-10
199306094	chr1:199306094:G:A	2.70696e-08	-1.76103	-0.291886
199306182	chr1:199306182:C:G	2.17797e-08	-1.32644	-0.943913
199306476	chr1:199306476:T:C	6.95627e-08	-1.68756e-10	-1.1091
199306926	chr1:199306926:G:A	2.68124e-08	-1.76766	-0.294802
199306977	chr1:199306977:T:C	1.34664e-08	-1.76166	-0.989472
199307066	chr1:199307066:T:C	2.28275e-08	-1.36727	-0.856095
199307709	chr1:199307709:C:T	1.10117e-08	-1.74168	-1.21069
199308204	chr1:199308204:G:A	6.67395e-08	-1.68756e-10	-1.15053
199308377	chr1:199308377:TTA:T	2.26732e-08	-1.28065	-0.949497
199308383	chr1:199308383:GC:G	2.23523e-08	-1.28521	-0.959186
199308388	chr1:199308388:C:T	2.23887e-08	-1.28732	-0.955457
199308470	chr1:199308470:T:C	2.26182e-08	-1.27836	-0.954217
199308585	chr1:199308585:T:C	1.51203e-08	-1.75603	-0.879256
199308817	chr1:199308817:G:A	2.04739e-08	-1.57796	-0.754221
199309078	chr1:199309078:A:G	1.06929e-08	-1.76123	-1.22053
199309456	chr1:199309456:A:G	3.6159e-08	-1.7634	-2.62661e-10
199309507	chr1:199309507:T:A	6.73503e-08	-1.68756e-10	-1.14142
199309772	chr1:199309772:A:C	4.23341e-08	-1.60574	-2.62661e-10
199311845	chr1:199311845:T:TAA	8.66711e-08	-1.68756e-10	-0.88921
199311895	chr1:199311895:C:T	8.69636e-08	-1.68756e-10	-0.88584
199311980	chr1:199311980:A:G	9.78216e-08	-1.68756e-10	-0.768184
199312489	chr1:199312489:C:T	1.17626e-08	-1.7447	-1.1417
199312559	chr1:199312559:TGAAAA:T	2.24816e-07	-1.68756e-10	0.0639516
199312649	chr1:199312649:T:C	8.71691e-08	-1.68756e-10	-0.88348
199312730	chr1:199312730:G:A	1.45208e-07	-1.68756e-10	-0.373163
199312818	chr1:199312818:T:C	7.8043e-08	-1.68756e-10	-0.99407
199312908	chr1:199312908:T:A	8.72916e-08	-1.68756e-10	-0.882075
199312962	chr1:199312962:A:G	9.12243e-08	-1.68756e-10	-0.838008
199313025	chr1:199313025:AAT:A	2.22491e-07	-1.11841	1.17197
199313342	chr1:199313342:G:A	8.72612e-08	-1.68756e-10	-0.882424
199313420	chr1:199313420:T:C	1.08899e-08	-1.75899	-1.20451
199313918	chr1:199313918:T:G	8.69964e-08	-1.68756e-10	-0.885463
199314190	chr1:199314190:A:G	1.08366e-08	-1.76637	-1.20203
199314667	chr1:199314667:T:C	1.07487e-08	-1.75699	-1.21955
199314772	chr1:199314772:C:G	8.71768e-08	-1.68756e-10	-0.883392
199314876	chr1:199314876:C:T	8.06127e-08	-1.68756e-10	-0.961673
199314929	chr1:199314929:C:T	9.16983e-08	-1.68756e-10	-0.832826
199315080	chr1:199315080:A:G	8.72809e-08	-1.68756e-10	-0.882198
199315250	chr1:199315250:G:T	6.4168e-08	-1.68756e-10	-1.18982
199315519	chr1:199315519:A:G	8.72809e-08	-1.68756e-10	-0.882198
199315582	chr1:199315582:A:G	4.4059e-08	-0.530705	-1.0351
199315754	chr1:199315754:C:T	7.62881e-08	-1.01681	-2.62661e-10
199315763	chr1:199315763:A:G	8.72809e-08	-1.68756e-10	-0.882198
199316271	chr1:199316271:C:T	8.72225e-08	-1.68756e-10	-0.882868
199316283	chr1:199316283:T:C	8.71926e-08	-1.68756e-10	-0.88321
199316456	chr1:199316456:G:T	8.72809e-08	-1.68756e-10	-0.882198
199316540	chr1:199316540:T:C	2.31227e-07	-1.68756e-10	0.0920695
199316652	chr1:199316652:G:A	8.98787e-08	-1.68756e-10	-0.852869
199316885	chr1:199316885:G:A	8.72809e-08	-1.68756e-10	-0.882198
199316938	chr1:199316938:T:A	1.09573e-08	-1.74681	-1.21051
199316939	chr1:199316939:A:T	2.594e-08	-1.22002	-0.875522
199316946	chr1:199316946:G:A	8.66612e-08	-1.68756e-10	-0.889324
199317075	chr1:199317075:T:C	1.62507e-08	-1.76238	-0.800817
199317103	chr1:199317103:A:G	2.5427e-08	-1.29117	-0.82435
199317153	chr1:199317153:A:C	7.58778e-08	-1.68756e-10	-1.02221
199317354	chr1:199317354:T:C	1.50038e-07	-1.23296	0.892512
199317465	chr1:199317465:T:C	6.27585e-08	-1.68756e-10	-1.21204
199317771	chr1:199317771:G:T	8.5675e-08	-1.68756e-10	-0.900769
199317988	chr1:199317988:CAAT:C	1.12536e-08	-1.71033	-1.22032
199318016	chr1:199318016:G:A	6.22972e-08	-1.68756e-10	-1.21941
199318105	chr1:199318105:T:C	2.10882e-08	-1.3902	-0.912414
199318863	chr1:199318863:T:C	2.26415e-08	-1.07688	-1.15467
199320066	chr1:199320066:T:C	7.90177e-08	-1.68756e-10	-0.981658
199320308	chr1:199320308:G:A	4.21136e-08	-1.41474	-0.196218
199320468	chr1:199320468:G:A	1.14213e-07	-1.68756e-10	-0.613268
199320669	chr1:199320669:G:T	1.70056e-07	0.564651	-0.779851
199320724	chr1:199320724:T:G	1.55034e-07	0.437742	-0.745429
199320950	chr1:199320950:A:G	1.18052e-07	-1.68756e-10	-0.580207
199321689	chr1:199321689:T:C	6.2805e-08	-1.68756e-10	-1.2113
199321763	chr1:199321763:A:G	1.50997e-08	-1.43517	-1.20149
199322594	chr1:199322594:C:T	1.17294e-07	0.390063	-0.97671
199322749	chr1:199322749:T:C	1.54924e-07	-1.68756e-10	-0.308395
199323110	chr1:199323110:A:G	4.16233e-08	-1.62267	-2.62661e-10
199323146	chr1:199323146:T:A	1.31327e-07	-1.68756e-10	-0.473642
199323260	chr1:199323260:T:C	1.31462e-07	-1.68756e-10	-0.472613
199323670	chr1:199323670:A:C	6.63481e-08	-1.68756e-10	-1.15641
199324207	chr1:199324207:T:C	1.7776e-07	0.5288	-0.699696
199324424	chr1:199324424:G:A	1.79829e-08	-1.73763	-0.724274
199324648	chr1:199324648:C:T	6.57269e-08	-1.68756e-10	-1.16582
199324774	chr1:199324774:C:T	6.24936e-08	-1.68756e-10	-1.21627
199325352	chr1:199325352:A:C	1.64975e-08	-1.45307	-1.09506
199325465	chr1:199325465:T:C	6.482e-08	-1.68756e-10	-1.17972
199325486	chr1:199325486:G:A	2.6165e-08	-1.40326	-0.683644
199325789	chr1:199325789:T:C	4.70486e-08	-1.34969	-0.150456
199325808	chr1:199325808:G:A	3.41247e-08	-0.855963	-0.965345
199325840	chr1:199325840:A:G	4.90536e-08	-1.45842	-2.62661e-10
199326087	chr1:199326087:T:A	1.97369e-08	-1.48432	-0.884515
199326305	chr1:199326305:T:C	1.44853e-07	-1.68756e-10	-0.375609
199327018	chr1:199327018:G:A	1.31834e-07	-1.68756e-10	-0.469787
199327090	chr1:199327090:T:G	7.61735e-08	-1.68756e-10	-1.01832
199327351	chr1:199327351:G:A	1.03811e-07	-1.68756e-10	-0.708761
199327736	chr1:199327736:A:AT	1.42328e-08	-1.76119	-0.93459
199327859	chr1:199327859:T:C	1.31533e-08	-1.68696	-1.0877
199328287	chr1:199328287:C:T	1.66523e-08	-1.44359	-1.09519
199328352	chr1:199328352:T:C	7.30781e-08	-1.68756e-10	-1.0598
199328459	chr1:199328459:T:C	7.57132e-08	-1.68756e-10	-1.02438
199328715	chr1:199328715:C:T	9.17204e-08	-0.832585	-2.62661e-10
199328827	chr1:199328827:G:A	6.42315e-08	-1.76505	0.57621
199329495	chr1:199329495:TCTTTC:T	8.85634e-08	-0.867611	-2.62661e-10
199329555	chr1:199329555:T:C	2.56853e-08	-1.40554	-0.699868
199330493	chr1:199330493:C:T	1.17265e-08	-1.76047	-1.12901
199330611	chr1:199330611:T:C	1.76812e-08	-1.46532	-1.0135
199331347	chr1:199331347:A:G	1.60676e-08	-1.4655	-1.10902
199331617	chr1:199331617:T:C	4.73449e-08	-1.3945	-0.0993713
199331897	chr1:199331897:C:T	1.17002e-07	-1.68756e-10	-0.589137
199331900	chr1:199331900:T:C	1.5973e-08	-1.46432	-1.11611
199332088	chr1:199332088:C:T	6.23028e-08	-1.68756e-10	-1.21932
199332357	chr1:199332357:G:A	7.15589e-08	-1.68756e-10	-1.08081
199332461	chr1:199332461:A:T	6.43162e-08	-1.68756e-10	-1.18752
199332518	chr1:199332518:T:C	1.68031e-08	-1.31366	-1.21611
199332657	chr1:199332657:C:T	1.99048e-08	-1.14333	-1.21704
199333509	chr1:199333509:AT:A	1.13298e-07	-1.68756e-10	-0.621313
199333510	chr1:199333510:T:A	3.0094e-08	-0.730867	-1.21614
199333616	chr1:199333616:CAGTG:C	1.11029e-08	-1.72365	-1.22047
199333791	chr1:199333791:T:G	1.7255e-08	-1.38134	-1.12188
199334227	chr1:199334227:G:A	6.6172e-08	-1.68756e-10	-1.15907
199334263	chr1:199334263:TAAGCATTTCCACTATTTTAATTTTAAAA:T	6.48165e-08	-1.68756e-10	-1.17977
199334954	chr1:199334954:T:A	1.07689e-07	0.315004	-0.98709
199335011	chr1:199335011:T:C	7.10566e-08	-1.68756e-10	-1.08785
199335604	chr1:199335604:G:A	8.30632e-08	-1.68756e-10	-0.931728
199335785	chr1:199335785:G:A	1.39204e-08	-1.66051	-1.05746
199336167	chr1:199336167:C:T	4.89565e-08	-1.25214	-0.208255
199336289	chr1:199336289:T:C	6.45995e-08	-1.68756e-10	-1.18312
199336302	chr1:199336302:A:C	8.1801e-08	-0.94704	-2.62661e-10
199336695	chr1:199336695:T:C	6.24616e-08	-1.68756e-10	-1.21678
199336746	chr1:199336746:C:G	1.15485e-08	-1.75993	-1.14485
199337234	chr1:199337234:C:T	1.13186e-07	-1.68756e-10	-0.622302
199337248	chr1:199337248:T:C	1.07861e-07	-1.68756e-10	-0.670486
199337251	chr1:199337251:A:G	9.13939e-08	-1.68756e-10	-0.836151
199337403	chr1:199337403:C:T	6.57729e-08	-1.68756e-10	-1.16512
199337827	chr1:199337827:A:T	3.39036e-08	-1.61775	-0.210061
199337900	chr1:199337900:A:G	6.43508e-08	-1.68756e-10	-1.18698
199337909	chr1:199337909:A:G	7.84053e-08	-1.68756e-10	-0.989439
199337965	chr1:199337965:G:A	8.32117e-08	-1.68756e-10	-0.929942
199337985	chr1:199337985:A:G	1.25248e-08	-1.69237	-1.13125
199338610	chr1:199338610:G:A	2.75621e-08	-0.939512	-1.09538
199338900	chr1:199338900:T:C	6.24292e-08	-1.68756e-10	-1.2173
199339042	chr1:199339042:T:A	1.40947e-08	-1.61204	-1.09349
199339099	chr1:199339099:G:A	1.35316e-07	-1.68756e-10	-0.443714
199339440	chr1:199339440:A:G	1.14429e-08	-1.76237	-1.15159
199339485	chr1:199339485:A:G	6.74631e-08	-1.68756e-10	-1.13975
199339734	chr1:199339734:T:A	1.3619e-08	-1.54562	-1.19424
199339790	chr1:199339790:G:A	3.33849e-07	-1.68756e-10	0.45936
199339809	chr1:199339809:A:T	7.3777e-08	-1.68756e-10	-1.05028
199339844	chr1:199339844:A:G	7.0811e-08	-1.68756e-10	-1.09132
199339935	chr1:199339935:A:G	1.9096e-08	-1.21243	-1.18942
199340089	chr1:199340089:C:A	1.35121e-08	-1.52719	-1.22055
199340203	chr1:199340203:T:G	8.61718e-08	-1.68756e-10	-0.894987
199340219	chr1:199340219:C:A	7.04831e-08	-1.68756e-10	-1.09596
199341156	chr1:199341156:AC:A	1.36303e-08	-1.72914	-1.00989
199341577	chr1:199341577:A:G	9.21268e-08	-1.68756e-10	-0.828164
199342510	chr1:199342510:G:C	1.30933e-08	-1.57746	-1.20177
199342642	chr1:199342642:C:T	1.75589e-08	-1.5606	-0.925163
199342675	chr1:199342675:C:A	6.59927e-08	-1.68756e-10	-1.16179
199342862	chr1:199342862:A:C	1.1959e-08	-1.72101	-1.14884
199342888	chr1:199342888:C:T	9.08106e-08	-1.68756e-10	-0.842553
199343152	chr1:199343152:C:T	1.15438e-08	-1.74271	-1.16247
199343198	chr1:199343198:T:C	4.22161e-08	-1.31937	-0.289158
199343335	chr1:199343335:A:G	4.3943e-08	-1.27164	-0.296801
199343397	chr1:199343397:C:A	1.50101e-08	-1.61379	-1.02882
199343590	chr1:199343590:C:A	4.12989e-08	-1.32108	-0.309418
199343881	chr1:199343881:G:T	6.90444e-08	-1.68756e-10	-1.11658
199344097	chr1:199344097:G:T	9.93395e-08	-1.68756e-10	-0.752787
199344206	chr1:199344206:T:C	1.82801e-07	-1.68756e-10	-0.14293
199344349	chr1:199344349:A:G	1.1112e-08	-1.75858	-1.18472
199344399	chr1:199344399:C:T	6.26845e-08	-1.68756e-10	-1.21322
199344645	chr1:199344645:C:T	1.14603e-07	-1.68756e-10	-0.609859
199344647	chr1:199344647:C:T	1.92437e-07	-1.68756e-10	-0.0915623
199344931	chr1:199344931:G:C	1.27719e-08	-1.76648	-1.03761
199344938	chr1:199344938:A:G	6.34498e-08	-1.68756e-10	-1.20108
199345131	chr1:199345131:A:C	8.70349e-08	-1.68756e-10	-0.885021
199345157	chr1:199345157:G:A	6.92678e-08	-1.68756e-10	-1.11335
199345415	chr1:199345415:C:T	3.38668e-08	-1.32276	-0.506136
199345462	chr1:199345462:T:A	3.39387e-08	-1.30015	-0.526627
199345466	chr1:199345466:T:A	3.4041e-08	-1.29517	-0.528591
199346044	chr1:199346044:T:C	6.61656e-08	-1.68756e-10	-1.15917
199346059	chr1:199346059:G:A	2.3711e-08	-1.34322	-0.842168
199346126	chr1:199346126:C:T	3.75078e-08	-1.72678	-2.62661e-10
199346166	chr1:199346166:C:T	5.32934e-08	-1.37552	-2.62661e-10
199346411	chr1:199346411:T:C	1.62223e-07	-1.68756e-10	-0.262358
199346440	chr1:199346440:C:T	5.33491e-08	-1.37447	-2.62661e-10
199346458	chr1:199346458:T:C	1.27246e-08	-1.73082	-1.07698
199346477	chr1:199346477:G:T	6.99834e-08	-1.68756e-10	-1.10307
199346494	chr1:199346494:C:T	4.27065e-08	-0.382359	-1.21462
199346521	chr1:199346521:C:G	5.50851e-08	-0.165028	-1.17742
199346544	chr1:199346544:G:A	5.77116e-08	-0.110618	-1.18525
199346591	chr1:199346591:G:A	4.52273e-08	-0.327559	-1.21207
199346619	chr1:199346619:T:C	9.91372e-08	-1.68756e-10	-0.754825
199346676	chr1:199346676:T:C	7.55228e-08	-1.68756e-10	-1.0269
199346727	chr1:199346727:T:C	1.04607e-07	-1.68756e-10	-0.70112
199346870	chr1:199346870:C:T	1.48056e-08	-1.73558	-0.920738
199346919	chr1:199346919:CTT:C	3.25922e-08	-1.34063	-0.526627
199347099	chr1:199347099:C:T	2.34396e-08	-1.27905	-0.917847
199347134	chr1:199347134:G:A	7.51525e-08	-1.68756e-10	-1.03181
199347155	chr1:199347155:C:T	1.04557e-07	-1.68756e-10	-0.701601
199347333	chr1:199347333:C:T	1.29682e-08	-1.76696	-1.02187
199347369	chr1:199347369:G:A	3.6009e-08	-1.76756	-2.62661e-10
199347679	chr1:199347679:G:C	6.46772e-08	-1.68756e-10	-1.18192
199347721	chr1:199347721:G:A	4.97435e-07	-1.68756e-10	0.858134
199348015	chr1:199348015:T:C	2.00967e-08	-1.62786	-0.722914
199348316	chr1:199348316:A:G	6.27904e-08	-1.68756e-10	-1.21153
199348349	chr1:199348349:C:T	6.8328e-08	-1.68756e-10	-1.12701
199348441	chr1:199348441:T:C	1.26584e-08	-1.70273	-1.11028
199348491	chr1:199348491:C:G	3.61553e-08	-0.552278	-1.21123
199348515	chr1:199348515:G:A	1.0028e-07	-0.743364	-2.62661e-10
199348797	chr1:199348797:G:A	1.84549e-08	-1.28841	-1.1476
199349237	chr1:199349237:G:A	9.8271e-08	-1.68756e-10	-0.7636
199349403	chr1:199349403:T:C	4.93177e-08	-0.239157	-1.21389
199349732	chr1:199349732:A:G	7.88365e-08	-1.68756e-10	-0.983954
199349876	chr1:199349876:C:T	7.53389e-08	-1.68756e-10	-1.02933
199350143	chr1:199350143:C:T	4.4152e-08	-1.56369	-2.62661e-10
199350224	chr1:199350224:T:A	1.08033e-08	-1.75121	-1.22027
199350399	chr1:199350399:C:T	1.16471e-07	-1.68756e-10	-0.59369
199351335	chr1:199351335:C:G	4.77782e-07	-1.68756e-10	0.817824
199351428	chr1:199351428:T:C	3.26711e-08	-1.33806	-0.526776
199351657	chr1:199351657:A:C	1.11868e-08	-1.76143	-1.17517
199352434	chr1:199352434:A:G	7.0983e-08	-1.68756e-10	-1.08889
199352444	chr1:199352444:T:G	6.2651e-08	-1.68756e-10	-1.21375
199352534	chr1:199352534:C:T	1.89656e-08	-1.18935	-1.21935
199352541	chr1:199352541:AGT:A	6.41629e-08	-1.68756e-10	-1.1899
199352610	chr1:199352610:A:G	6.8463e-08	-1.68756e-10	-1.12504
199353078	chr1:199353078:ATACTT:A	6.00261e-08	-0.0713442	-1.18521
199353455	chr1:199353455:C:T	1.07272e-08	-1.76624	-1.21231
199353469	chr1:199353469:T:C	6.75901e-08	-1.68756e-10	-1.13787
199353748	chr1:199353748:G:A	7.15162e-08	-1.68756e-10	-1.08141
199353841	chr1:199353841:T:C	9.0186e-08	-1.68756e-10	-0.849456
199354044	chr1:199354044:C:T	1.15211e-07	-1.68756e-10	-0.604566
199354388	chr1:199354388:G:C	1.91683e-08	-1.19607	-1.202
199354698	chr1:199354698:A:T	6.76078e-08	-1.13761	-2.62661e-10
199354767	chr1:199354767:T:C	1.6459e-08	-1.34355	-1.20691
199354792	chr1:199354792:C:T	7.47031e-08	-1.68756e-10	-1.03781
199355106	chr1:199355106:A:G	6.23123e-08	-1.68756e-10	-1.21917
199355513	chr1:199355513:T:C	7.85953e-07	1.31557	-2.62661e-10
199356147	chr1:199356147:T:C	4.12164e-08	-1.46882	-0.163677
199356414	chr1:199356414:A:G	1.01539e-07	-1.68756e-10	-0.730891
199356532	chr1:199356532:TA:T	6.23001e-08	-1.68756e-10	-1.21937
199356974	chr1:199356974:C:T	1.78408e-08	-1.25764	-1.21221
199357142	chr1:199357142:A:G	1.16664e-08	-1.72304	-1.17157
199357282	chr1:199357282:T:C	6.75745e-08	-1.68756e-10	-1.1381
199357564	chr1:199357564:C:T	1.81194e-08	-1.47758	-0.976765
199357565	chr1:199357565:G:A	8.0764e-08	-1.68756e-10	-0.959798
199357812	chr1:199357812:G:A	6.64391e-08	-1.68756e-10	-1.15504
199357848	chr1:199357848:T:C	3.30056e-08	-1.43023	-0.424428
199357962	chr1:199357962:C:T	1.16959e-08	-1.73406	-1.15803
199358018	chr1:199358018:A:G	1.01751e-07	-1.68756e-10	-0.728802
199358667	chr1:199358667:T:C	6.30536e-08	-1.68756e-10	-1.20735
199358825	chr1:199358825:A:G	1.19515e-08	-1.76748	-1.10299
199358873	chr1:199358873:T:C	2.40906e-08	-1.01988	-1.14962
199359579	chr1:199359579:T:C	4.23594e-08	-1.60514	-2.62661e-10
199359802	chr1:199359802:C:T	5.38611e-08	-0.17002	-1.1949
199359814	chr1:199359814:C:T	3.86396e-08	-1.69705	-2.62661e-10
199360005	chr1:199360005:T:C	1.01693e-07	-1.68756e-10	-0.729375
199360006	chr1:199360006:GCT:G	6.75263e-08	-1.68756e-10	-1.13881
199360146	chr1:199360146:A:G	1.86253e-08	-1.22276	-1.20405
199360399	chr1:199360399:C:T	9.77051e-08	-1.68756e-10	-0.769376
199360563	chr1:199360563:CTG:C	2.07903e-08	-1.10293	-1.21391
199360805	chr1:199360805:A:G	6.32455e-08	-1.68756e-10	-1.20431
199361003	chr1:199361003:A:G	3.89433e-08	-1.70873	0.019505
199361341	chr1:199361341:T:C	2.51944e-08	-0.96595	-1.15876
199361364	chr1:199361364:G:C	1.95121e-08	-1.18302	-1.19727
199361394	chr1:199361394:G:A	6.53645e-08	-1.68756e-10	-1.17135
199361689	chr1:199361689:T:A	1.81355e-08	-1.25738	-1.19608
199362027	chr1:199362027:G:T	3.31606e-08	-1.31999	-0.52998
199362755	chr1:199362755:GC:G	3.55964e-08	-1.34473	-0.43435
199362872	chr1:199362872:A:G	7.87849e-08	-1.68756e-10	-0.984609
199362966	chr1:199362966:A:G	6.44981e-08	-1.68756e-10	-1.18469
199363129	chr1:199363129:G:C	6.30902e-08	-1.68756e-10	-1.20677
199363130	chr1:199363130:T:A	6.24643e-08	-1.68756e-10	-1.21673
199363250	chr1:199363250:T:C	1.19186e-07	-1.68756e-10	-0.570644
199363301	chr1:199363301:T:C	6.76197e-08	-1.68756e-10	-1.13743
199363473	chr1:199363473:G:T	7.37983e-08	-1.68756e-10	-1.04999
199363749	chr1:199363749:TGTGTTGTTAGG:T	1.18726e-07	-1.68756e-10	-0.574509
199363761	chr1:199363761:G:T	3.06831e-08	-1.35591	-0.571713
199364138	chr1:199364138:T:G	1.18996e-08	-1.72542	-1.1494
199364735	chr1:199364735:G:A	7.27849e-08	-1.68756e-10	-1.06382
199364848	chr1:199364848:T:G	1.15071e-08	-1.74721	-1.16115
199364870	chr1:199364870:A:G	2.09746e-08	-1.45746	-0.850554
199364950	chr1:199364950:T:C	6.22538e-08	-1.68756e-10	-1.22011
199365324	chr1:199365324:G:C	3.75512e-08	-1.72563	-2.62661e-10
199365371	chr1:199365371:G:T	7.6614e-08	-1.68756e-10	-1.01255
199365723	chr1:199365723:C:T	1.07382e-08	-1.76574	-1.21178
199365724	chr1:199365724:G:A	6.54007e-08	-1.68756e-10	-1.1708
199365972	chr1:199365972:T:C	3.43545e-08	-1.36063	-0.453962
199365983	chr1:199365983:GA:G	7.91645e-08	-1.68756e-10	-0.979802
199366217	chr1:199366217:C:A	6.22427e-08	-1.68756e-10	-1.22029
199366314	chr1:199366314:G:C	1.51405e-08	-1.41447	-1.21949
199366319	chr1:199366319:C:G	6.25139e-08	-1.68756e-10	-1.21594
199366391	chr1:199366391:A:G	1.12766e-08	-1.71484	-1.21376
199366518	chr1:199366518:G:C	3.36953e-08	-1.30634	-0.527637
199366595	chr1:199366595:A:T	2.07447e-08	-1.75484	-0.5642
199366855	chr1:199366855:C:A	9.73094e-08	-1.68756e-10	-0.773434
199366976	chr1:199366976:T:C	3.4397e-08	-1.43833	-0.375028
199367118	chr1:199367118:G:A	1.23165e-08	-1.69585	-1.14454
199367373	chr1:199367373:C:T	6.35521e-08	-1.68756e-10	-1.19947
199367554	chr1:199367554:G:T	1.81748e-08	-1.25231	-1.19899
199368964	chr1:199368964:A:G	4.26607e-07	-1.68756e-10	0.704534
199369194	chr1:199369194:A:G	3.27693e-08	-1.34202	-0.519817
199369218	chr1:199369218:T:C	1.83775e-08	-1.41672	-1.02348
199369285	chr1:199369285:G:A	4.26471e-07	-1.68756e-10	0.704215
199369332	chr1:199369332:G:A	2.85156e-08	-1.34518	-0.655696
199369405	chr1:199369405:A:C	2.3246e-08	-1.04137	-1.16383
199369689	chr1:199369689:T:C	6.86898e-08	-1.68756e-10	-1.12173
199369982	chr1:199369982:C:T	3.28667e-08	-1.32487	-0.533997
199370079	chr1:199370079:G:A	1.95315e-08	-1.43103	-0.948268
199370587	chr1:199370587:C:A	1.97415e-08	-1.15383	-1.21477
199370981	chr1:199370981:A:G	3.60366e-08	-1.7668	-2.62661e-10
199371313	chr1:199371313:A:C	9.17133e-08	-1.68756e-10	-0.832662
199371450	chr1:199371450:G:A	1.53883e-08	-1.39716	-1.22056
199371701	chr1:199371701:G:T	1.24744e-08	-1.60799	-1.21966
199372480	chr1:199372480:G:A	3.4155e-08	-1.29695	-0.523468
199372495	chr1:199372495:C:A	3.83142e-08	-1.70551	-2.62661e-10
199372545	chr1:199372545:A:G	1.71926e-07	-1.68756e-10	-0.204264
199372640	chr1:199372640:T:C	7.48517e-08	-1.03582	-2.62661e-10
199373407	chr1:199373407:G:A	2.14687e-08	-1.06422	-1.22052
199373592	chr1:199373592:A:G	2.20659e-07	-1.68756e-10	0.0452883
199373597	chr1:199373597:T:TCATG	7.85562e-08	-1.68756e-10	-0.987515
199374280	chr1:199374280:G:A	1.1888e-07	-1.68756e-10	-0.573213
199374289	chr1:199374289:C:T	1.3109e-07	-1.68756e-10	-0.475445
199374473	chr1:199374473:G:A	7.44895e-08	-1.68756e-10	-1.04067
199374505	chr1:199374505:G:A	6.26636e-08	-1.68756e-10	-1.21355
199374583	chr1:199374583:AAAAG:A	6.22444e-08	-1.68756e-10	-1.22026
199374617	chr1:199374617:C:G	3.89336e-08	-1.68947	-2.62661e-10
199374907	chr1:199374907:G:A	1.64744e-08	-1.3385	-1.21102
199375012	chr1:199375012:A:C	2.19435e-08	-1.76355	-0.499309
199375387	chr1:199375387:C:T	6.08918e-08	-0.0517099	-1.19052
199375526	chr1:199375526:T:C	4.98228e-08	-1.44286	-2.62661e-10
199375929	chr1:199375929:A:G	3.26451e-08	-0.676206	-1.18943
199376110	chr1:199376110:T:A	1.18853e-07	-1.68756e-10	-0.573443
199376294	chr1:199376294:A:T	1.59483e-08	-1.36545	-1.21653
199376392	chr1:199376392:C:T	3.70957e-08	-1.76058	0.0227475
199376709	chr1:199376709:A:G	6.24941e-08	-1.68756e-10	-1.21626
199376903	chr1:199376903:C:A	1.53058e-08	-1.40845	-1.21465
199377255	chr1:199377255:C:A	1.17427e-08	-1.67061	-1.21749
199377377	chr1:199377377:G:A	3.23568e-08	-1.75838	-0.116123
199377446	chr1:199377446:G:T	5.25756e-08	-1.33463	-0.0544431
199377776	chr1:199377776:T:C	9.95313e-08	-1.68756e-10	-0.750857
199377930	chr1:199377930:G:A	7.36051e-08	-1.68756e-10	-1.05261
199377952	chr1:199377952:A:G	6.79302e-08	0.0767125	-1.20956
199378015	chr1:199378015:T:A	4.77175e-08	-1.48603	-2.62661e-10
199378150	chr1:199378150:G:T	6.30422e-08	-1.68756e-10	-1.20753
199378780	chr1:199378780:C:T	1.11628e-08	-1.76765	-1.1711
199378830	chr1:199378830:G:C	7.14471e-08	0.114586	-1.19696
199379007	chr1:199379007:T:TCAAA	1.39558e-07	-1.68756e-10	-0.41285
199379071	chr1:199379071:A:G	7.47691e-08	-1.69834	0.661411
199379095	chr1:199379095:C:A	1.18077e-08	-1.66441	-1.21817
199379292	chr1:199379292:T:G	1.1318e-08	-1.76771	-1.15722
199379790	chr1:199379790:A:C	1.14607e-07	-1.68756e-10	-0.609819
199380250	chr1:199380250:A:G	1.15462e-08	-1.7675	-1.13748
199380292	chr1:199380292:T:C	1.18467e-07	-1.68756e-10	-0.576697
199380751	chr1:199380751:C:T	3.39761e-08	-1.76067	-0.0650052
199381933	chr1:199381933:C:T	1.67723e-08	-1.33338	-1.19822
199382197	chr1:199382197:C:T	1.27223e-08	-1.76376	-1.04422
199382959	chr1:199382959:A:T	1.40301e-07	-1.68756e-10	-0.407543
199383199	chr1:199383199:T:C	1.31743e-07	-1.68756e-10	-0.470476
199383321	chr1:199383321:A:T	4.88357e-08	-1.46287	-2.62661e-10
199384099	chr1:199384099:T:C	3.38288e-08	-1.32098	-0.509033
199384222	chr1:199384222:T:C	1.17697e-08	-1.76704	-1.11876
199384392	chr1:199384392:C:G	8.59362e-08	-1.68756e-10	-0.897725
199384844	chr1:199384844:T:A	3.18237e-08	-1.367	-0.524113
199384906	chr1:199384906:T:C	1.58445e-08	-1.54536	-1.04314
199385221	chr1:199385221:G:A	1.15863e-08	-1.73603	-1.16548
199385343	chr1:199385343:C:T	5.27234e-08	-1.29002	-0.0962554
199385507	chr1:199385507:C:T	3.23533e-08	-1.34799	-0.526627
199385618	chr1:199385618:T:A	5.64989e-08	-1.32091	0.00380349
199385697	chr1:199385697:G:A	3.566e-07	-1.68756e-10	0.525284
199385708	chr1:199385708:C:T	6.72014e-08	-1.68756e-10	-1.14364
199385801	chr1:199385801:C:T	6.92558e-08	-1.68756e-10	-1.11352
199386512	chr1:199386512:C:T	6.27347e-08	-1.68756e-10	-1.21242
199386762	chr1:199386762:A:G	6.25087e-08	-1.68756e-10	-1.21602
199386853	chr1:199386853:G:A	3.4407e-08	-1.30262	-0.510452
199386892	chr1:199386892:T:C	1.81144e-07	-1.68756e-10	-0.152036
199386975	chr1:199386975:C:A	1.15623e-08	-1.76472	-1.13886
199387007	chr1:199387007:A:C	6.80252e-08	0.0717936	-1.20325
199387091	chr1:199387091:G:A	1.56574e-08	-1.38294	-1.21744
199387167	chr1:199387167:T:C	6.22537e-08	-1.68756e-10	-1.22011
199387355	chr1:199387355:G:A	6.51355e-08	0.0187799	-1.19364
199387364	chr1:199387364:G:A	6.62849e-08	0.0351921	-1.19256
199387388	chr1:199387388:A:C	7.3101e-08	-1.68756e-10	-1.05949
199387684	chr1:199387684:G:C	6.29698e-08	-1.68756e-10	-1.20868
199387765	chr1:199387765:C:T	1.29731e-08	-1.76298	-1.02548
199387817	chr1:199387817:G:A	4.82169e-08	-1.47562	-2.62661e-10
199388115	chr1:199388115:A:G	1.12541e-08	-1.76097	-1.16963
199388222	chr1:199388222:T:C	1.28474e-08	-1.76133	-1.03686
199388235	chr1:199388235:T:C	1.27047e-08	-1.75968	-1.04967
199388268	chr1:199388268:G:T	1.19253e-08	-1.72458	-1.14809
199388316	chr1:199388316:G:A	7.48428e-08	-1.68756e-10	-1.03594
199388366	chr1:199388366:G:A	3.13964e-08	-1.76059	-0.144048
199388384	chr1:199388384:C:T	1.9132e-08	-1.17947	-1.2205
199388395	chr1:199388395:T:C	3.77063e-08	-1.7215	-2.62661e-10
199388458	chr1:199388458:G:C	1.19882e-08	-1.76715	-1.10026
199388750	chr1:199388750:A:C	1.18198e-08	-1.76753	-1.11403
199388853	chr1:199388853:C:T	1.18487e-08	-1.76691	-1.1122
199389180	chr1:199389180:C:T	6.14979e-08	-0.0437577	-1.18857
199389203	chr1:199389203:T:G	1.1811e-08	-1.76667	-1.11563
199389293	chr1:199389293:T:C	3.57802e-08	-1.76266	-0.0112786
199389340	chr1:199389340:T:C	1.33979e-07	-1.68756e-10	-0.45365
199389502	chr1:199389502:G:A	1.05577e-07	-1.68756e-10	-0.69189
199389903	chr1:199389903:T:C	6.26485e-08	-1.68756e-10	-1.21379
199389987	chr1:199389987:T:A	8.55475e-08	-1.68756e-10	-0.902258
199390031	chr1:199390031:C:T	1.32975e-08	-1.63121	-1.13255
199390052	chr1:199390052:G:A	2.86236e-08	-1.31985	-0.677247
199390217	chr1:199390217:T:C	6.47924e-08	-1.68756e-10	-1.18014
199390221	chr1:199390221:C:T	1.23788e-07	-1.68756e-10	-0.532759
199390312	chr1:199390312:C:A	1.37874e-08	-1.63231	-1.09526
199390553	chr1:199390553:C:T	1.24344e-07	-1.68756e-10	-0.52828
199390675	chr1:199390675:A:G	1.42658e-08	-1.59489	-1.09857
199390702	chr1:199390702:A:T	2.72686e-08	-1.36566	-0.679931
199390911	chr1:199390911:A:T	7.36608e-08	-1.68756e-10	-1.05186
199390967	chr1:199390967:A:G	1.24452e-08	-1.64048	-1.18951
199391278	chr1:199391278:A:G	6.3396e-08	-1.68756e-10	-1.20193
199391539	chr1:199391539:C:T	8.65054e-08	-1.68756e-10	-0.891124
199391574	chr1:199391574:A:T	6.97462e-08	-1.68756e-10	-1.10647
199391718	chr1:199391718:A:G	1.40593e-08	-1.60516	-1.10288
199391849	chr1:199391849:C:T	1.25323e-08	-1.60576	-1.21726
199391913	chr1:199391913:A:T	7.37867e-08	-1.68756e-10	-1.05015
199392067	chr1:199392067:G:A	1.40002e-08	-1.61127	-1.10099
199392284	chr1:199392284:C:A	6.2453e-08	-1.68756e-10	-1.21692
199392470	chr1:199392470:G:A	1.10542e-08	-1.74702	-1.2015
199392504	chr1:199392504:C:T	6.2455e-08	-1.68756e-10	-1.21688
199392641	chr1:199392641:A:T	9.09768e-08	-1.68756e-10	-0.840725
199392706	chr1:199392706:A:C	1.42497e-08	-1.57564	-1.11895
199392838	chr1:199392838:T:A	1.4333e-07	-1.68756e-10	-0.386178
199392853	chr1:199392853:G:C	7.56446e-08	-1.68756e-10	-1.02528
199392979	chr1:199392979:G:T	2.91893e-08	-1.40906	-0.568469
199393025	chr1:199393025:C:T	1.41829e-08	-1.59291	-1.10638
199393077	chr1:199393077:A:G	1.43318e-07	-1.68756e-10	-0.386261
199393088	chr1:199393088:C:T	1.2883e-08	-1.65071	-1.14471
199393214	chr1:199393214:A:G	4.61573e-08	-0.328562	-1.19071
199393250	chr1:199393250:G:A	9.26822e-08	-1.68756e-10	-0.822153
199393275	chr1:199393275:C:T	1.27216e-08	-1.66486	-1.14317
199393349	chr1:199393349:A:C	6.25822e-08	-1.68756e-10	-1.21485
199393355	chr1:199393355:G:A	1.2608e-08	-1.62068	-1.19631
199393390	chr1:199393390:T:C	1.36311e-08	-1.60172	-1.13725
199393609	chr1:199393609:G:A	1.82792e-08	-1.66695	-0.778614
199393681	chr1:199393681:G:A	6.89715e-08	-1.68756e-10	-1.11764
199393692	chr1:199393692:C:T	3.50773e-08	-0.573542	-1.22023
199393721	chr1:199393721:G:T	6.9787e-08	-1.68756e-10	-1.10588
199393833	chr1:199393833:A:G	1.37727e-08	-1.61707	-1.11158
199394010	chr1:199394010:C:T	4.30611e-08	-0.40628	-1.18243
199394201	chr1:199394201:C:T	1.24039e-08	-1.66974	-1.16358
199394289	chr1:199394289:A:G	6.97915e-08	-1.68756e-10	-1.10582
199394414	chr1:199394414:G:A	9.47922e-08	-1.68756e-10	-0.799643
199394559	chr1:199394559:A:C	6.66124e-08	-1.68756e-10	-1.15244
199395200	chr1:199395200:C:T	6.32372e-08	-1.68756e-10	-1.20444
199395386	chr1:199395386:A:T	7.49696e-08	-1.68756e-10	-1.03425
199395442	chr1:199395442:T:A	4.70395e-07	-1.68756e-10	0.802243
199395551	chr1:199395551:TAA:T	4.87475e-08	-1.46468	-2.62661e-10
199395592	chr1:199395592:G:A	1.43245e-07	-1.68756e-10	-0.386775
199395874	chr1:199395874:A:G	4.59305e-08	-0.64937	-0.87483
199396223	chr1:199396223:C:T	6.69267e-08	-1.68756e-10	-1.14773
199396599	chr1:199396599:T:C	4.04112e-08	-1.76063	0.108413
199396704	chr1:199396704:C:A	6.55191e-08	-1.68756e-10	-1.16899
199396744	chr1:199396744:A:G	2.8598e-08	-1.38875	-0.609245
199396884	chr1:199396884:T:G	1.2067e-07	-1.68756e-10	-0.558272
199397123	chr1:199397123:G:C	2.80709e-08	-1.35548	-0.661122
199397152	chr1:199397152:G:A	2.87452e-08	-1.31495	-0.677912
199397184	chr1:199397184:A:G	1.02659e-07	-1.68756e-10	-0.719915
199397372	chr1:199397372:A:G	6.96858e-08	-1.68756e-10	-1.10733
199397408	chr1:199397408:C:T	2.86886e-08	-1.37259	-0.622242
199397510	chr1:199397510:C:T	2.01666e-08	-1.21611	-1.13119
199397945	chr1:199397945:T:C	1.20332e-07	-1.68756e-10	-0.561075
199398054	chr1:199398054:A:G	7.06493e-08	-1.68756e-10	-1.0936
199398183	chr1:199398183:C:T	7.70876e-08	-1.68756e-10	-1.00639
199398301	chr1:199398301:C:G	1.20051e-07	-1.68756e-10	-0.563416
199398839	chr1:199398839:G:A	4.53254e-08	-1.46927	-0.0681905
199398978	chr1:199398978:C:A	2.67672e-08	-1.49386	-0.570292
199399081	chr1:199399081:A:T	1.17548e-07	-1.68756e-10	-0.584483
199399222	chr1:199399222:A:G	4.54473e-08	-1.48019	-0.0545843
199399422	chr1:199399422:G:A	9.26855e-08	-1.68756e-10	-0.822118
199399478	chr1:199399478:C:A	2.93039e-08	-1.32981	-0.643802
199399755	chr1:199399755:G:T	4.51147e-08	-1.46875	-0.0733707
199399970	chr1:199399970:C:G	4.02906e-08	-1.65521	-2.62661e-10
199399997	chr1:199399997:G:T	2.22326e-08	-1.41117	-0.838606
199400086	chr1:199400086:GA:G	3.14524e-08	-1.4986	-0.404253
199400139	chr1:199400139:G:GAAT	6.60074e-08	-1.68756e-10	-1.16156
199400270	chr1:199400270:C:T	1.16863e-07	-0.590324	-2.62661e-10
199400287	chr1:199400287:GTGTGTA:G	1.52408e-08	-1.58217	-1.04519
199400405	chr1:199400405:C:A	2.51541e-08	-1.53408	-0.592231
199400747	chr1:199400747:G:A	1.68428e-08	-1.67166	-0.85575
199400884	chr1:199400884:G:A	5.03557e-08	-0.271875	-1.16034
199401091	chr1:199401091:C:T	1.10136e-08	-1.73318	-1.21903
199401145	chr1:199401145:A:G	1.48022e-08	-1.5385	-1.11806
199401165	chr1:199401165:C:T	2.14718e-08	-1.45763	-0.826961
199401211	chr1:199401211:G:A	2.17859e-08	-1.4282	-0.841869
199401657	chr1:199401657:T:C	6.88864e-08	-1.68756e-10	-1.11887
199402307	chr1:199402307:T:C	6.97779e-08	-1.68756e-10	-1.10601
199402670	chr1:199402670:T:C	7.13398e-08	-1.08388	-2.62661e-10
199402750	chr1:199402750:G:A	2.08358e-08	-1.44419	-0.870468
199402884	chr1:199402884:TTAATTC:T	8.55449e-08	0.221063	-1.12335
199402905	chr1:199402905:G:C	2.06975e-08	-1.45951	-0.861809
199403312	chr1:199403312:C:T	2.83824e-08	-1.31156	-0.694005
199403317	chr1:199403317:A:G	2.63546e-08	-1.51772	-0.561972
199403494	chr1:199403494:C:T	7.66744e-08	-1.68756e-10	-1.01176
199403605	chr1:199403605:G:A	1.43381e-07	-1.68756e-10	-0.385821
199404194	chr1:199404194:T:C	6.97951e-08	-1.68756e-10	-1.10577
199404224	chr1:199404224:G:A	3.05893e-08	-0.734291	-1.19639
199404230	chr1:199404230:C:T	1.39048e-08	-1.49897	-1.22012
199404406	chr1:199404406:C:T	2.78938e-08	-1.32908	-0.693848
199404415	chr1:199404415:G:A	2.17694e-08	-1.40902	-0.861809
199404546	chr1:199404546:G:T	3.00378e-08	-1.76714	-0.181733
199404588	chr1:199404588:T:C	1.28834e-08	-1.60811	-1.18728
199404738	chr1:199404738:T:C	2.11913e-08	-1.25368	-1.04406
199405179	chr1:199405179:G:A	2.85173e-08	-1.01846	-0.982358
199405246	chr1:199405246:G:A	5.81779e-08	-1.74505	0.457226
199405360	chr1:199405360:C:A	1.33644e-08	-1.62917	-1.12956
199405568	chr1:199405568:A:G	3.10099e-08	-1.52736	-0.389665
199405892	chr1:199405892:G:A	3.17643e-08	-1.52726	-0.365725
199406002	chr1:199406002:G:C	6.60286e-08	-1.68756e-10	-1.16124
199406151	chr1:199406151:T:C	8.30632e-08	-1.68756e-10	-0.931729
199406214	chr1:199406214:T:C	2.8964e-08	-1.5226	-0.462679
199406347	chr1:199406347:G:A	2.07623e-08	-1.46523	-0.852964
199406573	chr1:199406573:A:C	4.58889e-08	-1.71277	0.187666
199406646	chr1:199406646:G:C	5.08968e-08	-1.42153	-2.62661e-10
199406709	chr1:199406709:G:T	1.49902e-08	-1.62589	-1.01804
199406737	chr1:199406737:T:C	3.82538e-08	-1.70709	-2.62661e-10
199407242	chr1:199407242:C:T	4.83042e-08	-1.47381	-2.62661e-10
199407653	chr1:199407653:A:C	2.15546e-08	-1.45122	-0.829522
199407787	chr1:199407787:C:T	2.15448e-08	-1.45645	-0.824742
199407872	chr1:199407872:A:C	2.75321e-08	-0.993556	-1.04242
199407986	chr1:199407986:C:T	3.01417e-08	-0.771115	-1.1743
199408303	chr1:199408303:A:G	3.52852e-07	-1.68756e-10	0.514719
199408547	chr1:199408547:G:A	1.82646e-08	-1.46294	-0.983428
199408875	chr1:199408875:T:C	1.912e-08	-1.52928	-0.871313
199409084	chr1:199409084:C:T	2.36726e-08	-1.01056	-1.17645
199409497	chr1:199409497:T:C	2.73929e-08	-1.34794	-0.693104
199409505	chr1:199409505:A:C	4.02964e-08	-0.674665	-0.980403
199409627	chr1:199409627:C:T	6.24361e-08	-1.68756e-10	-1.21719
199409677	chr1:199409677:G:A	1.02209e-06	-1.68756e-10	1.57827
199409783	chr1:199409783:A:G	7.76955e-08	-1.68756e-10	-0.998533
199410034	chr1:199410034:GA:G	1.94321e-07	-1.68756e-10	-0.0818182
199410312	chr1:199410312:C:T	2.66176e-08	-1.33407	-0.735691
199410480	chr1:199410480:G:C	2.56547e-08	-1.01541	-1.09119
199410686	chr1:199410686:C:T	7.05728e-08	-1.68756e-10	-1.09469
199411270	chr1:199411270:G:A	6.01313e-08	-0.198974	-1.05583
199411925	chr1:199411925:T:A	2.17047e-07	-1.68756e-10	0.0287859
199411965	chr1:199411965:T:C	1.09456e-08	-1.74492	-1.21347
199412192	chr1:199412192:C:T	3.16875e-08	-1.55601	-0.339394
199412446	chr1:199412446:A:G	3.10184e-08	-1.53158	-0.385168
199412483	chr1:199412483:A:C	4.83349e-08	-1.05749	-0.415691
199412736	chr1:199412736:A:G	2.86854e-08	-0.815977	-1.17897
199413092	chr1:199413092:G:A	1.44957e-07	-1.68756e-10	-0.374892
199413734	chr1:199413734:A:C	7.00349e-08	-1.68756e-10	-1.10234
199413885	chr1:199413885:T:C	1.83601e-08	-1.45711	-0.98404
199413937	chr1:199413937:AAC:A	7.6368e-08	-1.68756e-10	-1.01577
199414405	chr1:199414405:C:T	1.85391e-08	-1.44703	-0.984424
199414536	chr1:199414536:T:C	1.74091e-08	-1.48673	-1.0076
199414734	chr1:199414734:A:G	1.81055e-08	-1.46701	-0.988107
199414903	chr1:199414903:T:C	1.83638e-08	-1.53228	-0.908663
199415285	chr1:199415285:G:A	1.79856e-08	-1.47486	-0.986898
199415457	chr1:199415457:C:A	2.34641e-07	-1.68756e-10	0.106728
199415632	chr1:199415632:C:T	6.85829e-08	-1.68756e-10	-1.12329
199415732	chr1:199415732:G:A	1.47725e-08	-1.60456	-1.054
199415869	chr1:199415869:T:A	1.81807e-08	-1.482	-0.96897
199415876	chr1:199415876:T:A	1.84276e-08	-1.47168	-0.965797
199415931	chr1:199415931:G:A	3.86386e-08	-1.69708	-2.62661e-10
199416364	chr1:199416364:A:G	1.77536e-08	-1.48785	-0.986898
199416397	chr1:199416397:C:T	6.33085e-08	-1.68756e-10	-1.20331
199416513	chr1:199416513:C:T	1.83516e-08	-1.46743	-0.974183
199416653	chr1:199416653:C:A	7.06388e-08	-1.68756e-10	-1.09375
199416706	chr1:199416706:A:G	1.83331e-08	-1.48492	-0.957703
199416708	chr1:199416708:A:G	1.17416e-07	-1.68756e-10	-0.585606
199416762	chr1:199416762:A:T	1.7709e-08	-1.49173	-0.985525
199416789	chr1:199416789:T:C	1.70076e-08	-1.67847	-0.839199
199416848	chr1:199416848:G:A	1.17568e-07	-1.68756e-10	-0.584317
199416938	chr1:199416938:A:G	1.93181e-08	-1.54258	-0.847707
199417282	chr1:199417282:C:T	5.25776e-08	-0.325615	-1.06342
199417313	chr1:199417313:T:C	2.63983e-08	-1.3859	-0.692129
199417752	chr1:199417752:T:C	2.94417e-08	-0.751517	-1.2174
199417882	chr1:199417882:A:G	7.15798e-08	-1.68756e-10	-1.08052
199418030	chr1:199418030:C:T	3.71705e-08	-0.694085	-1.04173
199418177	chr1:199418177:G:C	2.76019e-08	-1.35214	-0.681305
199418368	chr1:199418368:T:C	7.30322e-08	-1.68756e-10	-1.06043
199418416	chr1:199418416:T:C	7.19462e-08	-1.68756e-10	-1.07541
199418857	chr1:199418857:T:C	6.42855e-08	-1.68756e-10	-1.188
199419084	chr1:199419084:G:C	1.7658e-07	-0.177556	-2.62661e-10
199419142	chr1:199419142:G:A	2.18333e-07	-1.68756e-10	0.0346922
199419212	chr1:199419212:T:C	2.22949e-07	-1.68756e-10	0.0556148
199419836	chr1:199419836:C:A	1.14183e-08	-1.76572	-1.15039
199421226	chr1:199421226:G:A	6.53103e-08	-1.68756e-10	-1.17218
199422095	chr1:199422095:A:G	1.86683e-08	-1.5604	-0.864106
199422377	chr1:199422377:T:C	1.08662e-08	-1.75385	-1.21182
199422632	chr1:199422632:G:A	6.95099e-08	-1.68756e-10	-1.10986
199422940	chr1:199422940:T:C	2.68561e-08	-1.36538	-0.695452
199423063	chr1:199423063:G:A	5.56783e-08	-1.33174	-2.62661e-10
199423146	chr1:199423146:C:A	1.72718e-08	-1.68664	-0.815613
199423395	chr1:199423395:A:G	6.63262e-08	-1.68756e-10	-1.15674
199423614	chr1:199423614:A:T	6.53106e-08	-1.68756e-10	-1.17218
199424033	chr1:199424033:A:C	1.93962e-07	-1.68756e-10	-0.0836691
199424550	chr1:199424550:A:C	1.13704e-08	-1.7486	-1.17172
199424977	chr1:199424977:A:C	1.14897e-07	-1.68756e-10	-0.607291
199425107	chr1:199425107:A:G	1.13478e-07	-1.68756e-10	-0.619725
199425311	chr1:199425311:C:T	8.31457e-08	-1.68756e-10	-0.930736
199425454	chr1:199425454:C:T	2.59491e-08	-0.894668	-1.20053
199425543	chr1:199425543:T:A	6.98385e-08	-1.68756e-10	-1.10514
199425650	chr1:199425650:G:A	1.92115e-08	-1.52184	-0.873981
199425824	chr1:199425824:T:C	1.94656e-08	-1.53037	-0.852309
199425968	chr1:199425968:C:A	2.2621e-08	-1.04052	-1.19193
199425970	chr1:199425970:G:GA	6.90834e-08	-1.68756e-10	-1.11602
199426291	chr1:199426291:T:A	6.3802e-08	-1.68756e-10	-1.19555
199426614	chr1:199426614:C:T	1.90616e-08	-1.52496	-0.878693
199426625	chr1:199426625:C:T	2.3171e-08	-1.04046	-1.16797
199427045	chr1:199427045:C:G	6.33425e-08	-1.68756e-10	-1.20277
199427150	chr1:199427150:A:G	2.63739e-08	-0.86867	-1.21028
199427284	chr1:199427284:T:C	1.83234e-08	-1.55101	-0.892142
199427315	chr1:199427315:A:G	1.90965e-08	-1.53313	-0.868699
199427346	chr1:199427346:G:A	2.24683e-07	-1.68756e-10	0.0633615
199427466	chr1:199427466:G:A	6.409e-08	-1.68756e-10	-1.19104
199427552	chr1:199427552:G:A	1.42151e-08	-1.73112	-0.96591
199427729	chr1:199427729:C:T	1.62368e-08	-1.71462	-0.849425
199427821	chr1:199427821:C:T	6.56028e-08	-1.68756e-10	-1.16771
199427829	chr1:199427829:A:G	1.82862e-08	-1.57481	-0.870376
199427911	chr1:199427911:T:C	1.87865e-08	-1.5532	-0.864993
199428038	chr1:199428038:A:G	6.91246e-08	-1.68756e-10	-1.11542
199428082	chr1:199428082:A:G	1.3704e-07	-0.431056	-2.62661e-10
199428122	chr1:199428122:A:G	4.2086e-08	-0.479542	-1.13207
199428470	chr1:199428470:A:T	1.82189e-08	-1.46308	-0.985784
199428518	chr1:199428518:A:G	1.72043e-08	-1.49447	-1.0117
199428525	chr1:199428525:C:T	2.34622e-07	-1.68756e-10	0.106644
199428526	chr1:199428526:A:G	1.7917e-08	-1.47955	-0.986024
199428602	chr1:199428602:AG:A	1.11472e-08	-1.75119	-1.18895
199428647	chr1:199428647:A:G	1.71427e-08	-1.50286	-1.0069
199428670	chr1:199428670:TCAA:T	3.34556e-08	-0.856041	-0.985069
199428835	chr1:199428835:T:A	2.32811e-07	-1.68756e-10	0.0988979
199429475	chr1:199429475:T:G	6.61241e-08	-1.68756e-10	-1.1598
199429714	chr1:199429714:TA:T	6.72753e-08	-1.68756e-10	-1.14254
199429948	chr1:199429948:C:T	7.83771e-08	-1.68756e-10	-0.989797
199430292	chr1:199430292:A:C	6.98559e-08	-1.68756e-10	-1.1049
199430374	chr1:199430374:A:G	6.22834e-08	-1.68756e-10	-1.21963
199430666	chr1:199430666:A:G	2.68202e-08	-1.378	-0.684179
199431341	chr1:199431341:G:A	6.9862e-08	-1.68756e-10	-1.10481
199431637	chr1:199431637:C:T	2.59122e-07	-1.68756e-10	0.205968
199431814	chr1:199431814:T:C	1.89604e-08	-1.53643	-0.872544
199431835	chr1:199431835:G:C	1.78252e-07	-1.68756e-10	-0.168129
199431857	chr1:199431857:T:C	6.38021e-08	-1.68756e-10	-1.19554
199432256	chr1:199432256:CTTAA:C	6.82253e-08	-1.68756e-10	-1.12851
199432567	chr1:199432567:T:C	6.72785e-08	-0.381462	-0.761028
199432935	chr1:199432935:G:A	7.35526e-08	-1.05333	-2.62661e-10
199432942	chr1:199432942:AATT:A	3.6006e-08	-1.76764	-2.62661e-10
199432970	chr1:199432970:A:G	2.16704e-07	-1.68756e-10	0.0272009
199433403	chr1:199433403:A:C	2.7012e-08	-1.36126	-0.693784
199433884	chr1:199433884:G:A	1.69774e-08	-1.48515	-1.0343
199434217	chr1:199434217:G:A	6.6628e-08	-1.68756e-10	-1.1522
199434805	chr1:199434805:G:C	6.5322e-08	-1.68756e-10	-1.172
199434827	chr1:199434827:T:C	1.72798e-08	-1.67528	-0.826513
199434898	chr1:199434898:AGCTCAAATGT:A	1.84839e-08	-1.46621	-0.968214
199434899	chr1:199434899:G:A	6.45527e-08	-1.68756e-10	-1.18385
199435174	chr1:199435174:C:T	7.63646e-08	-1.68756e-10	-1.01581
199435608	chr1:199435608:T:C	1.33804e-07	-1.68756e-10	-0.45495
199435724	chr1:199435724:T:C	7.05639e-08	-1.68756e-10	-1.09481
199435772	chr1:199435772:T:C	2.27175e-07	-1.68756e-10	0.0743886
199435926	chr1:199435926:C:T	6.41647e-08	-1.68756e-10	-1.18988
199435998	chr1:199435998:T:C	1.66785e-08	-1.54296	-0.994253
199436509	chr1:199436509:T:C	1.62514e-08	-1.57174	-0.991413
199437050	chr1:199437050:TG:T	6.45165e-08	-0.429259	-0.75515
199437507	chr1:199437507:T:G	2.23329e-07	-1.68756e-10	0.0573156
199437682	chr1:199437682:T:G	6.23574e-08	-1.68756e-10	-1.21845
199437738	chr1:199437738:T:C	3.96933e-08	-1.67015	-2.62661e-10
199438005	chr1:199438005:T:C	2.04047e-08	-1.24874	-1.08682
199438139	chr1:199438139:C:T	6.07575e-08	-0.346979	-0.89746
199438149	chr1:199438149:A:C	9.25679e-08	-0.823388	-2.62661e-10
199438384	chr1:199438384:T:C	2.3312e-08	-1.10404	-1.09832
199438438	chr1:199438438:C:T	7.16552e-08	-1.68756e-10	-1.07946
199438718	chr1:199438718:A:G	1.88259e-07	-0.113513	-2.62661e-10
199438870	chr1:199438870:AG:A	1.89529e-08	-1.4555	-0.95387
199438925	chr1:199438925:C:A	7.63444e-08	-1.68756e-10	-1.01607
199439204	chr1:199439204:T:C	5.40822e-08	-0.359356	-1.00147
199439226	chr1:199439226:A:T	7.32283e-08	-1.68756e-10	-1.05775
199439340	chr1:199439340:A:T	7.19039e-08	-1.68756e-10	-1.076
199439472	chr1:199439472:G:A	6.3299e-08	-1.68756e-10	-1.20346
199439545	chr1:199439545:C:G	6.37891e-08	-1.68756e-10	-1.19575
199439864	chr1:199439864:T:C	1.20468e-07	-0.428359	-0.13159
199440033	chr1:199440033:C:T	8.08992e-08	-0.912938	-0.045188
199440187	chr1:199440187:A:G	7.78554e-08	-1.68756e-10	-0.996476
199441002	chr1:199441002:C:G	1.65471e-08	-1.46649	-1.07863
199441011	chr1:199441011:T:C	1.46923e-07	-1.68756e-10	-0.361418
199441012	chr1:199441012:A:T	8.07859e-08	-1.68756e-10	-0.959528
199441013	chr1:199441013:T:A	8.06575e-08	-1.68756e-10	-0.961118
199441402	chr1:199441402:T:TA	9.90369e-08	-1.68756e-10	-0.755837
199442297	chr1:199442297:C:G	1.66186e-08	-1.46342	-1.07739
199442304	chr1:199442304:G:A	6.22431e-08	-1.68756e-10	-1.22028
199442381	chr1:199442381:T:C	6.41303e-08	-1.68756e-10	-1.19041
199442536	chr1:199442536:T:C	2.63264e-08	-1.39727	-0.683493
199442679	chr1:199442679:C:T	1.59812e-08	-1.5017	-1.07821
199443047	chr1:199443047:A:G	1.58251e-08	-1.51107	-1.07866
199443100	chr1:199443100:C:T	7.22259e-08	-1.68756e-10	-1.07153
199443216	chr1:199443216:C:T	4.07836e-07	-1.68756e-10	0.659536
199443327	chr1:199443327:T:C	2.40829e-07	-1.68756e-10	0.132756
199443403	chr1:199443403:C:T	7.1696e-08	-1.68756e-10	-1.0789
199443914	chr1:199443914:T:C	2.45438e-08	-1.04474	-1.10613
199443997	chr1:199443997:C:T	5.18115e-08	-0.431968	-0.971749
199444532	chr1:199444532:T:C	6.94139e-08	-1.68756e-10	-1.11124
199444770	chr1:199444770:C:T	1.5836e-08	-1.51002	-1.07903
199445066	chr1:199445066:T:C	7.50556e-08	-1.68756e-10	-1.0331
199445072	chr1:199445072:G:A	1.55973e-08	-1.51229	-1.09195
199445502	chr1:199445502:T:C	9.81794e-08	-1.68756e-10	-0.764533
199445551	chr1:199445551:G:A	5.35202e-08	-1.37127	-2.62661e-10
199445751	chr1:199445751:T:G	1.08708e-08	-1.75238	-1.21286
199445773	chr1:199445773:C:T	1.43993e-08	-1.47973	-1.20443
199446229	chr1:199446229:A:T	3.15794e-08	-1.14225	-0.756571
199446309	chr1:199446309:A:G	6.93548e-08	-1.68756e-10	-1.11209
199446352	chr1:199446352:C:T	2.44426e-08	-1.45786	-0.697145
199447417	chr1:199447417:C:T	3.64454e-08	-1.75551	-2.62661e-10
199447481	chr1:199447481:C:T	2.58256e-08	-1.41293	-0.687036
199447917	chr1:199447917:T:C	6.38396e-08	-1.68756e-10	-1.19496
199448364	chr1:199448364:A:G	1.59877e-08	-1.69948	-0.880032
199448386	chr1:199448386:C:T	4.60314e-07	-1.68756e-10	0.780579
199448416	chr1:199448416:C:T	1.60045e-08	-1.69981	-0.87865
199448453	chr1:199448453:T:G	7.24713e-08	-0.214511	-0.853628
199448459	chr1:199448459:A:G	2.92694e-08	-0.858711	-1.11608
199448575	chr1:199448575:C:A	4.44879e-07	-1.68756e-10	0.746473
199449515	chr1:199449515:G:A	6.44474e-08	-1.18548	-2.62661e-10
199449798	chr1:199449798:T:C	8.86211e-08	-0.059484	-0.807476
199450038	chr1:199450038:T:C	4.43819e-07	-1.68756e-10	0.744088
199450233	chr1:199450233:T:TGTA	2.82365e-08	-1.37692	-0.633801
199450298	chr1:199450298:T:C	7.94933e-08	-0.975658	-2.62661e-10
199450529	chr1:199450529:T:C	5.20801e-08	-0.226701	-1.17185
199450807	chr1:199450807:G:A	2.3026e-08	-1.44955	-0.765154
199450937	chr1:199450937:G:A	2.34598e-08	-1.4407	-0.755344
199451881	chr1:199451881:A:G	1.83829e-08	-1.56825	-0.871658
199452293	chr1:199452293:G:A	2.75625e-08	-1.34854	-0.686328
199452729	chr1:199452729:G:C	3.75255e-08	-1.72631	-2.62661e-10
199452872	chr1:199452872:C:T	1.03182e-07	0.0629944	-0.777826
199453652	chr1:199453652:A:C	4.8396e-08	-1.47191	-2.62661e-10
199455264	chr1:199455264:G:C	1.18259e-08	-1.66198	-1.21906
199455301	chr1:199455301:C:G	2.63635e-08	-0.994493	-1.08486
199455374	chr1:199455374:A:G	1.16828e-08	-1.68282	-1.21039
199455561	chr1:199455561:C:T	1.18814e-08	-1.6677	-1.20866
199455662	chr1:199455662:G:A	2.6531e-08	-1.31879	-0.754232
199455697	chr1:199455697:TTGAAAAGTAGTC:T	1.17749e-08	-1.68263	-1.20273
199455723	chr1:199455723:G:A	6.9469e-08	-1.68756e-10	-1.11045
199455762	chr1:199455762:C:A	1.15625e-08	-1.69363	-1.20993
199455936	chr1:199455936:T:A	4.8553e-08	-0.640739	-0.827935
199456023	chr1:199456023:T:C	2.65665e-08	-1.32653	-0.745147
199456180	chr1:199456180:C:G	5.26663e-08	-0.519383	-0.86797
199456515	chr1:199456515:C:T	2.37127e-07	0.863086	-0.745819
199456632	chr1:199456632:G:A	6.49889e-07	1.12547	-2.62661e-10
199456678	chr1:199456678:T:C	2.07764e-08	-1.13671	-1.1808
199457091	chr1:199457091:C:A	1.6501e-07	0.876234	-1.12156
199457232	chr1:199457232:C:T	8.24296e-08	0.268989	-1.20837
199457901	chr1:199457901:C:A	4.44803e-07	-1.68756e-10	0.746302
199458012	chr1:199458012:G:A	2.69948e-08	-0.860502	-1.19518
199458065	chr1:199458065:A:G	2.73645e-08	-0.84783	-1.19425
199458193	chr1:199458193:T:C	7.58795e-08	-0.549802	-0.472382
199458277	chr1:199458277:C:G	6.23172e-08	-1.68756e-10	-1.21909
199458337	chr1:199458337:A:T	6.24578e-08	-1.68756e-10	-1.21684
199458343	chr1:199458343:T:C	3.61199e-08	-1.76449	-2.62661e-10
199458645	chr1:199458645:G:A	1.87637e-08	-1.20112	-1.21829
199459075	chr1:199459075:T:A	8.37792e-08	-1.68756e-10	-0.923145
199459121	chr1:199459121:C:T	1.14609e-08	-1.72408	-1.18831
199459431	chr1:199459431:T:C	7.00818e-08	-1.68756e-10	-1.10167
199459503	chr1:199459503:G:C	1.73405e-07	0.490687	-0.686386
199460326	chr1:199460326:G:C	4.79141e-07	-1.68756e-10	0.820666
199460381	chr1:199460381:G:A	1.23192e-08	-1.67417	-1.166
199460447	chr1:199460447:ATAAAC:A	1.15158e-08	-1.6943	-1.21331
199460620	chr1:199460620:T:A	1.54343e-08	-1.417	-1.19774
199460629	chr1:199460629:G:A	6.37166e-08	-1.68756e-10	-1.19688
199460640	chr1:199460640:T:G	1.93088e-07	-1.68756e-10	-0.0881846
199460960	chr1:199460960:C:T	8.20221e-08	-1.68756e-10	-0.944341
199460962	chr1:199460962:C:A	2.367e-07	-1.68756e-10	0.115464
199461160	chr1:199461160:T:C	1.33632e-08	-1.64326	-1.11557
199461249	chr1:199461249:T:C	3.68283e-08	-1.37772	-0.367346
199461649	chr1:199461649:T:C	4.75725e-08	-0.523319	-0.965755
199461993	chr1:199461993:T:C	2.10747e-08	-1.18347	-1.11979
199462217	chr1:199462217:A:G	6.64167e-08	-1.15538	-2.62661e-10
199462253	chr1:199462253:A:T	3.5647e-08	-1.39405	-0.383612
199462267	chr1:199462267:T:G	2.26206e-07	-1.68756e-10	0.0701161
199462531	chr1:199462531:A:C	1.19147e-08	-1.65307	-1.22048
199462650	chr1:199462650:G:C	2.39571e-08	-1.10273	-1.07234
199463515	chr1:199463515:T:A	3.87313e-08	-1.69468	-2.62661e-10
199463736	chr1:199463736:A:C	2.1086e-08	-1.50567	-0.797052
199463825	chr1:199463825:A:G	3.62074e-08	-1.76207	-2.62661e-10
199464007	chr1:199464007:A:G	3.5425e-08	-1.36088	-0.423031
199464163	chr1:199464163:C:T	1.17962e-08	-1.74501	-1.13855
199464541	chr1:199464541:G:A	2.249e-07	-1.68756e-10	0.0643253
199464705	chr1:199464705:G:A	7.18452e-08	-1.68756e-10	-1.07682
199464746	chr1:199464746:A:G	1.10888e-08	-1.74322	-1.20217
199464940	chr1:199464940:T:C	2.19895e-08	-1.64305	-0.617714
199464967	chr1:199464967:C:T	3.57676e-08	-1.45337	-0.320915
199465117	chr1:199465117:T:C	2.53234e-08	-1.07656	-1.04304
199465311	chr1:199465311:G:A	2.48773e-08	-1.09005	-1.04732
199465331	chr1:199465331:G:A	3.67652e-08	-1.44148	-0.305294
199465409	chr1:199465409:C:T	2.50984e-08	-1.05978	-1.06875
199465422	chr1:199465422:AGAAAGGTAGGC:A	1.20139e-08	-1.64992	-1.21534
199465427	chr1:199465427:G:A	1.86124e-07	0.431368	-0.556285
199465434	chr1:199465434:G:A	2.19948e-07	-1.68756e-10	0.0420613
199465462	chr1:199465462:C:T	3.64654e-08	-1.50929	-0.245677
199465632	chr1:199465632:T:G	8.10593e-08	-0.373297	-0.582852
199465750	chr1:199465750:A:T	2.51356e-08	-1.10006	-1.02699
199465941	chr1:199465941:C:T	1.10061e-08	-1.76359	-1.18929
199466649	chr1:199466649:G:A	6.45115e-08	-1.18449	-2.62661e-10
199467014	chr1:199467014:T:C	2.1998e-07	-0.458567	0.500771
199467512	chr1:199467512:G:A	4.17342e-08	-0.649767	-0.970242
199467542	chr1:199467542:A:G	6.49564e-08	-1.68756e-10	-1.17761
199467633	chr1:199467633:T:C	2.56291e-07	-0.397191	0.592175
199467671	chr1:199467671:G:A	1.31748e-08	-1.55371	-1.21932
199467785	chr1:199467785:T:A	1.36382e-08	-1.51793	-1.22053
199468131	chr1:199468131:T:G	3.81321e-08	-0.694271	-1.016
199468232	chr1:199468232:G:C	1.98073e-07	-1.68756e-10	-0.0626923
199468329	chr1:199468329:T:C	1.0655e-07	-1.68756e-10	-0.682718
199468590	chr1:199468590:A:C	2.41635e-07	-1.68756e-10	0.136098
199468632	chr1:199468632:T:G	1.11639e-08	-1.73081	-1.20783
199468735	chr1:199468735:G:T	1.15363e-07	-1.68756e-10	-0.603249
199468934	chr1:199468934:G:A	6.50469e-08	-1.68756e-10	-1.17622
199469085	chr1:199469085:A:G	3.81565e-08	-0.702672	-1.00696
199469176	chr1:199469176:G:A	4.12255e-07	0.606518	0.0637947
199469210	chr1:199469210:CA:C	3.8304e-08	-0.694564	-1.01121
199469283	chr1:199469283:C:T	8.12301e-08	-1.68756e-10	-0.954044
199471146	chr1:199471146:A:G	1.60831e-08	-1.43768	-1.13589
199471603	chr1:199471603:A:G	6.01147e-08	-1.25508	-2.62661e-10
199471790	chr1:199471790:T:C	4.78004e-08	-1.4843	-2.62661e-10
199471855	chr1:199471855:G:A	8.02371e-08	-0.454091	-0.512253
199471867	chr1:199471867:A:G	6.54595e-08	-1.68756e-10	-1.1699
199471903	chr1:199471903:T:G	1.19004e-08	-1.65667	-1.21808
199472047	chr1:199472047:G:T	4.77013e-08	-0.687567	-0.798805
199472048	chr1:199472048:C:A	4.77304e-08	-0.686769	-0.798992
199472124	chr1:199472124:A:G	1.53556e-08	-1.66498	-0.954875
199472246	chr1:199472246:T:C	3.75433e-08	-0.722489	-1.00335
199472481	chr1:199472481:T:G	4.49318e-08	-0.81796	-0.728225
199472650	chr1:199472650:C:T	1.01493e-07	-1.68756e-10	-0.73134
199472846	chr1:199472846:C:T	4.69427e-08	-0.709049	-0.793354
199472937	chr1:199472937:T:C	2.43336e-08	-0.940959	-1.21851
199473184	chr1:199473184:G:A	3.30478e-07	0.493179	-0.0439684
199473219	chr1:199473219:G:A	2.49278e-08	-1.61973	-0.515619
199473427	chr1:199473427:A:C	2.47458e-07	-0.523498	0.683409
199473530	chr1:199473530:T:C	2.60797e-08	-0.869904	-1.22027
199473582	chr1:199473582:G:A	1.20112e-08	-1.64676	-1.21873
199473651	chr1:199473651:T:C	4.72165e-08	-0.717971	-0.778616
199473807	chr1:199473807:C:T	1.56613e-08	-1.39416	-1.20598
199473997	chr1:199473997:C:T	7.00914e-08	-1.10153	-2.62661e-10
199474193	chr1:199474193:G:A	1.53739e-08	-1.42599	-1.19267
199474369	chr1:199474369:CTG:C	2.49888e-08	-0.912342	-1.22056
199474522	chr1:199474522:A:G	1.98073e-07	-1.68756e-10	-0.0626923
199474774	chr1:199474774:C:T	3.12295e-08	-1.44594	-0.464024
199475023	chr1:199475023:G:A	3.82259e-08	-0.785301	-0.922515
199475033	chr1:199475033:C:T	2.65796e-08	-1.44967	-0.621518
199475310	chr1:199475310:T:C	7.66671e-08	-1.68756e-10	-1.01186
199475333	chr1:199475333:G:A	6.65069e-08	-0.428236	-0.725788
199475409	chr1:199475409:T:C	6.68898e-08	-1.14828	-2.62661e-10
199475509	chr1:199475509:T:C	1.65845e-08	-1.60558	-0.937274
199475851	chr1:199475851:G:A	6.62447e-08	-0.415327	-0.742647
199475952	chr1:199475952:T:C	1.22196e-08	-1.62852	-1.21977
199476087	chr1:199476087:A:C	8.50987e-08	-1.68756e-10	-0.907518
199476088	chr1:199476088:A:T	8.27749e-08	-1.68756e-10	-0.935206
199476217	chr1:199476217:A:T	6.61752e-08	-0.444706	-0.714319
199476263	chr1:199476263:CAATGGTTGTGCT:C	5.23709e-07	1.06369	-0.154085
199476298	chr1:199476298:T:G	2.15616e-08	-1.6532	-0.627215
199476389	chr1:199476389:T:C	1.08194e-07	-1.68756e-10	-0.667404
199476428	chr1:199476428:C:T	1.96813e-07	-1.68756e-10	-0.0690742
199476477	chr1:199476477:G:A	1.06692e-07	-0.681384	-2.62661e-10
199476859	chr1:199476859:T:C	1.37361e-08	-1.53127	-1.20003
199477587	chr1:199477587:G:A	7.19434e-08	-0.151395	-0.924055
199477851	chr1:199477851:A:C	6.29803e-08	-1.68756e-10	-1.20851
199478112	chr1:199478112:T:C	1.19844e-08	-1.64812	-1.2196
199479027	chr1:199479027:C:T	8.4425e-08	-1.68756e-10	-0.915466
199479096	chr1:199479096:T:C	2.58297e-08	-1.23783	-0.861972
199479354	chr1:199479354:A:G	1.4644e-08	-1.57019	-1.09711
199479456	chr1:199479456:C:T	9.99558e-08	-1.68756e-10	-0.746602
199479471	chr1:199479471:G:A	1.87988e-08	-1.32165	-1.09588
199479588	chr1:199479588:G:A	6.22282e-08	-1.68756e-10	-1.22052
199479904	chr1:199479904:A:G	1.45686e-07	-0.369875	-2.62661e-10
199479927	chr1:199479927:T:A	3.75451e-08	-0.723903	-1.00188
199480072	chr1:199480072:G:A	1.34057e-08	-1.73605	-1.0196
199480245	chr1:199480245:T:C	4.65697e-08	-1.51038	-2.62661e-10
199480319	chr1:199480319:A:G	8.48377e-08	-1.64369	0.733098
199481002	chr1:199481002:C:G	7.31297e-08	-1.68756e-10	-1.0591
199481277	chr1:199481277:C:T	1.93556e-07	-1.68756e-10	-0.0857632
199481403	chr1:199481403:G:T	1.37539e-07	-1.68756e-10	-0.427425
199481651	chr1:199481651:G:A	8.66389e-08	-0.889581	-2.62661e-10
199482369	chr1:199482369:T:C	7.26002e-08	-1.68756e-10	-1.06636
199482539	chr1:199482539:T:C	5.64553e-08	-0.458442	-0.859439
199483082	chr1:199483082:T:C	7.72123e-08	-1.68756e-10	-1.00477
199483301	chr1:199483301:A:G	2.3654e-07	-1.68756e-10	0.114787
199483523	chr1:199483523:T:C	6.8928e-08	-1.68756e-10	-1.11827
199484517	chr1:199484517:T:C	8.77049e-08	-1.68756e-10	-0.877353
199484593	chr1:199484593:A:G	7.27016e-08	-1.68756e-10	-1.06497
199484846	chr1:199484846:T:C	8.83226e-08	-1.68756e-10	-0.870334
199484915	chr1:199484915:C:T	3.7301e-08	-1.44032	-0.291988
199485267	chr1:199485267:C:T	2.37789e-08	-1.63384	-0.54869
199485750	chr1:199485750:G:A	5.87593e-08	-1.70628	0.428396
199485872	chr1:199485872:A:G	1.36063e-07	-1.68756e-10	-0.438211
199486484	chr1:199486484:G:C	1.61899e-07	-1.68756e-10	-0.264357
199486666	chr1:199486666:T:C	6.07805e-08	-1.24406	-2.62661e-10
199486717	chr1:199486717:G:T	3.19343e-08	-0.929729	-0.957919
199486747	chr1:199486747:A:G	2.41279e-08	-1.66926	-0.498705
199486842	chr1:199486842:A:T	7.86944e-08	-1.68756e-10	-0.985758
199486879	chr1:199486879:G:A	3.78405e-08	-0.922713	-0.795237
199486881	chr1:199486881:G:A	3.8521e-08	-0.897654	-0.802471
199486922	chr1:199486922:A:G	6.29231e-08	-1.27539	0.0659777
199486995	chr1:199486995:G:A	7.23485e-08	-1.68756e-10	-1.06984
199487022	chr1:199487022:G:A	2.62592e-08	-1.4478	-0.635509
199487432	chr1:199487432:C:T	1.00414e-07	-1.68756e-10	-0.742027
199487459	chr1:199487459:C:T	3.60801e-08	-1.4579	-0.307689
199488122	chr1:199488122:A:G	2.79368e-08	-1.39273	-0.628658
199488180	chr1:199488180:T:A	1.14607e-07	-1.68756e-10	-0.60982
199488264	chr1:199488264:G:C	2.99867e-08	-0.963381	-0.987196
199488277	chr1:199488277:A:G	3.12634e-08	-0.973194	-0.935687
199488399	chr1:199488399:G:A	8.01843e-08	-0.213966	-0.753035
199488413	chr1:199488413:A:G	8.78596e-08	-1.68756e-10	-0.87559
199488935	chr1:199488935:T:G	6.78347e-08	-1.68756e-10	-1.13426
199489383	chr1:199489383:G:C	1.10154e-07	-1.68756e-10	-0.649453
199489427	chr1:199489427:T:C	6.91978e-08	-1.68756e-10	-1.11436
199489836	chr1:199489836:A:G	3.21068e-08	-1.03644	-0.845822
199490040	chr1:199490040:C:T	1.16233e-07	-1.68756e-10	-0.595729
199490370	chr1:199490370:C:T	2.51482e-08	-1.39446	-0.732089
199490378	chr1:199490378:A:T	1.0635e-07	-1.68756e-10	-0.684592
199490415	chr1:199490415:T:C	2.14755e-08	-1.35148	-0.93294
199490778	chr1:199490778:T:C	1.16994e-07	-1.68756e-10	-0.589204
199490975	chr1:199490975:T:C	2.18825e-08	-1.09315	-1.17249
199491109	chr1:199491109:T:C	7.13359e-08	-1.68756e-10	-1.08393
199491138	chr1:199491138:A:G	1.58659e-07	-1.68756e-10	-0.284572
199491172	chr1:199491172:T:C	1.49004e-08	-1.76727	-0.882676
199491213	chr1:199491213:C:T	2.25443e-08	-1.09607	-1.13978
199491460	chr1:199491460:T:TA	1.10024e-07	-1.68756e-10	-0.650636
199491778	chr1:199491778:G:A	3.51354e-08	-1.74474	-0.0473827
199491780	chr1:199491780:G:A	3.49324e-08	-1.74566	-0.0522541
199492850	chr1:199492850:A:T	3.57764e-08	-1.75596	-0.0180771
199492864	chr1:199492864:A:C	1.20937e-07	-1.68756e-10	-0.556058
199492897	chr1:199492897:T:C	2.43544e-08	-1.00499	-1.15363
199493020	chr1:199493020:C:T	1.67696e-07	-1.68756e-10	-0.229178
199493242	chr1:199493242:A:T	2.07072e-08	-1.38254	-0.938312
199493377	chr1:199493377:T:C	6.61186e-08	-1.68756e-10	-1.15988
199493550	chr1:199493550:C:A	2.62963e-08	-1.74586	-0.336044
199493956	chr1:199493956:T:C	2.81015e-08	-1.73251	-0.282996
199493958	chr1:199493958:C:T	1.61667e-08	-1.7662	-0.802179
199494028	chr1:199494028:G:A	1.63946e-08	-1.54815	-1.00623
199495178	chr1:199495178:A:G	8.83067e-08	0.00283724	-0.873351
199495483	chr1:199495483:C:T	7.90119e-08	-0.137058	-0.844673
199495536	chr1:199495536:G:T	4.54469e-08	-1.53479	-2.62661e-10
199495547	chr1:199495547:A:C	3.12919e-08	-1.73864	-0.169329
199495638	chr1:199495638:G:A	2.09865e-08	-1.43652	-0.870932
199496025	chr1:199496025:A:C	2.57025e-08	-0.992651	-1.11209
199496160	chr1:199496160:G:A	4.31884e-08	-0.45131	-1.13445
199496162	chr1:199496162:G:A	1.24511e-07	-1.68756e-10	-0.526936
199496296	chr1:199496296:C:T	1.2888e-08	-1.6474	-1.14763
199496333	chr1:199496333:C:T	2.18728e-08	-1.42507	-0.841019
199496494	chr1:199496494:T:C	1.10322e-07	-1.68756e-10	-0.647922
199497405	chr1:199497405:A:C	6.2354e-08	-1.68756e-10	-1.2185
199497422	chr1:199497422:A:G	6.23304e-08	-1.68756e-10	-1.21888
199497848	chr1:199497848:C:T	2.16732e-08	-1.16503	-1.11023
199497969	chr1:199497969:C:T	1.12969e-07	-1.68756e-10	-0.624216
199498632	chr1:199498632:G:C	1.90275e-08	-1.76613	-0.639316
199498756	chr1:199498756:A:G	3.39311e-08	-1.73531	-0.0916867
199499008	chr1:199499008:G:GA	6.29356e-08	-1.68756e-10	-1.20922
199499297	chr1:199499297:A:G	7.25261e-08	-1.68756e-10	-1.06738
199499525	chr1:199499525:A:C	1.0596e-07	-1.68756e-10	-0.688267
199499740	chr1:199499740:C:T	6.82687e-08	-1.68756e-10	-1.12788
199500089	chr1:199500089:G:A	1.20096e-07	-0.563037	-2.62661e-10
199500286	chr1:199500286:C:T	7.95428e-08	-1.68756e-10	-0.975034
199500908	chr1:199500908:T:C	3.9487e-08	-1.67536	-2.62661e-10
199501358	chr1:199501358:A:T	3.60403e-08	-1.75875	-0.00794111
199501521	chr1:199501521:C:T	6.23415e-08	-1.68756e-10	-1.2187
199501556	chr1:199501556:A:G	7.54466e-08	-1.02791	-2.62661e-10
199501832	chr1:199501832:A:G	4.8302e-08	-1.47386	-2.62661e-10
199501992	chr1:199501992:C:T	1.22988e-07	-0.539243	-2.62661e-10
199502060	chr1:199502060:G:A	6.23982e-08	-1.68756e-10	-1.21779
199502099	chr1:199502099:G:A	2.88136e-08	-1.55559	-0.434894
199502104	chr1:199502104:AT:A	6.551e-08	-1.68756e-10	-1.16913
199502267	chr1:199502267:T:C	3.05274e-08	-0.767263	-1.16544
199502423	chr1:199502423:A:G	4.00582e-08	-1.75832	0.0973206
199502488	chr1:199502488:T:C	3.11191e-08	-0.964994	-0.948515
199502843	chr1:199502843:G:T	2.14602e-08	-1.3749	-0.910233
199503120	chr1:199503120:T:C	6.23087e-08	-1.68756e-10	-1.21923
199503207	chr1:199503207:A:G	3.72983e-07	-1.68756e-10	0.570202
199503451	chr1:199503451:T:C	8.4199e-08	0.0213273	-0.939474
199503499	chr1:199503499:A:G	4.59706e-08	-1.52834	0.00500804
199503852	chr1:199503852:A:G	4.30671e-08	-1.75582	0.167245
199503933	chr1:199503933:A:T	3.84518e-08	-1.75562	0.053696
199504406	chr1:199504406:G:A	3.78936e-08	-1.58513	-0.131417
199504476	chr1:199504476:T:C	1.42738e-08	-1.4724	-1.2205
199504477	chr1:199504477:G:A	1.07281e-08	-1.7666	-1.21186
199504513	chr1:199504513:G:C	3.74363e-08	-1.75714	0.0284537
199504899	chr1:199504899:T:C	1.02054e-07	0.00768169	-0.733511
199504907	chr1:199504907:T:C	2.04725e-08	-1.42246	-0.909781
199505021	chr1:199505021:T:C	3.99028e-08	-1.75728	0.0923917
199505348	chr1:199505348:A:G	7.76903e-08	-0.0912768	-0.907322
199505573	chr1:199505573:C:A	4.27844e-08	-1.58849	-0.00666786
199505708	chr1:199505708:G:A	2.47778e-08	-1.00849	-1.13289
199507400	chr1:199507400:C:T	4.1533e-08	-0.404512	-1.22033
199508711	chr1:199508711:C:A	2.01959e-08	-1.29709	-1.04876
199509187	chr1:199509187:C:T	2.8593e-08	-0.778859	-1.21931
199509728	chr1:199509728:T:C	2.41477e-08	-1.04708	-1.12006
199509818	chr1:199509818:A:T	7.55418e-08	-1.41071	0.38407
199510021	chr1:199510021:A:T	4.71582e-08	-0.277425	-1.2204
199510191	chr1:199510191:C:T	1.07557e-08	-1.7587	-1.2172
199510486	chr1:199510486:C:T	4.54732e-08	-0.335646	-1.19856
199511038	chr1:199511038:G:T	6.6349e-08	-1.68756e-10	-1.1564
199511103	chr1:199511103:C:T	8.9571e-08	-1.68756e-10	-0.856299
199511109	chr1:199511109:C:T	3.73828e-08	-1.73012	-2.62661e-10
199511193	chr1:199511193:G:A	1.07779e-08	-1.76706	-1.20677
199511435	chr1:199511435:T:C	3.89065e-08	-0.473948	-1.21622
199511806	chr1:199511806:A:T	8.30423e-08	-1.68756e-10	-0.93198
199512030	chr1:199512030:G:A	2.621e-08	-1.11993	-0.965262
199512428	chr1:199512428:G:A	7.0269e-08	-1.68756e-10	-1.099
199512512	chr1:199512512:C:T	3.51679e-08	-0.573058	-1.21814
199512632	chr1:199512632:A:G	1.90125e-08	-1.37924	-1.02699
199512673	chr1:199512673:T:C	4.96989e-08	-1.44535	-2.62661e-10
199513208	chr1:199513208:T:C	8.11269e-08	-1.68756e-10	-0.955315
199513318	chr1:199513318:A:G	1.7617e-08	-1.37206	-1.1104
199513433	chr1:199513433:C:T	3.56088e-08	-1.4103	-0.368437
199513437	chr1:199513437:G:A	1.16147e-08	-1.7675	-1.13156
199513442	chr1:199513442:C:T	9.85015e-08	-1.68756e-10	-0.761258
199513570	chr1:199513570:G:A	1.1738e-08	-1.76644	-1.12205
199513603	chr1:199513603:T:C	1.17714e-08	-1.76443	-1.12122
199513858	chr1:199513858:T:C	2.10867e-08	-1.27274	-1.02995
199514654	chr1:199514654:C:G	6.28475e-08	-1.68756e-10	-1.21062
199515298	chr1:199515298:A:T	1.18893e-08	-1.76177	-1.11392
199515423	chr1:199515423:G:A	3.52758e-08	-0.578646	-1.20949
199515873	chr1:199515873:C:T	2.40757e-08	-1.26173	-0.908397
199516094	chr1:199516094:A:G	1.41826e-08	-1.74593	-0.953385
199516652	chr1:199516652:G:A	3.6154e-08	-1.76354	-2.62661e-10
199516657	chr1:199516657:T:C	1.18831e-08	-1.76504	-1.11117
199516677	chr1:199516677:A:T	6.25869e-08	-1.68756e-10	-1.21477
199516679	chr1:199516679:C:A	3.7252e-08	-0.536081	-1.19754
199517029	chr1:199517029:T:C	8.94345e-08	-1.68756e-10	-0.857823
199517086	chr1:199517086:A:C	6.80298e-08	-1.68756e-10	-1.13138
199517286	chr1:199517286:G:A	3.62434e-08	-0.557047	-1.20403
199517456	chr1:199517456:A:C	7.67398e-08	-1.68756e-10	-1.01091
199517557	chr1:199517557:C:A	1.19941e-08	-1.7603	-1.10661
199517587	chr1:199517587:A:G	1.19871e-08	-1.76399	-1.1035
199517902	chr1:199517902:G:C	3.09228e-08	-1.46478	-0.45505
199518156	chr1:199518156:T:C	4.58781e-08	-1.52534	-2.62661e-10
199518349	chr1:199518349:T:C	3.13264e-08	-1.46924	-0.437629
199518553	chr1:199518553:A:G	3.51619e-08	-0.580244	-1.21112
199518668	chr1:199518668:G:C	6.29618e-08	-1.68756e-10	-1.2088
199518830	chr1:199518830:G:A	1.18565e-08	-1.76174	-1.11671
199518897	chr1:199518897:A:C	1.19436e-08	-1.76169	-1.10944
199519476	chr1:199519476:C:T	1.19282e-08	-1.75474	-1.11768
199519705	chr1:199519705:G:A	3.07274e-08	-1.46404	-0.462138
199519903	chr1:199519903:G:A	1.21001e-08	-1.75373	-1.10438
199520181	chr1:199520181:G:T	1.62224e-08	-1.4335	-1.13144
199520310	chr1:199520310:T:C	1.18388e-08	-1.75235	-1.12759
199520596	chr1:199520596:C:T	2.38272e-08	-1.26602	-0.914482
199520764	chr1:199520764:T:C	6.68558e-08	-1.68756e-10	-1.14879
199520848	chr1:199520848:C:T	4.69927e-08	-1.50134	-2.62661e-10
199521000	chr1:199521000:T:C	1.10991e-08	-1.73934	-1.20513
199521059	chr1:199521059:G:A	6.4347e-08	-1.68756e-10	-1.18704
199521249	chr1:199521249:A:T	1.19566e-08	-1.76342	-1.10662
199521456	chr1:199521456:T:C	1.20662e-08	-1.7616	-1.09932
199521928	chr1:199521928:C:G	1.28808e-08	-1.75623	-1.03936
199522010	chr1:199522010:C:A	4.97339e-07	-1.68756e-10	0.857942
199522135	chr1:199522135:T:C	1.30045e-08	-1.7572	-1.02883
199522499	chr1:199522499:T:C	1.6401e-08	-1.4226	-1.13138
199522680	chr1:199522680:G:T	1.54367e-08	-1.53402	-1.08056
199523109	chr1:199523109:C:T	2.30892e-08	-1.35735	-0.854619
199523531	chr1:199523531:T:C	1.13189e-08	-1.73884	-1.18601
199524453	chr1:199524453:A:C	6.49422e-08	-1.68756e-10	-1.17783
199524893	chr1:199524893:G:A	6.95287e-08	-1.68756e-10	-1.10959
199524969	chr1:199524969:C:T	3.27804e-08	-0.663125	-1.19837
199525044	chr1:199525044:A:G	6.70172e-08	-1.68756e-10	-1.14638
199525058	chr1:199525058:G:A	7.66031e-08	-1.68756e-10	-1.01269
199525418	chr1:199525418:T:A	1.93103e-08	-1.57883	-0.811862
199525419	chr1:199525419:G:A	1.95409e-08	-1.56645	-0.812372
199525474	chr1:199525474:A:C	6.40211e-08	-1.68756e-10	-1.19212
199525583	chr1:199525583:G:A	3.19362e-08	-1.29418	-0.593411
199525588	chr1:199525588:A:G	4.10243e-08	-1.63716	-2.62661e-10
199525649	chr1:199525649:C:T	6.69221e-08	-1.68756e-10	-1.1478
199526291	chr1:199526291:G:C	3.13027e-08	-1.49106	-0.416571
199526554	chr1:199526554:A:G	7.89865e-08	-1.68756e-10	-0.982052
199526610	chr1:199526610:A:G	8.43163e-08	-1.68756e-10	-0.916754
199526987	chr1:199526987:GCAA:G	7.6886e-08	-1.68756e-10	-1.00901
199527221	chr1:199527221:T:C	8.30916e-08	-1.68756e-10	-0.931386
199527234	chr1:199527234:C:T	2.1046e-08	-1.27238	-1.03224
199527279	chr1:199527279:T:C	6.51408e-08	-1.68756e-10	-1.17478
199527450	chr1:199527450:G:A	6.33616e-08	-1.68756e-10	-1.20247
199527645	chr1:199527645:G:A	1.32013e-08	-1.75381	-1.0172
199527784	chr1:199527784:C:G	7.15728e-08	-1.68756e-10	-1.08061
199528445	chr1:199528445:C:T	6.6342e-08	-1.68756e-10	-1.15651
199528858	chr1:199528858:G:T	3.37992e-08	-0.623458	-1.20743
199529518	chr1:199529518:C:CT	1.58866e-07	-1.68756e-10	-0.283266
199530022	chr1:199530022:C:G	7.80136e-08	-1.68756e-10	-0.994447
199530023	chr1:199530023:A:G	1.19259e-08	-1.70726	-1.16536
199530188	chr1:199530188:TAA:T	1.29553e-08	-1.75406	-1.03577
199530612	chr1:199530612:G:A	2.9715e-08	-1.42736	-0.532314
199530773	chr1:199530773:A:G	6.23338e-08	-1.68756e-10	-1.21883
199531332	chr1:199531332:G:T	7.00612e-08	-1.68756e-10	-1.10196
199531371	chr1:199531371:T:C	2.75447e-08	-1.29145	-0.744069
199532543	chr1:199532543:T:C	6.48217e-08	-1.68756e-10	-1.17969
199532689	chr1:199532689:C:T	3.52293e-08	-0.582209	-1.20724
199532785	chr1:199532785:C:T	1.09395e-07	-1.68756e-10	-0.656368
199532849	chr1:199532849:T:A	3.63123e-07	-1.68756e-10	0.54341
199533111	chr1:199533111:T:C	6.6342e-08	-1.68756e-10	-1.15651
199533593	chr1:199533593:C:A	3.17237e-08	-1.43402	-0.460245
199533851	chr1:199533851:T:C	6.52581e-08	-1.68756e-10	-1.17298
199533966	chr1:199533966:T:C	2.9204e-08	-1.34304	-0.633982
199534152	chr1:199534152:T:C	2.91394e-08	-1.32614	-0.653094
199534286	chr1:199534286:CA:C	3.00466e-08	-1.32922	-0.619363
199534415	chr1:199534415:A:G	7.4466e-08	-1.68756e-10	-1.04099
199534498	chr1:199534498:T:C	3.24737e-08	-1.39608	-0.474816
199534512	chr1:199534512:CT:C	6.51911e-08	-1.68756e-10	-1.17401
199534546	chr1:199534546:C:T	3.43592e-08	-0.606549	-1.20791
199534835	chr1:199534835:T:C	6.69841e-08	-1.68756e-10	-1.14687
199534838	chr1:199534838:T:C	3.19769e-08	-0.667813	-1.2185
199534903	chr1:199534903:C:T	1.3478e-08	-1.75585	-0.994423
199534934	chr1:199534934:G:A	3.63552e-08	-1.75799	-2.62661e-10
199535072	chr1:199535072:T:C	6.52745e-08	-1.68756e-10	-1.17273
199535219	chr1:199535219:G:A	1.37146e-08	-1.72942	-1.00344
199535266	chr1:199535266:T:C	5.71307e-08	-1.30599	-2.62661e-10
199535275	chr1:199535275:T:A	4.66502e-07	-1.68756e-10	0.793933
199535496	chr1:199535496:T:C	8.39193e-08	-0.921474	-2.62661e-10
199535981	chr1:199535981:G:A	6.98693e-08	-1.68756e-10	-1.1047
199536002	chr1:199536002:C:T	1.51658e-07	-1.68756e-10	-0.329702
199536144	chr1:199536144:T:G	1.92101e-08	-1.45591	-0.939987
199536204	chr1:199536204:A:T	1.81585e-08	-1.48872	-0.963468
199536257	chr1:199536257:C:A	1.34016e-08	-1.75149	-1.00447
199536298	chr1:199536298:AG:A	1.34171e-08	-1.75072	-1.00408
199536384	chr1:199536384:G:A	7.89437e-08	-1.68756e-10	-0.982595
199537347	chr1:199537347:T:C	1.11545e-08	-1.73565	-1.20384
199537452	chr1:199537452:T:G	3.09569e-08	-1.40977	-0.508959
199537454	chr1:199537454:C:T	3.15703e-08	-1.39016	-0.508959
199537543	chr1:199537543:G:C	3.22722e-08	-1.4094	-0.467726
199537766	chr1:199537766:T:C	2.5531e-08	-1.32705	-0.784393
199537874	chr1:199537874:G:A	3.13148e-08	-1.39725	-0.50999
199537902	chr1:199537902:C:A	6.57537e-08	-1.68756e-10	-1.16541
199538090	chr1:199538090:A:G	1.96125e-08	-1.46717	-0.907993
199538304	chr1:199538304:C:T	6.29774e-08	-1.68756e-10	-1.20855
199538682	chr1:199538682:GT:G	2.04352e-08	-1.43801	-0.896057
199539230	chr1:199539230:C:T	7.66791e-08	-1.68756e-10	-1.0117
199539243	chr1:199539243:T:G	3.70592e-08	-0.51839	-1.22042
199539851	chr1:199539851:A:G	6.54486e-08	-1.68756e-10	-1.17006
199540058	chr1:199540058:T:C	6.28195e-08	-1.68756e-10	-1.21107
199540061	chr1:199540061:C:T	9.20182e-08	-1.68756e-10	-0.829343
199540318	chr1:199540318:A:G	1.3205e-08	-1.75674	-1.01399
199540480	chr1:199540480:G:A	6.4981e-08	-1.68756e-10	-1.17723
199540637	chr1:199540637:T:C	6.45798e-08	-1.68756e-10	-1.18343
199540734	chr1:199540734:T:G	7.50625e-08	-1.68756e-10	-1.03301
199541056	chr1:199541056:A:G	2.00852e-08	-1.42144	-0.929906
199541443	chr1:199541443:T:C	9.83027e-08	-1.68756e-10	-0.763279
```
