## Supplementary material for "Characterization of shared and ancestry-specific signals driving complex traits using multi-ancestry fine-mapping": susiex_nc2.cs80.cs

```
CS_ID	SNP	BP	REF_ALLELE	ALT_ALLELE	REF_FRQ	BETA	SE	-LOG10P	CS_PIP	OVRL_PIP
1	chr1:199035580:A:T	199035580	T,T	A,A	1,1	-inf,-inf	inf,inf	8.01622,1.13077	0.39869	0.398707
1	chr1:199022914:A:G	199022914	G,G	A,A	1,1	-inf,-inf	inf,inf	8.10244,0.921522	0.338506	0.338525
1	chr1:199038079:C:T	199038079	T,T	C,C	1,1	-inf,-inf	inf,inf	7.51145,1.32829	0.188927	0.188952
2	chr1:199230217:A:G	199230217	NA,G	NA,A	NA,1	NA,inf	NA,inf	NA,2.73832	0.0146969	0.0147012
2	chr1:199035237:T:C	199035237	NA,C	NA,T	NA,1	NA,-inf	NA,inf	NA,2.91954	0.0106727	0.0106768
2	chr1:199254234:G:A	199254234	NA,A	NA,G	NA,1	NA,inf	NA,inf	NA,2.54345	0.00996071	0.00996371
2	chr1:199025943:G:A	199025943	NA,A	NA,G	NA,1	NA,-inf	NA,inf	NA,2.80405	0.00870987	0.00871316
2	chr1:199018943:C:T	199018943	NA,T	NA,C	NA,1	NA,-inf	NA,inf	NA,2.77428	0.00824895	0.00825207
2	chr1:199238628:T:A	199238628	NA,A	NA,T	NA,1	NA,-inf	NA,inf	NA,2.47644	0.0079265	0.00792943
2	chr1:199019067:G:A	199019067	NA,A	NA,G	NA,1	NA,-inf	NA,inf	NA,2.72481	0.00754368	0.00754653
2	chr1:199027356:A:G	199027356	NA,G	NA,A	NA,1	NA,-inf	NA,inf	NA,2.65107	0.00660284	0.00660534
2	chr1:199275022:T:G	199275022	NA,G	NA,T	NA,1	NA,-inf	NA,inf	NA,2.41559	0.0055272	0.00552979
2	chr1:199038520:T:G	199038520	NA,G	NA,T	NA,1	NA,-inf	NA,inf	NA,2.54427	0.00516403	0.00516624
2	chr1:199045950:G:A	199045950	NA,A	NA,G	NA,1	NA,inf	NA,inf	NA,2.0973	0.00505464	0.00505606
2	chr1:199195273:C:G	199195273	NA,G	NA,C	NA,1	NA,-inf	NA,inf	NA,2.28443	0.00457245	0.00457427
2	chr1:199005998:A:G	199005998	NA,G	NA,A	NA,1	NA,-inf	NA,inf	NA,2.40737	0.00428122	0.00428291
2	chr1:199032743:A:G	199032743	NA,G	NA,A	NA,1	NA,-inf	NA,inf	NA,2.43856	0.00427118	0.004273
2	chr1:198863088:C:T	198863088	T,T	C,C	1,1	inf,-inf	inf,inf	1.51614,2.03414	0.0037446	0.0037461
2	chr1:199113461:T:A	199113461	NA,A	NA,T	NA,1	NA,inf	NA,inf	NA,2.05417	0.00315677	0.00315821
2	chr1:198905188:G:A	198905188	NA,A	NA,G	NA,1	NA,inf	NA,inf	NA,1.82456	0.00304132	0.00304214
2	chr1:198901507:G:A	198901507	NA,A	NA,G	NA,1	NA,inf	NA,inf	NA,1.83572	0.00296983	0.00297067
2	chr1:198893113:T:C	198893113	NA,C	NA,T	NA,1	NA,inf	NA,inf	NA,1.78523	0.00280795	0.00280872
2	chr1:198898026:A:G	198898026	NA,G	NA,A	NA,1	NA,inf	NA,inf	NA,1.70446	0.00240073	0.00240139
2	chr1:199047287:C:A	199047287	NA,A	NA,C	NA,1	NA,-inf	NA,inf	NA,1.99366	0.00226371	0.00226459
2	chr1:199250876:T:C	199250876	C,C	T,T	1,1	-inf,-inf	inf,inf	1.67898,0.68329	0.00224271	0.00224297
2	chr1:199409677:G:A	199409677	NA,A	NA,G	NA,1	NA,-inf	NA,inf	NA,1.87667	0.00219688	0.0021978
2	chr1:198657032:T:C	198657032	C,C	T,T	1,1	inf,-inf	inf,inf	2.39531,0.308024	0.0021668	0.00216737
2	chr1:199082411:TC:T	199082411	NA,T	NA,TC	NA,1	NA,inf	NA,inf	NA,1.68127	0.00212976	0.00213044
2	chr1:198687227:C:T	198687227	T,T	C,C	1,1	inf,-inf	inf,inf	1.74087,1.21541	0.0019543	0.00195489
2	chr1:198838130:T:C	198838130	C,C	T,T	1,1	-inf,inf	inf,inf	1.01087,2.18054	0.00193861	0.00193949
2	chr1:198614168:A:T	198614168	T,T	A,A	1,1	-inf,-inf	inf,inf	1.65618,1.05478	0.00183967	0.00184002
2	chr1:198601013:C:T	198601013	T,T	C,C	1,1	-inf,-inf	inf,inf	1.96992,0.611824	0.00182178	0.00182209
2	chr1:199231867:C:A	199231867	NA,A	NA,C	NA,1	NA,-inf	NA,inf	NA,1.66528	0.00178784	0.00178851
2	chr1:198629699:T:C	198629699	C,C	T,T	1,1	inf,-inf	inf,inf	2.21194,0.410804	0.00178538	0.00178583
2	chr1:199109607:T:C	199109607	NA,C	NA,T	NA,1	NA,inf	NA,inf	NA,1.57948	0.00176754	0.00176812
2	chr1:199212115:T:C	199212115	NA,C	NA,T	NA,1	NA,-inf	NA,inf	NA,1.70533	0.00173149	0.00173222
2	chr1:199127446:A:G	199127446	NA,G	NA,A	NA,1	NA,inf	NA,inf	NA,1.73493	0.00168165	0.00168244
2	chr1:198613506:T:C	198613506	C,C	T,T	1,1	-inf,-inf	inf,inf	1.84832,0.729994	0.00166952	0.00166981
2	chr1:199088849:C:T	199088849	NA,T	NA,C	NA,1	NA,inf	NA,inf	NA,1.55266	0.00166288	0.00166342
2	chr1:199100005:G:T	199100005	NA,T	NA,G	NA,1	NA,-inf	NA,inf	NA,1.76101	0.00164131	0.00164213
2	chr1:199235911:T:C	199235911	NA,C	NA,T	NA,1	NA,-inf	NA,inf	NA,1.63146	0.00163009	0.00163074
2	chr1:199090823:C:T	199090823	NA,T	NA,C	NA,1	NA,inf	NA,inf	NA,1.53864	0.001621	0.00162152
2	chr1:199206176:G:C	199206176	NA,C	NA,G	NA,1	NA,-inf	NA,inf	NA,1.56413	0.00161685	0.00161741
2	chr1:199236790:A:G	199236790	G,G	A,A	1,1	-inf,inf	inf,inf	0.046343,2.63528	0.0016132	0.00161385
2	chr1:199355513:T:C	199355513	C,NA	T,NA	1,NA	-inf,NA	inf,NA	1.93033,NA	0.00160661	0.00160735
2	chr1:198565245:T:C	198565245	C,NA	T,NA	1,NA	inf,NA	inf,NA	1.74808,NA	0.00159595	0.0015965
2	chr1:198681847:C:A	198681847	A,A	C,C	1,1	inf,-inf	inf,inf	1.66805,1.16857	0.00156234	0.00156282
2	chr1:199221271:A:G	199221271	NA,G	NA,A	NA,1	NA,-inf	NA,inf	NA,1.70767	0.00154694	0.00154763
2	chr1:199178253:G:C	199178253	C,C	G,G	1,1	-inf,-inf	inf,inf	1.44666,0.851122	0.00154106	0.00154128
2	chr1:198597424:G:T	198597424	T,T	G,G	1,1	-inf,-inf	inf,inf	1.92159,0.557839	0.00151371	0.00151397
2	chr1:198612768:A:G	198612768	G,NA	A,NA	1,NA	-inf,NA	inf,NA	1.70581,NA	0.00149981	0.00150016
2	chr1:198810105:T:C	198810105	C,C	T,T	1,1	inf,inf	inf,inf	2.59134,0.0189293	0.00147668	0.00147734
2	chr1:198622398:G:C	198622398	C,C	G,G	1,1	-inf,-inf	inf,inf	1.80817,0.703488	0.00147142	0.00147168
2	chr1:198970796:T:G	198970796	NA,G	NA,T	NA,1	NA,inf	NA,inf	NA,1.48734	0.00146864	0.00146911
2	chr1:198811908:C:A	198811908	A,A	C,C	1,1	inf,inf	inf,inf	2.58598,0.140642	0.00145247	0.00145316
2	chr1:198970274:G:A	198970274	A,A	G,G	1,1	-inf,inf	inf,inf	1.25929,2.23514	0.00144854	0.00145018
2	chr1:198609440:T:C	198609440	C,C	T,T	1,1	-inf,-inf	inf,inf	1.80973,0.681525	0.00142212	0.00142238
2	chr1:198689727:C:T	198689727	T,T	C,C	1,1	-inf,inf	inf,inf	1.93663,0.671371	0.00139498	0.00139535
2	chr1:198589439:C:T	198589439	T,NA	C,NA	1,NA	-inf,NA	inf,NA	1.66345,NA	0.00138401	0.00138434
2	chr1:198618102:T:C	198618102	C,C	T,T	1,1	-inf,-inf	inf,inf	1.77346,0.696616	0.00135559	0.00135583
2	chr1:198811873:G:A	198811873	A,A	G,G	1,1	inf,inf	inf,inf	2.54838,0.140642	0.00134974	0.00135038
2	chr1:198618389:T:G	198618389	G,G	T,T	1,1	-inf,-inf	inf,inf	1.76676,0.696846	0.0013384	0.00133864
2	chr1:198742443:A:AT	198742443	NA,AT	NA,A	NA,1	NA,inf	NA,inf	NA,1.48981	0.00133603	0.00133652
2	chr1:199210957:T:C	199210957	NA,C	NA,T	NA,1	NA,-inf	NA,inf	NA,1.46	0.00132942	0.00132989
2	chr1:199068589:T:C	199068589	NA,C	NA,T	NA,1	NA,-inf	NA,inf	NA,1.68991	0.00132571	0.00132624
2	chr1:198649141:A:C	198649141	C,C	A,A	1,1	inf,-inf	inf,inf	2.09131,0.370152	0.00132352	0.00132386
2	chr1:199255532:C:G	199255532	NA,G	NA,C	NA,1	NA,-inf	NA,inf	NA,1.56946	0.0013225	0.00132309
2	chr1:198594019:C:T	198594019	T,NA	C,NA	1,NA	-inf,NA	inf,NA	1.64251,NA	0.00131663	0.00131694
2	chr1:198606417:C:T	198606417	T,NA	C,NA	1,NA	-inf,NA	inf,NA	1.63801,NA	0.00130784	0.00130815
2	chr1:198988738:C:A	198988738	NA,A	NA,C	NA,1	NA,-inf	NA,inf	NA,1.63981	0.00130661	0.00130727
2	chr1:198604072:C:A	198604072	A,NA	C,NA	1,NA	-inf,NA	inf,NA	1.63749,NA	0.00130583	0.00130614
2	chr1:198598928:G:A	198598928	A,NA	G,NA	1,NA	-inf,NA	inf,NA	1.63587,NA	0.00130072	0.00130103
2	chr1:198575712:C:A	198575712	A,NA	C,NA	1,NA	-inf,NA	inf,NA	1.6286,NA	0.00129967	0.00129997
2	chr1:199211568:G:A	199211568	NA,A	NA,G	NA,1	NA,-inf	NA,inf	NA,1.60765	0.00129775	0.00129833
2	chr1:198980095:T:G	198980095	NA,G	NA,T	NA,1	NA,-inf	NA,inf	NA,1.65117	0.00129508	0.00129558
2	chr1:198617961:T:C	198617961	C,C	T,T	1,1	-inf,-inf	inf,inf	1.75874,0.683681	0.00128797	0.0012882
2	chr1:198621291:C:T	198621291	T,T	C,C	1,1	-inf,-inf	inf,inf	1.76692,0.671035	0.00128062	0.00128085
2	chr1:198625114:A:G	198625114	G,G	A,A	1,1	-inf,-inf	inf,inf	1.77972,0.647374	0.00127785	0.00127807
2	chr1:199068036:TTAAC:T	199068036	NA,T	NA,TTAAC	NA,1	NA,-inf	NA,inf	NA,1.66973	0.00127762	0.00127813
2	chr1:198618114:T:A	198618114	A,A	T,T	1,1	-inf,-inf	inf,inf	1.7448,0.695606	0.00127503	0.00127526
2	chr1:198668837:T:C	198668837	C,NA	T,NA	1,NA	-inf,NA	inf,NA	1.15981,NA	0.00126771	0.00126789
2	chr1:199053632:A:G	199053632	NA,G	NA,A	NA,1	NA,-inf	NA,inf	NA,1.66843	0.00126659	0.00126712
2	chr1:198582958:T:C	198582958	C,NA	T,NA	1,NA	-inf,NA	inf,NA	1.61,NA	0.00125405	0.00125435
2	chr1:198599052:A:G	198599052	G,NA	A,NA	1,NA	-inf,NA	inf,NA	1.6143,NA	0.00124665	0.00124695
2	chr1:198936884:G:C	198936884	NA,C	NA,G	NA,1	NA,-inf	NA,inf	NA,1.67105	0.00124194	0.00124244
2	chr1:199522010:C:A	199522010	NA,A	NA,C	NA,1	NA,inf	NA,inf	NA,1.48332	0.00123175	0.00123224
2	chr1:198579280:G:A	198579280	A,NA	G,NA	1,NA	-inf,NA	inf,NA	1.61162,NA	0.00122572	0.00122602
2	chr1:198584212:G:A	198584212	A,NA	G,NA	1,NA	-inf,NA	inf,NA	1.59715,NA	0.00122217	0.00122246
2	chr1:198599535:G:A	198599535	A,NA	G,NA	1,NA	-inf,NA	inf,NA	1.60316,NA	0.00121762	0.00121792
2	chr1:198601992:G:A	198601992	A,NA	G,NA	1,NA	-inf,NA	inf,NA	1.60131,NA	0.00121411	0.0012144
2	chr1:198612161:C:T	198612161	T,NA	C,NA	1,NA	-inf,NA	inf,NA	1.60125,NA	0.00120366	0.00120395
2	chr1:198684255:C:A	198684255	A,A	C,C	1,1	inf,-inf	inf,inf	1.56506,1.1311	0.00120269	0.00120306
2	chr1:198608222:G:T	198608222	T,NA	G,NA	1,NA	-inf,NA	inf,NA	1.58724,NA	0.00118133	0.00118162
2	chr1:199003002:G:A	199003002	NA,A	NA,G	NA,1	NA,-inf	NA,inf	NA,1.59765	0.00118131	0.00118179
2	chr1:198689168:TA:T	198689168	T,T	TA,TA	1,1	-inf,inf	inf,inf	1.61176,0.713753	0.00117305	0.00117326
2	chr1:199535275:T:A	199535275	NA,A	NA,T	NA,1	NA,inf	NA,inf	NA,1.44769	0.00116688	0.00116734
2	chr1:198687642:C:T	198687642	T,T	C,C	1,1	inf,-inf	inf,inf	1.54957,1.13058	0.00116622	0.00116658
2	chr1:199347721:G:A	199347721	NA,A	NA,G	NA,1	NA,inf	NA,inf	NA,1.48343	0.00116077	0.00116124
2	chr1:198623799:A:T	198623799	T,T	A,A	1,1	-inf,-inf	inf,inf	1.73384,0.650389	0.00115966	0.00115987
2	chr1:199210374:G:A	199210374	NA,A	NA,G	NA,1	NA,-inf	NA,inf	NA,1.54084	0.00115232	0.00115284
2	chr1:199456632:G:A	199456632	A,NA	G,NA	1,NA	-inf,NA	inf,NA	1.8342,NA	0.00114823	0.0011489
2	chr1:198924878:T:C	198924878	NA,C	NA,T	NA,1	NA,inf	NA,inf	NA,1.33514	0.00114063	0.001141
2	chr1:198621236:C:T	198621236	T,T	C,C	1,1	-inf,-inf	inf,inf	1.72585,0.650389	0.00113791	0.00113812
2	chr1:199234598:G:T	199234598	NA,T	NA,G	NA,1	NA,-inf	NA,inf	NA,1.42039	0.00113773	0.00113816
2	chr1:199460326:G:C	199460326	NA,C	NA,G	NA,1	NA,inf	NA,inf	NA,1.46259	0.00113522	0.00113567
2	chr1:198575183:A:C	198575183	C,C	A,A	1,1	-inf,-inf	inf,inf	1.78363,0.575051	0.00113288	0.00113309
2	chr1:198975279:C:T	198975279	T,T	C,C	1,1	inf,-inf	inf,inf	0.590676,2.44701	0.00113225	0.0011331
2	chr1:198573897:C:T	198573897	T,NA	C,NA	1,NA	-inf,NA	inf,NA	1.56085,NA	0.00112513	0.0011254
2	chr1:198623075:G:A	198623075	A,A	G,G	1,1	-inf,-inf	inf,inf	1.71841,0.650481	0.00112096	0.00112117
2	chr1:198618952:T:C	198618952	C,C	T,T	1,1	-inf,-inf	inf,inf	1.66769,0.713237	0.00111758	0.00111778
2	chr1:199351335:C:G	199351335	NA,G	NA,C	NA,1	NA,inf	NA,inf	NA,1.461	0.00111671	0.00111716
2	chr1:198574784:A:G	198574784	G,NA	A,NA	1,NA	-inf,NA	inf,NA	1.56482,NA	0.00111658	0.00111685
2	chr1:198617942:G:A	198617942	A,A	G,G	1,1	-inf,-inf	inf,inf	1.67857,0.696846	0.00111355	0.00111376
2	chr1:198576955:G:A	198576955	A,NA	G,NA	1,NA	-inf,NA	inf,NA	1.55913,NA	0.00110581	0.00110608
2	chr1:199079772:G:A	199079772	NA,A	NA,G	NA,1	NA,-inf	NA,inf	NA,1.58248	0.00110506	0.00110549
2	chr1:198574345:A:T	198574345	T,NA	A,NA	1,NA	-inf,NA	inf,NA	1.55627,NA	0.00110012	0.00110039
2	chr1:199395442:T:A	199395442	NA,A	NA,T	NA,1	NA,inf	NA,inf	NA,1.45232	0.00109447	0.00109491
2	chr1:199448386:C:T	199448386	NA,T	NA,C	NA,1	NA,inf	NA,inf	NA,1.44024	0.00109439	0.00109483
2	chr1:198593028:T:C	198593028	C,NA	T,NA	1,NA	-inf,NA	inf,NA	1.5595,NA	0.00109409	0.00109436
2	chr1:198625652:C:T	198625652	T,T	C,C	1,1	-inf,-inf	inf,inf	1.73244,0.610292	0.00109241	0.00109261
2	chr1:199232223:A:T	199232223	NA,T	NA,A	NA,1	NA,-inf	NA,inf	NA,1.39371	0.00108473	0.00108514
2	chr1:198933107:GT:G	198933107	NA,G	NA,GT	NA,1	NA,-inf	NA,inf	NA,1.52517	0.00106992	0.00107046
2	chr1:198576422:T:G	198576422	G,NA	T,NA	1,NA	-inf,NA	inf,NA	1.54323,NA	0.00106946	0.00106973
2	chr1:199046219:G:A	199046219	NA,A	NA,G	NA,1	NA,-inf	NA,inf	NA,1.55826	0.00106781	0.00106823
2	chr1:199448575:C:A	199448575	NA,A	NA,C	NA,1	NA,inf	NA,inf	NA,1.42119	0.00105683	0.00105725
2	chr1:199457901:C:A	199457901	NA,A	NA,C	NA,1	NA,inf	NA,inf	NA,1.42109	0.00105663	0.00105705
2	chr1:199450038:T:C	199450038	NA,C	NA,T	NA,1	NA,inf	NA,inf	NA,1.41985	0.00105435	0.00105477
2	chr1:198740348:C:T	198740348	T,T	C,C	1,1	inf,-inf	inf,inf	2.43057,0.0207603	0.00105229	0.00105277
2	chr1:199100259:T:C	199100259	NA,C	NA,T	NA,1	NA,inf	NA,inf	NA,1.35043	0.00104965	0.00105004
2	chr1:198625969:A:G	198625969	G,G	A,A	1,1	-inf,-inf	inf,inf	1.65906,0.684045	0.00104841	0.0010486
2	chr1:198919998:G:C	198919998	NA,C	NA,G	NA,1	NA,inf	NA,inf	NA,1.16786	0.00103129	0.00103155
2	chr1:199254111:T:C	199254111	NA,C	NA,T	NA,1	NA,-inf	NA,inf	NA,1.39471	0.00103049	0.00103091
2	chr1:198579795:G:A	198579795	A,A	G,G	1,1	-inf,-inf	inf,inf	1.83891,0.418559	0.00103016	0.00103034
2	chr1:198972543:C:T	198972543	NA,T	NA,C	NA,1	NA,inf	NA,inf	NA,1.2771	0.00102873	0.00102905
2	chr1:198676520:T:C	198676520	C,C	T,T	1,1	inf,-inf	inf,inf	1.63413,0.965885	0.00102583	0.00102615
2	chr1:199061827:G:A	199061827	NA,A	NA,G	NA,1	NA,-inf	NA,inf	NA,1.53213	0.0010159	0.00101631
2	chr1:198592712:A:G	198592712	G,NA	A,NA	1,NA	-inf,NA	inf,NA	1.51785,NA	0.00100857	0.00100882
2	chr1:199368964:A:G	199368964	NA,G	NA,A	NA,1	NA,inf	NA,inf	NA,1.3977	0.000994693	0.000995098
2	chr1:199369285:G:A	199369285	NA,A	NA,G	NA,1	NA,inf	NA,inf	NA,1.39752	0.000994367	0.000994772
2	chr1:198720325:A:T	198720325	T,T	A,A	1,1	inf,inf	inf,inf	2.37324,0.0729877	0.000990502	0.000990942
2	chr1:199089277:A:T	199089277	NA,T	NA,A	NA,1	NA,inf	NA,inf	NA,1.32229	0.000990455	0.00099082
2	chr1:198573965:A:T	198573965	T,NA	A,NA	1,NA	-inf,NA	inf,NA	1.50716,NA	0.000989493	0.000989741
2	chr1:199061115:C:T	199061115	NA,T	NA,C	NA,1	NA,-inf	NA,inf	NA,1.51675	0.00098922	0.000989612
2	chr1:198933113:A:T	198933113	NA,T	NA,A	NA,1	NA,-inf	NA,inf	NA,1.477	0.000985143	0.000985634
2	chr1:198808856:T:C	198808856	C,C	T,T	1,1	inf,inf	inf,inf	2.50636,0.128555	0.000982432	0.000983023
2	chr1:198594970:G:T	198594970	T,NA	G,NA	1,NA	-inf,NA	inf,NA	1.50422,NA	0.000976837	0.000977083
2	chr1:199058613:C:A	199058613	NA,A	NA,C	NA,1	NA,-inf	NA,inf	NA,1.50782	0.000974351	0.000974737
2	chr1:199093564:C:T	199093564	NA,T	NA,C	NA,1	NA,inf	NA,inf	NA,1.25921	0.000970129	0.000970458
2	chr1:199443216:C:T	199443216	NA,T	NA,C	NA,1	NA,inf	NA,inf	NA,1.37244	0.000967465	0.000967851
2	chr1:199273268:A:G	199273268	NA,G	NA,A	NA,1	NA,inf	NA,inf	NA,1.27725	0.000966981	0.000967327
2	chr1:199241405:C:T	199241405	NA,T	NA,C	NA,1	NA,-inf	NA,inf	NA,1.28813	0.00096536	0.000965702
2	chr1:198907683:A:G	198907683	NA,G	NA,A	NA,1	NA,inf	NA,inf	NA,1.13109	0.000959508	0.000959755
2	chr1:199503207:A:G	199503207	NA,G	NA,A	NA,1	NA,inf	NA,inf	NA,1.32204	0.000956831	0.000957198
2	chr1:198737005:T:C	198737005	C,C	T,T	1,1	inf,inf	inf,inf	2.38681,0.0149855	0.000954837	0.000955281
2	chr1:198907729:T:C	198907729	NA,C	NA,T	NA,1	NA,inf	NA,inf	NA,1.12703	0.000953595	0.000953841
2	chr1:199046075:G:A	199046075	NA,A	NA,G	NA,1	NA,-inf	NA,inf	NA,1.48933	0.000950636	0.000951011
2	chr1:198726038:A:G	198726038	G,G	A,A	1,1	inf,inf	inf,inf	2.36076,0.0956833	0.00094667	0.000947104
2	chr1:199532849:T:A	199532849	NA,A	NA,T	NA,1	NA,-inf	NA,inf	NA,1.30687	0.000945361	0.000945726
2	chr1:199235862:A:G	199235862	NA,G	NA,A	NA,1	NA,-inf	NA,inf	NA,1.31037	0.00092719	0.000927544
2	chr1:198899644:A:G	198899644	NA,G	NA,A	NA,1	NA,inf	NA,inf	NA,1.11227	0.000924832	0.000925072
2	chr1:199071199:C:T	199071199	NA,T	NA,C	NA,1	NA,inf	NA,inf	NA,1.64281	0.000921652	0.000922297
2	chr1:198770884:T:A	198770884	NA,A	NA,T	NA,1	NA,-inf	NA,inf	NA,1.3841	0.000917811	0.00091818
2	chr1:199087206:G:A	199087206	NA,A	NA,G	NA,1	NA,inf	NA,inf	NA,1.28009	0.000917721	0.000918061
2	chr1:198623177:C:G	198623177	G,NA	C,NA	1,NA	-inf,NA	inf,NA	1.47059,NA	0.000916151	0.000916383
2	chr1:198616662:G:T	198616662	T,NA	G,NA	1,NA	-inf,NA	inf,NA	1.46768,NA	0.000911659	0.00091189
2	chr1:198721772:T:C	198721772	NA,C	NA,T	NA,1	NA,inf	NA,inf	NA,1.27866	0.000910354	0.000910691
2	chr1:198605088:T:C	198605088	C,NA	T,NA	1,NA	-inf,NA	inf,NA	1.46609,NA	0.000908595	0.000908825
2	chr1:198609235:C:A	198609235	A,NA	C,NA	1,NA	-inf,NA	inf,NA	1.46558,NA	0.00090589	0.000906119
2	chr1:198726079:T:C	198726079	C,C	T,T	1,1	inf,inf	inf,inf	2.34191,0.0582334	0.000899892	0.000900303
2	chr1:198532275:C:A	198532275	NA,A	NA,C	NA,1	NA,inf	NA,inf	NA,1.37992	0.0008884	0.000888815
2	chr1:199128446:G:A	199128446	NA,A	NA,G	NA,1	NA,inf	NA,inf	NA,1.53898	0.000887547	0.000888078
2	chr1:198803131:T:G	198803131	G,G	T,T	1,1	inf,inf	inf,inf	2.44199,0.185169	0.000885449	0.000885994
2	chr1:198618423:T:C	198618423	C,NA	T,NA	1,NA	-inf,NA	inf,NA	1.45279,NA	0.000884649	0.000884874
2	chr1:198623223:A:G	198623223	G,NA	A,NA	1,NA	-inf,NA	inf,NA	1.45213,NA	0.000883844	0.000884069
2	chr1:198610186:G:T	198610186	T,NA	G,NA	1,NA	-inf,NA	inf,NA	1.44995,NA	0.000878948	0.000879172
2	chr1:198832501:T:G	198832501	G,G	T,T	1,1	-inf,inf	inf,inf	0.814785,1.90696	0.000877727	0.000878114
2	chr1:198615017:C:T	198615017	T,NA	C,NA	1,NA	-inf,NA	inf,NA	1.44691,NA	0.000874966	0.000875188
2	chr1:198615243:GA:G	198615243	G,NA	GA,NA	1,NA	-inf,NA	inf,NA	1.44632,NA	0.000873814	0.000874036
2	chr1:199271889:G:A	199271889	NA,A	NA,G	NA,1	NA,-inf	NA,inf	NA,1.41895	0.000873101	0.000873524
2	chr1:198596061:A:G	198596061	G,NA	A,NA	1,NA	-inf,NA	inf,NA	1.44353,NA	0.000866704	0.000866925
2	chr1:198618350:G:A	198618350	A,NA	G,NA	1,NA	-inf,NA	inf,NA	1.4422,NA	0.000865733	0.000865953
2	chr1:199250772:G:T	199250772	NA,T	NA,G	NA,1	NA,-inf	NA,inf	NA,1.23291	0.000864199	0.000864519
2	chr1:198578103:C:G	198578103	G,G	C,C	1,1	-inf,-inf	inf,inf	1.65576,0.575496	0.000863526	0.000863691
2	chr1:198624081:G:A	198624081	A,NA	G,NA	1,NA	-inf,NA	inf,NA	1.43965,NA	0.000862728	0.000862947
2	chr1:199150583:C:T	199150583	NA,T	NA,C	NA,1	NA,inf	NA,inf	NA,1.24505	0.000854924	0.000855245
2	chr1:198594979:T:C	198594979	C,NA	T,NA	1,NA	-inf,NA	inf,NA	1.43491,NA	0.00084804	0.000848258
2	chr1:198589173:T:C	198589173	C,NA	T,NA	1,NA	-inf,NA	inf,NA	1.42607,NA	0.000843794	0.000844009
2	chr1:198751312:C:A	198751312	NA,A	NA,C	NA,1	NA,inf	NA,inf	NA,1.16641	0.000840504	0.00084079
2	chr1:198687277:C:T	198687277	T,T	C,C	1,1	-inf,inf	inf,inf	1.67638,0.391887	0.000838995	0.000839148
2	chr1:199408303:A:G	199408303	NA,G	NA,A	NA,1	NA,inf	NA,inf	NA,1.29059	0.00083829	0.000838627
2	chr1:199339790:G:A	199339790	NA,A	NA,G	NA,1	NA,-inf	NA,inf	NA,1.25907	0.000838052	0.000838387
2	chr1:198623619:G:A	198623619	A,NA	G,NA	1,NA	-inf,NA	inf,NA	1.42481,NA	0.000837722	0.000837936
2	chr1:199057874:G:T	199057874	NA,T	NA,G	NA,1	NA,-inf	NA,inf	NA,1.41547	0.000833025	0.000833359
2	chr1:198585259:C:A	198585259	A,NA	C,NA	1,NA	-inf,NA	inf,NA	1.4154,NA	0.000831116	0.000831327
2	chr1:199056240:C:A	199056240	NA,A	NA,C	NA,1	NA,inf	NA,inf	NA,1.58536	0.000828253	0.000828835
2	chr1:198943857:A:G	198943857	NA,G	NA,A	NA,1	NA,-inf	NA,inf	NA,1.39011	0.000826703	0.000827043
2	chr1:199476263:CAATGGTTGTGCT:C	199476263	C,C	CAATGGTTGTGCT,CAATGGTTGTGCT	1,1	inf,-inf	inf,inf	1.80282,0.898244	0.000823247	0.000823748
2	chr1:198969041:A:T	198969041	T,T	A,A	1,1	-inf,inf	inf,inf	0.969921,1.79418	0.000821835	0.000822238
2	chr1:198709985:C:A	198709985	A,A	C,C	1,1	inf,-inf	inf,inf	2.0411,0.447155	0.00082164	0.000821973
2	chr1:198620579:G:A	198620579	A,NA	G,NA	1,NA	-inf,NA	inf,NA	1.4154,NA	0.000821345	0.000821555
2	chr1:199108021:TACC:T	199108021	NA,T	NA,TACC	NA,1	NA,-inf	NA,inf	NA,1.40198	0.000819357	0.000819685
2	chr1:199239991:T:C	199239991	NA,C	NA,T	NA,1	NA,-inf	NA,inf	NA,1.20361	0.000817784	0.000818088
2	chr1:198539695:T:G	198539695	NA,G	NA,T	NA,1	NA,inf	NA,inf	NA,1.33078	0.000817062	0.000817443
2	chr1:199102061:T:A	199102061	NA,A	NA,T	NA,1	NA,-inf	NA,inf	NA,1.34645	0.000814875	0.000815178
2	chr1:198890711:T:C	198890711	NA,C	NA,T	NA,1	NA,inf	NA,inf	NA,1.04426	0.000810901	0.000811116
2	chr1:198675193:C:T	198675193	T,T	C,C	1,1	inf,-inf	inf,inf	1.39429,1.06074	0.000809643	0.000809889
2	chr1:199133760:T:C	199133760	NA,C	NA,T	NA,1	NA,inf	NA,inf	NA,1.2063	0.000809229	0.000809529
2	chr1:198973095:C:A	198973095	NA,A	NA,C	NA,1	NA,-inf	NA,inf	NA,1.32321	0.000808562	0.000808888
2	chr1:198808843:C:G	198808843	G,G	C,C	1,1	inf,-inf	inf,inf	0.778923,1.091	0.000807119	0.000807222
2	chr1:199001016:G:A	199001016	NA,A	NA,G	NA,1	NA,-inf	NA,inf	NA,1.31737	0.000800993	0.000801316
2	chr1:199105930:A:G	199105930	NA,G	NA,A	NA,1	NA,inf	NA,inf	NA,1.19898	0.000800939	0.000801234
2	chr1:199385697:G:A	199385697	NA,A	NA,G	NA,1	NA,-inf	NA,inf	NA,1.29659	0.00079143	0.000791799
2	chr1:199239377:G:A	199239377	A,NA	G,NA	1,NA	inf,NA	inf,NA	1.18581,NA	0.000775537	0.000775728
2	chr1:198594882:A:G	198594882	G,NA	A,NA	1,NA	-inf,NA	inf,NA	1.38617,NA	0.000774105	0.000774305
2	chr1:198802864:C:T	198802864	NA,T	NA,C	NA,1	NA,inf	NA,inf	NA,1.18635	0.000772262	0.000772549
2	chr1:198571980:A:G	198571980	NA,G	NA,A	NA,1	NA,-inf	NA,inf	NA,1.29553	0.00076719	0.000767558
2	chr1:198893996:T:C	198893996	NA,C	NA,T	NA,1	NA,-inf	NA,inf	NA,1.34039	0.000761481	0.000761794
2	chr1:198587633:A:G	198587633	G,NA	A,NA	1,NA	-inf,NA	inf,NA	1.36615,NA	0.000750329	0.000750522
2	chr1:199035112:T:C	199035112	NA,C	NA,T	NA,1	NA,inf	NA,inf	NA,1.11521	0.00074892	0.000749166
2	chr1:198796718:T:G	198796718	NA,G	NA,T	NA,1	NA,-inf	NA,inf	NA,1.32091	0.000746961	0.000747288
2	chr1:199039979:G:A	199039979	NA,A	NA,G	NA,1	NA,inf	NA,inf	NA,1.11015	0.000743278	0.000743522
2	chr1:198542149:A:C	198542149	C,C	A,A	1,1	-inf,inf	inf,inf	1.73175,0.24526	0.000741664	0.000741844
2	chr1:198670708:C:A	198670708	NA,A	NA,C	NA,1	NA,-inf	NA,inf	NA,1.25421	0.000738314	0.000738615
2	chr1:199127520:T:C	199127520	NA,C	NA,T	NA,1	NA,inf	NA,inf	NA,1.15467	0.000737827	0.000738101
2	chr1:198924110:C:T	198924110	T,T	C,C	1,1	-inf,inf	inf,inf	1.8303,1.3553	0.000735427	0.0007365
2	chr1:198537161:G:A	198537161	NA,A	NA,G	NA,1	NA,-inf	NA,inf	NA,1.29513	0.000733751	0.000734108
2	chr1:199264582:A:C	199264582	C,C	A,A	1,1	-inf,-inf	inf,inf	1.32553,0.259222	0.000730536	0.000730615
2	chr1:198539069:T:C	198539069	NA,C	NA,T	NA,1	NA,-inf	NA,inf	NA,1.29184	0.000729631	0.000729987
2	chr1:198533686:A:G	198533686	NA,G	NA,A	NA,1	NA,-inf	NA,inf	NA,1.29306	0.000729525	0.000729881
2	chr1:198933266:T:C	198933266	NA,C	NA,T	NA,1	NA,inf	NA,inf	NA,1.06559	0.000729457	0.00072968
2	chr1:198828488:C:T	198828488	T,T	C,C	1,1	-inf,inf	inf,inf	0.986806,1.68197	0.000726282	0.000726631
2	chr1:198536701:G:A	198536701	NA,A	NA,G	NA,1	NA,-inf	NA,inf	NA,1.28678	0.00072361	0.000723962
2	chr1:198537523:A:G	198537523	G,G	A,A	1,1	-inf,inf	inf,inf	1.71925,0.244749	0.000722769	0.000722944
2	chr1:199046386:A:G	199046386	NA,G	NA,A	NA,1	NA,-inf	NA,inf	NA,1.32837	0.000720396	0.000720697
2	chr1:199232690:G:A	199232690	A,A	G,G	1,1	-inf,-inf	inf,inf	0.709925,1.71504	0.000717711	0.000717996
2	chr1:198959821:C:T	198959821	NA,T	NA,C	NA,1	NA,-inf	NA,inf	NA,1.24574	0.000716074	0.000716361
2	chr1:198544176:T:C	198544176	C,C	T,T	1,1	-inf,inf	inf,inf	1.71384,0.245906	0.00071336	0.000713534
2	chr1:198940754:G:T	198940754	NA,T	NA,G	NA,1	NA,inf	NA,inf	NA,1.02085	0.000710344	0.000710551
2	chr1:198899978:T:C	198899978	NA,C	NA,T	NA,1	NA,-inf	NA,inf	NA,1.29817	0.000710069	0.000710361
2	chr1:198548929:A:G	198548929	G,G	A,A	1,1	-inf,inf	inf,inf	1.7308,0.185473	0.000706488	0.000706657
2	chr1:199264001:T:C	199264001	NA,C	NA,T	NA,1	NA,-inf	NA,inf	NA,1.08362	0.000701644	0.000701887
2	chr1:198769242:A:G	198769242	G,G	A,A	1,1	inf,inf	inf,inf	2.32481,0.162589	0.000700208	0.000700633
2	chr1:198538287:AAGATTGCCCAAGGACAGCAT:A	198538287	NA,A	NA,AAGATTGCCCAAGGACAGCAT	NA,1	NA,-inf	NA,inf	NA,1.26387	0.000696563	0.000696902
2	chr1:198687764:G:T	198687764	T,T	G,G	1,1	-inf,inf	inf,inf	1.2397,1.0866	0.000693743	0.000693987
2	chr1:198719162:A:C	198719162	NA,C	NA,A	NA,1	NA,inf	NA,inf	NA,1.08776	0.0006934	0.00069365
2	chr1:198826260:C:T	198826260	T,T	C,C	1,1	inf,-inf	inf,inf	3.01914,0.459238	0.000688715	0.000691525
2	chr1:198667595:T:G	198667595	NA,G	NA,T	NA,1	NA,inf	NA,inf	NA,1.11542	0.000687152	0.000687414
2	chr1:198914940:T:C	198914940	C,C	T,T	1,1	-inf,inf	inf,inf	0.963426,1.71947	0.000685131	0.000685477
2	chr1:198955676:A:G	198955676	G,G	A,A	1,1	-inf,inf	inf,inf	5.04329,1.04709	0.000683138	0.00108661
2	chr1:198693565:C:G	198693565	NA,G	NA,C	NA,1	NA,inf	NA,inf	NA,1.15915	0.000680926	0.000681208
2	chr1:198878237:C:A	198878237	NA,A	NA,C	NA,1	NA,-inf	NA,inf	NA,1.25536	0.000678585	0.000678928
2	chr1:198840815:G:A	198840815	NA,A	NA,G	NA,1	NA,inf	NA,inf	NA,1.0747	0.000677817	0.000678051
2	chr1:199129937:C:T	199129937	NA,T	NA,C	NA,1	NA,inf	NA,inf	NA,1.10975	0.000675872	0.000676126
2	chr1:199087478:T:C	199087478	NA,C	NA,T	NA,1	NA,-inf	NA,inf	NA,1.28231	0.000675057	0.000675329
2	chr1:198550149:A:G	198550149	G,G	A,A	1,1	-inf,inf	inf,inf	1.70906,0.182784	0.00067366	0.000673822
2	chr1:198711251:A:G	198711251	G,G	A,A	1,1	inf,-inf	inf,inf	2.04321,0.259176	0.000665633	0.000665901
2	chr1:198563252:C:T	198563252	T,T	C,C	1,1	-inf,inf	inf,inf	1.68142,0.233012	0.000664764	0.000664925
2	chr1:198638198:T:C	198638198	C,NA	T,NA	1,NA	-inf,NA	inf,NA	1.32558,NA	0.000663396	0.000663579
2	chr1:199265615:T:C	199265615	C,C	T,T	1,1	-inf,-inf	inf,inf	1.27971,0.269904	0.000661474	0.000661548
2	chr1:198878105:TCA:T	198878105	T,T	TCA,TCA	1,1	inf,-inf	inf,inf	1.42162,1.25602	0.000661196	0.000661552
2	chr1:199122115:C:T	199122115	NA,T	NA,C	NA,1	NA,-inf	NA,inf	NA,1.251	0.000660109	0.000660378
2	chr1:198878110:T:C	198878110	C,C	T,T	1,1	inf,-inf	inf,inf	1.42009,1.25602	0.000659711	0.000660066
2	chr1:198594237:T:G	198594237	NA,G	NA,T	NA,1	NA,inf	NA,inf	NA,1.30311	0.000651596	0.000651963
2	chr1:199190996:C:G	199190996	NA,G	NA,C	NA,1	NA,-inf	NA,inf	NA,1.19184	0.000650508	0.000650804
2	chr1:199469176:G:A	199469176	A,A	G,G	1,1	inf,-inf	inf,inf	1.5683,1.02928	0.000648367	0.000648765
2	chr1:199139644:G:A	199139644	A,NA	G,NA	1,NA	-inf,NA	inf,NA	1.68532,NA	0.000646778	0.00064723
2	chr1:199127578:A:G	199127578	NA,G	NA,A	NA,1	NA,inf	NA,inf	NA,1.07837	0.000645194	0.000645435
2	chr1:198548553:AAG:A	198548553	A,A	AAG,AAG	1,1	-inf,inf	inf,inf	1.68733,0.18616	0.000644161	0.000644317
2	chr1:198826991:C:T	198826991	T,T	C,C	1,1	inf,-inf	inf,inf	2.89929,0.510734	0.000642188	0.000644546
2	chr1:198658871:A:T	198658871	T,NA	A,NA	1,NA	-inf,NA	inf,NA	1.30661,NA	0.000639979	0.000640155
2	chr1:198658870:G:A	198658870	A,NA	G,NA	1,NA	-inf,NA	inf,NA	1.3052,NA	0.000638451	0.000638627
2	chr1:198927844:T:C	198927844	NA,C	NA,T	NA,1	NA,-inf	NA,inf	NA,1.17468	0.000635841	0.000636096
2	chr1:198952161:A:G	198952161	NA,G	NA,A	NA,1	NA,-inf	NA,inf	NA,1.17368	0.000634024	0.000634279
2	chr1:198917018:G:A	198917018	NA,A	NA,G	NA,1	NA,inf	NA,inf	NA,0.983975	0.000633887	0.000634082
2	chr1:199221585:G:T	199221585	NA,T	NA,G	NA,1	NA,-inf	NA,inf	NA,1.09541	0.000631102	0.000631354
2	chr1:198712228:G:A	198712228	A,A	G,G	1,1	inf,-inf	inf,inf	1.99944,0.288454	0.000630339	0.000630594
2	chr1:198948963:T:C	198948963	NA,C	NA,T	NA,1	NA,-inf	NA,inf	NA,1.16874	0.000628843	0.000629096
2	chr1:198715038:T:A	198715038	A,NA	T,NA	1,NA	-inf,NA	inf,NA	1.57468,NA	0.000628717	0.000629122
2	chr1:199134156:T:C	199134156	NA,C	NA,T	NA,1	NA,-inf	NA,inf	NA,1.21549	0.000621993	0.000622247
2	chr1:198561360:GA:G	198561360	G,G	GA,GA	1,1	-inf,inf	inf,inf	1.67045,0.186361	0.000621978	0.000622129
2	chr1:198839978:C:G	198839978	G,G	C,C	1,1	inf,inf	inf,inf	0.886691,2.20647	0.000621181	0.000622096
2	chr1:198706229:C:G	198706229	G,G	C,C	1,1	inf,-inf	inf,inf	1.93369,0.4111	0.000616654	0.000616913
2	chr1:198827562:G:A	198827562	A,A	G,G	1,1	inf,-inf	inf,inf	2.64184,0.759969	0.000616377	0.000618333
2	chr1:199437507:T:G	199437507	NA,G	NA,T	NA,1	NA,-inf	NA,inf	NA,1.02544	0.000615464	0.000615685
2	chr1:198754786:A:C	198754786	C,C	A,A	1,1	inf,inf	inf,inf	2.26442,0.118927	0.000614558	0.000614924
2	chr1:199107708:A:G	199107708	NA,G	NA,A	NA,1	NA,-inf	NA,inf	NA,1.20345	0.000610828	0.000611077
2	chr1:198529796:T:C	198529796	C,C	T,T	1,1	-inf,inf	inf,inf	1.63754,0.247397	0.000608923	0.000609073
2	chr1:198950125:T:C	198950125	NA,C	NA,T	NA,1	NA,inf	NA,inf	NA,0.872679	0.000608549	0.000608713
2	chr1:198535137:G:A	198535137	A,A	G,G	1,1	-inf,inf	inf,inf	1.63736,0.247568	0.000605917	0.000606067
2	chr1:199257430:T:C	199257430	NA,C	NA,T	NA,1	NA,-inf	NA,inf	NA,1.12357	0.000605632	0.000605898
2	chr1:198561104:CTTG:C	198561104	NA,C	NA,CTTG	NA,1	NA,-inf	NA,inf	NA,1.11699	0.000604704	0.000604971
2	chr1:198641801:A:G	198641801	G,NA	A,NA	1,NA	-inf,NA	inf,NA	1.27437,NA	0.000601782	0.000601949
2	chr1:198947634:T:C	198947634	NA,C	NA,T	NA,1	NA,inf	NA,inf	NA,0.921895	0.000597702	0.00059788
2	chr1:199100308:T:G	199100308	NA,G	NA,T	NA,1	NA,-inf	NA,inf	NA,1.23169	0.000597424	0.000597684
2	chr1:198717996:A:G	198717996	G,G	A,A	1,1	inf,-inf	inf,inf	2.08936,0.0428465	0.000595402	0.000595654
2	chr1:199130003:ATTCT:A	199130003	NA,A	NA,ATTCT	NA,1	NA,-inf	NA,inf	NA,1.18602	0.000593032	0.000593275
2	chr1:199147814:T:G	199147814	NA,G	NA,T	NA,1	NA,-inf	NA,inf	NA,1.2064	0.000590907	0.00059116
2	chr1:198771015:C:A	198771015	NA,A	NA,C	NA,1	NA,inf	NA,inf	NA,0.970963	0.000590315	0.000590521
2	chr1:199133990:C:A	199133990	NA,A	NA,C	NA,1	NA,-inf	NA,inf	NA,1.18185	0.000588724	0.000588964
2	chr1:198926715:A:C	198926715	C,C	A,A	1,1	inf,-inf	inf,inf	5.29967,0.965309	0.000588423	0.00122792
2	chr1:199033304:A:T	199033304	NA,T	NA,A	NA,1	NA,-inf	NA,inf	NA,1.1748	0.000588385	0.000588631
2	chr1:198974137:G:A	198974137	NA,A	NA,G	NA,1	NA,inf	NA,inf	NA,1.24076	0.000587637	0.000587954
2	chr1:198913541:A:C	198913541	C,C	A,A	1,1	-inf,inf	inf,inf	0.948307,1.64684	0.000586794	0.000587091
2	chr1:198784351:C:G	198784351	NA,G	NA,C	NA,1	NA,inf	NA,inf	NA,0.967689	0.00058583	0.000586035
2	chr1:199257427:G:C	199257427	NA,C	NA,G	NA,1	NA,-inf	NA,inf	NA,1.10156	0.000583557	0.000583813
2	chr1:199435772:T:C	199435772	NA,C	NA,T	NA,1	NA,-inf	NA,inf	NA,1.03556	0.000583262	0.000583492
2	chr1:198654054:T:A	198654054	A,NA	T,NA	1,NA	-inf,NA	inf,NA	1.25716,NA	0.000582401	0.000582563
2	chr1:199135450:A:G	199135450	NA,G	NA,A	NA,1	NA,-inf	NA,inf	NA,1.17293	0.000580398	0.000580635
2	chr1:199103459:T:A	199103459	NA,A	NA,T	NA,1	NA,-inf	NA,inf	NA,1.17089	0.0005794	0.000579636
2	chr1:199316540:T:C	199316540	NA,C	NA,T	NA,1	NA,-inf	NA,inf	NA,1.04602	0.000579016	0.000579249
2	chr1:199431637:C:T	199431637	NA,T	NA,C	NA,1	NA,-inf	NA,inf	NA,1.1129	0.000578251	0.000578519
2	chr1:199258315:T:C	199258315	C,C	T,T	1,1	-inf,-inf	inf,inf	1.29266,0.171939	0.000577208	0.000577276
2	chr1:199257923:T:C	199257923	C,C	T,T	1,1	-inf,-inf	inf,inf	1.27798,0.20925	0.000574591	0.00057466
2	chr1:199468590:A:C	199468590	NA,C	NA,A	NA,1	NA,inf	NA,inf	NA,1.07197	0.00057336	0.000573593
2	chr1:198569725:ATACT:A	198569725	NA,A	NA,ATACT	NA,1	NA,-inf	NA,inf	NA,1.14164	0.000567688	0.000567961
2	chr1:199304034:T:G	199304034	NA,G	NA,T	NA,1	NA,inf	NA,inf	NA,1.04097	0.000566551	0.000566776
2	chr1:199460962:C:A	199460962	NA,A	NA,C	NA,1	NA,inf	NA,inf	NA,1.05983	0.000565049	0.000565276
2	chr1:198831218:C:A	198831218	A,A	C,C	1,1	inf,-inf	inf,inf	0.48561,1.87494	0.000564888	0.000565112
2	chr1:199302626:A:G	199302626	NA,G	NA,A	NA,1	NA,inf	NA,inf	NA,1.03828	0.000563987	0.000564211
2	chr1:198670918:A:G	198670918	G,G	A,A	1,1	-inf,-inf	inf,inf	0.867566,1.46222	0.000563416	0.000563584
2	chr1:198560206:A:C	198560206	NA,C	NA,A	NA,1	NA,-inf	NA,inf	NA,1.13505	0.00056279	0.000563061
2	chr1:198571386:A:G	198571386	NA,G	NA,A	NA,1	NA,inf	NA,inf	NA,0.961116	0.00056218	0.000562385
2	chr1:198525721:T:C	198525721	NA,C	NA,T	NA,1	NA,-inf	NA,inf	NA,1.04484	0.000559897	0.000560136
2	chr1:198633534:G:C	198633534	NA,C	NA,G	NA,1	NA,-inf	NA,inf	NA,1.0907	0.000559884	0.000560113
2	chr1:199266627:T:C	199266627	C,C	T,T	1,1	-inf,-inf	inf,inf	1.24744,0.271123	0.000557766	0.000557835
2	chr1:199428525:C:T	199428525	NA,T	NA,C	NA,1	NA,inf	NA,inf	NA,1.05462	0.000557313	0.000557538
2	chr1:199415457:C:A	199415457	NA,A	NA,C	NA,1	NA,inf	NA,inf	NA,1.05467	0.000557305	0.000557531
2	chr1:199298738:T:C	199298738	NA,C	NA,T	NA,1	NA,inf	NA,inf	NA,1.03029	0.000556282	0.000556503
2	chr1:199312559:TGAAAA:T	199312559	NA,T	NA,TGAAAA	NA,1	NA,inf	NA,inf	NA,1.02938	0.000554837	0.000555058
2	chr1:199428835:T:A	199428835	NA,A	NA,T	NA,1	NA,inf	NA,inf	NA,1.05005	0.000553056	0.000553279
2	chr1:199438718:A:G	199438718	G,NA	A,NA	1,NA	inf,NA	inf,NA	1.18753,NA	0.00055222	0.000552411
2	chr1:199212448:T:C	199212448	NA,C	NA,T	NA,1	NA,-inf	NA,inf	NA,1.01799	0.000551689	0.000551911
2	chr1:198648411:G:T	198648411	NA,T	NA,G	NA,1	NA,-inf	NA,inf	NA,1.03924	0.000550426	0.000550652
2	chr1:198959576:C:T	198959576	NA,T	NA,C	NA,1	NA,inf	NA,inf	NA,0.875083	0.000548174	0.000548339
2	chr1:198537653:G:A	198537653	NA,A	NA,G	NA,1	NA,inf	NA,inf	NA,1.06355	0.000547262	0.000547501
2	chr1:198689353:C:T	198689353	T,T	C,C	1,1	-inf,inf	inf,inf	1.20935,0.979197	0.000547223	0.000547414
2	chr1:199483301:A:G	199483301	NA,G	NA,A	NA,1	NA,-inf	NA,inf	NA,1.05943	0.000546095	0.00054634
2	chr1:198917112:C:G	198917112	NA,G	NA,C	NA,1	NA,inf	NA,inf	NA,0.825614	0.000542267	0.000542419
2	chr1:198607039:T:C	198607039	NA,C	NA,T	NA,1	NA,inf	NA,inf	NA,0.950318	0.000540628	0.000540828
2	chr1:199462267:T:G	199462267	NA,G	NA,T	NA,1	NA,inf	NA,inf	NA,1.03303	0.000540064	0.000540281
2	chr1:199443327:T:C	199443327	NA,C	NA,T	NA,1	NA,-inf	NA,inf	NA,1.07001	0.000537918	0.000538167
2	chr1:199256138:T:C	199256138	NA,C	NA,T	NA,1	NA,-inf	NA,inf	NA,1.01136	0.000537908	0.000538127
2	chr1:199464541:G:A	199464541	NA,A	NA,G	NA,1	NA,inf	NA,inf	NA,1.0296	0.000535938	0.000536154
2	chr1:199427346:G:A	199427346	NA,A	NA,G	NA,1	NA,inf	NA,inf	NA,1.02903	0.000533933	0.000534149
2	chr1:199419212:T:C	199419212	NA,C	NA,T	NA,1	NA,inf	NA,inf	NA,1.02443	0.000530143	0.000530357
2	chr1:199218728:C:T	199218728	NA,T	NA,C	NA,1	NA,-inf	NA,inf	NA,1.00555	0.000529174	0.00052939
2	chr1:199026219:G:T	199026219	NA,T	NA,G	NA,1	NA,-inf	NA,inf	NA,1.0999	0.000527248	0.000527502
2	chr1:199195318:A:G	199195318	G,G	A,A	1,1	-inf,-inf	inf,inf	1.42995,0.603228	0.000524317	0.000524477
2	chr1:198602713:A:G	198602713	NA,G	NA,A	NA,1	NA,-inf	NA,inf	NA,1.0442	0.000523204	0.000523418
2	chr1:198563667:C:G	198563667	G,G	C,C	1,1	-inf,inf	inf,inf	1.56845,0.235236	0.000522397	0.000522527
2	chr1:199473184:G:A	199473184	A,A	G,G	1,1	inf,-inf	inf,inf	1.50943,0.964959	0.000522062	0.000522383
2	chr1:199465434:G:A	199465434	NA,A	NA,G	NA,1	NA,inf	NA,inf	NA,1.01638	0.000521301	0.000521513
2	chr1:199419142:G:A	199419142	NA,A	NA,G	NA,1	NA,inf	NA,inf	NA,1.012	0.00051928	0.00051949
2	chr1:198831859:C:G	198831859	G,G	C,C	1,1	inf,-inf	inf,inf	0.4427,1.82421	0.000519262	0.000519455
2	chr1:198797692:T:C	198797692	C,C	T,T	1,1	inf,-inf	inf,inf	0.976949,0.841669	0.000518339	0.000518432
2	chr1:198804291:A:G	198804291	NA,G	NA,A	NA,1	NA,-inf	NA,inf	NA,1.09765	0.000517578	0.000517792
2	chr1:199224761:G:A	199224761	NA,A	NA,G	NA,1	NA,-inf	NA,inf	NA,1.12173	0.000517359	0.000517618
2	chr1:198677173:C:G	198677173	NA,G	NA,C	NA,1	NA,-inf	NA,inf	NA,1.04141	0.00051727	0.000517482
2	chr1:198953299:T:A	198953299	NA,A	NA,T	NA,1	NA,-inf	NA,inf	NA,1.11543	0.000517244	0.000517453
2	chr1:199411925:T:A	199411925	NA,A	NA,T	NA,1	NA,inf	NA,inf	NA,1.00848	0.000516636	0.000516845
2	chr1:199432970:A:G	199432970	NA,G	NA,A	NA,1	NA,inf	NA,inf	NA,1.00754	0.000515451	0.00051566
2	chr1:199419084:G:C	199419084	C,NA	G,NA	1,NA	inf,NA	inf,NA	1.15272,NA	0.000515268	0.000515447
2	chr1:198778963:T:C	198778963	C,NA	T,NA	1,NA	inf,NA	inf,NA	1.12083,NA	0.000514914	0.000515084
2	chr1:199091491:C:T	199091491	NA,T	NA,C	NA,1	NA,-inf	NA,inf	NA,1.09696	0.00051341	0.000513667
2	chr1:199137411:G:A	199137411	NA,A	NA,G	NA,1	NA,-inf	NA,inf	NA,1.11871	0.000512882	0.000513102
2	chr1:199203913:G:A	199203913	A,NA	G,NA	1,NA	-inf,NA	inf,NA	1.17983,NA	0.000511456	0.000511642
2	chr1:198796039:C:T	198796039	T,T	C,C	1,1	inf,-inf	inf,inf	0.940766,0.871016	0.000510304	0.000510396
2	chr1:199273555:T:C	199273555	C,C	T,T	1,1	-inf,-inf	inf,inf	0.322331,1.75879	0.000508311	0.000508483
2	chr1:199009264:A:G	199009264	NA,G	NA,A	NA,1	NA,-inf	NA,inf	NA,1.08082	0.000507571	0.000507783
2	chr1:199275173:G:A	199275173	A,A	G,G	1,1	-inf,-inf	inf,inf	0.39058,1.55674	0.000506966	0.000507097
2	chr1:199252766:T:C	199252766	NA,C	NA,T	NA,1	NA,-inf	NA,inf	NA,0.96488	0.000505525	0.000505729
2	chr1:198678149:T:C	198678149	NA,C	NA,T	NA,1	NA,-inf	NA,inf	NA,1.05651	0.000504622	0.000504833
2	chr1:198674920:G:T	198674920	NA,T	NA,G	NA,1	NA,-inf	NA,inf	NA,1.05708	0.000504318	0.000504564
2	chr1:198873501:A:G	198873501	G,G	A,A	1,1	inf,-inf	inf,inf	1.71445,0.916514	0.000503141	0.000503489
2	chr1:199054207:C:A	199054207	NA,A	NA,C	NA,1	NA,-inf	NA,inf	NA,1.06793	0.000501312	0.000501525
2	chr1:199270756:T:C	199270756	NA,C	NA,T	NA,1	NA,inf	NA,inf	NA,0.991013	0.000500907	0.000501124
2	chr1:198563576:C:T	198563576	T,T	C,C	1,1	-inf,inf	inf,inf	1.53929,0.267514	0.00050057	0.000500696
2	chr1:199302598:T:G	199302598	NA,G	NA,T	NA,1	NA,inf	NA,inf	NA,0.966741	0.000498807	0.000499006
2	chr1:198669413:G:C	198669413	NA,C	NA,G	NA,1	NA,-inf	NA,inf	NA,1.04593	0.000498742	0.000498949
2	chr1:199373592:A:G	199373592	NA,G	NA,A	NA,1	NA,-inf	NA,inf	NA,1.0183	0.000498682	0.000498906
2	chr1:199054550:T:C	199054550	NA,C	NA,T	NA,1	NA,-inf	NA,inf	NA,1.06368	0.000497926	0.000498138
2	chr1:199344647:C:T	199344647	NA,T	NA,C	NA,1	NA,inf	NA,inf	NA,0.936255	0.00049562	0.000495812
2	chr1:199428082:A:G	199428082	G,NA	A,NA	1,NA	inf,NA	inf,NA	1.01283,NA	0.000495207	0.000495347
2	chr1:199047934:A:G	199047934	NA,G	NA,A	NA,1	NA,-inf	NA,inf	NA,1.05962	0.000494582	0.000494793
2	chr1:199020666:C:CA	199020666	NA,CA	NA,C	NA,1	NA,inf	NA,inf	NA,1.32122	0.000492888	0.000493257
2	chr1:198552877:G:A	198552877	A,NA	G,NA	1,NA	inf,NA	inf,NA	0.993076,NA	0.000491722	0.000491853
2	chr1:198954187:A:AT	198954187	NA,AT	NA,A	NA,1	NA,inf	NA,inf	NA,0.799337	0.000488289	0.000488443
2	chr1:199147841:A:G	199147841	NA,G	NA,A	NA,1	NA,-inf	NA,inf	NA,1.0845	0.00048766	0.000487869
2	chr1:198564861:G:A	198564861	A,A	G,G	1,1	-inf,inf	inf,inf	1.52681,0.257868	0.000486719	0.000486841
2	chr1:199205409:A:C	199205409	NA,C	NA,A	NA,1	NA,-inf	NA,inf	NA,0.952169	0.000484126	0.000484324
2	chr1:199460640:T:G	199460640	NA,G	NA,T	NA,1	NA,-inf	NA,inf	NA,0.938299	0.000481783	0.00048198
2	chr1:198564200:T:G	198564200	NA,G	NA,T	NA,1	NA,-inf	NA,inf	NA,0.950447	0.00048171	0.000481915
2	chr1:199243274:A:G	199243274	NA,G	NA,A	NA,1	NA,-inf	NA,inf	NA,0.950252	0.000480054	0.000480253
2	chr1:199055772:T:C	199055772	NA,C	NA,T	NA,1	NA,-inf	NA,inf	NA,1.0379	0.000477655	0.000477858
2	chr1:199265372:T:C	199265372	C,C	T,T	1,1	-inf,-inf	inf,inf	1.21092,0.18312	0.000474627	0.000474686
2	chr1:199468232:G:C	199468232	NA,C	NA,G	NA,1	NA,inf	NA,inf	NA,0.953689	0.00047247	0.000472661
2	chr1:199474522:A:G	199474522	NA,G	NA,A	NA,1	NA,inf	NA,inf	NA,0.953689	0.00047247	0.000472661
2	chr1:198989032:C:T	198989032	NA,T	NA,C	NA,1	NA,-inf	NA,inf	NA,0.864139	0.000472018	0.000472193
2	chr1:199205455:G:A	199205455	NA,A	NA,G	NA,1	NA,-inf	NA,inf	NA,0.929253	0.000471893	0.000472083
2	chr1:199476428:C:T	199476428	NA,T	NA,C	NA,1	NA,inf	NA,inf	NA,0.949842	0.000469514	0.000469704
2	chr1:198859729:G:A	198859729	NA,A	NA,G	NA,1	NA,-inf	NA,inf	NA,1.021	0.000469197	0.000469426
2	chr1:199004302:T:A	199004302	NA,A	NA,T	NA,1	NA,inf	NA,inf	NA,0.845984	0.000467638	0.000467798
2	chr1:198696743:A:G	198696743	NA,G	NA,A	NA,1	NA,-inf	NA,inf	NA,0.771607	0.000467187	0.000467334
2	chr1:199305561:G:A	199305561	A,NA	G,NA	1,NA	inf,NA	inf,NA	2.09317,NA	0.000466877	0.00046797
2	chr1:198887587:T:C	198887587	NA,C	NA,T	NA,1	NA,inf	NA,inf	NA,0.770763	0.000466017	0.000466164
2	chr1:199086261:G:A	199086261	NA,A	NA,G	NA,1	NA,-inf	NA,inf	NA,0.98389	0.000465887	0.000466078
2	chr1:198717985:AC:A	198717985	A,A	AC,AC	1,1	inf,-inf	inf,inf	1.9609,0.0652629	0.000465114	0.000465312
2	chr1:198840537:T:C	198840537	C,C	T,T	1,1	-inf,inf	inf,inf	0.894847,1.46782	0.00046499	0.000465193
2	chr1:199410034:GA:G	199410034	NA,G	NA,GA	NA,1	NA,inf	NA,inf	NA,0.942148	0.000463727	0.000463915
2	chr1:199424033:A:C	199424033	NA,C	NA,A	NA,1	NA,inf	NA,inf	NA,0.941029	0.000463359	0.000463546
2	chr1:198547917:T:C	198547917	NA,C	NA,T	NA,1	NA,-inf	NA,inf	NA,0.922948	0.000460079	0.000460274
2	chr1:198884894:T:C	198884894	NA,C	NA,T	NA,1	NA,-inf	NA,inf	NA,1.011	0.000458476	0.000458701
2	chr1:198636748:C:T	198636748	T,NA	C,NA	1,NA	inf,NA	inf,NA	0.889926,NA	0.000457856	0.000457965
2	chr1:199206337:C:T	199206337	NA,T	NA,C	NA,1	NA,-inf	NA,inf	NA,0.98142	0.000457568	0.000457781
2	chr1:198557529:G:A	198557529	NA,A	NA,G	NA,1	NA,-inf	NA,inf	NA,0.91882	0.000457201	0.000457395
2	chr1:198789087:A:G	198789087	G,G	A,A	1,1	-inf,inf	inf,inf	1.31268,0.969305	0.000457033	0.000457213
2	chr1:199281369:ATAAAAAATAATTCATAAAACCATATATAGCCCTATTTTATCTCTCTGTATCTGTCTGCCCATG:A	199281369	NA,A	NA,ATAAAAAATAATTCATAAAACCATATATAGCCCTATTTTATCTCTCTGTATCTGTCTGCCCATG	NA,1	NA,-inf	NA,inf	NA,0.976776	0.000456929	0.000457128
2	chr1:199124104:G:A	199124104	NA,A	NA,G	NA,1	NA,-inf	NA,inf	NA,1.01959	0.000455163	0.000455388
2	chr1:198523602:C:A	198523602	NA,A	NA,C	NA,1	NA,-inf	NA,inf	NA,0.952803	0.00045507	0.000455257
2	chr1:199280602:T:G	199280602	NA,G	NA,T	NA,1	NA,-inf	NA,inf	NA,0.979287	0.000454584	0.000454794
2	chr1:199344206:T:C	199344206	NA,C	NA,T	NA,1	NA,-inf	NA,inf	NA,0.905052	0.000454175	0.000454359
2	chr1:199115675:A:C	199115675	NA,C	NA,A	NA,1	NA,-inf	NA,inf	NA,1.01691	0.000453181	0.000453405
2	chr1:198955520:A:G	198955520	NA,G	NA,A	NA,1	NA,inf	NA,inf	NA,0.757136	0.000452659	0.000452803
2	chr1:198723457:GTTCT:G	198723457	NA,G	NA,GTTCT	NA,1	NA,inf	NA,inf	NA,0.872263	0.000451286	0.00045146
2	chr1:198870538:T:C	198870538	C,C	T,T	1,1	-inf,inf	inf,inf	1.5298,1.31288	0.000448138	0.000448675
2	chr1:198724897:G:A	198724897	NA,A	NA,G	NA,1	NA,inf	NA,inf	NA,0.846806	0.000446914	0.000447079
2	chr1:199289523:C:T	199289523	NA,T	NA,C	NA,1	NA,inf	NA,inf	NA,0.849421	0.000446592	0.000446761
2	chr1:198675963:C:T	198675963	NA,T	NA,C	NA,1	NA,-inf	NA,inf	NA,0.747817	0.000445885	0.000446027
2	chr1:198634527:C:T	198634527	T,NA	C,NA	1,NA	inf,NA	inf,NA	1.06425,NA	0.000445789	0.000445926
2	chr1:198725706:A:AT	198725706	NA,AT	NA,A	NA,1	NA,inf	NA,inf	NA,0.845152	0.000445708	0.000445872
2	chr1:199285772:G:A	199285772	NA,A	NA,G	NA,1	NA,-inf	NA,inf	NA,0.966172	0.000445038	0.000445244
2	chr1:198583115:G:A	198583115	A,A	G,G	1,1	inf,inf	inf,inf	1.81651,0.409655	0.000444931	0.00044516
2	chr1:198725755:T:G	198725755	NA,G	NA,T	NA,1	NA,inf	NA,inf	NA,0.843948	0.000444795	0.000444959
2	chr1:198548282:C:T	198548282	NA,T	NA,C	NA,1	NA,-inf	NA,inf	NA,0.899806	0.000441525	0.000441713
2	chr1:198838733:C:T	198838733	T,T	C,C	1,1	inf,-inf	inf,inf	0.483506,1.17508	0.000441258	0.000441332
2	chr1:198695987:C:T	198695987	T,T	C,C	1,1	inf,-inf	inf,inf	1.52331,0.516947	0.00044057	0.000440712
2	chr1:199250837:G:T	199250837	NA,T	NA,G	NA,1	NA,inf	NA,inf	NA,0.901078	0.000440314	0.000440494
2	chr1:199063203:G:A	199063203	NA,A	NA,G	NA,1	NA,-inf	NA,inf	NA,0.97959	0.000439445	0.000439631
2	chr1:198887835:T:C	198887835	NA,C	NA,T	NA,1	NA,-inf	NA,inf	NA,0.983216	0.000438845	0.000439061
2	chr1:198995031:T:C	198995031	NA,C	NA,T	NA,1	NA,inf	NA,inf	NA,0.797122	0.000438835	0.000438982
2	chr1:198775962:A:G	198775962	NA,G	NA,A	NA,1	NA,inf	NA,inf	NA,0.836039	0.000437965	0.000438127
2	chr1:198836636:T:A	198836636	A,A	T,T	1,1	inf,-inf	inf,inf	0.315954,1.29701	0.000437932	0.000438007
2	chr1:199280628:T:A	199280628	NA,A	NA,T	NA,1	NA,-inf	NA,inf	NA,0.952412	0.000435048	0.000435249
2	chr1:199255117:T:C	199255117	C,C	T,T	1,1	-inf,-inf	inf,inf	1.16824,0.156187	0.00043386	0.000433914
2	chr1:198634617:A:G	198634617	G,NA	A,NA	1,NA	inf,NA	inf,NA	1.04808,NA	0.000433588	0.000433722
2	chr1:199279783:G:A	199279783	NA,A	NA,G	NA,1	NA,inf	NA,inf	NA,0.841327	0.000432859	0.000433029
2	chr1:199099485:A:G	199099485	G,G	A,A	1,1	inf,inf	inf,inf	1.59764,1.88192	0.000432636	0.00043444
2	chr1:199493020:C:T	199493020	NA,T	NA,C	NA,1	NA,inf	NA,inf	NA,0.852089	0.000430379	0.000430552
2	chr1:199057272:A:G	199057272	NA,G	NA,A	NA,1	NA,-inf	NA,inf	NA,0.970051	0.000430036	0.000430218
2	chr1:198768610:A:T	198768610	NA,T	NA,A	NA,1	NA,-inf	NA,inf	NA,0.923756	0.000428714	0.000428889
2	chr1:198638868:G:A	198638868	A,A	G,G	1,1	-inf,-inf	inf,inf	1.59156,0.374857	0.000427517	0.000427632
2	chr1:199372545:A:G	199372545	NA,G	NA,A	NA,1	NA,-inf	NA,inf	NA,0.867467	0.000426728	0.000426901
2	chr1:198885899:A:G	198885899	NA,G	NA,A	NA,1	NA,-inf	NA,inf	NA,0.964903	0.000426501	0.00042671
2	chr1:199029434:T:C	199029434	NA,C	NA,T	NA,1	NA,inf	NA,inf	NA,0.76933	0.000425897	0.000426038
2	chr1:199231652:C:G	199231652	NA,G	NA,C	NA,1	NA,-inf	NA,inf	NA,0.866991	0.000425421	0.000425593
2	chr1:199301977:C:G	199301977	NA,G	NA,C	NA,1	NA,-inf	NA,inf	NA,0.90697	0.000423175	0.000423361
2	chr1:199049014:A:G	199049014	G,G	A,A	1,1	-inf,inf	inf,inf	0.000304947,1.05452	0.000423087	0.000423125
2	chr1:199224443:C:T	199224443	NA,T	NA,C	NA,1	NA,-inf	NA,inf	NA,0.850461	0.000422893	0.000423063
2	chr1:199296154:C:G	199296154	NA,G	NA,C	NA,1	NA,-inf	NA,inf	NA,0.898233	0.000417416	0.000417599
2	chr1:198984102:A:G	198984102	G,G	A,A	1,1	-inf,-inf	inf,inf	1.45308,1.96185	0.000416469	0.00041794
2	chr1:198976153:G:A	198976153	NA,A	NA,G	NA,1	NA,inf	NA,inf	NA,0.710029	0.000416016	0.000416146
2	chr1:198661160:T:A	198661160	A,NA	T,NA	1,NA	-inf,NA	inf,NA	1.25004,NA	0.000415729	0.000415914
2	chr1:199166632:T:G	199166632	G,G	T,T	1,1	inf,-inf	inf,inf	1.20828,0.947436	0.000412976	0.000413167
2	chr1:199000423:AC:A	199000423	NA,A	NA,AC	NA,1	NA,-inf	NA,inf	NA,0.795965	0.000412768	0.000412925
2	chr1:198871040:T:G	198871040	NA,G	NA,T	NA,1	NA,-inf	NA,inf	NA,0.939254	0.00041071	0.00041091
2	chr1:199299451:A:G	199299451	G,G	A,A	1,1	-inf,inf	inf,inf	0.574857,1.68224	0.00040965	0.000409873
2	chr1:199062263:A:T	199062263	NA,T	NA,A	NA,1	NA,inf	NA,inf	NA,1.22185	0.000409124	0.000409438
2	chr1:199219699:T:G	199219699	NA,G	NA,T	NA,1	NA,-inf	NA,inf	NA,0.965264	0.000408605	0.000408805
2	chr1:199313025:AAT:A	199313025	A,A	AAT,AAT	1,1	-inf,inf	inf,inf	0.60637,1.65636	0.000407498	0.000407721
2	chr1:199264111:C:T	199264111	T,T	C,C	1,1	-inf,-inf	inf,inf	1.25617,0.116284	0.000406811	0.000406873
2	chr1:198635300:C:A	198635300	NA,A	NA,C	NA,1	NA,-inf	NA,inf	NA,0.912779	0.000406687	0.000406877
2	chr1:199208960:C:A	199208960	A,A	C,C	1,1	-inf,-inf	inf,inf	0.541696,1.52951	0.000406671	0.000406822
2	chr1:199536002:C:T	199536002	NA,T	NA,C	NA,1	NA,-inf	NA,inf	NA,0.78933	0.000406585	0.000406736
2	chr1:199491138:A:G	199491138	NA,G	NA,A	NA,1	NA,inf	NA,inf	NA,0.817654	0.00040655	0.000406713
2	chr1:198781171:C:T	198781171	NA,T	NA,C	NA,1	NA,inf	NA,inf	NA,0.787086	0.000404513	0.000404662
2	chr1:198599715:C:T	198599715	NA,T	NA,C	NA,1	NA,-inf	NA,inf	NA,0.752354	0.000401399	0.000401545
2	chr1:199486484:G:C	199486484	NA,C	NA,G	NA,1	NA,-inf	NA,inf	NA,0.830262	0.00040131	0.000401475
2	chr1:198988506:G:A	198988506	NA,A	NA,G	NA,1	NA,inf	NA,inf	NA,0.761262	0.000399817	0.000399957
2	chr1:198568287:T:C	198568287	C,C	T,T	1,1	-inf,inf	inf,inf	1.37074,0.306295	0.00039904	0.000399136
2	chr1:198632475:T:A	198632475	NA,A	NA,T	NA,1	NA,-inf	NA,inf	NA,0.84622	0.000398621	0.000398786
2	chr1:199159079:G:A	199159079	NA,A	NA,G	NA,1	NA,-inf	NA,inf	NA,0.871549	0.000397245	0.000397405
2	chr1:198667753:T:A	198667753	NA,A	NA,T	NA,1	NA,-inf	NA,inf	NA,0.906573	0.000396809	0.000396976
2	chr1:199265162:A:T	199265162	T,T	A,A	1,1	-inf,-inf	inf,inf	1.27522,0.113753	0.000396807	0.000396871
2	chr1:198949395:A:G	198949395	G,G	A,A	1,1	-inf,inf	inf,inf	5.8432,0.616107	0.00039644	0.00161543
2	chr1:199175255:G:A	199175255	NA,A	NA,G	NA,1	NA,inf	NA,inf	NA,1.00225	0.000396129	0.000396341
2	chr1:198952511:G:A	198952511	A,A	G,G	1,1	-inf,-inf	inf,inf	1.29375,1.93707	0.000392836	0.000393913
2	chr1:198667757:G:A	198667757	NA,A	NA,G	NA,1	NA,inf	NA,inf	NA,0.865804	0.000391735	0.000391914
2	chr1:198841499:C:T	198841499	T,T	C,C	1,1	-inf,inf	inf,inf	0.766848,1.46783	0.000390973	0.000391139
2	chr1:198880333:A:C	198880333	C,C	A,A	1,1	inf,-inf	inf,inf	2.00189,0.698982	0.000388295	0.000388742
2	chr1:198723537:T:C	198723537	NA,C	NA,T	NA,1	NA,inf	NA,inf	NA,0.762129	0.000388025	0.000388169
2	chr1:199305137:A:G	199305137	G,G	A,A	1,1	-inf,inf	inf,inf	0.564338,1.65671	0.000387163	0.000387372
2	chr1:199431835:G:C	199431835	NA,C	NA,G	NA,1	NA,inf	NA,inf	NA,0.889656	0.000385035	0.000385217
2	chr1:199529518:C:CT	199529518	NA,CT	NA,C	NA,1	NA,inf	NA,inf	NA,0.81847	0.000384683	0.000384845
2	chr1:198638825:A:T	198638825	NA,T	NA,A	NA,1	NA,-inf	NA,inf	NA,0.823871	0.000383866	0.000384026
2	chr1:199246281:T:C	199246281	C,C	T,T	1,1	-inf,-inf	inf,inf	1.0255,0.375893	0.000382509	0.000382561
2	chr1:199062541:G:A	199062541	NA,A	NA,G	NA,1	NA,-inf	NA,inf	NA,0.888798	0.000382289	0.00038245
2	chr1:198904495:C:T	198904495	NA,T	NA,C	NA,1	NA,inf	NA,inf	NA,0.672261	0.000381669	0.000381791
2	chr1:198734160:C:T	198734160	NA,T	NA,C	NA,1	NA,-inf	NA,inf	NA,0.844066	0.000381489	0.000381656
2	chr1:198866620:A:G	198866620	G,G	A,A	1,1	inf,-inf	inf,inf	1.57989,0.86445	0.000381271	0.000381522
2	chr1:199481277:C:T	199481277	NA,T	NA,C	NA,1	NA,inf	NA,inf	NA,0.939763	0.00038108	0.000381279
2	chr1:198803271:G:C	198803271	NA,C	NA,G	NA,1	NA,-inf	NA,inf	NA,0.808674	0.000380775	0.000380935
2	chr1:198664681:C:T	198664681	NA,T	NA,C	NA,1	NA,-inf	NA,inf	NA,0.816497	0.00038056	0.000380718
2	chr1:199467633:T:C	199467633	C,C	T,T	1,1	inf,-inf	inf,inf	1.03173,1.33447	0.000379265	0.000379519
2	chr1:199312730:G:A	199312730	NA,A	NA,G	NA,1	NA,inf	NA,inf	NA,0.761806	0.000377784	0.000377934
2	chr1:199000751:T:A	199000751	NA,A	NA,T	NA,1	NA,inf	NA,inf	NA,0.64681	0.000377329	0.000377448
2	chr1:199473427:A:C	199473427	C,C	A,A	1,1	inf,-inf	inf,inf	0.96084,1.38585	0.000377106	0.000377351
2	chr1:199123565:T:C	199123565	C,NA	T,NA	1,NA	-inf,NA	inf,NA	1.29369,NA	0.000376591	0.00037683
2	chr1:199233484:A:G	199233484	NA,G	NA,A	NA,1	NA,-inf	NA,inf	NA,0.797938	0.000374629	0.000374783
2	chr1:199232473:TTTTAATTTTTAATTAATTAATA:T	199232473	T,T	TTTTAATTTTTAATTAATTAATA,TTTTAATTTTTAATTAATTAATA	1,1	-inf,-inf	inf,inf	0.254465,1.68201	0.000373471	0.000373613
2	chr1:198542719:A:G	198542719	NA,G	NA,A	NA,1	NA,inf	NA,inf	NA,0.827381	0.000373439	0.000373601
2	chr1:198563329:A:G	198563329	NA,G	NA,A	NA,1	NA,inf	NA,inf	NA,0.826568	0.000373413	0.000373575
2	chr1:199322749:T:C	199322749	NA,C	NA,T	NA,1	NA,inf	NA,inf	NA,0.802734	0.000371733	0.000371885
2	chr1:198960312:T:C	198960312	C,C	T,T	1,1	-inf,inf	inf,inf	1.05492,1.46886	0.000371501	0.000371774
2	chr1:199067390:T:C	199067390	NA,C	NA,T	NA,1	NA,-inf	NA,inf	NA,0.916307	0.000371359	0.000371554
2	chr1:199041358:G:A	199041358	NA,A	NA,G	NA,1	NA,inf	NA,inf	NA,0.705455	0.000370636	0.000370769
2	chr1:199441011:T:C	199441011	NA,C	NA,T	NA,1	NA,-inf	NA,inf	NA,0.769269	0.000369771	0.000369919
2	chr1:198841538:A:G	198841538	G,G	A,A	1,1	-inf,inf	inf,inf	0.762221,1.43896	0.000369403	0.000369559
2	chr1:199382959:A:T	199382959	NA,T	NA,A	NA,1	NA,inf	NA,inf	NA,0.739846	0.000368334	0.000368474
2	chr1:199479904:A:G	199479904	G,NA	A,NA	1,NA	-inf,NA	inf,NA	1.04693,NA	0.000368043	0.00036819
2	chr1:198685181:T:A	198685181	A,A	T,T	1,1	inf,-inf	inf,inf	1.44429,0.492139	0.000367968	0.000368087
2	chr1:198952954:C:T	198952954	T,NA	C,NA	1,NA	-inf,NA	inf,NA	1.45303,NA	0.000367208	0.00036751
2	chr1:198553748:T:C	198553748	NA,C	NA,T	NA,1	NA,inf	NA,inf	NA,0.815491	0.000367116	0.000367275
2	chr1:199379007:T:TCAAA	199379007	NA,TCAAA	NA,T	NA,1	NA,inf	NA,inf	NA,0.73644	0.000366252	0.000366392
2	chr1:198815177:A:G	198815177	G,G	A,A	1,1	-inf,inf	inf,inf	0.875088,1.40146	0.000365775	0.000365953
2	chr1:199271134:A:G	199271134	G,NA	A,NA	1,NA	inf,NA	inf,NA	0.882111,NA	0.000365718	0.000365829
2	chr1:198875186:C:A	198875186	A,A	C,C	1,1	-inf,inf	inf,inf	1.63662,1.15633	0.000365406	0.000365913
2	chr1:198611927:A:G	198611927	NA,G	NA,A	NA,1	NA,inf	NA,inf	NA,0.810517	0.000364715	0.000364877
2	chr1:198691595:G:A	198691595	A,A	G,G	1,1	-inf,inf	inf,inf	1.12136,0.819947	0.000364047	0.000364174
2	chr1:199103536:G:A	199103536	NA,A	NA,G	NA,1	NA,-inf	NA,inf	NA,0.805554	0.000363826	0.000363988
2	chr1:198816959:G:A	198816959	NA,A	NA,G	NA,1	NA,inf	NA,inf	NA,0.726413	0.000363478	0.000363618
2	chr1:199251720:T:C	199251720	C,C	T,T	1,1	-inf,-inf	inf,inf	1.13907,0.227121	0.000363243	0.000363296
2	chr1:198569372:C:A	198569372	A,NA	C,NA	1,NA	inf,NA	inf,NA	0.856449,NA	0.000363117	0.000363221
2	chr1:198909358:T:C	198909358	NA,C	NA,T	NA,1	NA,inf	NA,inf	NA,0.668151	0.000362874	0.000362999
2	chr1:198888903:G:T	198888903	NA,T	NA,G	NA,1	NA,inf	NA,inf	NA,0.93506	0.000361346	0.000361536
2	chr1:198816180:C:T	198816180	T,T	C,C	1,1	-inf,inf	inf,inf	0.96487,1.31976	0.000361222	0.000361401
2	chr1:199038783:A:T	199038783	NA,T	NA,A	NA,1	NA,inf	NA,inf	NA,0.688704	0.000360953	0.000361082
2	chr1:198587641:G:C	198587641	NA,C	NA,G	NA,1	NA,-inf	NA,inf	NA,0.813119	0.000359938	0.000360087
2	chr1:199032731:A:G	199032731	NA,G	NA,A	NA,1	NA,inf	NA,inf	NA,0.68575	0.000358876	0.000359001
2	chr1:199324207:T:C	199324207	C,C	T,T	1,1	inf,-inf	inf,inf	1.52797,0.544473	0.000357959	0.000358133
2	chr1:199149753:GTA:G	199149753	NA,G	NA,GTA	NA,1	NA,-inf	NA,inf	NA,0.895547	0.000357548	0.000357737
2	chr1:198657398:A:G	198657398	NA,G	NA,A	NA,1	NA,-inf	NA,inf	NA,0.777355	0.000356861	0.000357009
2	chr1:199386892:T:C	199386892	NA,C	NA,T	NA,1	NA,inf	NA,inf	NA,0.899496	0.000356064	0.00035625
2	chr1:198828691:A:G	198828691	NA,G	NA,A	NA,1	NA,-inf	NA,inf	NA,0.804097	0.000355861	0.00035602
2	chr1:199135829:A:T	199135829	T,NA	A,NA	1,NA	-inf,NA	inf,NA	1.48026,NA	0.00035586	0.000356177
2	chr1:198625802:T:C	198625802	NA,C	NA,T	NA,1	NA,inf	NA,inf	NA,0.817504	0.000355664	0.000355828
2	chr1:198567874:G:A	198567874	NA,A	NA,G	NA,1	NA,inf	NA,inf	NA,0.7937	0.000354767	0.00035492
2	chr1:198532865:A:G	198532865	NA,G	NA,A	NA,1	NA,inf	NA,inf	NA,0.793708	0.000353995	0.000354149
2	chr1:199112563:A:G	199112563	NA,G	NA,A	NA,1	NA,inf	NA,inf	NA,0.664817	0.000353149	0.000353274
2	chr1:198889748:A:G	198889748	NA,G	NA,A	NA,1	NA,inf	NA,inf	NA,0.655987	0.000352892	0.000353016
2	chr1:198532089:C:T	198532089	NA,T	NA,C	NA,1	NA,inf	NA,inf	NA,0.789906	0.000352352	0.000352505
2	chr1:198807541:C:T	198807541	T,T	C,C	1,1	-inf,inf	inf,inf	0.92389,1.33713	0.000351723	0.000351895
2	chr1:198546647:C:T	198546647	NA,T	NA,C	NA,1	NA,inf	NA,inf	NA,0.787388	0.000351143	0.000351295
2	chr1:198807046:T:C	198807046	C,C	T,T	1,1	inf,-inf	inf,inf	2.60113,0.458611	0.000350857	0.000352032
2	chr1:199275817:A:G	199275817	NA,G	NA,A	NA,1	NA,-inf	NA,inf	NA,0.792243	0.000349377	0.000349525
2	chr1:199413092:G:A	199413092	NA,A	NA,G	NA,1	NA,-inf	NA,inf	NA,0.760705	0.000348701	0.000348851
2	chr1:199326305:T:C	199326305	NA,C	NA,T	NA,1	NA,inf	NA,inf	NA,0.760249	0.000347625	0.000347767
2	chr1:198537160:C:T	198537160	T,NA	C,NA	1,NA	-inf,NA	inf,NA	1.03791,NA	0.000347082	0.000347228
2	chr1:198894898:G:T	198894898	T,T	G,G	1,1	inf,-inf	inf,inf	5.72367,0.737435	0.000346941	0.00144574
2	chr1:199153784:G:A	199153784	A,A	G,G	1,1	-inf,-inf	inf,inf	1.46099,1.3799	0.000346772	0.000347424
2	chr1:198659354:A:G	198659354	G,G	A,A	1,1	-inf,-inf	inf,inf	1.57523,0.252655	0.000346127	0.000346225
2	chr1:198676871:T:C	198676871	NA,C	NA,T	NA,1	NA,inf	NA,inf	NA,0.655006	0.000345893	0.000346016
2	chr1:199383199:T:C	199383199	NA,C	NA,T	NA,1	NA,inf	NA,inf	NA,0.699179	0.000345114	0.000345246
2	chr1:198601024:G:A	198601024	NA,A	NA,G	NA,1	NA,inf	NA,inf	NA,0.774068	0.000344831	0.000344985
2	chr1:199215185:A:G	199215185	NA,G	NA,A	NA,1	NA,-inf	NA,inf	NA,0.705713	0.000343654	0.000343787
2	chr1:199481403:G:T	199481403	NA,T	NA,G	NA,1	NA,-inf	NA,inf	NA,0.727066	0.000341032	0.000341172
2	chr1:198727454:A:C	198727454	NA,C	NA,A	NA,1	NA,inf	NA,inf	NA,0.644644	0.000340928	0.000341051
2	chr1:198529509:C:T	198529509	NA,T	NA,C	NA,1	NA,inf	NA,inf	NA,0.767894	0.000340619	0.000340767
2	chr1:198733389:G:A	198733389	NA,A	NA,G	NA,1	NA,inf	NA,inf	NA,0.64114	0.000340564	0.000340686
2	chr1:199252372:T:A	199252372	NA,A	NA,T	NA,1	NA,-inf	NA,inf	NA,0.835674	0.000340292	0.000340456
2	chr1:199320669:G:T	199320669	T,T	G,G	1,1	inf,-inf	inf,inf	1.54659,0.487004	0.000340105	0.000340271
2	chr1:198783411:T:C	198783411	NA,C	NA,T	NA,1	NA,inf	NA,inf	NA,0.679577	0.000339671	0.000339798
2	chr1:199136864:TC:T	199136864	NA,T	NA,TC	NA,1	NA,-inf	NA,inf	NA,0.759817	0.000339314	0.000339465
2	chr1:199069458:G:T	199069458	NA,T	NA,G	NA,1	NA,-inf	NA,inf	NA,0.805879	0.000339167	0.00033931
2	chr1:199227231:T:A	199227231	NA,A	NA,T	NA,1	NA,-inf	NA,inf	NA,0.694335	0.000338281	0.000338411
2	chr1:199403605:G:A	199403605	NA,A	NA,G	NA,1	NA,-inf	NA,inf	NA,0.75374	0.000337872	0.00033802
2	chr1:199392838:T:A	199392838	NA,A	NA,T	NA,1	NA,-inf	NA,inf	NA,0.753512	0.00033776	0.000337908
2	chr1:199393077:A:G	199393077	NA,G	NA,A	NA,1	NA,-inf	NA,inf	NA,0.753459	0.000337739	0.000337887
2	chr1:199395592:G:A	199395592	NA,A	NA,G	NA,1	NA,-inf	NA,inf	NA,0.753132	0.000337549	0.000337697
2	chr1:199298985:T:C	199298985	NA,C	NA,T	NA,1	NA,-inf	NA,inf	NA,0.776207	0.000336372	0.000336517
2	chr1:199200216:C:T	199200216	NA,T	NA,C	NA,1	NA,inf	NA,inf	NA,0.726117	0.00033604	0.000336178
2	chr1:199262895:G:A	199262895	NA,A	NA,G	NA,1	NA,-inf	NA,inf	NA,0.660275	0.000335914	0.000336038
2	chr1:199485872:A:G	199485872	NA,G	NA,A	NA,1	NA,-inf	NA,inf	NA,0.720107	0.000334762	0.0003349
2	chr1:199438149:A:C	199438149	C,NA	A,NA	1,NA	inf,NA	inf,NA	0.787405,NA	0.000334682	0.000334777
2	chr1:198883513:G:A	198883513	A,A	G,G	1,1	-inf,inf	inf,inf	0.736718,1.57481	0.000334271	0.000334497
2	chr1:198584369:C:T	198584369	NA,T	NA,C	NA,1	NA,inf	NA,inf	NA,0.750544	0.000332744	0.000332892
2	chr1:198826493:CTG:C	198826493	NA,C	NA,CTG	NA,1	NA,inf	NA,inf	NA,0.665574	0.000332032	0.00033216
2	chr1:199038777:A:C	199038777	NA,C	NA,A	NA,1	NA,-inf	NA,inf	NA,0.797355	0.000331998	0.000332138
2	chr1:198911138:A:G	198911138	G,G	A,A	1,1	inf,inf	inf,inf	1.64175,1.74291	0.000331123	0.000332565
2	chr1:199131433:T:C	199131433	NA,C	NA,T	NA,1	NA,-inf	NA,inf	NA,0.79052	0.000329707	0.000329847
2	chr1:199467014:T:C	199467014	C,C	T,T	1,1	inf,-inf	inf,inf	0.997418,1.28266	0.000329522	0.00032974
2	chr1:199213978:A:G	199213978	NA,G	NA,A	NA,1	NA,-inf	NA,inf	NA,0.67825	0.000329055	0.000329182
2	chr1:199136971:T:A	199136971	A,NA	T,NA	1,NA	-inf,NA	inf,NA	1.42423,NA	0.000328696	0.000328981
2	chr1:199301241:C:T	199301241	T,T	C,C	1,1	-inf,inf	inf,inf	0.576372,1.55398	0.000327824	0.000328001
2	chr1:199255399:T:C	199255399	NA,C	NA,T	NA,1	NA,inf	NA,inf	NA,0.667194	0.000326807	0.000326934
2	chr1:198745052:C:T	198745052	NA,T	NA,C	NA,1	NA,-inf	NA,inf	NA,0.717897	0.000326483	0.000326611
2	chr1:198738497:G:A	198738497	NA,A	NA,G	NA,1	NA,-inf	NA,inf	NA,0.717792	0.00032644	0.000326567
2	chr1:198747743:A:C	198747743	NA,C	NA,A	NA,1	NA,-inf	NA,inf	NA,0.71766	0.00032638	0.000326508
2	chr1:198746505:T:C	198746505	NA,C	NA,T	NA,1	NA,-inf	NA,inf	NA,0.717221	0.000326165	0.000326293
2	chr1:198843219:A:G	198843219	G,G	A,A	1,1	-inf,inf	inf,inf	0.773405,1.36258	0.000326071	0.000326211
2	chr1:198591539:T:C	198591539	NA,C	NA,T	NA,1	NA,-inf	NA,inf	NA,0.751112	0.000325868	0.000326008
2	chr1:198826402:C:T	198826402	NA,T	NA,C	NA,1	NA,inf	NA,inf	NA,0.655312	0.000325378	0.000325501
2	chr1:199374289:C:T	199374289	NA,T	NA,C	NA,1	NA,-inf	NA,inf	NA,0.69594	0.000325324	0.000325456
2	chr1:199346411:T:C	199346411	NA,C	NA,T	NA,1	NA,inf	NA,inf	NA,0.831505	0.000324811	0.000324977
2	chr1:198657902:G:A	198657902	A,A	G,G	1,1	-inf,-inf	inf,inf	1.52216,0.296435	0.000324687	0.000324781
2	chr1:199000903:C:T	199000903	NA,T	NA,C	NA,1	NA,-inf	NA,inf	NA,0.757397	0.00032439	0.000324535
2	chr1:199253146:C:G	199253146	NA,G	NA,C	NA,1	NA,-inf	NA,inf	NA,0.646438	0.000323056	0.000323177
2	chr1:198728467:T:A	198728467	NA,A	NA,T	NA,1	NA,inf	NA,inf	NA,0.607283	0.000322216	0.000322332
2	chr1:198703011:C:T	198703011	NA,T	NA,C	NA,1	NA,inf	NA,inf	NA,0.682047	0.000321845	0.000321978
2	chr1:198540809:C:T	198540809	NA,T	NA,C	NA,1	NA,-inf	NA,inf	NA,0.748302	0.000321606	0.00032175
2	chr1:198811257:A:G	198811257	G,G	A,A	1,1	inf,-inf	inf,inf	2.58918,0.413277	0.000321293	0.000322375
2	chr1:198761143:G:A	198761143	NA,A	NA,G	NA,1	NA,inf	NA,inf	NA,0.600597	0.000321285	0.0003214
2	chr1:198817987:A:C	198817987	C,C	A,A	1,1	-inf,inf	inf,inf	0.913781,1.29623	0.000321198	0.000321356
2	chr1:198696308:T:C	198696308	C,C	T,T	1,1	-inf,inf	inf,inf	1.04426,0.833899	0.000321179	0.000321291
2	chr1:199086131:TTTATTTA:T	199086131	NA,T	NA,TTTATTTA	NA,1	NA,-inf	NA,inf	NA,0.740915	0.000320957	0.0003211
2	chr1:199297432:C:T	199297432	NA,T	NA,C	NA,1	NA,inf	NA,inf	NA,0.654725	0.000320452	0.000320579
2	chr1:199251202:G:A	199251202	NA,A	NA,G	NA,1	NA,-inf	NA,inf	NA,0.641296	0.000320263	0.000320383
2	chr1:199339099:G:A	199339099	NA,A	NA,G	NA,1	NA,-inf	NA,inf	NA,0.71655	0.000320047	0.000320187
2	chr1:198807992:T:C	198807992	NA,C	NA,T	NA,1	NA,inf	NA,inf	NA,0.563341	0.000319822	0.000319931
2	chr1:198788201:T:C	198788201	NA,C	NA,T	NA,1	NA,inf	NA,inf	NA,0.641721	0.000319792	0.000319912
2	chr1:199390221:C:T	199390221	NA,T	NA,C	NA,1	NA,inf	NA,inf	NA,0.658266	0.000319271	0.000319395
2	chr1:199202699:T:A	199202699	A,A	T,T	1,1	-inf,inf	inf,inf	1.92217,0.151625	0.000318902	0.000319142
2	chr1:199247202:A:C	199247202	NA,C	NA,A	NA,1	NA,-inf	NA,inf	NA,0.638655	0.000318751	0.000318871
2	chr1:199249357:G:C	199249357	NA,C	NA,G	NA,1	NA,-inf	NA,inf	NA,0.638125	0.000318491	0.00031861
2	chr1:199389340:T:C	199389340	NA,C	NA,T	NA,1	NA,-inf	NA,inf	NA,0.710114	0.000316448	0.000316586
2	chr1:198590365:A:G	198590365	NA,G	NA,A	NA,1	NA,-inf	NA,inf	NA,0.732555	0.000316241	0.000316377
2	chr1:198890700:C:T	198890700	T,NA	C,NA	1,NA	-inf,NA	inf,NA	1.45077,NA	0.000315515	0.00031582
2	chr1:198671391:A:G	198671391	G,G	A,A	1,1	-inf,-inf	inf,inf	0.603387,1.43066	0.000315223	0.000315334
2	chr1:199225000:G:A	199225000	NA,A	NA,G	NA,1	NA,inf	NA,inf	NA,0.635542	0.000314945	0.000315065
2	chr1:199396884:T:G	199396884	NA,G	NA,T	NA,1	NA,inf	NA,inf	NA,0.641292	0.000314514	0.000314635
2	chr1:199193888:C:T	199193888	NA,T	NA,C	NA,1	NA,-inf	NA,inf	NA,0.677915	0.000314194	0.000314322
2	chr1:199172072:G:A	199172072	NA,A	NA,G	NA,1	NA,-inf	NA,inf	NA,0.677848	0.000314151	0.000314279
2	chr1:198580200:C:T	198580200	NA,T	NA,C	NA,1	NA,-inf	NA,inf	NA,0.757807	0.000314137	0.000314272
2	chr1:199397945:T:C	199397945	NA,C	NA,T	NA,1	NA,inf	NA,inf	NA,0.639419	0.000313595	0.000313716
2	chr1:199320724:T:G	199320724	G,G	T,T	1,1	inf,-inf	inf,inf	1.48051,0.511959	0.000313433	0.000313585
2	chr1:199398301:C:G	199398301	NA,G	NA,C	NA,1	NA,inf	NA,inf	NA,0.637854	0.0003128	0.00031292
2	chr1:199327018:G:A	199327018	NA,A	NA,G	NA,1	NA,-inf	NA,inf	NA,0.699628	0.000312628	0.000312764
2	chr1:199191591:G:A	199191591	NA,A	NA,G	NA,1	NA,-inf	NA,inf	NA,0.673294	0.000312333	0.00031246
2	chr1:199181904:C:A	199181904	NA,A	NA,C	NA,1	NA,-inf	NA,inf	NA,0.673048	0.000312216	0.000312343
2	chr1:199191308:G:A	199191308	NA,A	NA,G	NA,1	NA,-inf	NA,inf	NA,0.672968	0.000312181	0.000312308
2	chr1:199131026:C:G	199131026	NA,G	NA,C	NA,1	NA,-inf	NA,inf	NA,0.752309	0.000311869	0.000312001
2	chr1:199323260:T:C	199323260	NA,C	NA,T	NA,1	NA,-inf	NA,inf	NA,0.697787	0.000311737	0.000311873
2	chr1:198672781:A:T	198672781	NA,T	NA,A	NA,1	NA,inf	NA,inf	NA,0.588851	0.000311654	0.000311766
2	chr1:199323146:T:A	199323146	NA,A	NA,T	NA,1	NA,-inf	NA,inf	NA,0.697116	0.000311424	0.000311559
2	chr1:198868758:T:C	198868758	C,C	T,T	1,1	-inf,inf	inf,inf	1.47758,1.15366	0.000310796	0.000311168
2	chr1:199435608:T:C	199435608	NA,C	NA,T	NA,1	NA,-inf	NA,inf	NA,0.709271	0.000310745	0.000310881
2	chr1:198944439:A:G	198944439	NA,G	NA,A	NA,1	NA,inf	NA,inf	NA,0.53358	0.000310592	0.000310693
2	chr1:198535505:A:G	198535505	NA,G	NA,A	NA,1	NA,-inf	NA,inf	NA,0.724603	0.000310508	0.000310646
2	chr1:199175763:A:T	199175763	NA,T	NA,A	NA,1	NA,-inf	NA,inf	NA,0.731378	0.000309988	0.000310131
2	chr1:199113742:G:A	199113742	NA,A	NA,G	NA,1	NA,-inf	NA,inf	NA,0.745014	0.000309005	0.000309136
2	chr1:199496162:G:A	199496162	NA,A	NA,G	NA,1	NA,-inf	NA,inf	NA,0.662121	0.00030891	0.000309037
2	chr1:199380292:T:C	199380292	NA,C	NA,T	NA,1	NA,inf	NA,inf	NA,0.62895	0.000308855	0.000308974
2	chr1:199399081:A:T	199399081	NA,T	NA,A	NA,1	NA,inf	NA,inf	NA,0.623713	0.000307883	0.000308001
2	chr1:198687113:C:T	198687113	T,T	C,C	1,1	inf,inf	inf,inf	0.276333,1.57313	0.000307762	0.000307879
2	chr1:198814346:TTAAAG:T	198814346	T,T	TTAAAG,TTAAAG	1,1	-inf,inf	inf,inf	0.89881,1.28256	0.000307684	0.000307835
2	chr1:198808232:G:A	198808232	NA,A	NA,G	NA,1	NA,inf	NA,inf	NA,0.646251	0.000307644	0.000307768
2	chr1:198627794:T:C	198627794	NA,C	NA,T	NA,1	NA,inf	NA,inf	NA,0.622959	0.00030675	0.000306869
2	chr1:199492864:A:C	199492864	NA,C	NA,A	NA,1	NA,inf	NA,inf	NA,0.64277	0.000306103	0.000306226
2	chr1:198954685:C:T	198954685	NA,T	NA,C	NA,1	NA,inf	NA,inf	NA,0.523952	0.000306098	0.000306197
2	chr1:198758804:C:T	198758804	NA,T	NA,C	NA,1	NA,inf	NA,inf	NA,0.99006	0.000305962	0.000306172
2	chr1:199021964:A:G	199021964	G,G	A,A	1,1	-inf,inf	inf,inf	0.394762,1.10798	0.000305205	0.000305263
2	chr1:198689410:T:C	198689410	C,NA	T,NA	1,NA	-inf,NA	inf,NA	0.945851,NA	0.000304967	0.000305066
2	chr1:198694502:C:T	198694502	NA,T	NA,C	NA,1	NA,inf	NA,inf	NA,0.694854	0.000304622	0.000304754
2	chr1:198694889:T:C	198694889	C,C	T,T	1,1	inf,-inf	inf,inf	1.51912,0.217708	0.000304053	0.000304151
2	chr1:198968314:C:T	198968314	T,T	C,C	1,1	-inf,inf	inf,inf	1.2475,1.5587	0.000303208	0.000303706
2	chr1:198672076:C:T	198672076	T,T	C,C	1,1	-inf,inf	inf,inf	1.18023,0.664906	0.000302573	0.000302683
2	chr1:198688844:T:C	198688844	NA,C	NA,T	NA,1	NA,inf	NA,inf	NA,0.569733	0.000302386	0.000302495
2	chr1:198586725:A:C	198586725	NA,C	NA,A	NA,1	NA,inf	NA,inf	NA,0.758652	0.00030172	0.000301865
2	chr1:198684223:G:T	198684223	T,T	G,G	1,1	inf,-inf	inf,inf	1.4112,0.396251	0.00029992	0.000300019
2	chr1:198769624:C:A	198769624	NA,A	NA,C	NA,1	NA,-inf	NA,inf	NA,0.439697	0.000299757	0.000299849
2	chr1:199150646:T:C	199150646	NA,C	NA,T	NA,1	NA,-inf	NA,inf	NA,0.720969	0.000298064	0.000298191
2	chr1:199047091:G:A	199047091	NA,A	NA,G	NA,1	NA,inf	NA,inf	NA,0.99826	0.000297979	0.000298193
2	chr1:198688307:C:T	198688307	NA,T	NA,C	NA,1	NA,inf	NA,inf	NA,0.559775	0.000297601	0.000297708
2	chr1:198834132:A:T	198834132	NA,T	NA,A	NA,1	NA,-inf	NA,inf	NA,0.712477	0.000296831	0.00029697
2	chr1:199416848:G:A	199416848	NA,A	NA,G	NA,1	NA,inf	NA,inf	NA,0.623825	0.000295151	0.000295271
2	chr1:199416708:A:G	199416708	NA,G	NA,A	NA,1	NA,inf	NA,inf	NA,0.622956	0.000294761	0.000294881
2	chr1:198567010:T:A	198567010	NA,A	NA,T	NA,1	NA,inf	NA,inf	NA,0.671434	0.000294088	0.000294216
2	chr1:198696570:A:G	198696570	NA,G	NA,A	NA,1	NA,inf	NA,inf	NA,0.667109	0.000292276	0.000292402
2	chr1:198684000:A:G	198684000	NA,G	NA,A	NA,1	NA,inf	NA,inf	NA,0.547447	0.000291889	0.000291995
2	chr1:199424977:A:C	199424977	NA,C	NA,A	NA,1	NA,inf	NA,inf	NA,0.608291	0.000291835	0.000291953
2	chr1:199465427:G:A	199465427	A,A	G,G	1,1	inf,-inf	inf,inf	1.47717,0.642618	0.000291259	0.000291441
2	chr1:198690095:A:G	198690095	NA,G	NA,A	NA,1	NA,inf	NA,inf	NA,0.545682	0.000291045	0.00029115
2	chr1:199490778:T:C	199490778	NA,C	NA,T	NA,1	NA,-inf	NA,inf	NA,0.62053	0.000290666	0.000290786
2	chr1:198642041:T:A	198642041	NA,A	NA,T	NA,1	NA,inf	NA,inf	NA,0.759178	0.000290534	0.000290681
2	chr1:198706667:G:T	198706667	NA,T	NA,G	NA,1	NA,inf	NA,inf	NA,0.572282	0.000290483	0.000290592
2	chr1:199169032:T:C	199169032	NA,C	NA,T	NA,1	NA,inf	NA,inf	NA,0.63121	0.000290474	0.000290593
2	chr1:198817982:A:G	198817982	NA,G	NA,A	NA,1	NA,inf	NA,inf	NA,0.608012	0.000290201	0.000290318
2	chr1:198826625:A:G	198826625	NA,G	NA,A	NA,1	NA,-inf	NA,inf	NA,0.66874	0.00029013	0.00029026
2	chr1:198686599:TC:T	198686599	NA,T	NA,TC	NA,1	NA,inf	NA,inf	NA,0.543264	0.000289977	0.000290082
2	chr1:198806683:A:G	198806683	NA,G	NA,A	NA,1	NA,inf	NA,inf	NA,0.607303	0.000289885	0.000290003
2	chr1:198810968:G:A	198810968	NA,A	NA,G	NA,1	NA,inf	NA,inf	NA,0.607136	0.000289815	0.000289933
2	chr1:198683338:T:C	198683338	NA,C	NA,T	NA,1	NA,inf	NA,inf	NA,0.542426	0.00028962	0.000289724
2	chr1:198684964:T:C	198684964	NA,C	NA,T	NA,1	NA,inf	NA,inf	NA,0.542419	0.000289581	0.000289686
2	chr1:199110442:A:G	199110442	NA,G	NA,A	NA,1	NA,-inf	NA,inf	NA,0.695484	0.000289386	0.000289508
2	chr1:198692077:T:G	198692077	NA,G	NA,T	NA,1	NA,inf	NA,inf	NA,0.541109	0.000288957	0.000289062
2	chr1:199490040:C:T	199490040	NA,T	NA,C	NA,1	NA,-inf	NA,inf	NA,0.616124	0.000288757	0.000288876
2	chr1:198685191:C:A	198685191	NA,A	NA,C	NA,1	NA,inf	NA,inf	NA,0.540143	0.000288564	0.000288668
2	chr1:198685343:C:T	198685343	NA,T	NA,C	NA,1	NA,inf	NA,inf	NA,0.540143	0.000288564	0.000288668
2	chr1:198816726:G:C	198816726	NA,C	NA,G	NA,1	NA,inf	NA,inf	NA,0.504235	0.000288075	0.000288175
2	chr1:199019520:G:A	199019520	NA,A	NA,G	NA,1	NA,inf	NA,inf	NA,0.553551	0.000288041	0.000288148
2	chr1:198948712:G:A	198948712	NA,A	NA,G	NA,1	NA,inf	NA,inf	NA,0.487289	0.000287919	0.000288013
2	chr1:198834957:G:T	198834957	T,T	G,G	1,1	inf,-inf	inf,inf	1.48733,0.578487	0.000287844	0.000287985
2	chr1:198685070:T:A	198685070	NA,A	NA,T	NA,1	NA,inf	NA,inf	NA,0.538372	0.00028776	0.000287864
2	chr1:198685629:A:AG	198685629	NA,AG	NA,A	NA,1	NA,inf	NA,inf	NA,0.538208	0.000287682	0.000287786
2	chr1:198753249:A:G	198753249	NA,G	NA,A	NA,1	NA,-inf	NA,inf	NA,0.661545	0.000287562	0.000287688
2	chr1:198873198:G:A	198873198	NA,A	NA,G	NA,1	NA,-inf	NA,inf	NA,0.681528	0.000287509	0.000287643
2	chr1:199210241:T:A	199210241	NA,A	NA,T	NA,1	NA,-inf	NA,inf	NA,0.681381	0.00028686	0.000286985
2	chr1:198690955:C:A	198690955	NA,A	NA,C	NA,1	NA,inf	NA,inf	NA,0.535482	0.000286425	0.000286528
2	chr1:198825632:A:G	198825632	NA,G	NA,A	NA,1	NA,-inf	NA,inf	NA,0.728358	0.000286268	0.000286397
2	chr1:199354044:C:T	199354044	NA,T	NA,C	NA,1	NA,-inf	NA,inf	NA,0.61014	0.000286174	0.000286291
2	chr1:198715368:G:A	198715368	NA,A	NA,G	NA,1	NA,inf	NA,inf	NA,0.561519	0.000285669	0.000285777
2	chr1:198837272:AC:A	198837272	NA,A	NA,AC	NA,1	NA,-inf	NA,inf	NA,0.684508	0.000285457	0.00028559
2	chr1:198966047:G:A	198966047	NA,A	NA,G	NA,1	NA,-inf	NA,inf	NA,0.688054	0.000285225	0.000285345
2	chr1:198901684:T:C	198901684	C,C	T,T	1,1	inf,-inf	inf,inf	4.83797,0.881503	0.000284171	0.00048999
2	chr1:199488180:T:A	199488180	NA,A	NA,T	NA,1	NA,-inf	NA,inf	NA,0.606574	0.000284057	0.000284174
2	chr1:198700694:G:A	198700694	A,A	G,G	1,1	inf,-inf	inf,inf	1.43794,0.306077	0.000284056	0.000284149
2	chr1:199108874:A:C	199108874	NA,C	NA,A	NA,1	NA,-inf	NA,inf	NA,0.685299	0.000283664	0.000283784
2	chr1:199320950:A:G	199320950	NA,G	NA,A	NA,1	NA,inf	NA,inf	NA,0.626591	0.000283657	0.000283774
2	chr1:199071130:C:T	199071130	NA,T	NA,C	NA,1	NA,-inf	NA,inf	NA,0.62751	0.000283457	0.00028358
2	chr1:198715825:G:A	198715825	NA,A	NA,G	NA,1	NA,-inf	NA,inf	NA,0.612134	0.000283431	0.000283549
2	chr1:198813546:T:C	198813546	NA,C	NA,T	NA,1	NA,inf	NA,inf	NA,0.590971	0.000282873	0.000282987
2	chr1:199363250:T:C	199363250	NA,C	NA,T	NA,1	NA,-inf	NA,inf	NA,0.633013	0.000282666	0.000282789
2	chr1:199374280:G:A	199374280	NA,A	NA,G	NA,1	NA,-inf	NA,inf	NA,0.631289	0.000281961	0.000282083
2	chr1:199376110:T:A	199376110	NA,A	NA,T	NA,1	NA,-inf	NA,inf	NA,0.631135	0.000281891	0.000282014
2	chr1:199279819:G:A	199279819	A,A	G,G	1,1	inf,inf	inf,inf	0.7928,0.889785	0.000281839	0.000281919
2	chr1:199363749:TGTGTTGTTAGG:T	199363749	NA,T	NA,TGTGTTGTTAGG	NA,1	NA,-inf	NA,inf	NA,0.630419	0.000281605	0.000281728
2	chr1:198711099:C:T	198711099	NA,T	NA,C	NA,1	NA,inf	NA,inf	NA,0.552034	0.00028158	0.000281686
2	chr1:199088830:C:T	199088830	T,NA	C,NA	1,NA	-inf,NA	inf,NA	0.56408,NA	0.000281345	0.000281412
2	chr1:199278199:T:C	199278199	NA,C	NA,T	NA,1	NA,-inf	NA,inf	NA,0.598061	0.000281229	0.000281344
2	chr1:199331897:C:T	199331897	NA,T	NA,C	NA,1	NA,inf	NA,inf	NA,0.620576	0.000281177	0.000281293
2	chr1:198912461:C:T	198912461	T,T	C,C	1,1	inf,-inf	inf,inf	5.30655,0.76399	0.000281095	0.000752275
2	chr1:199317354:T:C	199317354	C,C	T,T	1,1	-inf,inf	inf,inf	0.53168,1.50251	0.000280861	0.000281011
2	chr1:198930648:AAC:A	198930648	A,A	AAC,AAC	1,1	-inf,inf	inf,inf	0.965789,1.3632	0.000280743	0.000280948
2	chr1:198925600:C:T	198925600	T,T	C,C	1,1	inf,inf	inf,inf	1.48232,1.71468	0.000280618	0.000281624
2	chr1:199497969:C:T	199497969	NA,T	NA,C	NA,1	NA,-inf	NA,inf	NA,0.596769	0.000280617	0.000280733
2	chr1:199066451:C:T	199066451	NA,T	NA,C	NA,1	NA,-inf	NA,inf	NA,0.619839	0.000280321	0.000280442
2	chr1:198684181:A:G	198684181	NA,G	NA,A	NA,1	NA,inf	NA,inf	NA,0.521317	0.000280182	0.000280284
2	chr1:198998072:G:A	198998072	NA,A	NA,G	NA,1	NA,inf	NA,inf	NA,0.555356	0.000280144	0.00028025
2	chr1:199102583:C:T	199102583	NA,T	NA,C	NA,1	NA,-inf	NA,inf	NA,0.675152	0.000279706	0.000279824
2	chr1:198705079:G:T	198705079	NA,T	NA,G	NA,1	NA,inf	NA,inf	NA,0.531594	0.000279534	0.000279638
2	chr1:199107017:G:T	199107017	NA,T	NA,G	NA,1	NA,-inf	NA,inf	NA,0.674582	0.000279482	0.000279601
2	chr1:198584171:G:A	198584171	NA,A	NA,G	NA,1	NA,-inf	NA,inf	NA,0.658465	0.000279364	0.000279482
2	chr1:198692766:T:C	198692766	NA,C	NA,T	NA,1	NA,inf	NA,inf	NA,0.51936	0.000279275	0.000279377
2	chr1:198708674:T:C	198708674	C,NA	T,NA	1,NA	-inf,NA	inf,NA	0.904668,NA	0.000279164	0.000279258
2	chr1:198976150:A:G	198976150	G,G	A,A	1,1	-inf,inf	inf,inf	5.34612,0.616048	0.000278718	0.000703161
2	chr1:198692810:A:G	198692810	G,G	A,A	1,1	inf,-inf	inf,inf	1.29351,0.49848	0.000278614	0.000278705
2	chr1:198943906:C:T	198943906	NA,T	NA,C	NA,1	NA,-inf	NA,inf	NA,0.616821	0.00027822	0.000278339
2	chr1:198642545:G:A	198642545	NA,A	NA,G	NA,1	NA,inf	NA,inf	NA,0.724811	0.000277964	0.000278104
2	chr1:199048236:A:T	199048236	T,NA	A,NA	1,NA	inf,NA	inf,NA	0.455271,NA	0.000277251	0.000277305
2	chr1:198815859:A:G	198815859	NA,G	NA,A	NA,1	NA,-inf	NA,inf	NA,0.636581	0.000277114	0.000277237
2	chr1:198754571:A:G	198754571	NA,G	NA,A	NA,1	NA,-inf	NA,inf	NA,0.607793	0.000276928	0.000277037
2	chr1:199075750:TAA:T	199075750	NA,T	NA,TAA	NA,1	NA,-inf	NA,inf	NA,0.681505	0.000276376	0.000276507
2	chr1:199459503:G:C	199459503	C,C	G,G	1,1	inf,-inf	inf,inf	1.50813,0.553811	0.000276322	0.000276493
2	chr1:199532785:C:T	199532785	NA,T	NA,C	NA,1	NA,-inf	NA,inf	NA,0.574682	0.000276312	0.000276423
2	chr1:199350399:C:T	199350399	NA,T	NA,C	NA,1	NA,-inf	NA,inf	NA,0.617502	0.000276269	0.000276389
2	chr1:198615071:T:C	198615071	NA,C	NA,T	NA,1	NA,inf	NA,inf	NA,0.539412	0.000276263	0.000276369
2	chr1:199181222:G:A	199181222	NA,A	NA,G	NA,1	NA,-inf	NA,inf	NA,0.658134	0.000276207	0.000276335
2	chr1:199066488:G:A	199066488	NA,A	NA,G	NA,1	NA,-inf	NA,inf	NA,0.681141	0.000276086	0.000276217
2	chr1:199130171:T:C	199130171	NA,C	NA,T	NA,1	NA,inf	NA,inf	NA,0.507797	0.000275263	0.000275363
2	chr1:199096317:G:A	199096317	NA,A	NA,G	NA,1	NA,-inf	NA,inf	NA,0.440134	0.000275242	0.000275336
2	chr1:199291525:T:C	199291525	C,C	T,T	1,1	-inf,inf	inf,inf	0.541173,1.49307	0.000275067	0.000275218
2	chr1:199120933:A:T	199120933	NA,T	NA,A	NA,1	NA,-inf	NA,inf	NA,0.649478	0.000274965	0.000275092
2	chr1:199320468:G:A	199320468	NA,A	NA,G	NA,1	NA,inf	NA,inf	NA,0.60423	0.000274505	0.000274618
2	chr1:199425107:A:G	199425107	NA,G	NA,A	NA,1	NA,-inf	NA,inf	NA,0.599833	0.00027446	0.000274577
2	chr1:199468735:G:T	199468735	NA,T	NA,G	NA,1	NA,-inf	NA,inf	NA,0.611033	0.000274046	0.000274165
2	chr1:198682954:C:T	198682954	NA,T	NA,C	NA,1	NA,inf	NA,inf	NA,0.53451	0.000274042	0.000274148
2	chr1:199496494:T:C	199496494	NA,C	NA,T	NA,1	NA,-inf	NA,inf	NA,0.58051	0.00027393	0.000274043
2	chr1:199489383:G:C	199489383	NA,C	NA,G	NA,1	NA,-inf	NA,inf	NA,0.579455	0.000273562	0.000273675
2	chr1:199476389:T:C	199476389	NA,C	NA,T	NA,1	NA,inf	NA,inf	NA,0.567038	0.00027329	0.000273399
2	chr1:199491460:T:TA	199491460	NA,TA	NA,T	NA,1	NA,-inf	NA,inf	NA,0.57864	0.000273272	0.000273385
2	chr1:198904071:T:G	198904071	NA,G	NA,T	NA,1	NA,inf	NA,inf	NA,0.516936	0.000273062	0.000273164
2	chr1:199077285:C:G	199077285	NA,G	NA,C	NA,1	NA,-inf	NA,inf	NA,0.672341	0.000272922	0.000273052
2	chr1:199333509:AT:A	199333509	NA,A	NA,AT	NA,1	NA,inf	NA,inf	NA,0.59875	0.000272446	0.000272559
2	chr1:199490378:A:T	199490378	NA,T	NA,A	NA,1	NA,inf	NA,inf	NA,0.555066	0.000272374	0.000272484
2	chr1:199337234:C:T	199337234	NA,T	NA,C	NA,1	NA,inf	NA,inf	NA,0.598076	0.000272194	0.000272306
2	chr1:199379790:A:C	199379790	NA,C	NA,A	NA,1	NA,-inf	NA,inf	NA,0.606575	0.000272082	0.0002722
2	chr1:198715223:C:G	198715223	G,G	C,C	1,1	-inf,-inf	inf,inf	0.712483,1.25309	0.000271797	0.000271892
2	chr1:198919707:T:G	198919707	NA,G	NA,T	NA,1	NA,inf	NA,inf	NA,0.512761	0.000271655	0.000271756
2	chr1:198759616:C:T	198759616	NA,T	NA,C	NA,1	NA,inf	NA,inf	NA,0.894727	0.000271506	0.000271687
2	chr1:199127683:A:G	199127683	NA,G	NA,A	NA,1	NA,-inf	NA,inf	NA,0.455589	0.00027079	0.000270885
2	chr1:199468329:T:C	199468329	NA,C	NA,T	NA,1	NA,inf	NA,inf	NA,0.556375	0.0002707	0.00027081
2	chr1:199109450:C:T	199109450	NA,T	NA,C	NA,1	NA,-inf	NA,inf	NA,0.429116	0.00027068	0.000270772
2	chr1:198993790:T:G	198993790	G,NA	T,NA	1,NA	-inf,NA	inf,NA	1.25235,NA	0.000270249	0.000270456
2	chr1:198609619:G:A	198609619	NA,A	NA,G	NA,1	NA,-inf	NA,inf	NA,0.634562	0.00027015	0.000270263
2	chr1:199344645:C:T	199344645	NA,T	NA,C	NA,1	NA,-inf	NA,inf	NA,0.606547	0.000270132	0.000270251
2	chr1:198524616:C:A	198524616	NA,A	NA,C	NA,1	NA,inf	NA,inf	NA,0.536232	0.000269812	0.000269925
2	chr1:198708687:A:G	198708687	NA,G	NA,A	NA,1	NA,inf	NA,inf	NA,0.522426	0.000269746	0.000269848
2	chr1:198962142:G:A	198962142	A,A	G,G	1,1	-inf,inf	inf,inf	1.29025,1.21745	0.000269567	0.000269838
2	chr1:198824067:G:A	198824067	A,NA	G,NA	1,NA	inf,NA	inf,NA	0.656499,NA	0.000269164	0.000269241
2	chr1:199055052:T:C	199055052	NA,C	NA,T	NA,1	NA,inf	NA,inf	NA,0.508368	0.000269071	0.00026917
2	chr1:199327351:G:A	199327351	NA,A	NA,G	NA,1	NA,inf	NA,inf	NA,0.538082	0.000268935	0.00026904
2	chr1:198653532:T:G	198653532	NA,G	NA,T	NA,1	NA,-inf	NA,inf	NA,0.640497	0.000268864	0.000268989
2	chr1:199121227:T:C	199121227	NA,C	NA,T	NA,1	NA,-inf	NA,inf	NA,0.424165	0.000268589	0.00026868
2	chr1:198594576:T:C	198594576	NA,C	NA,T	NA,1	NA,inf	NA,inf	NA,0.518928	0.000268384	0.000268487
2	chr1:198672213:C:A	198672213	A,A	C,C	1,1	inf,-inf	inf,inf	1.35464,0.391755	0.000268284	0.000268372
2	chr1:199397184:A:G	199397184	NA,G	NA,A	NA,1	NA,inf	NA,inf	NA,0.530183	0.000268167	0.000268272
2	chr1:198800381:C:G	198800381	NA,G	NA,C	NA,1	NA,-inf	NA,inf	NA,0.609823	0.000267921	0.000268038
2	chr1:199202954:T:C	199202954	C,NA	T,NA	1,NA	inf,NA	inf,NA	1.70477,NA	0.000267427	0.000267939
2	chr1:198609599:G:A	198609599	NA,A	NA,G	NA,1	NA,inf	NA,inf	NA,0.791989	0.000266895	0.000267047
2	chr1:198923421:TA:T	198923421	NA,T	NA,TA	NA,1	NA,inf	NA,inf	NA,0.499726	0.000266007	0.000266106
2	chr1:198756040:T:C	198756040	NA,C	NA,T	NA,1	NA,inf	NA,inf	NA,0.541279	0.000265997	0.000266103
2	chr1:198584468:G:T	198584468	NA,T	NA,G	NA,1	NA,inf	NA,inf	NA,0.811327	0.000265804	0.000265962
2	chr1:199242229:T:C	199242229	NA,C	NA,T	NA,1	NA,-inf	NA,inf	NA,0.61438	0.000265261	0.00026538
2	chr1:198822778:G:A	198822778	A,A	G,G	1,1	inf,-inf	inf,inf	2.96612,0.416563	0.000265072	0.000267771
2	chr1:199076410:T:C	199076410	NA,C	NA,T	NA,1	NA,-inf	NA,inf	NA,0.65041	0.00026487	0.000264995
2	chr1:198815090:C:T	198815090	NA,T	NA,C	NA,1	NA,-inf	NA,inf	NA,0.604418	0.000264702	0.00026482
2	chr1:199077548:AT:A	199077548	NA,A	NA,AT	NA,1	NA,-inf	NA,inf	NA,0.649938	0.000264655	0.00026478
2	chr1:198574035:C:A	198574035	NA,A	NA,C	NA,1	NA,inf	NA,inf	NA,0.807031	0.000264399	0.000264556
2	chr1:198806896:C:CA	198806896	NA,CA	NA,C	NA,1	NA,inf	NA,inf	NA,0.445362	0.000264328	0.000264421
2	chr1:198693776:A:G	198693776	NA,G	NA,A	NA,1	NA,inf	NA,inf	NA,0.596384	0.000264182	0.000264296
2	chr1:198819169:ACTG:A	198819169	NA,A	NA,ACTG	NA,1	NA,-inf	NA,inf	NA,0.601369	0.000263988	0.000264105
2	chr1:198600841:C:T	198600841	NA,T	NA,C	NA,1	NA,-inf	NA,inf	NA,0.618499	0.000263806	0.000263917
2	chr1:199116522:T:C	199116522	NA,C	NA,T	NA,1	NA,inf	NA,inf	NA,0.88234	0.000263706	0.000263883
2	chr1:198543853:A:G	198543853	NA,G	NA,A	NA,1	NA,inf	NA,inf	NA,0.51452	0.000263537	0.00026364
2	chr1:198742614:A:G	198742614	NA,G	NA,A	NA,1	NA,inf	NA,inf	NA,0.534397	0.000263389	0.000263494
2	chr1:198629501:A:G	198629501	NA,G	NA,A	NA,1	NA,inf	NA,inf	NA,0.516164	0.000263199	0.000263303
2	chr1:199200578:A:G	199200578	NA,G	NA,A	NA,1	NA,-inf	NA,inf	NA,0.594925	0.000263161	0.000263277
2	chr1:198609873:A:G	198609873	NA,G	NA,A	NA,1	NA,-inf	NA,inf	NA,0.544707	0.00026302	0.000263125
2	chr1:198629248:G:A	198629248	NA,A	NA,G	NA,1	NA,-inf	NA,inf	NA,0.617896	0.000262021	0.000262134
2	chr1:199287686:T:C	199287686	NA,C	NA,T	NA,1	NA,inf	NA,inf	NA,0.503831	0.000261867	0.000261968
2	chr1:199389502:G:A	199389502	NA,A	NA,G	NA,1	NA,inf	NA,inf	NA,0.549956	0.000261849	0.000261956
2	chr1:198763037:T:C	198763037	NA,C	NA,T	NA,1	NA,inf	NA,inf	NA,0.511558	0.000261684	0.000261787
2	chr1:199067901:A:C	199067901	NA,C	NA,A	NA,1	NA,-inf	NA,inf	NA,0.598314	0.000261382	0.000261499
2	chr1:198598908:A:G	198598908	NA,G	NA,A	NA,1	NA,inf	NA,inf	NA,0.501401	0.000261068	0.000261169
2	chr1:198712122:G:T	198712122	NA,T	NA,G	NA,1	NA,inf	NA,inf	NA,0.499955	0.000260349	0.000260448
2	chr1:198538328:A:G	198538328	NA,G	NA,A	NA,1	NA,-inf	NA,inf	NA,0.5761	0.000259864	0.000259978
2	chr1:198596056:A:T	198596056	T,NA	A,NA	1,NA	-inf,NA	inf,NA	1.11554,NA	0.000259705	0.000259863
2	chr1:198966265:T:C	198966265	C,C	T,T	1,1	-inf,inf	inf,inf	1.18111,1.23408	0.000259642	0.000259869
2	chr1:199337248:T:C	199337248	NA,C	NA,T	NA,1	NA,inf	NA,inf	NA,0.564898	0.000259617	0.000259724
2	chr1:198711196:C:T	198711196	T,NA	C,NA	1,NA	inf,NA	inf,NA	0.751684,NA	0.000259041	0.00025913
2	chr1:198828667:C:T	198828667	T,NA	C,NA	1,NA	-inf,NA	inf,NA	1.1489,NA	0.000258114	0.000258291
2	chr1:198883304:C:T	198883304	T,T	C,C	1,1	inf,-inf	inf,inf	2.06814,0.500749	0.000258011	0.000258402
2	chr1:198815119:G:T	198815119	NA,T	NA,G	NA,1	NA,-inf	NA,inf	NA,0.582991	0.000257202	0.000257316
2	chr1:199358018:A:G	199358018	NA,G	NA,A	NA,1	NA,inf	NA,inf	NA,0.52386	0.000257155	0.00025726
2	chr1:198645175:C:A	198645175	NA,A	NA,C	NA,1	NA,-inf	NA,inf	NA,0.534785	0.000256989	0.000257093
2	chr1:199360005:T:C	199360005	NA,C	NA,T	NA,1	NA,inf	NA,inf	NA,0.523452	0.000256948	0.000257052
2	chr1:198843596:T:G	198843596	G,G	T,T	1,1	inf,inf	inf,inf	0.966528,1.5882	0.000256715	0.000257063
2	chr1:199356414:A:G	199356414	NA,G	NA,A	NA,1	NA,inf	NA,inf	NA,0.52237	0.000256597	0.000256701
2	chr1:198757686:A:C	198757686	NA,C	NA,A	NA,1	NA,inf	NA,inf	NA,0.516483	0.000256516	0.000256618
2	chr1:199390553:C:T	199390553	NA,T	NA,C	NA,1	NA,inf	NA,inf	NA,0.661232	0.000256494	0.000256621
2	chr1:198781875:C:T	198781875	NA,T	NA,C	NA,1	NA,inf	NA,inf	NA,0.852552	0.00025642	0.000256588
2	chr1:199302469:C:T	199302469	NA,T	NA,C	NA,1	NA,inf	NA,inf	NA,0.524934	0.000256316	0.000256421
2	chr1:198822103:TAGTA:T	198822103	T,T	TAGTA,TAGTA	1,1	inf,-inf	inf,inf	1.10389,1.47852	0.000256184	0.000256499
2	chr1:198581499:G:A	198581499	NA,A	NA,G	NA,1	NA,inf	NA,inf	NA,0.780548	0.000255879	0.000256029
2	chr1:198712125:G:A	198712125	NA,A	NA,G	NA,1	NA,-inf	NA,inf	NA,0.603204	0.000255875	0.000255993
2	chr1:199288825:T:C	199288825	NA,C	NA,T	NA,1	NA,-inf	NA,inf	NA,0.59868	0.000255746	0.000255858
2	chr1:198813486:C:T	198813486	NA,T	NA,C	NA,1	NA,-inf	NA,inf	NA,0.578465	0.000255737	0.00025585
2	chr1:198813830:G:A	198813830	NA,A	NA,G	NA,1	NA,-inf	NA,inf	NA,0.577978	0.000255562	0.000255675
2	chr1:198807801:G:A	198807801	NA,A	NA,G	NA,1	NA,-inf	NA,inf	NA,0.577978	0.000255562	0.000255675
2	chr1:198807048:C:CCCAGG	198807048	NA,CCCAGG	NA,C	NA,1	NA,-inf	NA,inf	NA,0.577978	0.000255562	0.000255675
2	chr1:198846119:G:A	198846119	NA,A	NA,G	NA,1	NA,-inf	NA,inf	NA,0.604891	0.000255561	0.000255679
2	chr1:199001563:C:T	199001563	NA,T	NA,C	NA,1	NA,inf	NA,inf	NA,0.500733	0.000255388	0.000255488
2	chr1:199377776:T:C	199377776	NA,C	NA,T	NA,1	NA,inf	NA,inf	NA,0.508053	0.000255383	0.000255483
2	chr1:198930867:G:A	198930867	A,A	G,G	1,1	inf,inf	inf,inf	1.36468,1.69777	0.000255332	0.000256114
2	chr1:199278623:C:T	199278623	NA,T	NA,C	NA,1	NA,inf	NA,inf	NA,0.487171	0.00025501	0.000255109
2	chr1:198875332:C:T	198875332	NA,T	NA,C	NA,1	NA,inf	NA,inf	NA,0.480303	0.000254674	0.000254769
2	chr1:198610861:C:T	198610861	NA,T	NA,C	NA,1	NA,inf	NA,inf	NA,0.484089	0.000254614	0.000254713
2	chr1:198612890:T:C	198612890	NA,C	NA,T	NA,1	NA,-inf	NA,inf	NA,0.600251	0.000254609	0.000254717
2	chr1:199102119:C:G	199102119	NA,G	NA,C	NA,1	NA,-inf	NA,inf	NA,0.604434	0.000254264	0.000254372
2	chr1:198816577:C:A	198816577	NA,A	NA,C	NA,1	NA,inf	NA,inf	NA,0.49026	0.000253671	0.000253768
2	chr1:199060757:T:C	199060757	NA,C	NA,T	NA,1	NA,-inf	NA,inf	NA,0.618761	0.000253621	0.000253741
2	chr1:199265937:C:T	199265937	NA,T	NA,C	NA,1	NA,inf	NA,inf	NA,0.470875	0.000253514	0.000253617
2	chr1:198619701:A:G	198619701	NA,G	NA,A	NA,1	NA,inf	NA,inf	NA,0.480881	0.000253379	0.000253477
2	chr1:198826753:C:T	198826753	T,T	C,C	1,1	inf,-inf	inf,inf	0.839077,0.519139	0.0002533	0.000253346
2	chr1:198644825:T:A	198644825	A,A	T,T	1,1	-inf,-inf	inf,inf	0.581456,0.133655	0.000252987	0.000253007
2	chr1:198930682:A:G	198930682	NA,G	NA,A	NA,1	NA,inf	NA,inf	NA,0.465046	0.000252648	0.000252743
2	chr1:198980859:G:T	198980859	NA,T	NA,G	NA,1	NA,inf	NA,inf	NA,0.493259	0.00025243	0.000252529
2	chr1:199293876:T:G	199293876	NA,G	NA,T	NA,1	NA,inf	NA,inf	NA,0.502684	0.000252412	0.000252512
2	chr1:199266917:C:T	199266917	NA,T	NA,C	NA,1	NA,inf	NA,inf	NA,0.465477	0.000251426	0.000251528
2	chr1:199541443:T:C	199541443	NA,C	NA,T	NA,1	NA,inf	NA,inf	NA,0.499074	0.000251318	0.000251418
2	chr1:198580467:A:T	198580467	NA,T	NA,A	NA,1	NA,inf	NA,inf	NA,0.474819	0.000251232	0.000251329
2	chr1:199233492:G:C	199233492	NA,C	NA,G	NA,1	NA,inf	NA,inf	NA,0.450689	0.000251182	0.000251275
2	chr1:199135532:C:T	199135532	NA,T	NA,C	NA,1	NA,-inf	NA,inf	NA,0.382616	0.000251154	0.000251241
2	chr1:198955616:T:C	198955616	C,C	T,T	1,1	-inf,-inf	inf,inf	1.63832,1.54733	0.000251028	0.000252125
2	chr1:198593684:A:C	198593684	NA,C	NA,A	NA,1	NA,inf	NA,inf	NA,0.474051	0.000250837	0.000250934
2	chr1:198584403:G:A	198584403	NA,A	NA,G	NA,1	NA,inf	NA,inf	NA,0.459447	0.000250469	0.000250565
2	chr1:199346619:T:C	199346619	NA,C	NA,T	NA,1	NA,inf	NA,inf	NA,0.505191	0.000250431	0.000250533
2	chr1:198597947:T:A	198597947	NA,A	NA,T	NA,1	NA,inf	NA,inf	NA,0.478452	0.000249849	0.000249946
2	chr1:198572279:C:T	198572279	NA,T	NA,C	NA,1	NA,-inf	NA,inf	NA,0.638175	0.000249726	0.000249852
2	chr1:199499525:A:C	199499525	NA,C	NA,A	NA,1	NA,-inf	NA,inf	NA,0.552494	0.000249726	0.000249834
2	chr1:199032005:T:C	199032005	NA,C	NA,T	NA,1	NA,inf	NA,inf	NA,0.454597	0.000249686	0.000249779
2	chr1:199346727:T:C	199346727	NA,C	NA,T	NA,1	NA,-inf	NA,inf	NA,0.54347	0.000249145	0.000249253
2	chr1:199347155:C:T	199347155	NA,T	NA,C	NA,1	NA,-inf	NA,inf	NA,0.543131	0.000249029	0.000249136
2	chr1:199043324:A:G	199043324	NA,G	NA,A	NA,1	NA,inf	NA,inf	NA,0.39668	0.000248576	0.000248662
2	chr1:199297779:T:C	199297779	NA,C	NA,T	NA,1	NA,inf	NA,inf	NA,0.491007	0.000248314	0.000248412
2	chr1:199349237:G:A	199349237	NA,A	NA,G	NA,1	NA,inf	NA,inf	NA,0.498841	0.000248298	0.000248399
2	chr1:198573401:C:T	198573401	NA,T	NA,C	NA,1	NA,-inf	NA,inf	NA,0.524441	0.000248023	0.000248128
2	chr1:198576162:T:C	198576162	NA,C	NA,T	NA,1	NA,inf	NA,inf	NA,0.466146	0.000247978	0.000248074
2	chr1:198574991:T:C	198574991	NA,C	NA,T	NA,1	NA,inf	NA,inf	NA,0.466092	0.000247962	0.000248058
2	chr1:198827529:C:CA	198827529	NA,CA	NA,C	NA,1	NA,-inf	NA,inf	NA,0.32936	0.000247849	0.00024793
2	chr1:199439864:T:C	199439864	C,C	T,T	1,1	inf,-inf	inf,inf	1.01434,0.911961	0.000247612	0.000247727
2	chr1:199158517:T:TA	199158517	NA,TA	NA,T	NA,1	NA,-inf	NA,inf	NA,0.54415	0.000247547	0.000247656
2	chr1:199150119:T:C	199150119	NA,C	NA,T	NA,1	NA,inf	NA,inf	NA,0.427187	0.000247547	0.000247637
2	chr1:199099192:C:T	199099192	NA,T	NA,C	NA,1	NA,-inf	NA,inf	NA,0.587315	0.000247458	0.000247565
2	chr1:199080123:A:G	199080123	NA,G	NA,A	NA,1	NA,-inf	NA,inf	NA,0.552064	0.00024718	0.000247291
2	chr1:199479456:C:T	199479456	NA,T	NA,C	NA,1	NA,-inf	NA,inf	NA,0.511116	0.000247147	0.00024725
2	chr1:198672619:G:A	198672619	A,A	G,G	1,1	inf,-inf	inf,inf	1.25445,0.440051	0.00024698	0.000247059
2	chr1:199048507:A:G	199048507	NA,G	NA,A	NA,1	NA,inf	NA,inf	NA,0.433659	0.000246837	0.000246928
2	chr1:198574089:T:C	198574089	NA,C	NA,T	NA,1	NA,inf	NA,inf	NA,0.461817	0.000246485	0.00024658
2	chr1:199080361:T:A	199080361	NA,A	NA,T	NA,1	NA,-inf	NA,inf	NA,0.549653	0.0002464	0.000246511
2	chr1:199360399:C:T	199360399	NA,T	NA,C	NA,1	NA,inf	NA,inf	NA,0.494646	0.000246295	0.000246395
2	chr1:199472650:C:T	199472650	NA,T	NA,C	NA,1	NA,inf	NA,inf	NA,0.52205	0.000246255	0.000246356
2	chr1:198580469:G:T	198580469	NA,T	NA,G	NA,1	NA,inf	NA,inf	NA,0.460821	0.000246173	0.000246269
2	chr1:198785793:A:T	198785793	NA,T	NA,A	NA,1	NA,inf	NA,inf	NA,0.431735	0.000246166	0.000246256
2	chr1:198577844:G:C	198577844	NA,C	NA,G	NA,1	NA,inf	NA,inf	NA,0.46072	0.000246095	0.00024619
2	chr1:198812363:T:C	198812363	NA,C	NA,T	NA,1	NA,-inf	NA,inf	NA,0.606297	0.000246009	0.000246116
2	chr1:198623731:A:G	198623731	NA,G	NA,A	NA,1	NA,inf	NA,inf	NA,0.459991	0.000245707	0.000245802
2	chr1:199366855:C:A	199366855	NA,A	NA,C	NA,1	NA,inf	NA,inf	NA,0.49169	0.000245557	0.000245656
2	chr1:198603480:T:A	198603480	NA,A	NA,T	NA,1	NA,inf	NA,inf	NA,0.458487	0.000245403	0.000245498
2	chr1:199031279:T:C	199031279	C,C	T,T	1,1	-inf,inf	inf,inf	0.396728,0.962031	0.000244635	0.000244681
2	chr1:198622779:T:C	198622779	NA,C	NA,T	NA,1	NA,inf	NA,inf	NA,0.456341	0.000244495	0.00024459
2	chr1:198713049:C:T	198713049	NA,T	NA,C	NA,1	NA,inf	NA,inf	NA,0.457105	0.000244362	0.000244458
2	chr1:198621214:C:CA	198621214	NA,CA	NA,C	NA,1	NA,-inf	NA,inf	NA,0.558081	0.00024422	0.000244322
2	chr1:198592878:C:A	198592878	NA,A	NA,C	NA,1	NA,inf	NA,inf	NA,0.610061	0.000244151	0.000244267
2	chr1:199148795:C:T	199148795	NA,T	NA,C	NA,1	NA,-inf	NA,inf	NA,0.561776	0.000243882	0.000243993
2	chr1:198620368:T:C	198620368	NA,C	NA,T	NA,1	NA,inf	NA,inf	NA,0.440471	0.000243054	0.000243147
2	chr1:199267546:CAGATTCTTCCCT:C	199267546	NA,C	NA,CAGATTCTTCCCT	NA,1	NA,inf	NA,inf	NA,0.442114	0.000242945	0.000243044
2	chr1:198949373:T:C	198949373	C,C	T,T	1,1	-inf,inf	inf,inf	5.82221,0.463103	0.000242149	0.00120611
2	chr1:199123372:G:A	199123372	NA,A	NA,G	NA,1	NA,inf	NA,inf	NA,0.437222	0.000241625	0.000241716
2	chr1:199394414:G:A	199394414	NA,A	NA,G	NA,1	NA,inf	NA,inf	NA,0.472444	0.000241215	0.000241313
2	chr1:198613468:T:C	198613468	NA,C	NA,T	NA,1	NA,inf	NA,inf	NA,0.446744	0.000241024	0.000241117
2	chr1:198562106:C:G	198562106	NA,G	NA,C	NA,1	NA,inf	NA,inf	NA,0.460556	0.000240836	0.000240933
2	chr1:199256860:A:T	199256860	T,T	A,A	1,1	-inf,-inf	inf,inf	0.887564,0.333413	0.000240678	0.000240717
2	chr1:199235547:C:A	199235547	NA,A	NA,C	NA,1	NA,-inf	NA,inf	NA,0.471261	0.000240482	0.000240579
2	chr1:198812880:T:A	198812880	NA,A	NA,T	NA,1	NA,-inf	NA,inf	NA,0.532994	0.000240418	0.000240524
2	chr1:199053030:A:T	199053030	NA,T	NA,A	NA,1	NA,-inf	NA,inf	NA,0.600116	0.00024039	0.000240507
2	chr1:199151663:T:C	199151663	NA,C	NA,T	NA,1	NA,inf	NA,inf	NA,0.407255	0.000240239	0.000240326
2	chr1:198831391:T:C	198831391	NA,C	NA,T	NA,1	NA,inf	NA,inf	NA,0.429026	0.000240155	0.000240245
2	chr1:199441402:T:TA	199441402	NA,TA	NA,T	NA,1	NA,inf	NA,inf	NA,0.50446	0.000240092	0.000240193
2	chr1:198816365:G:A	198816365	A,A	G,G	1,1	inf,-inf	inf,inf	0.75152,0.604656	0.000239726	0.000239771
2	chr1:199195804:T:C	199195804	NA,C	NA,T	NA,1	NA,-inf	NA,inf	NA,0.496067	0.000239697	0.000239796
2	chr1:199224605:T:C	199224605	NA,C	NA,T	NA,1	NA,-inf	NA,inf	NA,0.554763	0.000239654	0.000239759
2	chr1:198586276:C:A	198586276	NA,A	NA,C	NA,1	NA,inf	NA,inf	NA,0.449087	0.000239486	0.00023958
2	chr1:199445502:T:C	199445502	NA,C	NA,T	NA,1	NA,inf	NA,inf	NA,0.498164	0.000239164	0.000239264
2	chr1:198607772:C:T	198607772	NA,T	NA,C	NA,1	NA,inf	NA,inf	NA,0.440843	0.000239	0.000239093
2	chr1:199064609:C:A	199064609	NA,A	NA,C	NA,1	NA,-inf	NA,inf	NA,0.526483	0.000238605	0.000238712
2	chr1:198841594:C:T	198841594	NA,T	NA,C	NA,1	NA,inf	NA,inf	NA,0.438717	0.000238587	0.00023868
2	chr1:199151553:T:G	199151553	NA,G	NA,T	NA,1	NA,inf	NA,inf	NA,0.401041	0.000238038	0.000238125
2	chr1:198675395:C:A	198675395	NA,A	NA,C	NA,1	NA,inf	NA,inf	NA,0.497944	0.000238006	0.000238108
2	chr1:198763189:A:C	198763189	NA,C	NA,A	NA,1	NA,-inf	NA,inf	NA,0.222097	0.000237899	0.000237971
2	chr1:199322594:C:T	199322594	T,T	C,C	1,1	inf,-inf	inf,inf	1.45556,0.332675	0.000237507	0.000237622
2	chr1:199106461:A:G	199106461	G,NA	A,NA	1,NA	inf,NA	inf,NA	0.803218,NA	0.000237182	0.000237279
2	chr1:199371313:A:C	199371313	NA,C	NA,A	NA,1	NA,inf	NA,inf	NA,0.447774	0.000237174	0.000237267
2	chr1:199344097:G:T	199344097	NA,T	NA,G	NA,1	NA,-inf	NA,inf	NA,0.506662	0.000237148	0.000237251
2	chr1:199254024:T:A	199254024	NA,A	NA,T	NA,1	NA,-inf	NA,inf	NA,0.457122	0.000237108	0.000237202
2	chr1:199311980:A:G	199311980	NA,G	NA,A	NA,1	NA,-inf	NA,inf	NA,0.495512	0.000236749	0.00023685
2	chr1:198810934:G:C	198810934	NA,C	NA,G	NA,1	NA,-inf	NA,inf	NA,0.563361	0.00023667	0.000236772
2	chr1:198949516:G:T	198949516	NA,T	NA,G	NA,1	NA,inf	NA,inf	NA,0.423004	0.000236656	0.000236746
2	chr1:199042613:C:G	199042613	NA,G	NA,C	NA,1	NA,inf	NA,inf	NA,0.417927	0.000236347	0.000236436
2	chr1:199175176:G:T	199175176	NA,T	NA,G	NA,1	NA,-inf	NA,inf	NA,0.555457	0.000236255	0.000236364
2	chr1:198697841:C:A	198697841	A,A	C,C	1,1	-inf,inf	inf,inf	0.980162,0.71687	0.000236253	0.000236336
2	chr1:199239255:C:T	199239255	NA,T	NA,C	NA,1	NA,-inf	NA,inf	NA,0.473245	0.000236199	0.000236297
2	chr1:198739413:A:AAGAGAAGG	198739413	NA,AAGAGAAGG	NA,A	NA,1	NA,inf	NA,inf	NA,0.41858	0.000236098	0.000236187
2	chr1:198925328:A:G	198925328	G,G	A,A	1,1	inf,-inf	inf,inf	4.6259,0.763426	0.000236037	0.000349992
2	chr1:199213704:G:T	199213704	NA,T	NA,G	NA,1	NA,-inf	NA,inf	NA,0.54156	0.000236026	0.000236129
2	chr1:199177325:T:C	199177325	NA,C	NA,T	NA,1	NA,-inf	NA,inf	NA,0.511547	0.00023519	0.000235293
2	chr1:198817824:C:T	198817824	T,T	C,C	1,1	inf,-inf	inf,inf	1.20323,1.39299	0.000235092	0.00023542
2	chr1:199050363:G:T	199050363	NA,T	NA,G	NA,1	NA,-inf	NA,inf	NA,0.58274	0.000235055	0.000235169
2	chr1:199487432:C:T	199487432	NA,T	NA,C	NA,1	NA,-inf	NA,inf	NA,0.514402	0.000234999	0.0002351
2	chr1:199215531:T:C	199215531	NA,C	NA,T	NA,1	NA,-inf	NA,inf	NA,0.484711	0.000234505	0.000234603
2	chr1:199051486:G:C	199051486	NA,C	NA,G	NA,1	NA,-inf	NA,inf	NA,0.580882	0.000234435	0.000234549
2	chr1:198754962:A:C	198754962	NA,C	NA,A	NA,1	NA,inf	NA,inf	NA,0.413384	0.000234396	0.000234484
2	chr1:198855969:C:T	198855969	T,T	C,C	1,1	-inf,inf	inf,inf	1.52794,0.971192	0.000234251	0.000234555
2	chr1:198627010:G:A	198627010	NA,A	NA,G	NA,1	NA,inf	NA,inf	NA,0.439645	0.000233415	0.000233508
2	chr1:199399422:G:A	199399422	NA,A	NA,G	NA,1	NA,inf	NA,inf	NA,0.455707	0.000233262	0.000233357
2	chr1:199393250:G:A	199393250	NA,A	NA,G	NA,1	NA,inf	NA,inf	NA,0.45568	0.000233255	0.00023335
2	chr1:199232965:C:G	199232965	NA,G	NA,C	NA,1	NA,-inf	NA,inf	NA,0.498925	0.000233228	0.000233328
2	chr1:198577956:T:C	198577956	NA,C	NA,T	NA,1	NA,inf	NA,inf	NA,0.429636	0.000233029	0.000233121
2	chr1:198836602:G:A	198836602	A,NA	G,NA	1,NA	inf,NA	inf,NA	0.559413,NA	0.000233005	0.000233069
2	chr1:198612047:T:C	198612047	NA,C	NA,T	NA,1	NA,inf	NA,inf	NA,0.42879	0.000232769	0.00023286
2	chr1:198709705:A:G	198709705	NA,G	NA,A	NA,1	NA,-inf	NA,inf	NA,0.467533	0.000232756	0.000232852
2	chr1:199337251:A:G	199337251	NA,G	NA,A	NA,1	NA,inf	NA,inf	NA,0.445137	0.000232743	0.000232838
2	chr1:198586460:T:C	198586460	NA,C	NA,T	NA,1	NA,-inf	NA,inf	NA,0.41194	0.000232566	0.000232656
2	chr1:198637978:G:T	198637978	NA,T	NA,G	NA,1	NA,inf	NA,inf	NA,0.445295	0.000232321	0.000232414
2	chr1:198968825:C:G	198968825	NA,G	NA,C	NA,1	NA,inf	NA,inf	NA,0.435683	0.00023209	0.000232182
2	chr1:198630519:G:A	198630519	A,A	G,G	1,1	-inf,-inf	inf,inf	1.33512,0.29778	0.000232041	0.000232109
2	chr1:199068881:C:T	199068881	NA,T	NA,C	NA,1	NA,-inf	NA,inf	NA,0.526072	0.000231992	0.000232097
2	chr1:199353841:T:C	199353841	NA,C	NA,T	NA,1	NA,inf	NA,inf	NA,0.435027	0.000231981	0.000232072
2	chr1:198646016:G:A	198646016	NA,A	NA,G	NA,1	NA,inf	NA,inf	NA,0.722957	0.000231459	0.000231596
2	chr1:199341577:A:G	199341577	NA,G	NA,A	NA,1	NA,inf	NA,inf	NA,0.451164	0.000231377	0.000231471
2	chr1:199151539:C:T	199151539	NA,T	NA,C	NA,1	NA,inf	NA,inf	NA,0.381304	0.0002312	0.000231285
2	chr1:198590494:C:G	198590494	NA,G	NA,C	NA,1	NA,inf	NA,inf	NA,0.424175	0.000231134	0.000231225
2	chr1:198582241:G:A	198582241	NA,A	NA,G	NA,1	NA,inf	NA,inf	NA,0.423068	0.000230777	0.000230868
2	chr1:199051080:G:A	199051080	NA,A	NA,G	NA,1	NA,-inf	NA,inf	NA,0.567636	0.000230634	0.000230745
2	chr1:199273215:G:T	199273215	NA,T	NA,G	NA,1	NA,-inf	NA,inf	NA,0.449878	0.000230564	0.000230659
2	chr1:198617023:T:C	198617023	NA,C	NA,T	NA,1	NA,inf	NA,inf	NA,0.421497	0.000230457	0.000230547
2	chr1:198597602:T:A	198597602	NA,A	NA,T	NA,1	NA,inf	NA,inf	NA,0.421378	0.000230423	0.000230514
2	chr1:198795066:C:A	198795066	NA,A	NA,C	NA,1	NA,inf	NA,inf	NA,0.426027	0.00023028	0.000230372
2	chr1:198844621:G:T	198844621	NA,T	NA,G	NA,1	NA,-inf	NA,inf	NA,0.569549	0.000230148	0.000230251
2	chr1:198661641:A:G	198661641	NA,G	NA,A	NA,1	NA,-inf	NA,inf	NA,0.509091	0.000229991	0.000230095
2	chr1:199163855:C:T	199163855	T,NA	C,NA	1,NA	inf,NA	inf,NA	0.620209,NA	0.000229904	0.000229976
2	chr1:198609989:C:T	198609989	NA,T	NA,C	NA,1	NA,inf	NA,inf	NA,0.419598	0.00022983	0.00022992
2	chr1:199258778:A:C	199258778	C,C	A,A	1,1	-inf,-inf	inf,inf	0.957023,0.11568	0.000229613	0.00022965
2	chr1:198630565:C:A	198630565	NA,A	NA,C	NA,1	NA,-inf	NA,inf	NA,0.523127	0.000229585	0.00022969
2	chr1:198830332:C:T	198830332	T,NA	C,NA	1,NA	-inf,NA	inf,NA	1.05988,NA	0.000228859	0.000229007
2	chr1:199392641:A:T	199392641	NA,T	NA,A	NA,1	NA,inf	NA,inf	NA,0.441671	0.000228833	0.000228926
2	chr1:198997437:C:T	198997437	NA,T	NA,C	NA,1	NA,inf	NA,inf	NA,0.3863	0.000228798	0.000228885
2	chr1:198532083:C:T	198532083	NA,T	NA,C	NA,1	NA,-inf	NA,inf	NA,0.483439	0.000228764	0.000228864
2	chr1:198864184:C:A	198864184	A,NA	C,NA	1,NA	inf,NA	inf,NA	0.507183,NA	0.000228412	0.000228473
2	chr1:198601299:C:T	198601299	NA,T	NA,C	NA,1	NA,inf	NA,inf	NA,0.68149	0.000228346	0.000228475
2	chr1:199540061:C:T	199540061	NA,T	NA,C	NA,1	NA,-inf	NA,inf	NA,0.450277	0.000228268	0.000228363
2	chr1:199082503:A:T	199082503	NA,T	NA,A	NA,1	NA,-inf	NA,inf	NA,0.412314	0.000228238	0.000228323
2	chr1:198880085:T:C	198880085	NA,C	NA,T	NA,1	NA,inf	NA,inf	NA,0.420652	0.000228052	0.00022814
2	chr1:199294108:A:C	199294108	NA,C	NA,A	NA,1	NA,inf	NA,inf	NA,0.438043	0.000227613	0.000227706
2	chr1:198817706:GA:G	198817706	NA,G	NA,GA	NA,1	NA,inf	NA,inf	NA,0.412619	0.000227411	0.000227499
2	chr1:198550203:G:A	198550203	NA,A	NA,G	NA,1	NA,-inf	NA,inf	NA,0.413149	0.000227102	0.000227192
2	chr1:199186751:A:G	199186751	NA,G	NA,A	NA,1	NA,-inf	NA,inf	NA,0.523452	0.000226969	0.000227073
2	chr1:199082600:T:C	199082600	NA,C	NA,T	NA,1	NA,-inf	NA,inf	NA,0.466292	0.000226935	0.000227032
2	chr1:198844218:G:C	198844218	NA,C	NA,G	NA,1	NA,inf	NA,inf	NA,0.418584	0.000226667	0.000226757
2	chr1:198566582:G:A	198566582	NA,A	NA,G	NA,1	NA,-inf	NA,inf	NA,0.473764	0.000226606	0.000226704
2	chr1:198673682:C:A	198673682	A,A	C,C	1,1	inf,-inf	inf,inf	1.3732,0.19401	0.000226513	0.000226587
2	chr1:199220294:G:A	199220294	NA,A	NA,G	NA,1	NA,-inf	NA,inf	NA,0.489881	0.000226228	0.000226328
2	chr1:199277177:T:C	199277177	NA,C	NA,T	NA,1	NA,-inf	NA,inf	NA,0.434426	0.000226078	0.000226171
2	chr1:198607282:G:T	198607282	NA,T	NA,G	NA,1	NA,inf	NA,inf	NA,0.69179	0.00022595	0.000226081
2	chr1:198681468:A:C	198681468	C,C	A,A	1,1	-inf,-inf	inf,inf	0.692166,1.17513	0.000225729	0.000225811
2	chr1:199099906:A:C	199099906	C,C	A,A	1,1	-inf,-inf	inf,inf	0.247571,1.50708	0.000225448	0.000225536
2	chr1:199184620:G:A	199184620	NA,A	NA,G	NA,1	NA,inf	NA,inf	NA,0.410602	0.000225416	0.000225511
2	chr1:199314929:C:T	199314929	NA,T	NA,C	NA,1	NA,inf	NA,inf	NA,0.44765	0.000225411	0.000225505
2	chr1:198621875:G:A	198621875	A,NA	G,NA	1,NA	-inf,NA	inf,NA	0.669947,NA	0.000225084	0.000225157
2	chr1:199088605:G:A	199088605	A,NA	G,NA	1,NA	inf,NA	inf,NA	1.8698,NA	0.000224826	0.0002255
2	chr1:199072368:A:T	199072368	NA,T	NA,A	NA,1	NA,inf	NA,inf	NA,0.382583	0.000224668	0.000224753
2	chr1:198875627:T:G	198875627	NA,G	NA,T	NA,1	NA,inf	NA,inf	NA,0.375906	0.000224322	0.000224407
2	chr1:198871443:C:T	198871443	NA,T	NA,C	NA,1	NA,inf	NA,inf	NA,0.409113	0.000224283	0.00022437
2	chr1:199312962:A:G	199312962	NA,G	NA,A	NA,1	NA,inf	NA,inf	NA,0.443731	0.000224248	0.000224341
2	chr1:199037801:T:A	199037801	NA,A	NA,T	NA,1	NA,inf	NA,inf	NA,0.328096	0.000224217	0.000224296
2	chr1:199220576:A:T	199220576	NA,T	NA,A	NA,1	NA,-inf	NA,inf	NA,0.500709	0.000223813	0.00022391
2	chr1:198917005:G:A	198917005	NA,A	NA,G	NA,1	NA,inf	NA,inf	NA,0.359823	0.000223658	0.000223742
2	chr1:199053967:G:A	199053967	NA,A	NA,G	NA,1	NA,inf	NA,inf	NA,0.459251	0.000223493	0.000223587
2	chr1:198827536:A:T	198827536	NA,T	NA,A	NA,1	NA,inf	NA,inf	NA,0.43432	0.000223173	0.000223263
2	chr1:198670235:G:A	198670235	A,A	G,G	1,1	-inf,-inf	inf,inf	1.05847,0.640279	0.000223154	0.000223222
2	chr1:199517029:T:C	199517029	NA,C	NA,T	NA,1	NA,inf	NA,inf	NA,0.428621	0.000223136	0.000223226
2	chr1:198608051:A:C	198608051	NA,C	NA,A	NA,1	NA,-inf	NA,inf	NA,0.477043	0.000222768	0.000222867
2	chr1:198655576:A:C	198655576	NA,C	NA,A	NA,1	NA,inf	NA,inf	NA,0.589819	0.000222589	0.000222702
2	chr1:199511103:C:T	199511103	NA,T	NA,C	NA,1	NA,-inf	NA,inf	NA,0.42979	0.000222376	0.000222467
2	chr1:198807485:TTTTAA:T	198807485	T,T	TTTTAA,TTTTAA	1,1	inf,-inf	inf,inf	0.748631,0.562159	0.000222314	0.000222357
2	chr1:198869073:G:C	198869073	NA,C	NA,G	NA,1	NA,inf	NA,inf	NA,0.401929	0.000222146	0.000222232
2	chr1:199276023:A:ATG	199276023	NA,ATG	NA,A	NA,1	NA,-inf	NA,inf	NA,0.490344	0.000222027	0.000222124
2	chr1:198879849:G:A	198879849	NA,A	NA,G	NA,1	NA,-inf	NA,inf	NA,0.497538	0.000221514	0.000221607
2	chr1:199400270:C:T	199400270	T,NA	C,NA	1,NA	inf,NA	inf,NA	0.922872,NA	0.000221229	0.000221347
2	chr1:198993825:T:C	198993825	NA,C	NA,T	NA,1	NA,inf	NA,inf	NA,0.362397	0.000221148	0.000221233
2	chr1:198797052:T:G	198797052	G,NA	T,NA	1,NA	-inf,NA	inf,NA	0.466499,NA	0.000221089	0.000221145
2	chr1:198599562:G:A	198599562	NA,A	NA,G	NA,1	NA,inf	NA,inf	NA,0.391267	0.000221068	0.000221155
2	chr1:198599563:C:G	198599563	NA,G	NA,C	NA,1	NA,inf	NA,inf	NA,0.391161	0.000221039	0.000221125
2	chr1:199316652:G:A	199316652	NA,A	NA,G	NA,1	NA,inf	NA,inf	NA,0.432418	0.000220936	0.000221028
2	chr1:199334954:T:A	199334954	A,A	T,T	1,1	inf,-inf	inf,inf	1.41616,0.323743	0.00022082	0.000220926
2	chr1:199077549:T:A	199077549	NA,A	NA,T	NA,1	NA,-inf	NA,inf	NA,0.501932	0.000220752	0.000220855
2	chr1:199038195:C:T	199038195	NA,T	NA,C	NA,1	NA,inf	NA,inf	NA,0.382156	0.000220414	0.0002205
2	chr1:198620326:C:T	198620326	NA,T	NA,C	NA,1	NA,inf	NA,inf	NA,0.667051	0.000219635	0.000219761
2	chr1:199449515:G:A	199449515	A,NA	G,NA	1,NA	inf,NA	inf,NA	0.563029,NA	0.000219591	0.000219657
2	chr1:198600719:C:T	198600719	NA,T	NA,C	NA,1	NA,inf	NA,inf	NA,0.663552	0.000219285	0.000219411
2	chr1:198822369:C:T	198822369	NA,T	NA,C	NA,1	NA,inf	NA,inf	NA,0.331102	0.000219192	0.000219271
2	chr1:199017251:T:C	199017251	NA,C	NA,T	NA,1	NA,-inf	NA,inf	NA,0.519275	0.00021919	0.000219295
2	chr1:198613592:C:T	198613592	NA,T	NA,C	NA,1	NA,inf	NA,inf	NA,0.663869	0.000219114	0.00021924
2	chr1:199278059:A:G	199278059	NA,G	NA,A	NA,1	NA,inf	NA,inf	NA,0.376893	0.000219075	0.00021916
2	chr1:199220783:G:A	199220783	NA,A	NA,G	NA,1	NA,-inf	NA,inf	NA,0.483629	0.000219041	0.000219137
2	chr1:199384392:C:G	199384392	NA,G	NA,C	NA,1	NA,inf	NA,inf	NA,0.397526	0.00021896	0.000219047
2	chr1:199184333:C:G	199184333	NA,G	NA,C	NA,1	NA,inf	NA,inf	NA,0.389124	0.0002189	0.000218992
2	chr1:199249330:T:C	199249330	NA,C	NA,T	NA,1	NA,-inf	NA,inf	NA,0.47016	0.000218808	0.000218905
2	chr1:199222062:C:T	199222062	NA,T	NA,C	NA,1	NA,inf	NA,inf	NA,0.411765	0.000218668	0.000218758
2	chr1:198630573:ATT:A	198630573	A,NA	ATT,NA	1,NA	inf,NA	inf,NA	0.505899,NA	0.000218579	0.000218637
2	chr1:198744534:C:G	198744534	NA,G	NA,C	NA,1	NA,-inf	NA,inf	NA,0.498658	0.000218321	0.000218413
2	chr1:199020349:T:G	199020349	NA,G	NA,T	NA,1	NA,-inf	NA,inf	NA,0.515339	0.00021824	0.000218344
2	chr1:198626589:G:T	198626589	NA,T	NA,G	NA,1	NA,inf	NA,inf	NA,0.378219	0.000218194	0.000218279
2	chr1:199345131:A:C	199345131	NA,C	NA,A	NA,1	NA,inf	NA,inf	NA,0.40753	0.000218117	0.000218207
2	chr1:199211639:G:A	199211639	NA,A	NA,G	NA,1	NA,-inf	NA,inf	NA,0.478356	0.00021796	0.000218055
2	chr1:198894720:G:A	198894720	A,NA	G,NA	1,NA	inf,NA	inf,NA	0.896572,NA	0.000217921	0.000218026
2	chr1:199348515:G:A	199348515	A,NA	G,NA	1,NA	-inf,NA	inf,NA	0.834513,NA	0.000217895	0.000217997
2	chr1:199157396:T:C	199157396	NA,C	NA,T	NA,1	NA,-inf	NA,inf	NA,0.460906	0.000217761	0.000217858
2	chr1:198575471:A:G	198575471	G,NA	A,NA	1,NA	-inf,NA	inf,NA	0.848693,NA	0.000217593	0.000217687
2	chr1:198957018:A:T	198957018	NA,T	NA,A	NA,1	NA,inf	NA,inf	NA,0.361975	0.000217576	0.000217659
2	chr1:198759737:T:C	198759737	NA,C	NA,T	NA,1	NA,-inf	NA,inf	NA,0.245054	0.000217393	0.000217467
2	chr1:198982813:T:C	198982813	NA,C	NA,T	NA,1	NA,inf	NA,inf	NA,0.348361	0.000217373	0.000217456
2	chr1:199219548:AC:A	199219548	NA,A	NA,AC	NA,1	NA,-inf	NA,inf	NA,0.477773	0.000217364	0.000217459
2	chr1:198710143:C:T	198710143	NA,T	NA,C	NA,1	NA,inf	NA,inf	NA,0.389825	0.00021724	0.000217326
2	chr1:198661845:A:C	198661845	NA,C	NA,A	NA,1	NA,-inf	NA,inf	NA,0.438153	0.000217211	0.000217299
2	chr1:199391539:C:T	199391539	NA,T	NA,C	NA,1	NA,inf	NA,inf	NA,0.402737	0.000217192	0.000217281
2	chr1:198669844:C:T	198669844	T,T	C,C	1,1	-inf,-inf	inf,inf	1.05632,0.62316	0.000217169	0.000217234
2	chr1:198573301:C:T	198573301	NA,T	NA,C	NA,1	NA,inf	NA,inf	NA,0.378435	0.000217024	0.00021711
2	chr1:198637762:G:C	198637762	NA,C	NA,G	NA,1	NA,-inf	NA,inf	NA,0.468733	0.000216987	0.000217077
2	chr1:198802847:C:T	198802847	T,NA	C,NA	1,NA	-inf,NA	inf,NA	0.455856,NA	0.00021693	0.000216985
2	chr1:198711068:C:T	198711068	NA,T	NA,C	NA,1	NA,-inf	NA,inf	NA,0.351332	0.000216895	0.000216979
2	chr1:198971495:T:C	198971495	C,C	T,T	1,1	-inf,inf	inf,inf	5.45745,0.594615	0.000216782	0.000731026
2	chr1:198668453:A:G	198668453	G,G	A,A	1,1	-inf,-inf	inf,inf	0.748891,1.07111	0.000216737	0.000216815
2	chr1:199271475:T:C	199271475	NA,C	NA,T	NA,1	NA,-inf	NA,inf	NA,0.482157	0.000216521	0.000216618
2	chr1:199484846:T:C	199484846	NA,C	NA,T	NA,1	NA,inf	NA,inf	NA,0.418972	0.000216412	0.0002165
2	chr1:199220943:A:T	199220943	NA,T	NA,A	NA,1	NA,-inf	NA,inf	NA,0.472718	0.000216097	0.000216191
2	chr1:199501556:A:G	199501556	G,NA	A,NA	1,NA	-inf,NA	inf,NA	0.663382,NA	0.0002159	0.000215978
2	chr1:198985439:C:G	198985439	G,G	C,C	1,1	-inf,inf	inf,inf	0.906656,1.06441	0.000215875	0.000215982
2	chr1:198604307:A:G	198604307	G,NA	A,NA	1,NA	-inf,NA	inf,NA	0.645612,NA	0.000215858	0.000215929
2	chr1:198704243:G:T	198704243	NA,T	NA,G	NA,1	NA,-inf	NA,inf	NA,0.416715	0.000215729	0.000215819
2	chr1:199015836:G:A	199015836	NA,A	NA,G	NA,1	NA,-inf	NA,inf	NA,0.503124	0.000215465	0.000215567
2	chr1:199193430:C:A	199193430	NA,A	NA,C	NA,1	NA,inf	NA,inf	NA,0.567134	0.000215457	0.000215569
2	chr1:199281457:T:C	199281457	NA,C	NA,T	NA,1	NA,-inf	NA,inf	NA,0.446349	0.000215399	0.000215494
2	chr1:198886078:A:G	198886078	G,NA	A,NA	1,NA	inf,NA	inf,NA	1.52677,NA	0.000215294	0.000215612
2	chr1:198799488:A:G	198799488	G,NA	A,NA	1,NA	-inf,NA	inf,NA	0.453522,NA	0.000215274	0.000215329
2	chr1:199279854:T:G	199279854	NA,G	NA,T	NA,1	NA,inf	NA,inf	NA,0.355377	0.000215194	0.000215277
2	chr1:199488413:A:G	199488413	NA,G	NA,A	NA,1	NA,inf	NA,inf	NA,0.414891	0.000215171	0.000215259
2	chr1:199176722:T:C	199176722	NA,C	NA,T	NA,1	NA,-inf	NA,inf	NA,0.444486	0.000214993	0.000215087
2	chr1:198932034:A:G	198932034	NA,G	NA,A	NA,1	NA,inf	NA,inf	NA,0.366522	0.000214935	0.000215019
2	chr1:199236280:G:A	199236280	NA,A	NA,G	NA,1	NA,-inf	NA,inf	NA,0.47749	0.000214904	0.000215003
2	chr1:199484517:T:C	199484517	NA,C	NA,T	NA,1	NA,inf	NA,inf	NA,0.41352	0.000214794	0.000214881
2	chr1:198524527:G:A	198524527	NA,A	NA,G	NA,1	NA,-inf	NA,inf	NA,0.433333	0.000214761	0.000214855
2	chr1:198867185:C:G	198867185	NA,G	NA,C	NA,1	NA,inf	NA,inf	NA,0.375442	0.000214755	0.000214839
2	chr1:198529169:C:T	198529169	NA,T	NA,C	NA,1	NA,inf	NA,inf	NA,0.609674	0.000214614	0.000214731
2	chr1:199312908:T:A	199312908	NA,A	NA,T	NA,1	NA,inf	NA,inf	NA,0.409835	0.000214562	0.000214652
2	chr1:199315519:A:G	199315519	NA,G	NA,A	NA,1	NA,inf	NA,inf	NA,0.409739	0.000214542	0.000214632
2	chr1:199315080:A:G	199315080	NA,G	NA,A	NA,1	NA,inf	NA,inf	NA,0.409739	0.000214542	0.000214632
2	chr1:199316885:G:A	199316885	NA,A	NA,G	NA,1	NA,inf	NA,inf	NA,0.409739	0.000214542	0.000214632
2	chr1:199315763:A:G	199315763	NA,G	NA,A	NA,1	NA,inf	NA,inf	NA,0.409739	0.000214542	0.000214632
2	chr1:199316456:G:T	199316456	NA,T	NA,G	NA,1	NA,inf	NA,inf	NA,0.409739	0.000214542	0.000214632
2	chr1:199313342:G:A	199313342	NA,A	NA,G	NA,1	NA,inf	NA,inf	NA,0.409562	0.000214494	0.000214583
2	chr1:198877472:A:C	198877472	C,C	A,A	1,1	inf,inf	inf,inf	0.455733,1.40239	0.000214492	0.00021459
2	chr1:199316271:C:T	199316271	NA,T	NA,C	NA,1	NA,inf	NA,inf	NA,0.409215	0.000214401	0.00021449
2	chr1:199316283:T:C	199316283	NA,C	NA,T	NA,1	NA,inf	NA,inf	NA,0.408947	0.000214323	0.000214413
2	chr1:199314772:C:G	199314772	NA,G	NA,C	NA,1	NA,inf	NA,inf	NA,0.408805	0.000214287	0.000214376
2	chr1:198537852:A:G	198537852	NA,G	NA,A	NA,1	NA,-inf	NA,inf	NA,0.431523	0.000214278	0.000214371
2	chr1:199312649:T:C	199312649	NA,C	NA,T	NA,1	NA,inf	NA,inf	NA,0.408736	0.000214268	0.000214358
2	chr1:199186857:A:G	199186857	NA,G	NA,A	NA,1	NA,inf	NA,inf	NA,0.555895	0.000214115	0.000214225
2	chr1:199195227:T:C	199195227	NA,C	NA,T	NA,1	NA,inf	NA,inf	NA,0.386617	0.000214082	0.000214173
2	chr1:199311895:C:T	199311895	NA,T	NA,C	NA,1	NA,inf	NA,inf	NA,0.406887	0.000213856	0.000213945
2	chr1:199271809:T:C	199271809	NA,C	NA,T	NA,1	NA,-inf	NA,inf	NA,0.460364	0.00021384	0.000213933
2	chr1:199313918:T:G	199313918	NA,G	NA,T	NA,1	NA,inf	NA,inf	NA,0.407183	0.000213838	0.000213927
2	chr1:199018501:G:T	199018501	NA,T	NA,G	NA,1	NA,-inf	NA,inf	NA,0.498613	0.000213831	0.000213933
2	chr1:198816037:C:T	198816037	NA,T	NA,C	NA,1	NA,inf	NA,inf	NA,0.399538	0.000213761	0.000213848
2	chr1:199192937:T:C	199192937	NA,C	NA,T	NA,1	NA,inf	NA,inf	NA,0.370504	0.000213479	0.000213568
2	chr1:199208361:A:T	199208361	NA,T	NA,A	NA,1	NA,-inf	NA,inf	NA,0.44384	0.000213449	0.000213542
2	chr1:198843961:G:A	198843961	NA,A	NA,G	NA,1	NA,inf	NA,inf	NA,0.642759	0.000213439	0.000213565
2	chr1:199311845:T:TAA	199311845	NA,TAA	NA,T	NA,1	NA,inf	NA,inf	NA,0.404242	0.000213132	0.00021322
2	chr1:198676779:C:G	198676779	NA,G	NA,C	NA,1	NA,inf	NA,inf	NA,0.383111	0.000213048	0.000213134
2	chr1:199316946:G:A	199316946	NA,A	NA,G	NA,1	NA,inf	NA,inf	NA,0.404153	0.000213015	0.000213103
2	chr1:199342888:C:T	199342888	NA,T	NA,C	NA,1	NA,inf	NA,inf	NA,0.440283	0.00021295	0.000213046
2	chr1:198585187:A:G	198585187	NA,G	NA,A	NA,1	NA,inf	NA,inf	NA,0.363059	0.000212719	0.000212803
2	chr1:199240577:G:A	199240577	A,A	G,G	1,1	-inf,inf	inf,inf	0.943189,0.0286155	0.000212425	0.000212459
2	chr1:199460960:C:T	199460960	NA,T	NA,C	NA,1	NA,inf	NA,inf	NA,0.359865	0.000212363	0.000212446
2	chr1:198796657:G:A	198796657	A,NA	G,NA	1,NA	-inf,NA	inf,NA	0.447802,NA	0.000212333	0.000212387
2	chr1:198697202:C:T	198697202	NA,T	NA,C	NA,1	NA,inf	NA,inf	NA,0.378884	0.000212259	0.000212344
2	chr1:199156550:T:C	199156550	NA,C	NA,T	NA,1	NA,-inf	NA,inf	NA,0.436978	0.000212171	0.000212263
2	chr1:199194071:C:A	199194071	NA,A	NA,C	NA,1	NA,-inf	NA,inf	NA,0.433226	0.000212073	0.000212165
2	chr1:199513442:C:T	199513442	NA,T	NA,C	NA,1	NA,inf	NA,inf	NA,0.500539	0.000211776	0.000211877
2	chr1:199294020:T:C	199294020	C,NA	T,NA	1,NA	-inf,NA	inf,NA	0.617911,NA	0.000211526	0.000211598
2	chr1:199236479:T:C	199236479	NA,C	NA,T	NA,1	NA,-inf	NA,inf	NA,0.463824	0.000211485	0.000211581
2	chr1:199526610:A:G	199526610	NA,G	NA,A	NA,1	NA,inf	NA,inf	NA,0.382343	0.000211276	0.000211363
2	chr1:198569131:G:C	198569131	C,C	G,G	1,1	inf,inf	inf,inf	0.938054,0.43066	0.000211261	0.000211312
2	chr1:198527443:AATG:A	198527443	NA,A	NA,AATG	NA,1	NA,-inf	NA,inf	NA,0.420415	0.000211195	0.000211287
2	chr1:199175549:C:A	199175549	NA,A	NA,C	NA,1	NA,-inf	NA,inf	NA,0.429903	0.000211171	0.000211263
2	chr1:199012053:G:A	199012053	NA,A	NA,G	NA,1	NA,-inf	NA,inf	NA,0.486446	0.000211122	0.000211223
2	chr1:199237797:A:G	199237797	NA,G	NA,A	NA,1	NA,-inf	NA,inf	NA,0.421253	0.00021111	0.0002112
2	chr1:199275887:A:G	199275887	NA,G	NA,A	NA,1	NA,-inf	NA,inf	NA,0.390225	0.000210874	0.000210961
2	chr1:199317771:G:T	199317771	NA,T	NA,G	NA,1	NA,inf	NA,inf	NA,0.395113	0.000210649	0.000210736
2	chr1:199476087:A:C	199476087	NA,C	NA,A	NA,1	NA,inf	NA,inf	NA,0.389743	0.000210597	0.000210684
2	chr1:199262791:TATC:T	199262791	T,NA	TATC,NA	1,NA	-inf,NA	inf,NA	0.576941,NA	0.000210131	0.000210198
2	chr1:199527221:T:C	199527221	NA,C	NA,T	NA,1	NA,inf	NA,inf	NA,0.370494	0.00021009	0.000210175
2	chr1:198947243:C:T	198947243	NA,T	NA,C	NA,1	NA,inf	NA,inf	NA,0.322961	0.000210085	0.000210165
2	chr1:198804342:G:A	198804342	A,A	G,G	1,1	inf,-inf	inf,inf	1.59432,0.319604	0.000209996	0.000210135
2	chr1:198740586:A:C	198740586	NA,C	NA,A	NA,1	NA,-inf	NA,inf	NA,0.430803	0.000209659	0.00020975
2	chr1:199236253:C:T	199236253	NA,T	NA,C	NA,1	NA,-inf	NA,inf	NA,0.456013	0.000209499	0.000209594
2	chr1:199197107:T:G	199197107	NA,G	NA,T	NA,1	NA,-inf	NA,inf	NA,0.457734	0.000209492	0.000209588
2	chr1:199017383:G:A	199017383	NA,A	NA,G	NA,1	NA,inf	NA,inf	NA,0.32758	0.000209282	0.000209362
2	chr1:199479027:C:T	199479027	NA,T	NA,C	NA,1	NA,-inf	NA,inf	NA,0.383379	0.000209143	0.000209229
2	chr1:199093733:C:T	199093733	NA,T	NA,C	NA,1	NA,-inf	NA,inf	NA,0.40082	0.000209066	0.000209155
2	chr1:198606755:C:T	198606755	T,NA	C,NA	1,NA	-inf,NA	inf,NA	0.627708,NA	0.000208935	0.000209004
2	chr1:198553833:G:T	198553833	NA,T	NA,G	NA,1	NA,inf	NA,inf	NA,0.43502	0.000208912	0.000209005
2	chr1:198854143:GT:G	198854143	NA,G	NA,GT	NA,1	NA,inf	NA,inf	NA,0.356612	0.000208675	0.000208759
2	chr1:198863056:C:T	198863056	NA,T	NA,C	NA,1	NA,inf	NA,inf	NA,0.356612	0.000208675	0.000208759
2	chr1:199168921:AT:A	199168921	NA,A	NA,AT	NA,1	NA,-inf	NA,inf	NA,0.419767	0.000208603	0.000208694
2	chr1:199224309:T:C	199224309	NA,C	NA,T	NA,1	NA,inf	NA,inf	NA,0.603226	0.000208592	0.000208707
2	chr1:199017248:T:C	199017248	NA,C	NA,T	NA,1	NA,inf	NA,inf	NA,0.325089	0.000208577	0.000208657
2	chr1:198799609:A:AT	198799609	NA,AT	NA,A	NA,1	NA,-inf	NA,inf	NA,0.444239	0.00020827	0.000208363
2	chr1:198867419:T:C	198867419	NA,C	NA,T	NA,1	NA,-inf	NA,inf	NA,0.447564	0.000208253	0.000208341
2	chr1:199335604:G:A	199335604	NA,A	NA,G	NA,1	NA,inf	NA,inf	NA,0.370215	0.000208125	0.00020821
2	chr1:198684045:A:G	198684045	G,G	A,A	1,1	inf,inf	inf,inf	0.668871,1.01785	0.000207974	0.000208052
2	chr1:199230827:CAT:C	199230827	NA,C	NA,CAT	NA,1	NA,-inf	NA,inf	NA,0.451973	0.000207639	0.000207734
2	chr1:199109920:A:G	199109920	NA,G	NA,A	NA,1	NA,inf	NA,inf	NA,0.325808	0.000207591	0.00020767
2	chr1:198749183:T:C	198749183	NA,C	NA,T	NA,1	NA,inf	NA,inf	NA,0.325087	0.000207465	0.000207544
2	chr1:199280621:A:G	199280621	NA,G	NA,A	NA,1	NA,-inf	NA,inf	NA,0.367193	0.000207461	0.000207546
2	chr1:198671131:T:A	198671131	NA,A	NA,T	NA,1	NA,-inf	NA,inf	NA,0.401092	0.00020699	0.000207077
2	chr1:198852616:ATT:A	198852616	A,A	ATT,ATT	1,1	-inf,inf	inf,inf	1.64728,0.818066	0.00020688	0.000207177
2	chr1:198818768:T:A	198818768	A,A	T,T	1,1	inf,-inf	inf,inf	1.12558,1.35151	0.000206836	0.000207101
2	chr1:199217838:T:C	199217838	NA,C	NA,T	NA,1	NA,-inf	NA,inf	NA,0.387626	0.000206809	0.000206895
2	chr1:199244420:C:T	199244420	T,NA	C,NA	1,NA	-inf,NA	inf,NA	0.574847,NA	0.000206734	0.000206801
2	chr1:199127215:T:C	199127215	NA,C	NA,T	NA,1	NA,inf	NA,inf	NA,0.322131	0.000206573	0.000206651
2	chr1:198551969:G:A	198551969	NA,A	NA,G	NA,1	NA,-inf	NA,inf	NA,0.401336	0.000206402	0.000206492
2	chr1:198558984:CCA:C	198558984	NA,C	NA,CCA	NA,1	NA,-inf	NA,inf	NA,0.400903	0.000206294	0.000206383
2	chr1:199228164:A:T	199228164	NA,T	NA,A	NA,1	NA,-inf	NA,inf	NA,0.419353	0.000206035	0.000206126
2	chr1:199425311:C:T	199425311	NA,T	NA,C	NA,1	NA,inf	NA,inf	NA,0.371024	0.000206031	0.000206114
2	chr1:198844170:T:C	198844170	NA,C	NA,T	NA,1	NA,-inf	NA,inf	NA,0.475353	0.000205892	0.000205983
2	chr1:198570805:A:T	198570805	T,NA	A,NA	1,NA	-inf,NA	inf,NA	0.676982,NA	0.000205879	0.000205958
2	chr1:198589095:G:A	198589095	A,NA	G,NA	1,NA	-inf,NA	inf,NA	0.620995,NA	0.000205867	0.000205936
2	chr1:199406151:T:C	199406151	NA,C	NA,T	NA,1	NA,inf	NA,inf	NA,0.370215	0.000205864	0.000205948
2	chr1:199077149:G:C	199077149	NA,C	NA,G	NA,1	NA,-inf	NA,inf	NA,0.405887	0.000205777	0.000205868
2	chr1:198625283:T:A	198625283	A,NA	T,NA	1,NA	-inf,NA	inf,NA	0.618162,NA	0.000205489	0.000205557
2	chr1:199476088:A:T	199476088	NA,T	NA,A	NA,1	NA,inf	NA,inf	NA,0.367374	0.000205472	0.000205555
2	chr1:199251414:T:C	199251414	NA,C	NA,T	NA,1	NA,-inf	NA,inf	NA,0.417934	0.00020543	0.000205521
2	chr1:198658517:T:A	198658517	NA,A	NA,T	NA,1	NA,inf	NA,inf	NA,0.342065	0.00020514	0.000205223
2	chr1:199292533:A:G	199292533	NA,G	NA,A	NA,1	NA,inf	NA,inf	NA,0.376018	0.00020511	0.000205196
2	chr1:199185341:C:T	199185341	NA,T	NA,C	NA,1	NA,inf	NA,inf	NA,0.519074	0.000205103	0.000205208
2	chr1:198877868:G:C	198877868	C,C	G,G	1,1	inf,inf	inf,inf	0.332712,1.37316	0.000204918	0.000204996
2	chr1:198860179:T:G	198860179	NA,G	NA,T	NA,1	NA,-inf	NA,inf	NA,0.432624	0.000204745	0.000204831
2	chr1:198762535:G:A	198762535	A,NA	G,NA	1,NA	-inf,NA	inf,NA	0.880521,NA	0.000204665	0.000204774
2	chr1:199192749:C:T	199192749	NA,T	NA,C	NA,1	NA,-inf	NA,inf	NA,0.402638	0.000204395	0.000204484
2	chr1:199100210:A:G	199100210	NA,G	NA,A	NA,1	NA,-inf	NA,inf	NA,0.378309	0.000204226	0.000204314
2	chr1:198777517:C:T	198777517	NA,T	NA,C	NA,1	NA,inf	NA,inf	NA,0.2926	0.000204089	0.000204167
2	chr1:198544502:T:A	198544502	NA,A	NA,T	NA,1	NA,-inf	NA,inf	NA,0.391231	0.000203866	0.000203954
2	chr1:198701282:G:A	198701282	NA,A	NA,G	NA,1	NA,inf	NA,inf	NA,0.309903	0.000203846	0.000203925
2	chr1:198709594:TTAAA:T	198709594	NA,T	NA,TTAAA	NA,1	NA,inf	NA,inf	NA,0.336327	0.000203806	0.000203888
2	chr1:198953663:G:A	198953663	NA,A	NA,G	NA,1	NA,inf	NA,inf	NA,0.298979	0.000203733	0.000203812
2	chr1:198933701:G:GTT	198933701	NA,GTT	NA,G	NA,1	NA,inf	NA,inf	NA,0.298453	0.000203581	0.00020366
2	chr1:199027179:T:C	199027179	C,C	T,T	1,1	-inf,inf	inf,inf	0.442829,0.906612	0.000203408	0.000203453
2	chr1:198641019:T:C	198641019	NA,C	NA,T	NA,1	NA,inf	NA,inf	NA,0.395437	0.000203268	0.000203357
2	chr1:199250776:G:A	199250776	A,NA	G,NA	1,NA	-inf,NA	inf,NA	0.565453,NA	0.000203163	0.000203229
2	chr1:199215318:T:C	199215318	NA,C	NA,T	NA,1	NA,-inf	NA,inf	NA,0.40292	0.000203151	0.00020324
2	chr1:198920278:G:A	198920278	NA,A	NA,G	NA,1	NA,inf	NA,inf	NA,0.2959	0.000203043	0.000203122
2	chr1:199459075:T:A	199459075	NA,A	NA,T	NA,1	NA,inf	NA,inf	NA,0.377187	0.000203026	0.000203112
2	chr1:199445066:T:C	199445066	NA,C	NA,T	NA,1	NA,-inf	NA,inf	NA,0.282624	0.000202869	0.000202947
2	chr1:198884074:C:T	198884074	T,T	C,C	1,1	inf,inf	inf,inf	1.43861,1.53521	0.00020231	0.000202987
2	chr1:198944791:C:T	198944791	NA,T	NA,C	NA,1	NA,-inf	NA,inf	NA,0.396348	0.000202115	0.000202205
2	chr1:198887580:A:T	198887580	T,T	A,A	1,1	inf,-inf	inf,inf	2.03186,0.407068	0.00020179	0.000202114
2	chr1:199513208:T:C	199513208	NA,C	NA,T	NA,1	NA,inf	NA,inf	NA,0.350753	0.000201724	0.000201806
2	chr1:199469283:C:T	199469283	NA,T	NA,C	NA,1	NA,inf	NA,inf	NA,0.351814	0.0002016	0.000201683
2	chr1:199175846:G:T	199175846	NA,T	NA,G	NA,1	NA,-inf	NA,inf	NA,0.39105	0.000201557	0.000201645
2	chr1:198671457:A:G	198671457	NA,G	NA,A	NA,1	NA,-inf	NA,inf	NA,0.349716	0.000201444	0.000201527
2	chr1:198999389:C:T	198999389	NA,T	NA,C	NA,1	NA,inf	NA,inf	NA,0.26352	0.00020134	0.000201414
2	chr1:198763027:T:A	198763027	NA,A	NA,T	NA,1	NA,-inf	NA,inf	NA,0.430557	0.000201299	0.000201384
2	chr1:198588196:T:C	198588196	C,NA	T,NA	1,NA	-inf,NA	inf,NA	0.607608,NA	0.000201097	0.000201164
2	chr1:199205546:C:T	199205546	T,T	C,C	1,1	-inf,-inf	inf,inf	1.16082,0.63713	0.00020084	0.000200938
2	chr1:198989435:GA:G	198989435	NA,G	NA,GA	NA,1	NA,-inf	NA,inf	NA,0.406688	0.000200817	0.000200907
2	chr1:198936004:T:C	198936004	C,NA	T,NA	1,NA	inf,NA	inf,NA	0.457814,NA	0.000200759	0.000200814
2	chr1:198602505:G:T	198602505	NA,T	NA,G	NA,1	NA,inf	NA,inf	NA,0.421509	0.000200591	0.000200681
2	chr1:199199781:G:A	199199781	NA,A	NA,G	NA,1	NA,-inf	NA,inf	NA,0.370967	0.000200526	0.000200612
2	chr1:198588741:T:C	198588741	C,NA	T,NA	1,NA	-inf,NA	inf,NA	0.60471,NA	0.000200134	0.000200201
2	chr1:199441012:A:T	199441012	NA,T	NA,A	NA,1	NA,-inf	NA,inf	NA,0.347227	0.000200099	0.000200182
2	chr1:198833149:T:C	198833149	NA,C	NA,T	NA,1	NA,-inf	NA,inf	NA,0.448181	0.00020004	0.000200128
2	chr1:198591970:A:C	198591970	C,C	A,A	1,1	inf,inf	inf,inf	1.41259,0.320026	0.000199815	0.000199911
2	chr1:199172680:C:T	199172680	NA,T	NA,C	NA,1	NA,inf	NA,inf	NA,0.319362	0.000199792	0.000199875
2	chr1:199441013:T:A	199441013	NA,A	NA,T	NA,1	NA,-inf	NA,inf	NA,0.345892	0.000199781	0.000199863
2	chr1:199328715:C:T	199328715	T,NA	C,NA	1,NA	-inf,NA	inf,NA	0.781946,NA	0.000199746	0.000199838
2	chr1:198622268:T:C	198622268	C,NA	T,NA	1,NA	-inf,NA	inf,NA	0.602539,NA	0.000199675	0.000199742
2	chr1:199288350:T:G	199288350	NA,G	NA,T	NA,1	NA,-inf	NA,inf	NA,0.337467	0.000199644	0.000199727
2	chr1:199139058:C:T	199139058	NA,T	NA,C	NA,1	NA,inf	NA,inf	NA,0.295053	0.000199643	0.00019972
2	chr1:198964840:A:T	198964840	T,T	A,A	1,1	-inf,-inf	inf,inf	1.44842,1.49044	0.000199524	0.00020021
2	chr1:199218469:G:A	199218469	NA,A	NA,G	NA,1	NA,-inf	NA,inf	NA,0.391494	0.000199515	0.000199603
2	chr1:199238889:T:C	199238889	NA,C	NA,T	NA,1	NA,inf	NA,inf	NA,0.559245	0.000199412	0.00019952
2	chr1:199193773:A:C	199193773	NA,C	NA,A	NA,1	NA,-inf	NA,inf	NA,0.345329	0.000199265	0.000199348
2	chr1:199119385:A:C	199119385	NA,C	NA,A	NA,1	NA,-inf	NA,inf	NA,0.379108	0.000199224	0.000199311
2	chr1:199012230:T:C	199012230	NA,C	NA,T	NA,1	NA,inf	NA,inf	NA,0.28997	0.000199219	0.000199296
2	chr1:199113959:A:G	199113959	NA,G	NA,A	NA,1	NA,inf	NA,inf	NA,0.292112	0.000198961	0.000199038
2	chr1:198594475:T:C	198594475	NA,C	NA,T	NA,1	NA,-inf	NA,inf	NA,0.399192	0.00019895	0.000199038
2	chr1:199170098:G:A	199170098	NA,A	NA,G	NA,1	NA,-inf	NA,inf	NA,0.379781	0.000198922	0.000199008
2	chr1:199169709:G:A	199169709	NA,A	NA,G	NA,1	NA,-inf	NA,inf	NA,0.379781	0.000198922	0.000199008
2	chr1:198809680:G:A	198809680	A,A	G,G	1,1	inf,-inf	inf,inf	0.707673,0.548051	0.000198878	0.000198917
2	chr1:199340203:T:G	199340203	NA,G	NA,T	NA,1	NA,-inf	NA,inf	NA,0.399691	0.00019881	0.000198898
2	chr1:199119523:T:C	199119523	NA,C	NA,T	NA,1	NA,inf	NA,inf	NA,0.4059	0.000198807	0.000198896
2	chr1:198930585:T:C	198930585	NA,C	NA,T	NA,1	NA,inf	NA,inf	NA,0.309425	0.000198718	0.000198797
2	chr1:199204978:G:A	199204978	NA,A	NA,G	NA,1	NA,-inf	NA,inf	NA,0.40207	0.000198636	0.000198725
2	chr1:198651158:G:C	198651158	NA,C	NA,G	NA,1	NA,inf	NA,inf	NA,0.290799	0.000198575	0.000198652
2	chr1:198941254:G:T	198941254	NA,T	NA,G	NA,1	NA,inf	NA,inf	NA,0.280127	0.000198507	0.000198584
2	chr1:198704256:A:G	198704256	NA,G	NA,A	NA,1	NA,inf	NA,inf	NA,0.314539	0.000198446	0.000198525
2	chr1:199223534:A:G	199223534	NA,G	NA,A	NA,1	NA,inf	NA,inf	NA,0.554066	0.000198411	0.000198518
2	chr1:199199974:C:T	199199974	NA,T	NA,C	NA,1	NA,-inf	NA,inf	NA,0.312763	0.000198326	0.000198406
2	chr1:199013619:G:A	199013619	NA,A	NA,G	NA,1	NA,inf	NA,inf	NA,0.286167	0.000198263	0.000198339
2	chr1:199389987:T:A	199389987	NA,A	NA,T	NA,1	NA,-inf	NA,inf	NA,0.393932	0.000198205	0.000198291
2	chr1:198971653:C:T	198971653	T,T	C,C	1,1	-inf,-inf	inf,inf	1.65839,1.39573	0.00019806	0.00019893
2	chr1:199221601:C:T	199221601	NA,T	NA,C	NA,1	NA,-inf	NA,inf	NA,0.385218	0.000198057	0.000198145
2	chr1:199275786:T:C	199275786	NA,C	NA,T	NA,1	NA,-inf	NA,inf	NA,0.339001	0.000197923	0.000198005
2	chr1:199205406:G:A	199205406	NA,A	NA,G	NA,1	NA,-inf	NA,inf	NA,0.399758	0.000197813	0.000197902
2	chr1:199526554:A:G	199526554	NA,G	NA,A	NA,1	NA,inf	NA,inf	NA,0.328092	0.000197474	0.000197555
2	chr1:198582208:G:A	198582208	NA,A	NA,G	NA,1	NA,-inf	NA,inf	NA,0.289028	0.000197395	0.000197473
2	chr1:199475310:T:C	199475310	NA,C	NA,T	NA,1	NA,inf	NA,inf	NA,0.301944	0.000197394	0.000197472
2	chr1:198584139:C:T	198584139	T,NA	C,NA	1,NA	-inf,NA	inf,NA	0.595557,NA	0.000197331	0.000197397
2	chr1:199244115:C:T	199244115	NA,T	NA,C	NA,1	NA,inf	NA,inf	NA,0.545538	0.000197278	0.000197384
2	chr1:199295964:CAT:C	199295964	NA,C	NA,CAT	NA,1	NA,inf	NA,inf	NA,0.343504	0.000197141	0.000197223
2	chr1:198915104:T:C	198915104	NA,C	NA,T	NA,1	NA,inf	NA,inf	NA,0.271071	0.000197135	0.000197211
2	chr1:198968640:T:C	198968640	NA,C	NA,T	NA,1	NA,inf	NA,inf	NA,0.309668	0.000197049	0.000197128
2	chr1:198662857:T:C	198662857	NA,C	NA,T	NA,1	NA,inf	NA,inf	NA,0.333537	0.000196995	0.000197076
2	chr1:198844739:A:C	198844739	NA,C	NA,A	NA,1	NA,inf	NA,inf	NA,0.404415	0.000196916	0.000197003
2	chr1:199365983:GA:G	199365983	NA,G	NA,GA	NA,1	NA,inf	NA,inf	NA,0.330026	0.000196881	0.00019696
2	chr1:199511806:A:T	199511806	NA,T	NA,A	NA,1	NA,-inf	NA,inf	NA,0.37001	0.000196745	0.000196831
2	chr1:198680021:G:T	198680021	NA,T	NA,G	NA,1	NA,-inf	NA,inf	NA,0.359559	0.000196731	0.000196814
2	chr1:199500286:C:T	199500286	NA,T	NA,C	NA,1	NA,-inf	NA,inf	NA,0.334107	0.00019617	0.000196251
2	chr1:199536384:G:A	199536384	NA,A	NA,G	NA,1	NA,inf	NA,inf	NA,0.327625	0.000195998	0.000196078
2	chr1:199005457:C:T	199005457	NA,T	NA,C	NA,1	NA,inf	NA,inf	NA,0.276892	0.000195934	0.000196009
2	chr1:198788515:G:C	198788515	NA,C	NA,G	NA,1	NA,-inf	NA,inf	NA,0.385877	0.000195915	0.000196003
2	chr1:198972108:G:A	198972108	NA,A	NA,G	NA,1	NA,-inf	NA,inf	NA,0.384954	0.000195896	0.000195984
2	chr1:199226143:T:C	199226143	NA,C	NA,T	NA,1	NA,-inf	NA,inf	NA,0.360916	0.000195779	0.000195863
2	chr1:198569978:AT:A	198569978	NA,A	NA,AT	NA,1	NA,inf	NA,inf	NA,0.333531	0.00019575	0.000195834
2	chr1:199249038:A:G	199249038	NA,G	NA,A	NA,1	NA,-inf	NA,inf	NA,0.328476	0.000195726	0.000195806
2	chr1:199189581:G:T	199189581	NA,T	NA,G	NA,1	NA,-inf	NA,inf	NA,0.364745	0.000195578	0.000195663
2	chr1:198684370:C:T	198684370	NA,T	NA,C	NA,1	NA,inf	NA,inf	NA,0.314781	0.000195571	0.00019565
2	chr1:199193987:C:T	199193987	NA,T	NA,C	NA,1	NA,-inf	NA,inf	NA,0.364434	0.00019551	0.000195595
2	chr1:199337965:G:A	199337965	NA,A	NA,G	NA,1	NA,inf	NA,inf	NA,0.37167	0.00019546	0.000195548
2	chr1:199200073:A:G	199200073	NA,G	NA,A	NA,1	NA,inf	NA,inf	NA,0.474586	0.000195427	0.000195525
2	chr1:198959965:T:G	198959965	NA,G	NA,T	NA,1	NA,inf	NA,inf	NA,0.303289	0.000195398	0.000195477
2	chr1:198969530:G:A	198969530	NA,A	NA,G	NA,1	NA,-inf	NA,inf	NA,0.382015	0.000195297	0.000195384
2	chr1:198881828:G:T	198881828	NA,T	NA,G	NA,1	NA,inf	NA,inf	NA,0.270642	0.000195157	0.000195233
2	chr1:198964273:C:G	198964273	NA,G	NA,C	NA,1	NA,-inf	NA,inf	NA,0.380146	0.000195084	0.000195171
2	chr1:198763717:C:T	198763717	NA,T	NA,C	NA,1	NA,-inf	NA,inf	NA,0.401141	0.000194863	0.000194945
2	chr1:199398183:C:T	199398183	NA,T	NA,C	NA,1	NA,inf	NA,inf	NA,0.306821	0.000194852	0.000194931
2	chr1:198922918:G:A	198922918	NA,A	NA,G	NA,1	NA,inf	NA,inf	NA,0.266894	0.000194841	0.000194916
2	chr1:198902539:GC:G	198902539	NA,G	NA,GC	NA,1	NA,inf	NA,inf	NA,0.240333	0.000194606	0.000194679
2	chr1:199188870:G:A	199188870	NA,A	NA,G	NA,1	NA,-inf	NA,inf	NA,0.366533	0.00019457	0.000194656
2	chr1:199155752:G:A	199155752	NA,A	NA,G	NA,1	NA,-inf	NA,inf	NA,0.251017	0.000194563	0.000194639
2	chr1:199486842:A:T	199486842	NA,T	NA,A	NA,1	NA,-inf	NA,inf	NA,0.324896	0.000194443	0.000194524
2	chr1:198921289:AT:A	198921289	NA,A	NA,AT	NA,1	NA,-inf	NA,inf	NA,0.307902	0.000194401	0.000194481
2	chr1:199095289:AG:A	199095289	NA,A	NA,AG	NA,1	NA,-inf	NA,inf	NA,0.339198	0.000194103	0.000194186
2	chr1:198820850:C:T	198820850	NA,T	NA,C	NA,1	NA,-inf	NA,inf	NA,0.358324	0.00019403	0.000194115
2	chr1:199365371:G:T	199365371	NA,T	NA,G	NA,1	NA,inf	NA,inf	NA,0.301324	0.00019383	0.000193908
2	chr1:199329495:TCTTTC:T	199329495	T,NA	TCTTTC,NA	1,NA	-inf,NA	inf,NA	0.761062,NA	0.000193362	0.000193451
2	chr1:199181959:G:A	199181959	NA,A	NA,G	NA,1	NA,-inf	NA,inf	NA,0.360897	0.000193362	0.000193447
2	chr1:198640260:T:C	198640260	NA,C	NA,T	NA,1	NA,inf	NA,inf	NA,0.269547	0.000193307	0.000193382
2	chr1:198769770:T:C	198769770	NA,C	NA,T	NA,1	NA,-inf	NA,inf	NA,0.392939	0.000193042	0.000193124
2	chr1:198931868:C:T	198931868	NA,T	NA,C	NA,1	NA,-inf	NA,inf	NA,0.379426	0.000193041	0.000193128
2	chr1:198570376:G:A	198570376	NA,A	NA,G	NA,1	NA,inf	NA,inf	NA,0.321561	0.000193038	0.00019312
2	chr1:198623165:T:A	198623165	NA,A	NA,T	NA,1	NA,inf	NA,inf	NA,0.338954	0.000192949	0.000193031
2	chr1:198566343:G:A	198566343	NA,A	NA,G	NA,1	NA,-inf	NA,inf	NA,0.351067	0.000192843	0.000192926
2	chr1:199312818:T:C	199312818	NA,C	NA,T	NA,1	NA,-inf	NA,inf	NA,0.317671	0.000192819	0.0001929
2	chr1:199225571:C:T	199225571	T,NA	C,NA	1,NA	-inf,NA	inf,NA	0.5289,NA	0.00019277	0.000192832
2	chr1:198619784:GGCT:G	198619784	G,NA	GGCT,NA	1,NA	-inf,NA	inf,NA	0.58202,NA	0.000192625	0.000192689
2	chr1:199440187:A:G	199440187	NA,G	NA,A	NA,1	NA,inf	NA,inf	NA,0.315565	0.000192602	0.000192681
2	chr1:198778859:G:A	198778859	NA,A	NA,G	NA,1	NA,-inf	NA,inf	NA,0.376586	0.000192537	0.000192623
2	chr1:198933093:A:G	198933093	NA,G	NA,A	NA,1	NA,inf	NA,inf	NA,0.282696	0.000192392	0.000192469
2	chr1:199409783:A:G	199409783	NA,G	NA,A	NA,1	NA,inf	NA,inf	NA,0.31376	0.000192235	0.000192315
2	chr1:198632721:A:ACCT	198632721	NA,ACCT	NA,A	NA,1	NA,inf	NA,inf	NA,0.300971	0.000192207	0.000192285
2	chr1:199193990:G:A	199193990	NA,A	NA,G	NA,1	NA,-inf	NA,inf	NA,0.348639	0.000192083	0.000192167
2	chr1:199234871:T:C	199234871	NA,C	NA,T	NA,1	NA,-inf	NA,inf	NA,0.326074	0.000191957	0.000192037
2	chr1:199357565:G:A	199357565	NA,A	NA,G	NA,1	NA,-inf	NA,inf	NA,0.347	0.000191861	0.000191944
2	chr1:198950751:T:C	198950751	NA,C	NA,T	NA,1	NA,-inf	NA,inf	NA,0.365159	0.000191784	0.00019187
2	chr1:198619149:T:C	198619149	C,NA	T,NA	1,NA	-inf,NA	inf,NA	0.578842,NA	0.000191781	0.000191845
2	chr1:198789293:C:T	198789293	NA,T	NA,C	NA,1	NA,inf	NA,inf	NA,0.290979	0.00019178	0.000191858
2	chr1:198624581:A:G	198624581	G,NA	A,NA	1,NA	-inf,NA	inf,NA	0.578706,NA	0.000191716	0.00019178
2	chr1:198974529:T:G	198974529	NA,G	NA,T	NA,1	NA,-inf	NA,inf	NA,0.364278	0.000191655	0.000191741
2	chr1:198680232:T:A	198680232	NA,A	NA,T	NA,1	NA,-inf	NA,inf	NA,0.233869	0.000191622	0.000191695
2	chr1:198971884:G:A	198971884	NA,A	NA,G	NA,1	NA,-inf	NA,inf	NA,0.363591	0.000191491	0.000191576
2	chr1:199539230:C:T	199539230	NA,T	NA,C	NA,1	NA,inf	NA,inf	NA,0.302083	0.000191334	0.000191413
2	chr1:198949006:G:A	198949006	NA,A	NA,G	NA,1	NA,inf	NA,inf	NA,0.225398	0.000191273	0.000191345
2	chr1:198625117:C:A	198625117	A,NA	C,NA	1,NA	-inf,NA	inf,NA	0.576409,NA	0.000191193	0.000191257
2	chr1:198968962:A:C	198968962	NA,C	NA,A	NA,1	NA,-inf	NA,inf	NA,0.36275	0.000191172	0.000191257
2	chr1:199349732:A:G	199349732	NA,G	NA,A	NA,1	NA,-inf	NA,inf	NA,0.326454	0.00019105	0.00019113
2	chr1:198994635:T:C	198994635	NA,C	NA,T	NA,1	NA,-inf	NA,inf	NA,0.360349	0.000190943	0.000191027
2	chr1:199027718:C:G	199027718	NA,G	NA,C	NA,1	NA,-inf	NA,inf	NA,0.368519	0.000190859	0.000190945
2	chr1:199429948:C:T	199429948	NA,T	NA,C	NA,1	NA,-inf	NA,inf	NA,0.321394	0.000190813	0.000190893
2	chr1:199483082:T:C	199483082	NA,C	NA,T	NA,1	NA,-inf	NA,inf	NA,0.308255	0.000190735	0.000190815
2	chr1:199526987:GCAA:G	199526987	NA,G	NA,GCAA	NA,1	NA,-inf	NA,inf	NA,0.304491	0.000190545	0.000190624
2	chr1:198912381:G:A	198912381	NA,A	NA,G	NA,1	NA,inf	NA,inf	NA,0.242881	0.000190287	0.000190361
2	chr1:198617186:C:G	198617186	G,NA	C,NA	1,NA	-inf,NA	inf,NA	0.57412,NA	0.00019024	0.000190303
2	chr1:199183177:G:A	199183177	A,NA	G,NA	1,NA	inf,NA	inf,NA	1.05639,NA	0.000190222	0.000190371
2	chr1:198615360:G:A	198615360	NA,A	NA,G	NA,1	NA,-inf	NA,inf	NA,0.34288	0.000190063	0.000190143
2	chr1:198880576:G:A	198880576	NA,A	NA,G	NA,1	NA,inf	NA,inf	NA,0.268427	0.000189988	0.000190064
2	chr1:199090107:ATAC:A	199090107	NA,A	NA,ATAC	NA,1	NA,-inf	NA,inf	NA,0.319746	0.000189842	0.000189923
2	chr1:198691731:G:A	198691731	NA,A	NA,G	NA,1	NA,-inf	NA,inf	NA,0.307546	0.000189807	0.000189886
2	chr1:198685541:C:T	198685541	NA,T	NA,C	NA,1	NA,-inf	NA,inf	NA,0.22586	0.000189732	0.000189804
2	chr1:198988552:T:A	198988552	A,A	T,T	1,1	-inf,inf	inf,inf	0.935369,1.12853	0.00018952	0.000189652
2	chr1:198628545:C:T	198628545	NA,T	NA,C	NA,1	NA,inf	NA,inf	NA,0.267708	0.000189365	0.00018944
2	chr1:198909219:C:T	198909219	NA,T	NA,C	NA,1	NA,inf	NA,inf	NA,0.238832	0.000189357	0.00018943
2	chr1:198704765:C:T	198704765	NA,T	NA,C	NA,1	NA,-inf	NA,inf	NA,0.304716	0.000189346	0.000189425
2	chr1:198842017:A:G	198842017	NA,G	NA,A	NA,1	NA,-inf	NA,inf	NA,0.398654	0.000189227	0.00018931
2	chr1:199484593:A:G	199484593	NA,G	NA,A	NA,1	NA,inf	NA,inf	NA,0.252318	0.000189196	0.00018927
2	chr1:198811205:C:A	198811205	A,NA	C,NA	1,NA	-inf,NA	inf,NA	0.827834,NA	0.000189083	0.000189176
2	chr1:199480319:A:G	199480319	G,G	A,A	1,1	-inf,inf	inf,inf	0.212349,1.41371	0.000189081	0.000189163
2	chr1:198628051:C:T	198628051	NA,T	NA,C	NA,1	NA,inf	NA,inf	NA,0.295802	0.000189033	0.000189112
2	chr1:198778286:A:G	198778286	NA,G	NA,A	NA,1	NA,-inf	NA,inf	NA,0.372928	0.000189008	0.000189087
2	chr1:199029959:A:G	199029959	NA,G	NA,A	NA,1	NA,inf	NA,inf	NA,0.789442	0.000188993	0.000189146
2	chr1:199258918:A:G	199258918	NA,G	NA,A	NA,1	NA,-inf	NA,inf	NA,0.249076	0.000188978	0.000189053
2	chr1:199482369:T:C	199482369	NA,C	NA,T	NA,1	NA,inf	NA,inf	NA,0.250948	0.000188905	0.000188979
2	chr1:199438925:C:A	199438925	NA,A	NA,C	NA,1	NA,inf	NA,inf	NA,0.298157	0.000188833	0.000188911
2	chr1:199481002:C:G	199481002	NA,G	NA,C	NA,1	NA,inf	NA,inf	NA,0.258038	0.000188806	0.00018888
2	chr1:199031157:G:A	199031157	NA,A	NA,G	NA,1	NA,inf	NA,inf	NA,0.236275	0.0001888	0.000188873
2	chr1:199077783:T:G	199077783	NA,G	NA,T	NA,1	NA,-inf	NA,inf	NA,0.350774	0.000188742	0.000188825
2	chr1:199115437:T:C	199115437	NA,C	NA,T	NA,1	NA,-inf	NA,inf	NA,0.37811	0.000188674	0.000188755
2	chr1:199075701:A:G	199075701	NA,G	NA,A	NA,1	NA,-inf	NA,inf	NA,0.350171	0.000188625	0.000188708
2	chr1:198876423:G:A	198876423	NA,A	NA,G	NA,1	NA,-inf	NA,inf	NA,0.407474	0.000188623	0.000188708
2	chr1:199009463:T:G	199009463	NA,G	NA,T	NA,1	NA,-inf	NA,inf	NA,0.346362	0.000188612	0.000188695
2	chr1:198877838:T:C	198877838	NA,C	NA,T	NA,1	NA,inf	NA,inf	NA,0.243415	0.000188532	0.000188606
2	chr1:199327090:T:G	199327090	NA,G	NA,T	NA,1	NA,-inf	NA,inf	NA,0.296136	0.000188491	0.00018857
2	chr1:199504899:T:C	199504899	C,C	T,T	1,1	inf,-inf	inf,inf	1.25291,0.520499	0.000188348	0.00018845
2	chr1:198847830:GTTTT:G	198847830	NA,G	NA,GTTTT	NA,1	NA,-inf	NA,inf	NA,0.0710852	0.000188313	0.000188378
2	chr1:198572196:G:A	198572196	NA,A	NA,G	NA,1	NA,-inf	NA,inf	NA,0.37401	0.000188214	0.000188301
2	chr1:199262324:C:T	199262324	T,NA	C,NA	1,NA	-inf,NA	inf,NA	0.514688,NA	0.00018816	0.000188221
2	chr1:198760267:A:G	198760267	NA,G	NA,A	NA,1	NA,-inf	NA,inf	NA,0.259432	0.000188124	0.0001882
2	chr1:199097183:G:A	199097183	NA,A	NA,G	NA,1	NA,-inf	NA,inf	NA,0.3109	0.000188122	0.000188202
2	chr1:198686476:T:C	198686476	NA,C	NA,T	NA,1	NA,-inf	NA,inf	NA,0.311294	0.000187854	0.000187932
2	chr1:198684916:T:C	198684916	NA,C	NA,T	NA,1	NA,-inf	NA,inf	NA,0.294233	0.000187763	0.000187841
2	chr1:199195897:C:T	199195897	NA,T	NA,C	NA,1	NA,-inf	NA,inf	NA,0.31731	0.000187741	0.000187821
2	chr1:198943641:G:T	198943641	T,NA	G,NA	1,NA	-inf,NA	inf,NA	0.964417,NA	0.000187653	0.000187782
2	chr1:199392853:G:C	199392853	NA,C	NA,G	NA,1	NA,inf	NA,inf	NA,0.289806	0.000187635	0.000187713
2	chr1:198663843:A:G	198663843	NA,G	NA,A	NA,1	NA,inf	NA,inf	NA,0.280249	0.000187603	0.00018768
2	chr1:199152208:T:C	199152208	NA,C	NA,T	NA,1	NA,inf	NA,inf	NA,0.216924	0.000187551	0.000187623
2	chr1:199362872:A:G	199362872	NA,G	NA,A	NA,1	NA,-inf	NA,inf	NA,0.325888	0.000187474	0.000187555
2	chr1:198831421:A:G	198831421	G,G	A,A	1,1	inf,-inf	inf,inf	0.290553,0.999743	0.000187447	0.000187491
2	chr1:198562367:T:C	198562367	NA,C	NA,T	NA,1	NA,-inf	NA,inf	NA,0.289867	0.000187346	0.000187424
2	chr1:199019212:C:T	199019212	NA,T	NA,C	NA,1	NA,-inf	NA,inf	NA,0.114841	0.000187228	0.000187295
2	chr1:198783382:G:A	198783382	NA,A	NA,G	NA,1	NA,-inf	NA,inf	NA,0.343344	0.000187139	0.000187223
2	chr1:198598213:G:T	198598213	NA,T	NA,G	NA,1	NA,-inf	NA,inf	NA,0.339801	0.000187106	0.000187189
2	chr1:199161133:G:C	199161133	NA,C	NA,G	NA,1	NA,inf	NA,inf	NA,0.261957	0.000187066	0.000187141
2	chr1:198986221:T:A	198986221	A,A	T,T	1,1	-inf,inf	inf,inf	0.996605,0.992653	0.000186972	0.000187084
2	chr1:199162412:A:G	199162412	NA,G	NA,A	NA,1	NA,-inf	NA,inf	NA,0.327099	0.000186861	0.000186942
2	chr1:199005396:C:T	199005396	NA,T	NA,C	NA,1	NA,-inf	NA,inf	NA,0.347636	0.000186789	0.000186873
2	chr1:199188480:T:C	199188480	NA,C	NA,T	NA,1	NA,-inf	NA,inf	NA,0.320564	0.000186642	0.000186722
2	chr1:199251699:G:A	199251699	NA,A	NA,G	NA,1	NA,-inf	NA,inf	NA,0.290225	0.000186588	0.000186664
2	chr1:199320066:T:C	199320066	NA,C	NA,T	NA,1	NA,inf	NA,inf	NA,0.328431	0.000186486	0.000186569
2	chr1:199243084:A:C	199243084	NA,C	NA,A	NA,1	NA,-inf	NA,inf	NA,0.272595	0.000186479	0.000186556
2	chr1:198749563:T:C	198749563	NA,C	NA,T	NA,1	NA,-inf	NA,inf	NA,0.242589	0.000186325	0.0001864
2	chr1:198576378:C:G	198576378	G,NA	C,NA	1,NA	-inf,NA	inf,NA	0.563891,NA	0.000186324	0.000186387
2	chr1:198594860:T:C	198594860	NA,C	NA,T	NA,1	NA,inf	NA,inf	NA,0.353104	0.000186304	0.000186387
2	chr1:199097241:G:A	199097241	NA,A	NA,G	NA,1	NA,-inf	NA,inf	NA,0.301505	0.000186174	0.000186254
2	chr1:199456515:C:T	199456515	T,T	C,C	1,1	-inf,inf	inf,inf	1.70045,0.511679	0.000186105	0.000186336
2	chr1:199413937:AAC:A	199413937	NA,A	NA,AAC	NA,1	NA,-inf	NA,inf	NA,0.298435	0.000186028	0.000186107
2	chr1:198676146:C:G	198676146	NA,G	NA,C	NA,1	NA,-inf	NA,inf	NA,0.308036	0.000186011	0.000186089
2	chr1:199435174:C:T	199435174	NA,T	NA,C	NA,1	NA,-inf	NA,inf	NA,0.298395	0.00018601	0.000186089
2	chr1:199299880:T:C	199299880	NA,C	NA,T	NA,1	NA,inf	NA,inf	NA,0.329297	0.000185989	0.000186072
2	chr1:198927256:C:T	198927256	NA,T	NA,C	NA,1	NA,-inf	NA,inf	NA,0.344143	0.000185952	0.000186035
2	chr1:198641730:A:G	198641730	NA,G	NA,A	NA,1	NA,inf	NA,inf	NA,0.273639	0.000185932	0.000186008
2	chr1:199395386:A:T	199395386	NA,T	NA,A	NA,1	NA,inf	NA,inf	NA,0.281563	0.000185914	0.000185991
2	chr1:199535496:T:C	199535496	C,NA	T,NA	1,NA	-inf,NA	inf,NA	0.728648,NA	0.000185886	0.00018597
2	chr1:199374473:G:A	199374473	NA,A	NA,G	NA,1	NA,inf	NA,inf	NA,0.275579	0.000185844	0.000185921
2	chr1:199388316:G:A	199388316	NA,A	NA,G	NA,1	NA,inf	NA,inf	NA,0.279992	0.00018583	0.000185907
2	chr1:198586999:A:G	198586999	G,NA	A,NA	1,NA	-inf,NA	inf,NA	0.561069,NA	0.000185812	0.000185875
2	chr1:198836913:AAG:A	198836913	NA,A	NA,AAG	NA,1	NA,inf	NA,inf	NA,0.37646	0.000185809	0.000185895
2	chr1:199137153:C:T	199137153	NA,T	NA,C	NA,1	NA,-inf	NA,inf	NA,0.339561	0.000185806	0.00018589
2	chr1:199337909:A:G	199337909	NA,G	NA,A	NA,1	NA,inf	NA,inf	NA,0.321705	0.000185148	0.00018523
2	chr1:199440033:C:T	199440033	T,T	C,C	1,1	-inf,-inf	inf,inf	0.73381,0.964226	0.000185139	0.000185221
2	chr1:198852348:C:G	198852348	NA,G	NA,C	NA,1	NA,inf	NA,inf	NA,0.230354	0.000185064	0.000185137
2	chr1:199499297:A:G	199499297	NA,G	NA,A	NA,1	NA,inf	NA,inf	NA,0.249943	0.000185047	0.000185121
2	chr1:198806556:T:C	198806556	NA,C	NA,T	NA,1	NA,inf	NA,inf	NA,0.269815	0.000185019	0.000185094
2	chr1:198970991:T:C	198970991	NA,C	NA,T	NA,1	NA,-inf	NA,inf	NA,0.332079	0.000185009	0.000185092
2	chr1:198542943:T:C	198542943	NA,C	NA,T	NA,1	NA,-inf	NA,inf	NA,0.29692	0.000184895	0.000184974
2	chr1:199092310:T:C	199092310	NA,C	NA,T	NA,1	NA,inf	NA,inf	NA,0.255604	0.000184892	0.000184967
2	chr1:198690727:A:G	198690727	NA,G	NA,A	NA,1	NA,inf	NA,inf	NA,0.253581	0.000184683	0.000184757
2	chr1:199100998:T:A	199100998	NA,A	NA,T	NA,1	NA,inf	NA,inf	NA,0.239066	0.00018463	0.000184703
2	chr1:199121102:T:C	199121102	NA,C	NA,T	NA,1	NA,inf	NA,inf	NA,0.328538	0.000184621	0.000184702
2	chr1:198749346:T:G	198749346	NA,G	NA,T	NA,1	NA,inf	NA,inf	NA,0.272586	0.000184614	0.00018469
2	chr1:198725050:C:T	198725050	NA,T	NA,C	NA,1	NA,-inf	NA,inf	NA,0.326916	0.000184541	0.000184619
2	chr1:199534415:A:G	199534415	NA,G	NA,A	NA,1	NA,-inf	NA,inf	NA,0.275284	0.000184462	0.000184539
2	chr1:199174700:C:A	199174700	NA,A	NA,C	NA,1	NA,inf	NA,inf	NA,0.251212	0.000184417	0.000184494
2	chr1:198861548:A:T	198861548	T,NA	A,NA	1,NA	-inf,NA	inf,NA	0.945406,NA	0.000184406	0.000184531
2	chr1:198873114:C:T	198873114	NA,T	NA,C	NA,1	NA,inf	NA,inf	NA,0.224207	0.000184281	0.000184353
2	chr1:199314876:C:T	199314876	NA,T	NA,C	NA,1	NA,-inf	NA,inf	NA,0.345425	0.000184223	0.000184307
2	chr1:198929002:T:G	198929002	NA,G	NA,T	NA,1	NA,inf	NA,inf	NA,0.245526	0.000184202	0.000184276
2	chr1:199390911:A:T	199390911	NA,T	NA,A	NA,1	NA,inf	NA,inf	NA,0.264999	0.00018408	0.000184156
2	chr1:198573451:C:T	198573451	T,NA	C,NA	1,NA	-inf,NA	inf,NA	0.557102,NA	0.000183974	0.000184036
2	chr1:198626436:A:G	198626436	NA,G	NA,A	NA,1	NA,-inf	NA,inf	NA,0.25074	0.000183832	0.000183907
2	chr1:198575549:T:TAGTTGCAG	198575549	NA,TAGTTGCAG	NA,T	NA,1	NA,inf	NA,inf	NA,0.329734	0.000183637	0.000183718
2	chr1:199210389:T:C	199210389	NA,C	NA,T	NA,1	NA,-inf	NA,inf	NA,0.314412	0.000183577	0.000183657
2	chr1:199418416:T:C	199418416	NA,C	NA,T	NA,1	NA,inf	NA,inf	NA,0.241967	0.000183569	0.000183642
2	chr1:199403494:C:T	199403494	NA,T	NA,C	NA,1	NA,-inf	NA,inf	NA,0.302028	0.000183532	0.000183611
2	chr1:199346676:T:C	199346676	NA,C	NA,T	NA,1	NA,inf	NA,inf	NA,0.288333	0.000183486	0.000183563
2	chr1:198934293:G:A	198934293	NA,A	NA,G	NA,1	NA,-inf	NA,inf	NA,0.324462	0.000183478	0.000183559
2	chr1:199373597:T:TCATG	199373597	NA,TCATG	NA,T	NA,1	NA,-inf	NA,inf	NA,0.323374	0.000183409	0.000183488
2	chr1:199148005:T:C	199148005	C,NA	T,NA	1,NA	-inf,NA	inf,NA	0.0325723,NA	0.000183396	0.000183433
2	chr1:198633596:G:A	198633596	NA,A	NA,G	NA,1	NA,inf	NA,inf	NA,0.239458	0.000183286	0.000183359
2	chr1:198558439:T:C	198558439	C,C	T,T	1,1	inf,inf	inf,inf	1.25428,0.0605598	0.000183207	0.00018327
2	chr1:198944888:C:T	198944888	NA,T	NA,C	NA,1	NA,inf	NA,inf	NA,0.217347	0.000183178	0.00018325
2	chr1:199207462:C:T	199207462	NA,T	NA,C	NA,1	NA,-inf	NA,inf	NA,0.328218	0.000183144	0.000183226
2	chr1:198634655:G:A	198634655	NA,A	NA,G	NA,1	NA,inf	NA,inf	NA,0.233179	0.000183133	0.000183206
2	chr1:199256321:C:T	199256321	NA,T	NA,C	NA,1	NA,inf	NA,inf	NA,0.462563	0.000183097	0.000183192
2	chr1:198666638:C:A	198666638	NA,A	NA,C	NA,1	NA,-inf	NA,inf	NA,0.293849	0.000183057	0.000183135
2	chr1:199194234:T:C	199194234	C,NA	T,NA	1,NA	inf,NA	inf,NA	0.437891,NA	0.000183041	0.000183096
2	chr1:199349876:C:T	199349876	NA,T	NA,C	NA,1	NA,inf	NA,inf	NA,0.286097	0.000183035	0.000183112
2	chr1:198635639:C:T	198635639	NA,T	NA,C	NA,1	NA,inf	NA,inf	NA,0.267185	0.000182935	0.000183011
2	chr1:198720818:G:C	198720818	NA,C	NA,G	NA,1	NA,inf	NA,inf	NA,0.317404	0.00018272	0.000182799
2	chr1:199438438:C:T	199438438	NA,T	NA,C	NA,1	NA,inf	NA,inf	NA,0.237886	0.000182666	0.000182739
2	chr1:198833532:G:C	198833532	C,NA	G,NA	1,NA	-inf,NA	inf,NA	0.942694,NA	0.000182663	0.000182787
2	chr1:198803027:C:T	198803027	NA,T	NA,C	NA,1	NA,inf	NA,inf	NA,0.23573	0.000182658	0.000182735
2	chr1:199167607:C:G	199167607	NA,G	NA,C	NA,1	NA,-inf	NA,inf	NA,0.306123	0.000182648	0.000182728
2	chr1:199347134:G:A	199347134	NA,A	NA,G	NA,1	NA,inf	NA,inf	NA,0.283815	0.000182613	0.00018269
2	chr1:198671251:C:T	198671251	NA,T	NA,C	NA,1	NA,inf	NA,inf	NA,0.250872	0.00018259	0.000182664
2	chr1:198666742:T:A	198666742	NA,A	NA,T	NA,1	NA,-inf	NA,inf	NA,0.272054	0.000182456	0.000182532
2	chr1:198973998:A:T	198973998	NA,T	NA,A	NA,1	NA,-inf	NA,inf	NA,0.312428	0.000182313	0.000182393
2	chr1:199215141:A:G	199215141	NA,G	NA,A	NA,1	NA,-inf	NA,inf	NA,0.323774	0.000182011	0.000182092
2	chr1:199093907:C:T	199093907	NA,T	NA,C	NA,1	NA,inf	NA,inf	NA,0.240846	0.000181993	0.000182067
2	chr1:199530022:C:G	199530022	NA,G	NA,C	NA,1	NA,-inf	NA,inf	NA,0.317342	0.000181902	0.000181982
2	chr1:198796911:C:T	198796911	NA,T	NA,C	NA,1	NA,inf	NA,inf	NA,0.199888	0.000181821	0.000181892
2	chr1:198969751:G:A	198969751	NA,A	NA,G	NA,1	NA,-inf	NA,inf	NA,0.319178	0.000181804	0.000181885
2	chr1:198939686:A:T	198939686	NA,T	NA,A	NA,1	NA,inf	NA,inf	NA,0.231027	0.000181727	0.0001818
2	chr1:199475409:T:C	199475409	C,NA	T,NA	1,NA	-inf,NA	inf,NA	0.587194,NA	0.000181712	0.000181781
2	chr1:199099297:G:C	199099297	NA,C	NA,G	NA,1	NA,-inf	NA,inf	NA,0.313078	0.000181626	0.000181707
2	chr1:198581276:T:C	198581276	NA,C	NA,T	NA,1	NA,inf	NA,inf	NA,0.243309	0.000181617	0.000181691
2	chr1:199354792:C:T	199354792	NA,T	NA,C	NA,1	NA,inf	NA,inf	NA,0.278254	0.000181586	0.000181662
2	chr1:199297781:G:T	199297781	NA,T	NA,G	NA,1	NA,-inf	NA,inf	NA,0.314853	0.00018127	0.00018135
2	chr1:199214911:G:A	199214911	NA,A	NA,G	NA,1	NA,-inf	NA,inf	NA,0.31963	0.000181259	0.00018134
2	chr1:198892171:T:C	198892171	NA,C	NA,T	NA,1	NA,inf	NA,inf	NA,0.200555	0.000181112	0.000181183
2	chr1:199261625:T:C	199261625	NA,C	NA,T	NA,1	NA,-inf	NA,inf	NA,0.224213	0.000181109	0.000181181
2	chr1:199004365:C:T	199004365	NA,T	NA,C	NA,1	NA,inf	NA,inf	NA,0.205407	0.00018109	0.000181161
2	chr1:199439226:A:T	199439226	NA,T	NA,A	NA,1	NA,inf	NA,inf	NA,0.259342	0.00018103	0.000181104
2	chr1:199317153:A:C	199317153	NA,C	NA,A	NA,1	NA,inf	NA,inf	NA,0.29261	0.000180801	0.000180879
2	chr1:199266956:C:T	199266956	NA,T	NA,C	NA,1	NA,-inf	NA,inf	NA,0.219158	0.0001808	0.000180873
2	chr1:199372640:T:C	199372640	C,NA	T,NA	1,NA	-inf,NA	inf,NA	0.658455,NA	0.000180756	0.000180833
2	chr1:198583703:T:C	198583703	NA,C	NA,T	NA,1	NA,inf	NA,inf	NA,0.321094	0.000180725	0.000180805
2	chr1:198916274:C:T	198916274	NA,T	NA,C	NA,1	NA,-inf	NA,inf	NA,0.316185	0.000180705	0.000180786
2	chr1:199255912:C:T	199255912	NA,T	NA,C	NA,1	NA,-inf	NA,inf	NA,0.278951	0.0001807	0.000180774
2	chr1:199335011:T:C	199335011	NA,C	NA,T	NA,1	NA,inf	NA,inf	NA,0.229316	0.000180669	0.000180741
2	chr1:199076316:C:T	199076316	NA,T	NA,C	NA,1	NA,inf	NA,inf	NA,0.224302	0.00018065	0.000180723
2	chr1:199214437:C:T	199214437	NA,T	NA,C	NA,1	NA,-inf	NA,inf	NA,0.316212	0.00018062	0.000180701
2	chr1:199212103:A:G	199212103	NA,G	NA,A	NA,1	NA,-inf	NA,inf	NA,0.299218	0.000180601	0.00018068
2	chr1:199418368:T:C	199418368	NA,C	NA,T	NA,1	NA,inf	NA,inf	NA,0.256744	0.000180536	0.00018061
2	chr1:199369689:T:C	199369689	NA,C	NA,T	NA,1	NA,-inf	NA,inf	NA,0.192652	0.000180455	0.000180526
2	chr1:199058099:C:T	199058099	T,NA	C,NA	1,NA	inf,NA	inf,NA	0.393683,NA	0.000180419	0.000180471
2	chr1:198593593:C:A	198593593	NA,A	NA,C	NA,1	NA,inf	NA,inf	NA,0.273601	0.000180302	0.000180378
2	chr1:199242244:C:G	199242244	NA,G	NA,C	NA,1	NA,inf	NA,inf	NA,0.253746	0.000180238	0.000180313
2	chr1:199261696:TC:T	199261696	NA,T	NA,TC	NA,1	NA,inf	NA,inf	NA,0.444257	0.000180192	0.000180285
2	chr1:198588900:C:CTATTTGCA	198588900	NA,CTATTTGCA	NA,C	NA,1	NA,inf	NA,inf	NA,0.315067	0.000180115	0.000180194
2	chr1:198595069:C:T	198595069	NA,T	NA,C	NA,1	NA,inf	NA,inf	NA,0.314568	0.000180052	0.000180131
2	chr1:199165533:G:A	199165533	NA,A	NA,G	NA,1	NA,inf	NA,inf	NA,0.214615	0.000179979	0.000180051
2	chr1:198790168:A:C	198790168	NA,C	NA,A	NA,1	NA,inf	NA,inf	NA,0.2234	0.000179962	0.000180034
2	chr1:198807162:T:C	198807162	NA,C	NA,T	NA,1	NA,inf	NA,inf	NA,0.242254	0.000179947	0.00018002
2	chr1:199339844:A:G	199339844	NA,G	NA,A	NA,1	NA,inf	NA,inf	NA,0.225727	0.000179917	0.000179989
2	chr1:199339809:A:T	199339809	NA,T	NA,A	NA,1	NA,inf	NA,inf	NA,0.266503	0.000179911	0.000179987
2	chr1:198628919:G:A	198628919	NA,A	NA,G	NA,1	NA,inf	NA,inf	NA,0.221099	0.000179802	0.000179874
2	chr1:199180592:C:T	199180592	NA,T	NA,C	NA,1	NA,-inf	NA,inf	NA,0.28681	0.000179798	0.000179876
2	chr1:199266899:A:G	199266899	NA,G	NA,A	NA,1	NA,-inf	NA,inf	NA,0.214024	0.000179765	0.000179837
2	chr1:199164329:T:A	199164329	NA,A	NA,T	NA,1	NA,-inf	NA,inf	NA,0.299786	0.000179764	0.000179843
2	chr1:199464705:G:A	199464705	NA,A	NA,G	NA,1	NA,inf	NA,inf	NA,0.240556	0.000179696	0.000179769
2	chr1:199102204:C:T	199102204	NA,T	NA,C	NA,1	NA,-inf	NA,inf	NA,0.306519	0.000179678	0.000179758
2	chr1:199391913:A:T	199391913	NA,T	NA,A	NA,1	NA,-inf	NA,inf	NA,0.266627	0.000179664	0.00017974
2	chr1:199071270:A:T	199071270	NA,T	NA,A	NA,1	NA,inf	NA,inf	NA,0.217663	0.000179581	0.000179653
2	chr1:198843198:C:G	198843198	NA,G	NA,C	NA,1	NA,inf	NA,inf	NA,0.185122	0.000179402	0.000179472
2	chr1:199363473:G:T	199363473	NA,T	NA,G	NA,1	NA,inf	NA,inf	NA,0.266777	0.000179389	0.000179464
2	chr1:198568266:T:C	198568266	NA,C	NA,T	NA,1	NA,inf	NA,inf	NA,0.232806	0.000179376	0.000179449
2	chr1:198953294:CTTAGT:C	198953294	NA,C	NA,CTTAGT	NA,1	NA,inf	NA,inf	NA,0.197875	0.000179372	0.000179443
2	chr1:199328459:T:C	199328459	NA,C	NA,T	NA,1	NA,inf	NA,inf	NA,0.290633	0.00017932	0.0001794
2	chr1:199517456:A:C	199517456	NA,C	NA,A	NA,1	NA,-inf	NA,inf	NA,0.302791	0.000179236	0.000179315
2	chr1:199183338:TCAAA:T	199183338	NA,T	NA,TCAAA	NA,1	NA,inf	NA,inf	NA,0.222416	0.000179024	0.000179099
2	chr1:199525058:G:A	199525058	NA,A	NA,G	NA,1	NA,-inf	NA,inf	NA,0.301195	0.000178973	0.000179052
2	chr1:198785345:A:G	198785345	NA,G	NA,A	NA,1	NA,inf	NA,inf	NA,0.336054	0.00017893	0.000179011
2	chr1:199377930:G:A	199377930	NA,A	NA,G	NA,1	NA,inf	NA,inf	NA,0.264276	0.000178917	0.000178992
2	chr1:198645875:G:C	198645875	NA,C	NA,G	NA,1	NA,inf	NA,inf	NA,0.217485	0.000178886	0.000178958
2	chr1:198729906:C:T	198729906	NA,T	NA,C	NA,1	NA,inf	NA,inf	NA,0.243513	0.000178825	0.000178899
2	chr1:199292524:C:T	199292524	NA,T	NA,C	NA,1	NA,-inf	NA,inf	NA,0.298772	0.000178811	0.000178889
2	chr1:199292986:T:C	199292986	NA,C	NA,T	NA,1	NA,-inf	NA,inf	NA,0.249098	0.000178757	0.000178832
2	chr1:198636336:T:C	198636336	NA,C	NA,T	NA,1	NA,-inf	NA,inf	NA,0.283861	0.000178737	0.000178814
2	chr1:199093876:TC:T	199093876	NA,T	NA,TC	NA,1	NA,-inf	NA,inf	NA,0.300602	0.000178716	0.000178796
2	chr1:198791230:C:T	198791230	NA,T	NA,C	NA,1	NA,inf	NA,inf	NA,0.210002	0.000178607	0.000178678
2	chr1:199019831:A:C	199019831	NA,C	NA,A	NA,1	NA,-inf	NA,inf	NA,0.326565	0.000178339	0.000178421
2	chr1:199212405:C:T	199212405	NA,T	NA,C	NA,1	NA,inf	NA,inf	NA,0.273221	0.000178319	0.000178395
2	chr1:198823054:T:C	198823054	C,C	T,T	1,1	inf,-inf	inf,inf	0.545867,0.759835	0.000178276	0.000178316
2	chr1:198724742:G:A	198724742	NA,A	NA,G	NA,1	NA,-inf	NA,inf	NA,0.291665	0.000178087	0.000178162
2	chr1:199328352:T:C	199328352	NA,C	NA,T	NA,1	NA,-inf	NA,inf	NA,0.257354	0.000177908	0.000177983
2	chr1:199246393:A:AAG	199246393	AAG,NA	A,NA	1,NA	inf,NA	inf,NA	0.479312,NA	0.000177833	0.000177891
2	chr1:199346477:G:T	199346477	NA,T	NA,G	NA,1	NA,inf	NA,inf	NA,0.213293	0.000177824	0.000177895
2	chr1:199173255:TG:T	199173255	NA,T	NA,TG	NA,1	NA,inf	NA,inf	NA,0.217843	0.000177815	0.000177889
2	chr1:199247602:T:C	199247602	NA,C	NA,T	NA,1	NA,-inf	NA,inf	NA,0.260755	0.0001778	0.000177873
2	chr1:198597693:G:A	198597693	A,NA	G,NA	1,NA	-inf,NA	inf,NA	0.529665,NA	0.000177759	0.000177819
2	chr1:198682496:T:C	198682496	NA,C	NA,T	NA,1	NA,-inf	NA,inf	NA,0.236061	0.000177707	0.000177781
2	chr1:199439340:A:T	199439340	NA,T	NA,A	NA,1	NA,inf	NA,inf	NA,0.241378	0.000177691	0.000177763
2	chr1:198606149:G:A	198606149	A,NA	G,NA	1,NA	-inf,NA	inf,NA	0.534299,NA	0.000177661	0.000177722
2	chr1:199138951:A:AT	199138951	NA,AT	NA,A	NA,1	NA,inf	NA,inf	NA,0.201199	0.000177661	0.000177731
2	chr1:198936562:C:T	198936562	NA,T	NA,C	NA,1	NA,-inf	NA,inf	NA,0.286123	0.000177643	0.000177721
2	chr1:198834092:T:C	198834092	C,C	T,T	1,1	inf,-inf	inf,inf	0.284386,0.975645	0.000177384	0.000177426
2	chr1:199137600:G:A	199137600	NA,A	NA,G	NA,1	NA,inf	NA,inf	NA,0.189431	0.00017738	0.00017745
2	chr1:198656248:A:G	198656248	NA,G	NA,A	NA,1	NA,inf	NA,inf	NA,0.208931	0.000177308	0.00017738
2	chr1:199443403:C:T	199443403	NA,T	NA,C	NA,1	NA,inf	NA,inf	NA,0.238461	0.000177209	0.000177281
2	chr1:199138753:G:A	199138753	NA,A	NA,G	NA,1	NA,inf	NA,inf	NA,0.3187	0.000177185	0.000177265
2	chr1:198650676:A:G	198650676	NA,G	NA,A	NA,1	NA,inf	NA,inf	NA,0.208159	0.000177164	0.000177236
2	chr1:199379071:A:G	199379071	G,G	A,A	1,1	inf,-inf	inf,inf	0.151553,1.37349	0.000177163	0.00017724
2	chr1:199527784:C:G	199527784	NA,G	NA,C	NA,1	NA,inf	NA,inf	NA,0.236721	0.000177124	0.000177196
2	chr1:199302533:T:C	199302533	NA,C	NA,T	NA,1	NA,inf	NA,inf	NA,0.281622	0.000177104	0.000177182
2	chr1:198920338:G:A	198920338	NA,A	NA,G	NA,1	NA,-inf	NA,inf	NA,0.282335	0.000177094	0.000177172
2	chr1:199364735:G:A	199364735	NA,A	NA,G	NA,1	NA,inf	NA,inf	NA,0.253439	0.000177063	0.000177137
2	chr1:199486995:G:A	199486995	NA,A	NA,G	NA,1	NA,inf	NA,inf	NA,0.247521	0.000177038	0.000177111
2	chr1:198640473:A:G	198640473	NA,G	NA,A	NA,1	NA,inf	NA,inf	NA,0.207743	0.000177032	0.000177103
2	chr1:198629365:T:A	198629365	NA,A	NA,T	NA,1	NA,inf	NA,inf	NA,0.205983	0.000176928	0.000176999
2	chr1:198704133:G:C	198704133	NA,C	NA,G	NA,1	NA,inf	NA,inf	NA,0.246791	0.000176808	0.000176883
2	chr1:199353748:G:A	199353748	NA,A	NA,G	NA,1	NA,inf	NA,inf	NA,0.235918	0.000176717	0.00017679
2	chr1:198720332:T:A	198720332	NA,A	NA,T	NA,1	NA,-inf	NA,inf	NA,0.202135	0.000176715	0.000176786
2	chr1:198964967:G:C	198964967	NA,C	NA,G	NA,1	NA,inf	NA,inf	NA,0.184831	0.000176698	0.000176768
2	chr1:199178069:T:C	199178069	NA,C	NA,T	NA,1	NA,inf	NA,inf	NA,0.356419	0.00017665	0.000176734
2	chr1:199491109:T:C	199491109	NA,C	NA,T	NA,1	NA,inf	NA,inf	NA,0.233345	0.000176645	0.000176718
2	chr1:199055492:C:T	199055492	T,NA	C,NA	1,NA	inf,NA	inf,NA	0.381985,NA	0.000176499	0.00017655
2	chr1:198810552:T:TC	198810552	TC,TC	T,T	1,1	inf,-inf	inf,inf	2.88283,0.188964	0.000176493	0.000178275
2	chr1:199443100:C:T	199443100	NA,T	NA,C	NA,1	NA,-inf	NA,inf	NA,0.24584	0.000176464	0.000176539
2	chr1:199416653:C:A	199416653	NA,A	NA,C	NA,1	NA,inf	NA,inf	NA,0.223184	0.00017646	0.000176532
2	chr1:199114249:T:A	199114249	NA,A	NA,T	NA,1	NA,-inf	NA,inf	NA,0.272144	0.00017643	0.000176507
2	chr1:199247884:A:G	199247884	NA,G	NA,A	NA,1	NA,-inf	NA,inf	NA,0.212437	0.000176321	0.000176393
2	chr1:199269317:A:G	199269317	NA,G	NA,A	NA,1	NA,-inf	NA,inf	NA,0.318525	0.000176131	0.000176208
2	chr1:198952754:T:G	198952754	NA,G	NA,T	NA,1	NA,inf	NA,inf	NA,0.208592	0.000176052	0.000176124
2	chr1:198795522:G:C	198795522	NA,C	NA,G	NA,1	NA,inf	NA,inf	NA,0.227256	0.000176012	0.000176085
2	chr1:199003177:T:C	199003177	NA,C	NA,T	NA,1	NA,inf	NA,inf	NA,0.175905	0.000175977	0.000176046
2	chr1:199540734:T:G	199540734	NA,G	NA,T	NA,1	NA,-inf	NA,inf	NA,0.282709	0.000175829	0.000175906
2	chr1:198608961:T:C	198608961	NA,C	NA,T	NA,1	NA,inf	NA,inf	NA,0.231394	0.000175756	0.00017583
2	chr1:198790082:C:A	198790082	NA,A	NA,C	NA,1	NA,inf	NA,inf	NA,0.22586	0.00017574	0.000175813
2	chr1:199345157:G:A	199345157	NA,A	NA,G	NA,1	NA,inf	NA,inf	NA,0.202074	0.000175712	0.000175783
2	chr1:198745631:G:T	198745631	NA,T	NA,G	NA,1	NA,-inf	NA,inf	NA,0.276051	0.00017571	0.000175787
2	chr1:198819915:G:C	198819915	NA,C	NA,G	NA,1	NA,inf	NA,inf	NA,0.213559	0.00017567	0.000175742
2	chr1:198998444:G:A	198998444	NA,A	NA,G	NA,1	NA,-inf	NA,inf	NA,0.274128	0.000175632	0.000175709
2	chr1:199224286:T:G	199224286	NA,G	NA,T	NA,1	NA,-inf	NA,inf	NA,0.269594	0.000175626	0.000175702
2	chr1:199304193:G:A	199304193	NA,A	NA,G	NA,1	NA,-inf	NA,inf	NA,0.290725	0.000175422	0.0001755
2	chr1:199352434:A:G	199352434	NA,G	NA,A	NA,1	NA,inf	NA,inf	NA,0.228245	0.00017539	0.000175462
2	chr1:199062238:C:A	199062238	NA,A	NA,C	NA,1	NA,inf	NA,inf	NA,0.195206	0.000175378	0.000175448
2	chr1:199104020:G:A	199104020	NA,A	NA,G	NA,1	NA,-inf	NA,inf	NA,0.271797	0.000175375	0.000175451
2	chr1:199061328:T:A	199061328	NA,A	NA,T	NA,1	NA,inf	NA,inf	NA,0.195086	0.00017536	0.00017543
2	chr1:199489427:T:C	199489427	NA,C	NA,T	NA,1	NA,inf	NA,inf	NA,0.200951	0.000175303	0.000175374
2	chr1:199221605:A:G	199221605	NA,G	NA,A	NA,1	NA,-inf	NA,inf	NA,0.26756	0.000175218	0.000175294
2	chr1:199200925:G:A	199200925	NA,A	NA,G	NA,1	NA,inf	NA,inf	NA,0.216715	0.000175203	0.000175277
2	chr1:199137818:CAAATACAAAAA:C	199137818	NA,C	NA,CAAATACAAAAA	NA,1	NA,-inf	NA,inf	NA,0.309253	0.000175198	0.000175276
2	chr1:198812803:T:A	198812803	NA,A	NA,T	NA,1	NA,inf	NA,inf	NA,0.215969	0.000175189	0.00017526
2	chr1:199284190:T:G	199284190	G,G	T,T	1,1	-inf,-inf	inf,inf	0.466964,0.829549	0.000175132	0.000175175
2	chr1:198750974:C:A	198750974	NA,A	NA,C	NA,1	NA,-inf	NA,inf	NA,0.273412	0.000175063	0.000175137
2	chr1:199459431:T:C	199459431	NA,C	NA,T	NA,1	NA,inf	NA,inf	NA,0.2148	0.000174902	0.000174974
2	chr1:198999512:G:A	198999512	A,NA	G,NA	1,NA	-inf,NA	inf,NA	0.903881,NA	0.000174818	0.000174935
2	chr1:198541196:C:T	198541196	NA,T	NA,C	NA,1	NA,-inf	NA,inf	NA,0.260351	0.000174729	0.000174803
2	chr1:198646724:G:A	198646724	NA,A	NA,G	NA,1	NA,-inf	NA,inf	NA,0.149376	0.000174708	0.000174776
2	chr1:198637207:G:A	198637207	NA,A	NA,G	NA,1	NA,inf	NA,inf	NA,0.221627	0.000174634	0.000174707
2	chr1:199417882:A:G	199417882	NA,G	NA,A	NA,1	NA,-inf	NA,inf	NA,0.236819	0.000174609	0.000174683
2	chr1:198958188:T:A	198958188	NA,A	NA,T	NA,1	NA,-inf	NA,inf	NA,0.276034	0.000174533	0.00017461
2	chr1:198921431:T:C	198921431	NA,C	NA,T	NA,1	NA,inf	NA,inf	NA,0.194247	0.000174415	0.000174485
2	chr1:198662949:C:T	198662949	NA,T	NA,C	NA,1	NA,-inf	NA,inf	NA,0.227089	0.000174369	0.000174441
2	chr1:199229549:A:T	199229549	NA,T	NA,A	NA,1	NA,-inf	NA,inf	NA,0.260967	0.000174218	0.000174293
2	chr1:198912573:G:A	198912573	NA,A	NA,G	NA,1	NA,-inf	NA,inf	NA,0.233535	0.000174207	0.00017428
2	chr1:198638984:C:T	198638984	NA,T	NA,C	NA,1	NA,-inf	NA,inf	NA,0.251421	0.000174201	0.000174276
2	chr1:199004116:A:G	199004116	NA,G	NA,A	NA,1	NA,inf	NA,inf	NA,0.189202	0.000174097	0.000174168
2	chr1:199071700:G:C	199071700	NA,C	NA,G	NA,1	NA,inf	NA,inf	NA,0.506459	0.000174056	0.000174157
2	chr1:199221489:A:T	199221489	NA,T	NA,A	NA,1	NA,-inf	NA,inf	NA,0.260991	0.000174029	0.000174105
2	chr1:198561592:T:C	198561592	C,C	T,T	1,1	inf,inf	inf,inf	1.23301,0.0352227	0.000173935	0.000173995
2	chr1:198595415:G:A	198595415	NA,A	NA,G	NA,1	NA,inf	NA,inf	NA,0.274972	0.000173864	0.00017394
2	chr1:198746862:G:A	198746862	NA,A	NA,G	NA,1	NA,inf	NA,inf	NA,0.363948	0.000173857	0.000173941
2	chr1:199207302:G:A	199207302	NA,A	NA,G	NA,1	NA,inf	NA,inf	NA,0.175515	0.000173832	0.000173905
2	chr1:199148609:A:C	199148609	NA,C	NA,A	NA,1	NA,inf	NA,inf	NA,0.180222	0.000173796	0.000173865
2	chr1:199306476:T:C	199306476	NA,C	NA,T	NA,1	NA,inf	NA,inf	NA,0.206754	0.000173796	0.000173867
2	chr1:198968766:A:G	198968766	NA,G	NA,A	NA,1	NA,inf	NA,inf	NA,0.165376	0.00017379	0.000173859
2	chr1:198525551:A:G	198525551	NA,G	NA,A	NA,1	NA,inf	NA,inf	NA,0.214973	0.000173722	0.000173794
2	chr1:198797225:G:T	198797225	T,NA	G,NA	1,NA	inf,NA	inf,NA	1.30524,NA	0.000173645	0.000173883
2	chr1:199087166:G:T	199087166	NA,T	NA,G	NA,1	NA,inf	NA,inf	NA,0.170334	0.000173641	0.00017371
2	chr1:199258364:C:T	199258364	NA,T	NA,C	NA,1	NA,inf	NA,inf	NA,0.183158	0.000173603	0.000173676
2	chr1:199512428:G:A	199512428	NA,A	NA,G	NA,1	NA,-inf	NA,inf	NA,0.217645	0.000173585	0.000173657
2	chr1:199039932:T:C	199039932	NA,C	NA,T	NA,1	NA,inf	NA,inf	NA,0.173602	0.000173493	0.000173562
2	chr1:198901935:AT:A	198901935	NA,A	NA,AT	NA,1	NA,inf	NA,inf	NA,0.167342	0.000173393	0.000173462
2	chr1:199444532:T:C	199444532	NA,C	NA,T	NA,1	NA,inf	NA,inf	NA,0.204403	0.000173358	0.00017343
2	chr1:199531332:G:T	199531332	NA,T	NA,G	NA,1	NA,-inf	NA,inf	NA,0.214485	0.000173218	0.00017329
2	chr1:199446309:A:G	199446309	NA,G	NA,A	NA,1	NA,inf	NA,inf	NA,0.203463	0.000173196	0.000173267
2	chr1:199265537:C:T	199265537	NA,T	NA,C	NA,1	NA,inf	NA,inf	NA,0.183077	0.000173195	0.000173268
2	chr1:198630721:G:T	198630721	T,NA	G,NA	1,NA	inf,NA	inf,NA	0.594243,NA	0.000173115	0.000173176
2	chr1:198904283:T:A	198904283	NA,A	NA,T	NA,1	NA,-inf	NA,inf	NA,0.0630959	0.000173034	0.000173099
2	chr1:199385801:C:T	199385801	NA,T	NA,C	NA,1	NA,inf	NA,inf	NA,0.201882	0.000172908	0.000172979
2	chr1:198899933:C:T	198899933	T,NA	C,NA	1,NA	-inf,NA	inf,NA	0.898974,NA	0.000172799	0.000172914
2	chr1:198654678:A:G	198654678	NA,G	NA,A	NA,1	NA,inf	NA,inf	NA,0.246869	0.00017254	0.000172615
2	chr1:198721485:A:G	198721485	NA,G	NA,A	NA,1	NA,-inf	NA,inf	NA,0.177925	0.000172395	0.000172465
2	chr1:198636829:C:T	198636829	NA,T	NA,C	NA,1	NA,inf	NA,inf	NA,0.180964	0.000172347	0.000172416
2	chr1:199425970:G:GA	199425970	NA,GA	NA,G	NA,1	NA,inf	NA,inf	NA,0.199105	0.000172314	0.000172384
2	chr1:199085410:G:A	199085410	NA,A	NA,G	NA,1	NA,inf	NA,inf	NA,0.262048	0.000172212	0.000172287
2	chr1:199340219:C:A	199340219	NA,A	NA,C	NA,1	NA,inf	NA,inf	NA,0.220866	0.000172158	0.00017223
2	chr1:198594569:C:T	198594569	NA,T	NA,C	NA,1	NA,inf	NA,inf	NA,0.260544	0.00017213	0.000172205
2	chr1:199398054:A:G	199398054	NA,G	NA,A	NA,1	NA,inf	NA,inf	NA,0.223339	0.000172109	0.000172181
2	chr1:198531437:T:A	198531437	NA,A	NA,T	NA,1	NA,inf	NA,inf	NA,0.211857	0.000172069	0.000172141
2	chr1:199156799:T:C	199156799	NA,C	NA,T	NA,1	NA,inf	NA,inf	NA,0.20503	0.000172065	0.000172136
2	chr1:198560026:A:G	198560026	NA,G	NA,A	NA,1	NA,-inf	NA,inf	NA,0.24305	0.000171931	0.000172004
2	chr1:199410686:C:T	199410686	NA,T	NA,C	NA,1	NA,inf	NA,inf	NA,0.222203	0.000171896	0.000171969
2	chr1:198852539:T:C	198852539	NA,C	NA,T	NA,1	NA,-inf	NA,inf	NA,0.305719	0.000171807	0.000171882
2	chr1:199435724:T:C	199435724	NA,C	NA,T	NA,1	NA,inf	NA,inf	NA,0.222071	0.000171711	0.000171783
2	chr1:199535981:G:A	199535981	NA,A	NA,G	NA,1	NA,-inf	NA,inf	NA,0.211535	0.000171702	0.000171773
2	chr1:199266639:C:T	199266639	NA,T	NA,C	NA,1	NA,inf	NA,inf	NA,0.18352	0.00017168	0.00017175
2	chr1:198956165:T:C	198956165	NA,C	NA,T	NA,1	NA,-inf	NA,inf	NA,0.257484	0.000171618	0.000171694
2	chr1:199042593:A:G	199042593	NA,G	NA,A	NA,1	NA,inf	NA,inf	NA,0.162584	0.000171493	0.000171561
2	chr1:198777692:C:T	198777692	NA,T	NA,C	NA,1	NA,inf	NA,inf	NA,0.200297	0.000171437	0.000171508
2	chr1:199415632:C:T	199415632	NA,T	NA,C	NA,1	NA,inf	NA,inf	NA,0.190871	0.000171435	0.000171505
2	chr1:199218759:T:C	199218759	NA,C	NA,T	NA,1	NA,-inf	NA,inf	NA,0.243281	0.000171407	0.000171481
2	chr1:199225257:T:C	199225257	NA,C	NA,T	NA,1	NA,-inf	NA,inf	NA,0.243161	0.000171385	0.00017146
2	chr1:199488935:T:G	199488935	NA,G	NA,T	NA,1	NA,inf	NA,inf	NA,0.178025	0.000171324	0.000171394
2	chr1:199279431:T:C	199279431	NA,C	NA,T	NA,1	NA,-inf	NA,inf	NA,0.253941	0.000171298	0.000171373
2	chr1:198662066:C:G	198662066	NA,G	NA,C	NA,1	NA,inf	NA,inf	NA,0.173469	0.000171198	0.000171267
2	chr1:198702923:G:A	198702923	A,A	G,G	1,1	inf,-inf	inf,inf	0.948014,0.653144	0.000171196	0.000171259
2	chr1:199232574:A:T	199232574	NA,T	NA,A	NA,1	NA,inf	NA,inf	NA,0.184933	0.000171172	0.000171242
2	chr1:198572417:T:C	198572417	NA,C	NA,T	NA,1	NA,inf	NA,inf	NA,0.177855	0.000171147	0.000171216
2	chr1:199037515:A:T	199037515	NA,T	NA,A	NA,1	NA,inf	NA,inf	NA,0.15984	0.000171077	0.000171145
2	chr1:199205421:T:C	199205421	NA,C	NA,T	NA,1	NA,-inf	NA,inf	NA,0.229095	0.000171067	0.000171141
2	chr1:198644065:C:T	198644065	NA,T	NA,C	NA,1	NA,-inf	NA,inf	NA,0.208113	0.000170991	0.000171062
2	chr1:198848911:A:G	198848911	NA,G	NA,A	NA,1	NA,inf	NA,inf	NA,0.170203	0.000170903	0.000170972
2	chr1:199452872:C:T	199452872	T,T	C,C	1,1	inf,-inf	inf,inf	1.28254,0.488485	0.000170901	0.000171003
2	chr1:199352610:A:G	199352610	NA,G	NA,A	NA,1	NA,inf	NA,inf	NA,0.188857	0.000170818	0.000170889
2	chr1:198865633:T:C	198865633	NA,C	NA,T	NA,1	NA,-inf	NA,inf	NA,0.298972	0.00017079	0.000170865
2	chr1:198841735:TGA:T	198841735	T,T	TGA,TGA	1,1	inf,inf	inf,inf	0.920279,1.44051	0.000170752	0.000171
2	chr1:199246051:G:C	199246051	NA,C	NA,G	NA,1	NA,-inf	NA,inf	NA,0.226833	0.000170646	0.000170718
2	chr1:199413734:A:C	199413734	NA,C	NA,A	NA,1	NA,inf	NA,inf	NA,0.214084	0.000170607	0.000170679
2	chr1:199428038:A:G	199428038	NA,G	NA,A	NA,1	NA,-inf	NA,inf	NA,0.199772	0.000170519	0.00017059
2	chr1:199524893:G:A	199524893	NA,A	NA,G	NA,1	NA,-inf	NA,inf	NA,0.206219	0.00017046	0.000170532
2	chr1:198797226:A:T	198797226	T,NA	A,NA	1,NA	inf,NA	inf,NA	1.28908,NA	0.000170449	0.00017068
2	chr1:199455723:G:A	199455723	NA,A	NA,G	NA,1	NA,-inf	NA,inf	NA,0.205276	0.000170445	0.000170517
2	chr1:198917275:A:G	198917275	G,G	A,A	1,1	inf,inf	inf,inf	1.54254,1.35548	0.000170393	0.000171046
2	chr1:199387388:A:C	199387388	NA,C	NA,A	NA,1	NA,-inf	NA,inf	NA,0.257658	0.000170222	0.000170297
2	chr1:199431341:G:A	199431341	NA,A	NA,G	NA,1	NA,inf	NA,inf	NA,0.211422	0.0001702	0.000170272
2	chr1:199430292:A:C	199430292	NA,C	NA,A	NA,1	NA,inf	NA,inf	NA,0.211328	0.000170185	0.000170257
2	chr1:199425543:T:A	199425543	NA,A	NA,T	NA,1	NA,inf	NA,inf	NA,0.211058	0.000170145	0.000170216
2	chr1:198832745:A:T	198832745	T,T	A,A	1,1	inf,-inf	inf,inf	0.263777,0.967243	0.000170138	0.000170179
2	chr1:199093556:C:T	199093556	NA,T	NA,C	NA,1	NA,-inf	NA,inf	NA,0.246239	0.000170135	0.00017021
2	chr1:199404194:T:C	199404194	NA,C	NA,T	NA,1	NA,inf	NA,inf	NA,0.210385	0.000170099	0.00017017
2	chr1:199394289:A:G	199394289	NA,G	NA,A	NA,1	NA,inf	NA,inf	NA,0.21033	0.000170092	0.000170163
2	chr1:199393721:G:T	199393721	NA,T	NA,G	NA,1	NA,inf	NA,inf	NA,0.21026	0.000170079	0.000170151
2	chr1:199402307:T:C	199402307	NA,C	NA,T	NA,1	NA,inf	NA,inf	NA,0.210119	0.000170058	0.000170129
2	chr1:199391574:A:T	199391574	NA,T	NA,A	NA,1	NA,inf	NA,inf	NA,0.209625	0.000169984	0.000170055
2	chr1:198635145:C:T	198635145	NA,T	NA,C	NA,1	NA,-inf	NA,inf	NA,0.222976	0.000169858	0.000169931
2	chr1:199168315:G:A	199168315	NA,A	NA,G	NA,1	NA,-inf	NA,inf	NA,0.225919	0.000169846	0.000169919
2	chr1:199397372:A:G	199397372	NA,G	NA,A	NA,1	NA,inf	NA,inf	NA,0.208684	0.000169841	0.000169913
2	chr1:199233719:G:GA	199233719	NA,GA	NA,G	NA,1	NA,-inf	NA,inf	NA,0.173639	0.000169747	0.000169816
2	chr1:199483523:T:C	199483523	NA,C	NA,T	NA,1	NA,-inf	NA,inf	NA,0.196577	0.000169584	0.000169655
2	chr1:198547870:C:A	198547870	NA,A	NA,C	NA,1	NA,inf	NA,inf	NA,0.196665	0.000169579	0.00016965
2	chr1:199422632:G:A	199422632	NA,A	NA,G	NA,1	NA,inf	NA,inf	NA,0.205922	0.0001694	0.000169471
2	chr1:198674499:A:G	198674499	NA,G	NA,A	NA,1	NA,-inf	NA,inf	NA,0.215108	0.000169302	0.000169374
2	chr1:198874178:C:G	198874178	NA,G	NA,C	NA,1	NA,-inf	NA,inf	NA,0.202516	0.000169202	0.000169273
2	chr1:198885575:T:C	198885575	NA,C	NA,T	NA,1	NA,inf	NA,inf	NA,0.160673	0.000169158	0.000169227
2	chr1:198539016:A:G	198539016	NA,G	NA,A	NA,1	NA,inf	NA,inf	NA,0.192447	0.000169138	0.000169209
2	chr1:199105262:C:T	199105262	T,T	C,C	1,1	inf,inf	inf,inf	2.02826,1.42246	0.000169127	0.000170927
2	chr1:199165737:C:T	199165737	NA,T	NA,C	NA,1	NA,-inf	NA,inf	NA,0.230336	0.000169064	0.000169137
2	chr1:198678216:A:T	198678216	NA,T	NA,A	NA,1	NA,-inf	NA,inf	NA,0.21365	0.00016905	0.000169122
2	chr1:198812134:C:T	198812134	T,T	C,C	1,1	inf,-inf	inf,inf	0.62656,0.583184	0.000168952	0.000168988
2	chr1:198607094:A:G	198607094	G,NA	A,NA	1,NA	inf,NA	inf,NA	1.00022,NA	0.000168917	0.000169054
2	chr1:198800576:C:T	198800576	NA,T	NA,C	NA,1	NA,inf	NA,inf	NA,0.181256	0.000168521	0.000168591
2	chr1:199277004:CATCTT:C	199277004	NA,C	NA,CATCTT	NA,1	NA,-inf	NA,inf	NA,0.184039	0.000168401	0.000168471
2	chr1:198856199:C:T	198856199	NA,T	NA,C	NA,1	NA,-inf	NA,inf	NA,0.280991	0.0001684	0.000168474
2	chr1:199343881:G:T	199343881	NA,T	NA,G	NA,1	NA,inf	NA,inf	NA,0.198472	0.000168381	0.000168452
2	chr1:198665504:C:T	198665504	NA,T	NA,C	NA,1	NA,-inf	NA,inf	NA,0.208983	0.000168346	0.000168418
2	chr1:198760507:T:C	198760507	NA,C	NA,T	NA,1	NA,-inf	NA,inf	NA,0.229241	0.000168309	0.000168382
2	chr1:199360006:GCT:G	199360006	NA,G	NA,GCT	NA,1	NA,inf	NA,inf	NA,0.172521	0.00016829	0.00016836
2	chr1:199501992:C:T	199501992	T,NA	C,NA	1,NA	inf,NA	inf,NA	0.951924,NA	0.000168227	0.000168353
2	chr1:199016154:A:AT	199016154	NA,AT	NA,A	NA,1	NA,inf	NA,inf	NA,0.15383	0.000168213	0.000168282
2	chr1:199393681:G:A	199393681	NA,A	NA,G	NA,1	NA,inf	NA,inf	NA,0.197286	0.000168209	0.00016828
2	chr1:198973913:A:G	198973913	NA,G	NA,A	NA,1	NA,inf	NA,inf	NA,0.131738	0.000168142	0.000168209
2	chr1:199109778:A:G	199109778	NA,G	NA,A	NA,1	NA,-inf	NA,inf	NA,0.230013	0.000168133	0.000168203
2	chr1:199199279:T:C	199199279	NA,C	NA,T	NA,1	NA,-inf	NA,inf	NA,0.234219	0.00016812	0.000168194
2	chr1:198835956:G:A	198835956	A,NA	G,NA	1,NA	-inf,NA	inf,NA	0.880408,NA	0.000168081	0.000168192
2	chr1:199499740:C:T	199499740	NA,T	NA,C	NA,1	NA,-inf	NA,inf	NA,0.185558	0.000168013	0.000168083
2	chr1:199401657:T:C	199401657	NA,C	NA,T	NA,1	NA,inf	NA,inf	NA,0.195895	0.00016796	0.00016803
2	chr1:199332357:G:A	199332357	NA,A	NA,G	NA,1	NA,inf	NA,inf	NA,0.236523	0.000167953	0.000168028
2	chr1:198795291:A:T	198795291	NA,T	NA,A	NA,1	NA,inf	NA,inf	NA,0.177199	0.000167933	0.000168003
2	chr1:199268823:A:G	199268823	NA,G	NA,A	NA,1	NA,-inf	NA,inf	NA,0.260369	0.000167926	0.000167999
2	chr1:199309507:T:A	199309507	NA,A	NA,T	NA,1	NA,inf	NA,inf	NA,0.169317	0.00016783	0.000167899
2	chr1:198783772:A:G	198783772	NA,G	NA,A	NA,1	NA,-inf	NA,inf	NA,0.253974	0.000167774	0.000167846
2	chr1:198795290:T:C	198795290	NA,C	NA,T	NA,1	NA,inf	NA,inf	NA,0.176007	0.000167758	0.000167828
2	chr1:198705809:T:C	198705809	NA,C	NA,T	NA,1	NA,-inf	NA,inf	NA,0.165231	0.000167739	0.000167808
2	chr1:198598808:T:C	198598808	NA,C	NA,T	NA,1	NA,inf	NA,inf	NA,0.127229	0.000167722	0.000167789
2	chr1:199290586:A:G	199290586	NA,G	NA,A	NA,1	NA,inf	NA,inf	NA,0.154268	0.000167689	0.000167757
2	chr1:198660524:T:C	198660524	NA,C	NA,T	NA,1	NA,inf	NA,inf	NA,0.150525	0.000167631	0.000167699
2	chr1:198594717:A:G	198594717	NA,G	NA,A	NA,1	NA,-inf	NA,inf	NA,0.200898	0.000167532	0.000167602
2	chr1:199429714:TA:T	199429714	NA,T	NA,TA	NA,1	NA,inf	NA,inf	NA,0.167939	0.000167492	0.000167561
2	chr1:198605832:G:A	198605832	NA,A	NA,G	NA,1	NA,-inf	NA,inf	NA,0.200163	0.000167427	0.000167497
2	chr1:199336302:A:C	199336302	C,NA	A,NA	1,NA	-inf,NA	inf,NA	0.713125,NA	0.000167412	0.000167496
2	chr1:199385708:C:T	199385708	NA,T	NA,C	NA,1	NA,inf	NA,inf	NA,0.166572	0.000167353	0.000167423
2	chr1:199268718:CTT:C	199268718	NA,C	NA,CTT	NA,1	NA,inf	NA,inf	NA,0.147003	0.00016735	0.000167421
2	chr1:198908462:A:G	198908462	NA,G	NA,A	NA,1	NA,inf	NA,inf	NA,0.148207	0.000167334	0.000167402
2	chr1:198676477:G:A	198676477	NA,A	NA,G	NA,1	NA,-inf	NA,inf	NA,0.201314	0.000167268	0.000167339
2	chr1:199500089:G:A	199500089	A,NA	G,NA	1,NA	inf,NA	inf,NA	0.938416,NA	0.000167263	0.000167385
2	chr1:198668311:T:C	198668311	NA,C	NA,T	NA,1	NA,inf	NA,inf	NA,0.14134	0.000167258	0.000167326
2	chr1:199067546:C:A	199067546	NA,A	NA,C	NA,1	NA,inf	NA,inf	NA,0.14571	0.000167214	0.000167282
2	chr1:199154677:A:G	199154677	NA,G	NA,A	NA,1	NA,inf	NA,inf	NA,0.17629	0.000167131	0.000167202
2	chr1:198678731:T:C	198678731	NA,C	NA,T	NA,1	NA,-inf	NA,inf	NA,0.200294	0.000167127	0.000167198
2	chr1:199205551:T:G	199205551	G,NA	T,NA	1,NA	-inf,NA	inf,NA	0.401493,NA	0.000167118	0.00016717
2	chr1:198594580:TTTC:T	198594580	NA,T	NA,TTTC	NA,1	NA,-inf	NA,inf	NA,0.233272	0.000167117	0.00016719
2	chr1:198799309:T:C	198799309	NA,C	NA,T	NA,1	NA,inf	NA,inf	NA,0.12781	0.000167097	0.000167164
2	chr1:198947338:C:T	198947338	NA,T	NA,C	NA,1	NA,inf	NA,inf	NA,0.146629	0.000166903	0.000166971
2	chr1:198674206:A:G	198674206	NA,G	NA,A	NA,1	NA,-inf	NA,inf	NA,0.19812	0.000166877	0.000166947
2	chr1:198691014:G:A	198691014	A,A	G,G	1,1	inf,inf	inf,inf	0.263098,1.33228	0.000166873	0.000166951
2	chr1:199158455:A:ATG	199158455	NA,ATG	NA,A	NA,1	NA,inf	NA,inf	NA,0.173473	0.000166835	0.000166905
2	chr1:199096579:A:C	199096579	NA,C	NA,A	NA,1	NA,inf	NA,inf	NA,0.129852	0.000166835	0.000166903
2	chr1:199136790:A:C	199136790	NA,C	NA,A	NA,1	NA,inf	NA,inf	NA,0.130271	0.000166824	0.000166892
2	chr1:199156608:C:T	199156608	NA,T	NA,C	NA,1	NA,-inf	NA,inf	NA,0.211484	0.000166808	0.000166878
2	chr1:199517086:A:C	199517086	NA,C	NA,A	NA,1	NA,-inf	NA,inf	NA,0.181441	0.000166807	0.000166877
2	chr1:199155562:A:G	199155562	NA,G	NA,A	NA,1	NA,-inf	NA,inf	NA,0.248632	0.000166788	0.00016686
2	chr1:199055444:G:T	199055444	NA,T	NA,G	NA,1	NA,-inf	NA,inf	NA,0.176122	0.000166688	0.000166757
2	chr1:198719028:G:A	198719028	NA,A	NA,G	NA,1	NA,-inf	NA,inf	NA,0.212356	0.000166683	0.000166755
2	chr1:198991153:C:T	198991153	NA,T	NA,C	NA,1	NA,-inf	NA,inf	NA,0.216541	0.000166672	0.000166745
2	chr1:199098150:T:C	199098150	C,C	T,T	1,1	inf,inf	inf,inf	1.66312,1.34273	0.000166651	0.000167431
2	chr1:199432256:CTTAA:C	199432256	NA,C	NA,CTTAA	NA,1	NA,inf	NA,inf	NA,0.184816	0.000166384	0.000166454
2	chr1:199493377:T:C	199493377	NA,C	NA,T	NA,1	NA,inf	NA,inf	NA,0.14544	0.000166323	0.000166391
2	chr1:198689137:C:T	198689137	NA,T	NA,C	NA,1	NA,inf	NA,inf	NA,0.135648	0.000166312	0.00016638
2	chr1:199169201:C:T	199169201	T,T	C,C	1,1	-inf,-inf	inf,inf	0.420284,1.4263	0.000166291	0.000166395
2	chr1:198992266:AC:A	198992266	NA,A	NA,AC	NA,1	NA,inf	NA,inf	NA,0.119867	0.000166283	0.00016635
2	chr1:198652057:C:T	198652057	NA,T	NA,C	NA,1	NA,-inf	NA,inf	NA,0.196263	0.000166273	0.000166344
2	chr1:199119975:C:T	199119975	NA,T	NA,C	NA,1	NA,inf	NA,inf	NA,0.122325	0.000166265	0.000166332
2	chr1:199188312:T:C	199188312	NA,C	NA,T	NA,1	NA,-inf	NA,inf	NA,0.202335	0.000166162	0.000166234
2	chr1:199308204:G:A	199308204	NA,A	NA,G	NA,1	NA,inf	NA,inf	NA,0.157822	0.000166149	0.000166218
2	chr1:199057015:G:T	199057015	NA,T	NA,G	NA,1	NA,inf	NA,inf	NA,0.0888325	0.000166117	0.000166182
2	chr1:198571859:A:AG	198571859	NA,AG	NA,A	NA,1	NA,-inf	NA,inf	NA,0.211635	0.000166092	0.000166162
2	chr1:199346044:T:C	199346044	NA,C	NA,T	NA,1	NA,inf	NA,inf	NA,0.146406	0.000165992	0.000166059
2	chr1:198844896:A:G	198844896	NA,G	NA,A	NA,1	NA,inf	NA,inf	NA,0.132187	0.000165952	0.000166019
2	chr1:199119793:A:G	199119793	NA,G	NA,A	NA,1	NA,inf	NA,inf	NA,0.120173	0.000165951	0.000166018
2	chr1:199525044:A:G	199525044	NA,G	NA,A	NA,1	NA,inf	NA,inf	NA,0.163126	0.00016591	0.000165979
2	chr1:199339485:A:G	199339485	NA,G	NA,A	NA,1	NA,-inf	NA,inf	NA,0.171374	0.000165896	0.000165966
2	chr1:199434217:G:A	199434217	NA,A	NA,G	NA,1	NA,inf	NA,inf	NA,0.155655	0.000165877	0.000165945
2	chr1:199296265:G:A	199296265	NA,A	NA,G	NA,1	NA,inf	NA,inf	NA,0.155127	0.000165832	0.0001659
2	chr1:198974896:C:A	198974896	NA,A	NA,C	NA,1	NA,inf	NA,inf	NA,0.149112	0.000165831	0.000165899
2	chr1:199145016:G:A	199145016	NA,A	NA,G	NA,1	NA,-inf	NA,inf	NA,0.188388	0.000165817	0.000165889
2	chr1:199525649:C:T	199525649	NA,T	NA,C	NA,1	NA,inf	NA,inf	NA,0.161325	0.000165663	0.000165732
2	chr1:198701049:G:GT	198701049	NA,GT	NA,G	NA,1	NA,-inf	NA,inf	NA,0.203122	0.000165653	0.000165723
2	chr1:199096659:T:C	199096659	NA,C	NA,T	NA,1	NA,inf	NA,inf	NA,0.121879	0.000165635	0.000165702
2	chr1:198608691:A:C	198608691	NA,C	NA,A	NA,1	NA,inf	NA,inf	NA,0.111378	0.000165324	0.000165391
2	chr1:199357812:G:A	199357812	NA,A	NA,G	NA,1	NA,inf	NA,inf	NA,0.151929	0.000165299	0.000165367
2	chr1:198714326:T:A	198714326	A,NA	T,NA	1,NA	inf,NA	inf,NA	0.0160487,NA	0.000165265	0.000165302
2	chr1:199423395:A:G	199423395	NA,G	NA,A	NA,1	NA,inf	NA,inf	NA,0.149668	0.000165237	0.000165305
2	chr1:199190359:A:G	199190359	NA,G	NA,A	NA,1	NA,-inf	NA,inf	NA,0.195437	0.000165234	0.000165305
2	chr1:198987336:G:A	198987336	A,A	G,G	1,1	-inf,-inf	inf,inf	1.5884,1.31304	0.00016518	0.000165837
2	chr1:198617968:G:A	198617968	NA,A	NA,G	NA,1	NA,inf	NA,inf	NA,0.1622	0.000165129	0.000165198
2	chr1:199427821:C:T	199427821	NA,T	NA,C	NA,1	NA,inf	NA,inf	NA,0.134501	0.000165074	0.000165141
2	chr1:199199562:T:C	199199562	NA,C	NA,T	NA,1	NA,-inf	NA,inf	NA,0.199967	0.000165024	0.000165095
2	chr1:198927329:G:A	198927329	NA,A	NA,G	NA,1	NA,-inf	NA,inf	NA,0.208364	0.000164942	0.000165013
2	chr1:199153375:T:C	199153375	NA,C	NA,T	NA,1	NA,-inf	NA,inf	NA,0.205337	0.000164909	0.000164978
2	chr1:198897795:T:C	198897795	NA,C	NA,T	NA,1	NA,inf	NA,inf	NA,0.131141	0.000164847	0.000164915
2	chr1:198867027:T:A	198867027	NA,A	NA,T	NA,1	NA,inf	NA,inf	NA,0.129955	0.000164755	0.000164821
2	chr1:199348349:C:T	199348349	NA,T	NA,C	NA,1	NA,-inf	NA,inf	NA,0.18657	0.000164732	0.000164803
2	chr1:199396223:C:T	199396223	NA,T	NA,C	NA,1	NA,inf	NA,inf	NA,0.161413	0.000164696	0.000164765
2	chr1:198870233:T:C	198870233	NA,C	NA,T	NA,1	NA,inf	NA,inf	NA,0.0292564	0.00016467	0.000164734
2	chr1:199145893:A:T	199145893	NA,T	NA,A	NA,1	NA,inf	NA,inf	NA,0.111185	0.000164644	0.000164711
2	chr1:199181831:A:T	199181831	NA,T	NA,A	NA,1	NA,-inf	NA,inf	NA,0.190276	0.000164643	0.000164713
2	chr1:199081045:C:T	199081045	T,NA	C,NA	1,NA	inf,NA	inf,NA	1.83617,NA	0.000164594	0.000165255
2	chr1:198929762:T:C	198929762	NA,C	NA,T	NA,1	NA,-inf	NA,inf	NA,0.187379	0.000164587	0.000164658
2	chr1:199190259:G:A	199190259	NA,A	NA,G	NA,1	NA,-inf	NA,inf	NA,0.187995	0.000164564	0.000164634
2	chr1:198673283:T:G	198673283	NA,G	NA,T	NA,1	NA,-inf	NA,inf	NA,0.180768	0.000164562	0.000164632
2	chr1:198898311:T:A	198898311	NA,A	NA,T	NA,1	NA,inf	NA,inf	NA,0.127738	0.000164408	0.000164475
2	chr1:199178049:C:T	199178049	NA,T	NA,C	NA,1	NA,-inf	NA,inf	NA,0.20058	0.000164362	0.000164433
2	chr1:198909143:G:A	198909143	NA,A	NA,G	NA,1	NA,inf	NA,inf	NA,0.123363	0.00016436	0.000164427
2	chr1:198540601:C:T	198540601	NA,T	NA,C	NA,1	NA,inf	NA,inf	NA,0.132612	0.000164351	0.000164418
2	chr1:199502104:AT:A	199502104	NA,A	NA,AT	NA,1	NA,inf	NA,inf	NA,0.132458	0.000164318	0.000164385
2	chr1:199434805:G:C	199434805	NA,C	NA,G	NA,1	NA,inf	NA,inf	NA,0.128246	0.000164222	0.000164289
2	chr1:198617314:G:T	198617314	NA,T	NA,G	NA,1	NA,-inf	NA,inf	NA,0.209858	0.000164205	0.000164277
2	chr1:199218119:T:G	199218119	NA,G	NA,T	NA,1	NA,-inf	NA,inf	NA,0.132149	0.000164204	0.000164271
2	chr1:199423614:A:T	199423614	NA,T	NA,A	NA,1	NA,inf	NA,inf	NA,0.127986	0.000164184	0.000164251
2	chr1:199421226:G:A	199421226	NA,A	NA,G	NA,1	NA,inf	NA,inf	NA,0.12798	0.000164182	0.000164249
2	chr1:199528445:C:T	199528445	NA,T	NA,C	NA,1	NA,inf	NA,inf	NA,0.149986	0.000164175	0.000164244
2	chr1:199533111:T:C	199533111	NA,C	NA,T	NA,1	NA,inf	NA,inf	NA,0.149986	0.000164175	0.000164244
2	chr1:199091923:G:A	199091923	NA,A	NA,G	NA,1	NA,inf	NA,inf	NA,0.111308	0.000164143	0.000164211
2	chr1:198927682:C:T	198927682	NA,T	NA,C	NA,1	NA,-inf	NA,inf	NA,0.201237	0.0001641	0.000164172
2	chr1:199228127:T:C	199228127	NA,C	NA,T	NA,1	NA,-inf	NA,inf	NA,0.190253	0.000164096	0.000164167
2	chr1:198554682:G:A	198554682	NA,A	NA,G	NA,1	NA,inf	NA,inf	NA,0.139372	0.000164092	0.00016416
2	chr1:198630866:C:T	198630866	NA,T	NA,C	NA,1	NA,-inf	NA,inf	NA,0.180484	0.000164016	0.000164086
2	chr1:198825504:C:T	198825504	NA,T	NA,C	NA,1	NA,-inf	NA,inf	NA,0.192657	0.000164009	0.000164081
2	chr1:198766742:T:C	198766742	NA,C	NA,T	NA,1	NA,-inf	NA,inf	NA,0.192081	0.000163991	0.000164062
2	chr1:198949545:A:G	198949545	NA,G	NA,A	NA,1	NA,inf	NA,inf	NA,0.124562	0.000163813	0.00016388
2	chr1:198951930:T:C	198951930	NA,C	NA,T	NA,1	NA,inf	NA,inf	NA,0.124471	0.000163799	0.000163866
2	chr1:198945000:G:A	198945000	NA,A	NA,G	NA,1	NA,inf	NA,inf	NA,0.124053	0.000163747	0.000163814
2	chr1:199176676:T:G	199176676	NA,G	NA,T	NA,1	NA,-inf	NA,inf	NA,0.200415	0.000163649	0.000163721
2	chr1:199243741:G:A	199243741	NA,A	NA,G	NA,1	NA,inf	NA,inf	NA,0.150014	0.000163648	0.000163718
2	chr1:199266340:G:A	199266340	NA,A	NA,G	NA,1	NA,-inf	NA,inf	NA,0.124693	0.000163639	0.000163706
2	chr1:198704454:T:C	198704454	NA,C	NA,T	NA,1	NA,inf	NA,inf	NA,0.270375	0.000163592	0.000163668
2	chr1:198602442:C:T	198602442	NA,T	NA,C	NA,1	NA,inf	NA,inf	NA,0.304491	0.000163578	0.000163657
2	chr1:198953523:GA:G	198953523	G,NA	GA,NA	1,NA	-inf,NA	inf,NA	0.348812,NA	0.000163501	0.00016355
2	chr1:199267098:C:T	199267098	NA,T	NA,C	NA,1	NA,-inf	NA,inf	NA,0.181806	0.000163448	0.000163519
2	chr1:199279838:T:A	199279838	NA,A	NA,T	NA,1	NA,-inf	NA,inf	NA,0.208403	0.000163349	0.000163421
2	chr1:198968137:A:G	198968137	NA,G	NA,A	NA,1	NA,inf	NA,inf	NA,0.121004	0.00016328	0.000163346
2	chr1:199079614:A:G	199079614	NA,G	NA,A	NA,1	NA,inf	NA,inf	NA,0.376079	0.000163275	0.000163362
2	chr1:198620782:A:T	198620782	NA,T	NA,A	NA,1	NA,inf	NA,inf	NA,0.0988001	0.000163179	0.000163245
2	chr1:199323670:A:C	199323670	NA,C	NA,A	NA,1	NA,-inf	NA,inf	NA,0.150108	0.000163111	0.000163179
2	chr1:198980650:A:T	198980650	NA,T	NA,A	NA,1	NA,inf	NA,inf	NA,0.105121	0.000163033	0.000163099
2	chr1:199537902:C:A	199537902	NA,A	NA,C	NA,1	NA,inf	NA,inf	NA,0.137769	0.000163027	0.000163094
2	chr1:199081378:TTTTG:T	199081378	NA,T	NA,TTTTG	NA,1	NA,inf	NA,inf	NA,0.152882	0.000162919	0.000162988
2	chr1:198900428:T:G	198900428	NA,G	NA,T	NA,1	NA,inf	NA,inf	NA,0.116536	0.000162908	0.000162974
2	chr1:198979772:A:G	198979772	NA,G	NA,A	NA,1	NA,-inf	NA,inf	NA,0.189336	0.000162901	0.000162972
2	chr1:198907352:A:G	198907352	NA,G	NA,A	NA,1	NA,inf	NA,inf	NA,0.115492	0.000162824	0.000162891
2	chr1:198611738:G:T	198611738	NA,T	NA,G	NA,1	NA,inf	NA,inf	NA,0.1223	0.000162816	0.000162883
2	chr1:199429475:T:G	199429475	NA,G	NA,T	NA,1	NA,inf	NA,inf	NA,0.145552	0.000162784	0.000162852
2	chr1:198703069:A:C	198703069	NA,C	NA,A	NA,1	NA,inf	NA,inf	NA,0.12715	0.00016276	0.000162827
2	chr1:199334227:G:A	199334227	NA,A	NA,G	NA,1	NA,-inf	NA,inf	NA,0.146536	0.000162699	0.000162768
2	chr1:198558896:T:G	198558896	NA,G	NA,T	NA,1	NA,inf	NA,inf	NA,0.127465	0.000162697	0.000162764
2	chr1:199394559:A:C	199394559	NA,C	NA,A	NA,1	NA,inf	NA,inf	NA,0.155349	0.000162673	0.000162741
2	chr1:199471867:A:G	199471867	NA,G	NA,A	NA,1	NA,inf	NA,inf	NA,0.131337	0.00016266	0.000162727
2	chr1:198845869:GT:G	198845869	NA,G	NA,GT	NA,1	NA,inf	NA,inf	NA,0.113181	0.000162635	0.000162701
2	chr1:198862478:G:A	198862478	NA,A	NA,G	NA,1	NA,inf	NA,inf	NA,0.113028	0.000162568	0.000162634
2	chr1:199539851:A:G	199539851	NA,G	NA,A	NA,1	NA,inf	NA,inf	NA,0.131094	0.000162531	0.000162598
2	chr1:198661300:T:A	198661300	NA,A	NA,T	NA,1	NA,inf	NA,inf	NA,0.0771966	0.00016252	0.000162586
2	chr1:198975679:A:G	198975679	NA,G	NA,A	NA,1	NA,inf	NA,inf	NA,0.114079	0.000162503	0.00016257
2	chr1:198956246:T:C	198956246	NA,C	NA,T	NA,1	NA,inf	NA,inf	NA,0.114141	0.00016248	0.000162546
2	chr1:199026997:C:G	199026997	NA,G	NA,C	NA,1	NA,inf	NA,inf	NA,0.101264	0.000162477	0.000162543
2	chr1:199361394:G:A	199361394	NA,A	NA,G	NA,1	NA,inf	NA,inf	NA,0.129208	0.000162388	0.000162455
2	chr1:199181691:C:T	199181691	NA,T	NA,C	NA,1	NA,-inf	NA,inf	NA,0.11604	0.000162374	0.000162441
2	chr1:198845867:GT:G	198845867	NA,G	NA,GT	NA,1	NA,inf	NA,inf	NA,0.111099	0.000162374	0.00016244
2	chr1:198976075:C:T	198976075	NA,T	NA,C	NA,1	NA,inf	NA,inf	NA,0.112917	0.000162358	0.000162425
2	chr1:198973733:A:T	198973733	NA,T	NA,A	NA,1	NA,inf	NA,inf	NA,0.112723	0.000162335	0.000162401
```
