## Supplementary material for "Characterization of shared and ancestry-specific signals driving complex traits using multi-ancestry fine-mapping": susiex_nc2.cs80.snp

```
BP	SNP	PIP(CS1)	LogBF(CS1,Pop1)	LogBF(CS1,Pop2)	PIP(CS2)	LogBF(CS2,Pop1)	LogBF(CS2,Pop2)
198523137	chr1:198523137:A:G	6.41093e-08	-1.68756e-10	-1.22048	0.000152949	-1.68756e-10	-1.21983
198523324	chr1:198523324:T:C	4.4505e-08	-0.386462	-1.19901	0.000134209	-0.156517	-1.19403
198523602	chr1:198523602:C:A	1.87008e-07	-1.68756e-10	-0.149918	0.00045507	-1.68756e-10	-0.129488
198523965	chr1:198523965:T:C	1.12469e-08	-1.74882	-1.21215	2.70428e-05	-1.75266	-1.19986
198524164	chr1:198524164:G:A	3.84461e-08	-1.73181	-2.62661e-10	9.0739e-05	-1.74195	-2.62661e-10
198524527	chr1:198524527:G:A	9.34208e-08	-1.68756e-10	-0.843954	0.000214761	-1.68756e-10	-0.880412
198524616	chr1:198524616:C:A	1.13669e-07	-1.68756e-10	-0.647778	0.000269812	-1.68756e-10	-0.652215
198524742	chr1:198524742:A:G	6.4134e-08	-1.68756e-10	-1.22009	0.000152852	-1.68756e-10	-1.22047
198525551	chr1:198525551:A:G	7.17924e-08	-1.68756e-10	-1.10729	0.000173722	-1.68756e-10	-1.09248
198525721	chr1:198525721:T:C	2.39477e-07	-1.68756e-10	0.0973902	0.000559897	-1.68756e-10	0.077814
198527443	chr1:198527443:AATG:A	9.18597e-08	-1.68756e-10	-0.860806	0.000211195	-1.68756e-10	-0.897158
198527626	chr1:198527626:A:G	2.7003e-08	-1.37084	-0.714282	3.81805e-05	-1.74027	-0.867341
198527959	chr1:198527959:G:A	6.41046e-08	-1.68756e-10	-1.22055	0.0001533	-1.68756e-10	-1.21754
198528904	chr1:198528904:G:C	6.52369e-08	-1.68756e-10	-1.20304	0.000156064	-1.68756e-10	-1.19967
198529169	chr1:198529169:C:T	1.16495e-07	-1.68756e-10	-0.623221	0.000214614	-1.68756e-10	-0.881097
198529509	chr1:198529509:C:T	1.47907e-07	-1.68756e-10	-0.384485	0.000340619	-1.68756e-10	-0.419174
198529796	chr1:198529796:T:C	1.49929e-07	0.700017	-1.07093	0.000608923	1.26998	-1.10823
198529930	chr1:198529930:G:C	5.20279e-08	-0.230876	-1.19841	0.000153211	-0.0256083	-1.19252
198530731	chr1:198530731:A:G	6.79954e-08	-1.68756e-10	-1.16163	0.000158984	-1.68756e-10	-1.18114
198531437	chr1:198531437:T:A	7.21919e-08	-1.68756e-10	-1.10174	0.000172069	-1.68756e-10	-1.10204
198532035	chr1:198532035:G:A	6.54642e-08	-1.68756e-10	-1.19957	0.000156667	-1.68756e-10	-1.19582
198532083	chr1:198532083:C:T	9.99637e-08	-1.68756e-10	-0.776261	0.000228764	-1.68756e-10	-0.817249
198532089	chr1:198532089:C:T	1.53067e-07	-1.68756e-10	-0.350194	0.000352352	-1.68756e-10	-0.385307
198532117	chr1:198532117:G:A	2.20878e-08	-1.70791	-0.578137	4.04684e-05	-1.7266	-0.822812
198532275	chr1:198532275:C:A	4.15986e-07	-1.68756e-10	0.649584	0.0008884	-1.68756e-10	0.539483
198532556	chr1:198532556:A:G	2.69006e-08	-1.70617	-0.382749	7.46072e-05	-1.53351	-0.404193
198532721	chr1:198532721:G:A	1.44198e-08	-1.53028	-1.18219	3.11612e-05	-1.63717	-1.17359
198532804	chr1:198532804:A:G	5.15591e-08	-1.43834	-2.62661e-10	0.000103362	-1.61171	-2.62661e-10
198532865	chr1:198532865:A:G	1.5397e-07	-1.68756e-10	-0.344308	0.000353995	-1.68756e-10	-0.380656
198533116	chr1:198533116:C:A	6.53787e-08	-1.68756e-10	-1.20087	0.000157757	-1.68756e-10	-1.18888
198533330	chr1:198533330:G:A	6.41225e-08	-1.68756e-10	-1.22027	0.000153156	-1.68756e-10	-1.21848
198533350	chr1:198533350:T:G	1.82224e-08	-1.67682	-0.801602	4.54292e-05	-1.7027	-0.731081
198533573	chr1:198533573:C:T	3.71846e-08	-1.76517	-2.62661e-10	8.84966e-05	-1.76697	-2.62661e-10
198533686	chr1:198533686:A:G	3.56262e-07	-1.68756e-10	0.494597	0.000729525	-1.68756e-10	0.342454
198534209	chr1:198534209:G:T	3.71863e-08	-1.76513	-2.62661e-10	8.87046e-05	-1.76463	-2.62661e-10
198534457	chr1:198534457:T:C	1.72769e-08	-1.67238	-0.859322	4.31683e-05	-1.69807	-0.786764
198535137	chr1:198535137:G:A	1.49902e-07	0.699668	-1.07076	0.000605917	1.26486	-1.10806
198535505	chr1:198535505:A:G	1.38569e-07	-1.68756e-10	-0.449701	0.000310508	-1.68756e-10	-0.51173
198535944	chr1:198535944:A:G	6.41412e-08	-1.68756e-10	-1.21998	0.000153107	-1.68756e-10	-1.2188
198536701	chr1:198536701:G:A	3.52487e-07	-1.68756e-10	0.483947	0.00072361	-1.68756e-10	0.334314
198537160	chr1:198537160:C:T	1.46703e-07	-0.392661	-2.62661e-10	0.000347082	-0.400379	-2.62661e-10
198537161	chr1:198537161:G:A	3.57674e-07	-1.68756e-10	0.498555	0.000733751	-1.68756e-10	0.348231
198537523	chr1:198537523:A:G	1.75104e-07	0.857896	-1.07358	0.000722769	1.44368	-1.11053
198537653	chr1:198537653:G:A	2.38868e-07	-1.68756e-10	0.0948414	0.000547262	-1.68756e-10	0.0549896
198537852	chr1:198537852:A:G	9.31978e-08	-1.68756e-10	-0.846344	0.000214278	-1.68756e-10	-0.882664
198538287	chr1:198538287:AAGATTGCCCAAGGACAGCAT:A	3.38681e-07	-1.68756e-10	0.443991	0.000696563	-1.68756e-10	0.29622
198538328	chr1:198538328:A:G	1.14084e-07	-1.68756e-10	-0.644131	0.000259864	-1.68756e-10	-0.689781
198538504	chr1:198538504:A:T	3.77007e-08	-1.75139	-2.62661e-10	9.06757e-05	-1.74265	-2.62661e-10
198538728	chr1:198538728:A:AC	1.45294e-08	-1.50288	-1.20201	3.13276e-05	-1.61014	-1.19529
198539016	chr1:198539016:A:G	7.09245e-08	-1.68756e-10	-1.11945	0.000169138	-1.68756e-10	-1.11922
198539069	chr1:198539069:T:C	3.55678e-07	-1.68756e-10	0.492958	0.000729631	-1.68756e-10	0.342601
198539695	chr1:198539695:T:G	3.81294e-07	-1.68756e-10	0.562503	0.000817062	-1.68756e-10	0.455776
198539846	chr1:198539846:G:A	3.74421e-08	-1.75827	-2.62661e-10	0.000101816	-1.62678	-2.62661e-10
198540601	chr1:198540601:C:T	6.75497e-08	-1.68756e-10	-1.16821	0.000164351	-1.68756e-10	-1.14794
198540809	chr1:198540809:C:T	1.43712e-07	-1.68756e-10	-0.413259	0.000321606	-1.68756e-10	-0.476611
198541044	chr1:198541044:C:T	3.64686e-08	-0.780984	-1.00363	9.92481e-05	-0.590084	-1.06223
198541196	chr1:198541196:C:T	7.42065e-08	-1.68756e-10	-1.07422	0.000174729	-1.68756e-10	-1.0867
198541570	chr1:198541570:G:T	1.57146e-08	-1.44979	-1.17668	3.33658e-05	-1.57613	-1.16628
198541617	chr1:198541617:G:A	6.41216e-08	-1.68756e-10	-1.22029	0.000152864	-1.68756e-10	-1.22039
198541660	chr1:198541660:C:T	3.9627e-08	-1.70156	-2.62661e-10	8.87523e-05	-1.76409	-2.62661e-10
198541992	chr1:198541992:A:C	1.3758e-08	-1.55935	-1.2001	4.23261e-05	-1.3151	-1.18943
198542149	chr1:198542149:A:C	1.79501e-07	0.882186	-1.07307	0.000741664	1.46902	-1.11006
198542563	chr1:198542563:G:T	5.36662e-08	-0.194854	-1.20343	0.000158239	0.0127264	-1.19856
198542719	chr1:198542719:A:G	1.62307e-07	-1.68756e-10	-0.291576	0.000373439	-1.68756e-10	-0.327185
198542943	chr1:198542943:T:C	7.881e-08	-1.68756e-10	-1.01403	0.000184895	-1.68756e-10	-1.03015
198543023	chr1:198543023:A:G	5.45668e-08	-0.175408	-1.20623	0.000161109	0.0334809	-1.20134
198543853	chr1:198543853:A:G	1.02839e-07	-1.68756e-10	-0.747904	0.000263537	-1.68756e-10	-0.675745
198544176	chr1:198544176:T:C	1.73479e-07	0.847414	-1.07243	0.00071336	1.42956	-1.10951
198544502	chr1:198544502:T:A	8.84758e-08	-1.68756e-10	-0.89834	0.000203866	-1.68756e-10	-0.932477
198544625	chr1:198544625:G:C	2.57792e-08	-1.73152	-0.399978	7.13661e-05	-1.57501	-0.407104
198544696	chr1:198544696:C:T	3.58279e-08	-0.764443	-1.0379	0.000100354	-0.546784	-1.09445
198544816	chr1:198544816:A:G	1.35224e-08	-1.59867	-1.17805	3.01717e-05	-1.6742	-1.16884
198544888	chr1:198544888:A:G	1.52364e-08	-1.76186	-0.895527	4.07577e-05	-1.65914	-0.883152
198546584	chr1:198546584:A:C	3.72985e-08	-1.76211	-2.62661e-10	0.000104018	-1.60538	-2.62661e-10
198546647	chr1:198546647:C:T	1.5235e-07	-1.68756e-10	-0.354886	0.000351143	-1.68756e-10	-0.388745
198547406	chr1:198547406:T:C	1.99294e-08	-1.71583	-0.673044	3.78535e-05	-1.72169	-0.894528
198547870	chr1:198547870:C:A	7.11854e-08	-1.68756e-10	-1.11578	0.000169579	-1.68756e-10	-1.11662
198547917	chr1:198547917:T:C	1.95121e-07	-1.68756e-10	-0.107447	0.000460079	-1.68756e-10	-0.118541
198548054	chr1:198548054:A:G	6.43803e-08	-1.68756e-10	-1.21626	0.000153571	-1.68756e-10	-1.21578
198548063	chr1:198548063:CTG:C	3.02278e-08	-0.758942	-1.21336	9.05292e-05	-0.551178	-1.19309
198548178	chr1:198548178:T:C	2.34957e-08	-1.75011	-0.474142	6.34769e-05	-1.62174	-0.477526
198548282	chr1:198548282:C:T	1.87827e-07	-1.68756e-10	-0.145547	0.000441525	-1.68756e-10	-0.159704
198548331	chr1:198548331:T:C	1.5302e-08	-1.76509	-0.888	4.05111e-05	-1.67484	-0.873519
198548553	chr1:198548553:AAG:A	1.5589e-07	0.796159	-1.12808	0.000644161	1.37527	-1.15726
198548929	chr1:198548929:A:G	1.69479e-07	0.88033	-1.12867	0.000706488	1.46812	-1.15775
198549828	chr1:198549828:A:C	2.30016e-08	-1.76482	-0.480682	6.09171e-05	-1.67717	-0.463254
198549953	chr1:198549953:G:A	3.76831e-08	-0.748502	-1.00336	0.000104814	-0.531373	-1.06638
198550149	chr1:198550149:A:G	1.62124e-07	0.838176	-1.13089	0.00067366	1.42228	-1.1595
198550203	chr1:198550203:G:A	9.02693e-08	-1.68756e-10	-0.878271	0.000227102	-1.68756e-10	-0.824539
198550736	chr1:198550736:C:T	6.45209e-08	-1.68756e-10	-1.21408	0.000154071	-1.68756e-10	-1.21253
198551790	chr1:198551790:A:G	3.88769e-08	-1.72067	-2.62661e-10	9.01165e-05	-1.74884	-2.62661e-10
198551969	chr1:198551969:G:A	8.96343e-08	-1.68756e-10	-0.88533	0.000206402	-1.68756e-10	-0.920112
198552005	chr1:198552005:A:G	1.36469e-08	-1.69548	-1.07207	3.10713e-05	-1.73873	-1.07492
198552412	chr1:198552412:AAAAT:A	4.01283e-08	-1.53411	-0.154876	6.56576e-05	-1.57532	-0.490169
198552461	chr1:198552461:T:C	6.55624e-08	-1.68756e-10	-1.19807	0.000155511	-1.68756e-10	-1.20322
198552877	chr1:198552877:G:A	1.31426e-07	-0.502622	-2.62661e-10	0.000491722	-0.0520249	-2.62661e-10
198552950	chr1:198552950:A:G	1.47932e-08	-1.67341	-1.01349	3.60439e-05	-1.68442	-0.980777
198553301	chr1:198553301:A:G	2.29596e-08	-1.76553	-0.4818	6.05714e-05	-1.68134	-0.464776
198553748	chr1:198553748:T:C	1.59268e-07	-1.68756e-10	-0.310479	0.000367116	-1.68756e-10	-0.344261
198553833	chr1:198553833:G:T	9.27611e-08	-1.68756e-10	-0.851041	0.000208912	-1.68756e-10	-0.908026
198554492	chr1:198554492:G:T	6.41102e-08	-1.68756e-10	-1.22047	0.00015286	-1.68756e-10	-1.22042
198554682	chr1:198554682:G:A	6.7592e-08	-1.68756e-10	-1.16758	0.000164092	-1.68756e-10	-1.14951
198555134	chr1:198555134:G:T	3.96235e-08	-1.70165	-2.62661e-10	9.07948e-05	-1.74134	-2.62661e-10
198555417	chr1:198555417:T:C	1.44167e-08	-1.51864	-1.19404	3.11137e-05	-1.62641	-1.18588
198555611	chr1:198555611:A:G	6.5577e-08	-1.68756e-10	-1.19784	0.000155541	-1.68756e-10	-1.20303
198555736	chr1:198555736:A:G	3.71023e-08	-1.76739	-2.62661e-10	9.01975e-05	-1.74794	-2.62661e-10
198556063	chr1:198556063:TATATA:T	5.52195e-08	-1.36975	-2.62661e-10	9.43069e-05	-1.70338	-2.62661e-10
198557361	chr1:198557361:A:C	6.63429e-08	-1.68756e-10	-1.18623	0.000160608	-1.68756e-10	-1.17097
198557529	chr1:198557529:G:A	1.93789e-07	-1.68756e-10	-0.114297	0.000457201	-1.68756e-10	-0.124815
198557829	chr1:198557829:T:C	6.44463e-08	-1.68756e-10	-1.21524	0.000153702	-1.68756e-10	-1.21493
198558439	chr1:198558439:T:C	6.25406e-08	-0.0393899	-1.20586	0.000183207	0.162041	-1.20136
198558539	chr1:198558539:A:G	1.3245e-08	-1.59692	-1.20054	4.08607e-05	-1.35016	-1.18961
198558896	chr1:198558896:T:G	6.7092e-08	-1.68756e-10	-1.175	0.000162697	-1.68756e-10	-1.15805
198558984	chr1:198558984:CCA:C	8.95842e-08	-1.68756e-10	-0.885889	0.000206294	-1.68756e-10	-0.920637
198559307	chr1:198559307:T:C	6.41176e-08	-1.68756e-10	-1.22035	0.000153298	-1.68756e-10	-1.21755
198559849	chr1:198559849:C:T	6.42658e-08	-1.68756e-10	-1.21804	0.000152895	-1.68756e-10	-1.22019
198560026	chr1:198560026:A:G	7.29689e-08	-1.68756e-10	-1.09103	0.000171931	-1.68756e-10	-1.10285
198560206	chr1:198560206:A:C	2.70968e-07	-1.68756e-10	0.220934	0.00056279	-1.68756e-10	0.0829684
198560491	chr1:198560491:A:G	4.22475e-08	-0.683393	-0.954131	0.000115832	-0.473318	-1.02448
198561104	chr1:198561104:CTTG:C	2.67724e-07	-1.68756e-10	0.208889	0.000604704	-1.68756e-10	0.1548
198561360	chr1:198561360:GA:G	1.50903e-07	0.763476	-1.12791	0.000621978	1.34008	-1.15712
198561592	chr1:198561592:T:C	5.96192e-08	-0.0783945	-1.2147	0.000173935	0.120198	-1.21146
198561911	chr1:198561911:G:A	6.51062e-08	-1.68756e-10	-1.20505	0.00015571	-1.68756e-10	-1.20194
198562106	chr1:198562106:C:G	9.70393e-08	-1.68756e-10	-0.805952	0.000240836	-1.68756e-10	-0.765822
198562148	chr1:198562148:A:T	4.07183e-08	-0.679243	-0.995149	0.000111148	-0.479423	-1.05966
198562155	chr1:198562155:A:C	6.50494e-08	-1.68756e-10	-1.20592	0.000154979	-1.68756e-10	-1.20665
198562173	chr1:198562173:G:A	3.69601e-08	-0.553977	-1.21725	0.000108367	-0.360719	-1.2037
198562263	chr1:198562263:A:G	1.81804e-08	-1.62594	-0.854782	4.41782e-05	-1.64833	-0.813373
198562367	chr1:198562367:T:C	7.77987e-08	-1.68756e-10	-1.02694	0.000187346	-1.68756e-10	-1.01698
198562605	chr1:198562605:C:A	3.79475e-08	-0.7378	-1.00706	0.000103249	-0.54319	-1.06961
198562739	chr1:198562739:T:G	1.41939e-08	-1.54176	-1.18649	3.09702e-05	-1.63946	-1.17745
198563197	chr1:198563197:T:G	1.436e-08	-1.5267	-1.18992	3.12109e-05	-1.6279	-1.18127
198563252	chr1:198563252:C:T	1.60896e-07	0.784778	-1.08509	0.000664764	1.37024	-1.12074
198563329	chr1:198563329:A:G	1.6209e-07	-1.68756e-10	-0.292919	0.000373413	-1.68756e-10	-0.327254
198563337	chr1:198563337:A:G	1.7743e-08	-1.61258	-0.892497	4.30657e-05	-1.63404	-0.853169
198563342	chr1:198563342:G:A	2.39704e-08	-1.66447	-0.539778	4.37818e-05	-1.67937	-0.791354
198563576	chr1:198563576:C:T	1.26912e-07	0.512521	-1.0501	0.00050057	1.05648	-1.09067
198563667	chr1:198563667:C:G	1.29748e-07	0.567443	-1.08291	0.000522397	1.12738	-1.11889
198563873	chr1:198563873:A:G	3.79941e-08	-0.723555	-1.02008	0.000104705	-0.51806	-1.08073
198564200	chr1:198564200:T:G	2.04215e-07	-1.68756e-10	-0.0618951	0.00048171	-1.68756e-10	-0.0725954
198564861	chr1:198564861:G:A	1.22579e-07	0.48786	-1.06017	0.000486719	1.03719	-1.09945
198565245	chr1:198565245:T:C	5.45234e-07	0.920147	-2.62661e-10	0.00159595	1.12529	-2.62661e-10
198565482	chr1:198565482:T:C	6.41348e-08	-1.68756e-10	-1.22008	0.000152929	-1.68756e-10	-1.21997
198565596	chr1:198565596:T:C	6.54326e-08	-1.68756e-10	-1.20005	0.000155556	-1.68756e-10	-1.20293
198565754	chr1:198565754:G:A	2.84233e-08	-1.66488	-0.368979	8.30701e-05	-1.44425	-0.386006
198565830	chr1:198565830:A:G	1.48569e-08	-1.60959	-1.07301	3.76152e-05	-1.53508	-1.08745
198566343	chr1:198566343:G:A	8.37193e-08	-1.68756e-10	-0.953599	0.000192843	-1.68756e-10	-0.988064
198566582	chr1:198566582:G:A	9.8684e-08	-1.68756e-10	-0.789146	0.000226606	-1.68756e-10	-0.826727
198567010	chr1:198567010:T:A	1.27577e-07	-1.68756e-10	-0.532352	0.000294088	-1.68756e-10	-0.566059
198567013	chr1:198567013:A:G	1.46425e-08	-1.56461	-1.13253	4.32067e-05	-1.32661	-1.15733
198567262	chr1:198567262:T:C	3.44147e-08	-0.922941	-0.919644	0.000146587	-0.433204	-0.829114
198567607	chr1:198567607:G:T	6.4243e-08	-1.68756e-10	-1.2184	0.000155019	-1.68756e-10	-1.20639
198567874	chr1:198567874:G:A	1.53889e-07	-1.68756e-10	-0.344834	0.000354767	-1.68756e-10	-0.378479
198568095	chr1:198568095:G:A	5.20493e-08	-0.424862	-1.00401	0.000143857	-0.242156	-1.03897
198568124	chr1:198568124:T:C	1.78624e-08	-1.64332	-0.855051	3.57753e-05	-1.6596	-1.01308
198568182	chr1:198568182:T:C	1.48847e-08	-1.54401	-1.13672	4.437e-05	-1.2965	-1.16088
198568266	chr1:198568266:T:C	7.30364e-08	-1.68756e-10	-1.09011	0.000179376	-1.68756e-10	-1.06045
198568287	chr1:198568287:T:C	9.62201e-08	0.193444	-1.00787	0.00039904	0.796084	-1.05696
198568436	chr1:198568436:T:C	1.43607e-08	-1.57721	-1.13936	4.20699e-05	-1.34768	-1.16293
198568494	chr1:198568494:A:G	1.44247e-08	-1.55397	-1.15816	4.28466e-05	-1.31365	-1.17866
198568598	chr1:198568598:G:A	4.66633e-08	-1.54402	0.00590849	7.42282e-05	-1.58138	-0.361419
198568605	chr1:198568605:C:T	1.44512e-08	-1.56553	-1.14476	4.25933e-05	-1.33068	-1.16757
198568879	chr1:198568879:C:T	1.42761e-08	-1.56668	-1.1558	4.21358e-05	-1.33233	-1.17671
198569131	chr1:198569131:G:C	5.04176e-08	-0.604641	-0.856086	0.000211261	-0.0682995	-0.828543
198569295	chr1:198569295:G:A	1.36227e-08	-1.55777	-1.21156	4.26339e-05	-1.29412	-1.20316
198569372	chr1:198569372:C:A	1.03488e-07	-0.741609	-2.62661e-10	0.000363117	-0.355213	-2.62661e-10
198569725	chr1:198569725:ATACT:A	2.73822e-07	-1.68756e-10	0.231411	0.000567688	-1.68756e-10	0.0916326
198569978	chr1:198569978:AT:A	8.31023e-08	-1.68756e-10	-0.960996	0.00019575	-1.68756e-10	-0.973098
198570376	chr1:198570376:G:A	8.19212e-08	-1.68756e-10	-0.97531	0.000193038	-1.68756e-10	-0.987052
198570805	chr1:198570805:A:T	7.8325e-08	-1.0202	-2.62661e-10	0.000205879	-0.922649	-2.62661e-10
198570898	chr1:198570898:T:C	1.49236e-08	-1.53706	-1.14107	4.463e-05	-1.28753	-1.16401
198571386	chr1:198571386:A:G	2.05825e-07	-1.68756e-10	-0.0540402	0.00056218	-1.68756e-10	0.0818829
198571859	chr1:198571859:A:AG	6.981e-08	-1.68756e-10	-1.13529	0.000166092	-1.68756e-10	-1.13739
198571923	chr1:198571923:T:C	6.82982e-08	-1.68756e-10	-1.15718	0.000161488	-1.68756e-10	-1.16551
198571980	chr1:198571980:A:G	3.67845e-07	-1.68756e-10	0.526594	0.00076719	-1.68756e-10	0.392796
198572139	chr1:198572139:A:T	6.67795e-08	-1.68756e-10	-1.17967	0.000154254	-1.68756e-10	-1.21134
198572196	chr1:198572196:G:A	8.70202e-08	-1.68756e-10	-0.914928	0.000188214	-1.68756e-10	-1.01236
198572252	chr1:198572252:T:C	2.90476e-08	-1.06903	-0.943097	7.33741e-05	-0.947903	-1.00646
198572279	chr1:198572279:C:T	1.25084e-07	-1.68756e-10	-0.552084	0.000249726	-1.68756e-10	-0.729572
198572417	chr1:198572417:T:C	6.94869e-08	-1.68756e-10	-1.13993	0.000171147	-1.68756e-10	-1.10742
198572522	chr1:198572522:T:C	1.1304e-08	-1.76166	-1.19426	3.70765e-05	-1.44911	-1.18785
198572902	chr1:198572902:C:T	2.66949e-08	-1.01802	-1.07857	8.45049e-05	-0.782746	-1.03038
198573301	chr1:198573301:C:T	8.55609e-08	-1.68756e-10	-0.93184	0.000217024	-1.68756e-10	-0.869929
198573401	chr1:198573401:C:T	1.04335e-07	-1.68756e-10	-0.733461	0.000248023	-1.68756e-10	-0.736416
198573451	chr1:198573451:C:T	6.2367e-08	-1.24803	-2.62661e-10	0.000183974	-1.03514	-2.62661e-10
198573897	chr1:198573897:C:T	2.72532e-07	0.22669	-2.62661e-10	0.00112513	0.775715	-2.62661e-10
198573965	chr1:198573965:A:T	2.48488e-07	0.134328	-2.62661e-10	0.000989493	0.647254	-2.62661e-10
198574035	chr1:198574035:C:A	1.57051e-07	-1.68756e-10	-0.324496	0.000264399	-1.68756e-10	-0.672478
198574089	chr1:198574089:T:C	9.53838e-08	-1.68756e-10	-0.823159	0.000246485	-1.68756e-10	-0.742638
198574163	chr1:198574163:T:G	6.4995e-08	-1.68756e-10	-1.20676	0.000155253	-1.68756e-10	-1.20489
198574250	chr1:198574250:C:T	6.419e-08	-1.68756e-10	-1.21922	0.000153278	-1.68756e-10	-1.21769
198574308	chr1:198574308:T:G	1.97876e-08	-1.31862	-1.07739	4.01901e-05	-1.47204	-1.08428
198574345	chr1:198574345:A:T	2.7092e-07	0.220754	-2.62661e-10	0.00110012	0.753238	-2.62661e-10
198574784	chr1:198574784:A:G	2.75212e-07	0.236474	-2.62661e-10	0.00111658	0.768085	-2.62661e-10
198574991	chr1:198574991:T:C	9.59254e-08	-1.68756e-10	-0.817497	0.000247962	-1.68756e-10	-0.736664
198575149	chr1:198575149:C:T	3.82083e-08	-1.73801	-2.62661e-10	9.21771e-05	-1.72623	-2.62661e-10
198575183	chr1:198575183:A:C	2.08065e-07	0.638826	-0.682045	0.00113288	1.38278	-0.600198
198575471	chr1:198575471:A:G	9.32419e-08	-0.845871	-2.62661e-10	0.000217593	-0.867311	-2.62661e-10
198575531	chr1:198575531:A:G	3.11036e-08	-0.943584	-1.00016	9.8392e-05	-0.721341	-0.939638
198575549	chr1:198575549:T:TAGTTGCAG	8.06495e-08	-1.68756e-10	-0.990956	0.000183637	-1.68756e-10	-1.03698
198575712	chr1:198575712:C:A	3.07135e-07	0.346219	-2.62661e-10	0.00129967	0.919923	-2.62661e-10
198575927	chr1:198575927:C:T	6.4712e-08	-1.68756e-10	-1.21112	0.000153022	-1.68756e-10	-1.21936
198576162	chr1:198576162:T:C	9.59335e-08	-1.68756e-10	-0.817413	0.000247978	-1.68756e-10	-0.736597
198576378	chr1:198576378:C:G	6.29888e-08	-1.23811	-2.62661e-10	0.000186324	-1.02245	-2.62661e-10
198576422	chr1:198576422:T:G	2.64734e-07	0.197657	-2.62661e-10	0.00106946	0.724974	-2.62661e-10
198576457	chr1:198576457:C:T	2.65852e-08	-0.986965	-1.11375	5.12642e-05	-1.17615	-1.1368
198576955	chr1:198576955:G:A	2.72283e-07	0.225774	-2.62661e-10	0.00110581	0.75839	-2.62661e-10
198577844	chr1:198577844:G:C	9.5246e-08	-1.68756e-10	-0.824606	0.000246095	-1.68756e-10	-0.74422
198577956	chr1:198577956:T:C	9.12148e-08	-1.68756e-10	-0.867851	0.000233029	-1.68756e-10	-0.798774
198578103	chr1:198578103:C:G	1.65197e-07	0.407488	-0.681419	0.000863526	1.11065	-0.59956
198578530	chr1:198578530:T:TC	6.77197e-08	-1.68756e-10	-1.16569	0.000162273	-1.68756e-10	-1.16066
198578688	chr1:198578688:T:C	3.88457e-08	-0.591268	-1.1302	6.9902e-05	-0.839538	-1.16331
198579280	chr1:198579280:G:A	2.9891e-07	0.319073	-2.62661e-10	0.00122572	0.861345	-2.62661e-10
198579560	chr1:198579560:A:G	1.19085e-08	-1.68714	-1.21668	2.74977e-05	-1.71587	-1.21996
198579795	chr1:198579795:G:A	1.86797e-07	0.74041	-0.891453	0.00103016	1.51428	-0.826751
198579845	chr1:198579845:C:T	1.64911e-08	-1.40729	-1.17096	3.4306e-05	-1.53957	-1.17505
198579860	chr1:198579860:T:C	3.70937e-08	-1.76762	-2.62661e-10	9.02795e-05	-1.74703	-2.62661e-10
198580200	chr1:198580200:C:T	1.35115e-07	-1.68756e-10	-0.474939	0.000314137	-1.68756e-10	-0.500109
198580467	chr1:198580467:A:T	9.70444e-08	-1.68756e-10	-0.805899	0.000251232	-1.68756e-10	-0.72356
198580469	chr1:198580469:G:T	9.52537e-08	-1.68756e-10	-0.824524	0.000246173	-1.68756e-10	-0.743902
198580696	chr1:198580696:C:T	6.4832e-08	-1.68756e-10	-1.20927	0.000154825	-1.68756e-10	-1.20764
198580816	chr1:198580816:C:T	1.77089e-08	-1.28931	-1.21769	3.64815e-05	-1.43457	-1.21857
198581276	chr1:198581276:T:C	7.37308e-08	-1.68756e-10	-1.08065	0.000181617	-1.68756e-10	-1.04804
198581440	chr1:198581440:C:T	3.23677e-08	-0.81028	-1.09363	6.0215e-05	-1.03309	-1.11893
198581479	chr1:198581479:ACCTAGACAATGAC:A	6.84158e-08	-1.68756e-10	-1.15546	0.000158382	-1.68756e-10	-1.18493
198581499	chr1:198581499:G:A	1.50633e-07	-1.68756e-10	-0.366224	0.000255879	-1.68756e-10	-0.705236
198581962	chr1:198581962:C:T	3.4398e-08	-0.810511	-1.03256	6.241e-05	-1.13262	-0.983594
198582120	chr1:198582120:C:T	2.69927e-08	-1.74005	-0.345457	6.75246e-05	-1.6095	-0.427947
198582208	chr1:198582208:G:A	7.77691e-08	-1.68756e-10	-1.02732	0.000197395	-1.68756e-10	-0.964731
198582222	chr1:198582222:A:G	2.52754e-08	-1.14533	-1.00591	7.94877e-05	-0.929525	-0.944811
198582241	chr1:198582241:G:A	9.04531e-08	-1.68756e-10	-0.876237	0.000230777	-1.68756e-10	-0.808485
198582273	chr1:198582273:G:A	4.41347e-08	-1.59382	-2.62661e-10	0.000153662	-1.21518	-2.62661e-10
198582303	chr1:198582303:T:C	2.80581e-08	-1.02648	-1.02031	8.85063e-05	-0.809539	-0.957327
198582874	chr1:198582874:A:G	1.77813e-08	-1.29922	-1.2037	5.13711e-05	-1.10386	-1.207
198582956	chr1:198582956:A:G	1.36191e-08	-1.67185	-1.09774	3.59562e-05	-1.56554	-1.1021
198582958	chr1:198582958:T:C	2.96972e-07	0.312568	-2.62661e-10	0.00125405	0.884199	-2.62661e-10
198583115	chr1:198583115:G:A	2.28323e-07	0.924277	-0.874583	0.000444931	0.763336	-0.915354
198583200	chr1:198583200:T:C	1.30644e-08	-1.74393	-1.06725	3.68359e-05	-1.63041	-1.01306
198583703	chr1:198583703:T:C	7.98657e-08	-1.68756e-10	-1.00072	0.000180725	-1.68756e-10	-1.05296
198584139	chr1:198584139:C:T	6.59879e-08	-1.1916	-2.62661e-10	0.000197331	-0.965058	-2.62661e-10
198584159	chr1:198584159:A:C	2.34723e-08	-1.06012	-1.16512	7.15984e-05	-0.850517	-1.12835
198584171	chr1:198584171:G:A	1.17437e-07	-1.68756e-10	-0.615165	0.000279364	-1.68756e-10	-0.617422
198584212	chr1:198584212:G:A	2.90201e-07	0.289505	-2.62661e-10	0.00122217	0.858443	-2.62661e-10
198584369	chr1:198584369:C:T	1.47735e-07	-1.68756e-10	-0.385651	0.000332744	-1.68756e-10	-0.442564
198584403	chr1:198584403:G:A	9.59466e-08	-1.68756e-10	-0.817277	0.000250469	-1.68756e-10	-0.726602
198584468	chr1:198584468:G:T	1.58131e-07	-1.68756e-10	-0.317642	0.000265804	-1.68756e-10	-0.66718
198584664	chr1:198584664:A:C	1.42174e-08	-1.7432	-0.983406	4.06628e-05	-1.62692	-0.917701
198585130	chr1:198585130:T:A	2.81147e-08	-1.07947	-0.965306	8.8619e-05	-0.871325	-0.894268
198585187	chr1:198585187:A:G	8.39948e-08	-1.68756e-10	-0.950314	0.000212719	-1.68756e-10	-0.889965
198585259	chr1:198585259:C:A	2.10772e-07	-0.0302898	-2.62661e-10	0.000831116	0.472831	-2.62661e-10
198585265	chr1:198585265:C:T	1.66412e-08	-1.42254	-1.14664	3.47765e-05	-1.54687	-1.15413
198586276	chr1:198586276:C:A	9.35424e-08	-1.68756e-10	-0.842653	0.000239486	-1.68756e-10	-0.771444
198586460	chr1:198586460:T:C	9.00364e-08	-1.68756e-10	-0.880854	0.000232566	-1.68756e-10	-0.800766
198586576	chr1:198586576:A:C	6.51789e-08	-1.68756e-10	-1.20393	0.000159648	-1.68756e-10	-1.17697
198586725	chr1:198586725:A:C	1.45304e-07	-1.68756e-10	-0.402239	0.00030172	-1.68756e-10	-0.540441
198586999	chr1:198586999:A:G	6.27316e-08	-1.2422	-2.62661e-10	0.000185812	-1.0252	-2.62661e-10
198587363	chr1:198587363:C:T	2.65716e-08	-1.08906	-1.01217	8.27088e-05	-0.88202	-0.952592
198587633	chr1:198587633:A:G	1.93498e-07	-0.115799	-2.62661e-10	0.000750329	0.370573	-2.62661e-10
198587641	chr1:198587641:G:C	1.49127e-07	-1.68756e-10	-0.376271	0.000359938	-1.68756e-10	-0.364007
198588111	chr1:198588111:T:C	2.1804e-08	-1.75656	-0.542411	5.34599e-05	-1.66187	-0.609138
198588196	chr1:198588196:T:C	6.71871e-08	-1.17359	-2.62661e-10	0.000201097	-0.946153	-2.62661e-10
198588480	chr1:198588480:G:A	4.25257e-08	-1.63096	-2.62661e-10	8.85009e-05	-1.76693	-2.62661e-10
198588741	chr1:198588741:T:C	6.68979e-08	-1.1779	-2.62661e-10	0.000200134	-0.950953	-2.62661e-10
198588782	chr1:198588782:A:T	3.82026e-08	-1.73816	-2.62661e-10	9.22491e-05	-1.72545	-2.62661e-10
198588900	chr1:198588900:C:CTATTTGCA	7.93212e-08	-1.68756e-10	-1.00756	0.000180115	-1.68756e-10	-1.05634
198589095	chr1:198589095:G:A	6.85539e-08	-1.15345	-2.62661e-10	0.000205867	-0.922708	-2.62661e-10
198589173	chr1:198589173:T:C	2.14619e-07	-0.0122043	-2.62661e-10	0.000843794	0.48797	-2.62661e-10
198589439	chr1:198589439:C:T	3.26563e-07	0.407554	-2.62661e-10	0.00138401	0.982803	-2.62661e-10
198590078	chr1:198590078:T:C	5.52067e-08	-1.36998	-2.62661e-10	0.000144162	-1.279	-2.62661e-10
198590365	chr1:198590365:A:G	1.35967e-07	-1.68756e-10	-0.468653	0.000316241	-1.68756e-10	-0.493434
198590431	chr1:198590431:G:A	3.79195e-08	-1.7456	-2.62661e-10	9.31778e-05	-1.71543	-2.62661e-10
198590494	chr1:198590494:C:G	9.05814e-08	-1.68756e-10	-0.874819	0.000231134	-1.68756e-10	-0.80694
198590752	chr1:198590752:T:G	6.73761e-08	-1.68756e-10	-1.17078	0.00015707	-1.68756e-10	-1.19325
198590785	chr1:198590785:T:C	6.92347e-08	-1.68756e-10	-1.14357	0.00016039	-1.68756e-10	-1.17233
198591539	chr1:198591539:T:C	1.40187e-07	-1.68756e-10	-0.438088	0.000325868	-1.68756e-10	-0.463446
198591625	chr1:198591625:C:T	1.65524e-08	-1.41334	-1.1612	3.45584e-05	-1.53943	-1.16786
198591626	chr1:198591626:G:A	8.89156e-08	-0.893381	-2.62661e-10	0.000159096	-1.18043	-2.62661e-10
198591744	chr1:198591744:G:A	6.49744e-08	-1.68756e-10	-1.20707	0.000155097	-1.68756e-10	-1.20589
198591970	chr1:198591970:A:C	9.55856e-08	0.166082	-0.987128	0.000199815	0.0426594	-0.995206
198592712	chr1:198592712:A:G	2.51969e-07	0.148236	-2.62661e-10	0.00100857	0.666348	-2.62661e-10
198592768	chr1:198592768:A:T	1.61509e-08	-1.45491	-1.14418	3.39093e-05	-1.5742	-1.15205
198592878	chr1:198592878:C:A	1.16024e-07	-1.68756e-10	-0.627274	0.000244151	-1.68756e-10	-0.752151
198592955	chr1:198592955:G:C	1.95595e-08	-1.19826	-1.20935	5.75395e-05	-0.98545	-1.21202
198592996	chr1:198592996:T:C	2.25114e-08	-1.74617	-0.520879	5.59569e-05	-1.63025	-0.595103
198593028	chr1:198593028:T:C	2.71215e-07	0.221843	-2.62661e-10	0.00109409	0.747736	-2.62661e-10
198593593	chr1:198593593:C:A	7.59291e-08	-1.68756e-10	-1.05127	0.000180302	-1.68756e-10	-1.0553
198593684	chr1:198593684:A:C	9.69502e-08	-1.68756e-10	-0.806871	0.000250837	-1.68756e-10	-0.725135
198593968	chr1:198593968:C:T	1.74011e-08	-1.34987	-1.17467	3.55477e-05	-1.49842	-1.18064
198594019	chr1:198594019:C:T	3.14407e-07	0.369619	-2.62661e-10	0.00131663	0.932893	-2.62661e-10
198594237	chr1:198594237:T:G	3.6774e-07	-1.68756e-10	0.526308	0.000651596	-1.68756e-10	0.229486
198594475	chr1:198594475:T:C	8.8951e-08	-1.68756e-10	-0.892983	0.00019895	-1.68756e-10	-0.956887
198594569	chr1:198594569:C:T	7.48613e-08	-1.68756e-10	-1.06543	0.00017213	-1.68756e-10	-1.10169
198594576	chr1:198594576:T:C	1.03079e-07	-1.68756e-10	-0.745569	0.000268384	-1.68756e-10	-0.657519
198594580	chr1:198594580:TTTC:T	7.32225e-08	-1.68756e-10	-1.08756	0.000167117	-1.68756e-10	-1.13124
198594717	chr1:198594717:A:G	6.97146e-08	-1.68756e-10	-1.13666	0.000167532	-1.68756e-10	-1.12877
198594860	chr1:198594860:T:C	8.28559e-08	-1.68756e-10	-0.963966	0.000186304	-1.68756e-10	-1.02256
198594882	chr1:198594882:A:G	2.00222e-07	-0.0816393	-2.62661e-10	0.000774105	0.401769	-2.62661e-10
198594970	chr1:198594970:G:T	2.45977e-07	0.12417	-2.62661e-10	0.000976837	0.634381	-2.62661e-10
198594979	chr1:198594979:T:C	2.18e-07	0.0034271	-2.62661e-10	0.00084804	0.492989	-2.62661e-10
198595069	chr1:198595069:C:T	7.92824e-08	-1.68756e-10	-1.00805	0.000180052	-1.68756e-10	-1.05669
198595367	chr1:198595367:T:C	2.19562e-08	-1.08709	-1.20493	4.72469e-05	-1.19245	-1.20211
198595415	chr1:198595415:G:A	7.59692e-08	-1.68756e-10	-1.05074	0.000173864	-1.68756e-10	-1.09166
198595515	chr1:198595515:T:G	1.09998e-08	-1.76434	-1.21885	2.6826e-05	-1.7401	-1.22047
198596056	chr1:198596056:A:T	1.58768e-07	-0.313622	-2.62661e-10	0.000259705	-0.690394	-2.62661e-10
198596061	chr1:198596061:A:G	2.21179e-07	0.0179061	-2.62661e-10	0.000866704	0.514759	-2.62661e-10
198597424	chr1:198597424:G:T	2.60708e-07	0.888871	-0.706539	0.00151371	1.69732	-0.624942
198597602	chr1:198597602:T:A	9.02574e-08	-1.68756e-10	-0.878403	0.000230423	-1.68756e-10	-0.81002
198597693	chr1:198597693:G:A	5.99924e-08	-1.28685	-2.62661e-10	0.000177759	-1.06951	-2.62661e-10
198597947	chr1:198597947:T:A	9.72269e-08	-1.68756e-10	-0.804021	0.000249849	-1.68756e-10	-0.729082
198598213	chr1:198598213:G:T	8.30909e-08	-1.68756e-10	-0.961133	0.000187106	-1.68756e-10	-1.01827
198598402	chr1:198598402:A:G	1.31062e-08	-1.73218	-1.0758	3.7335e-05	-1.60623	-1.02378
198598700	chr1:198598700:A:G	2.76384e-08	-1.02845	-1.03341	8.64275e-05	-0.813524	-0.977108
198598808	chr1:198598808:T:C	6.74444e-08	-1.68756e-10	-1.16977	0.000167722	-1.68756e-10	-1.12763
198598908	chr1:198598908:A:G	1.00601e-07	-1.68756e-10	-0.769904	0.000261068	-1.68756e-10	-0.685157
198598928	chr1:198598928:G:A	3.10738e-07	0.35788	-2.62661e-10	0.00130072	0.920735	-2.62661e-10
198599052	chr1:198599052:A:G	2.98972e-07	0.319281	-2.62661e-10	0.00124665	0.878274	-2.62661e-10
198599254	chr1:198599254:C:T	2.67376e-08	-1.09908	-0.995914	8.32572e-05	-0.893247	-0.934757
198599535	chr1:198599535:G:A	2.93085e-07	0.299395	-2.62661e-10	0.00121762	0.854717	-2.62661e-10
198599562	chr1:198599562:G:A	8.69117e-08	-1.68756e-10	-0.916176	0.000221068	-1.68756e-10	-0.851468
198599563	chr1:198599563:C:G	8.69004e-08	-1.68756e-10	-0.916305	0.000221039	-1.68756e-10	-0.851601
198599668	chr1:198599668:A:G	6.69178e-08	-1.1776	-2.62661e-10	9.39725e-05	-1.70694	-2.62661e-10
198599715	chr1:198599715:C:T	1.46961e-07	-1.68756e-10	-0.390904	0.000401399	-1.68756e-10	-0.254984
198600600	chr1:198600600:C:T	6.4505e-08	-1.68756e-10	-1.21433	0.000156033	-1.68756e-10	-1.19987
198600719	chr1:198600719:C:T	1.25883e-07	-1.68756e-10	-0.545713	0.000219285	-1.68756e-10	-0.859565
198600841	chr1:198600841:C:T	1.11068e-07	-1.68756e-10	-0.670928	0.000263806	-1.68756e-10	-0.674724
198601013	chr1:198601013:C:T	3.0774e-07	0.978075	-0.629889	0.00182178	1.8008	-0.543172
198601024	chr1:198601024:G:A	1.53332e-07	-1.68756e-10	-0.34846	0.000344831	-1.68756e-10	-0.406883
198601229	chr1:198601229:C:G	1.59838e-08	-1.76701	-0.842482	3.7186e-05	-1.69928	-0.934721
198601299	chr1:198601299:C:T	1.29402e-07	-1.68756e-10	-0.518141	0.000228346	-1.68756e-10	-0.819076
198601381	chr1:198601381:A:G	1.61246e-08	-1.76513	-0.835594	3.79346e-05	-1.68531	-0.928765
198601968	chr1:198601968:G:A	1.51927e-08	-1.76037	-0.899882	3.66124e-05	-1.66428	-0.985276
198601992	chr1:198601992:G:A	2.92123e-07	0.296108	-2.62661e-10	0.00121411	0.851827	-2.62661e-10
198602427	chr1:198602427:A:G	1.38687e-08	-1.53089	-1.22055	2.95378e-05	-1.64577	-1.2185
198602442	chr1:198602442:C:T	7.8426e-08	-1.68756e-10	-1.01891	0.000163578	-1.68756e-10	-1.15265
198602505	chr1:198602505:G:T	9.00961e-08	-1.68756e-10	-0.880192	0.000200591	-1.68756e-10	-0.948673
198602526	chr1:198602526:C:T	3.88514e-08	-1.72132	-2.62661e-10	9.08304e-05	-1.74094	-2.62661e-10
198602600	chr1:198602600:G:A	2.57745e-08	-1.11452	-1.01717	8.02701e-05	-0.905159	-0.959383
198602713	chr1:198602713:A:G	2.13857e-07	-1.68756e-10	-0.015763	0.000523204	-1.68756e-10	0.0100328
198603135	chr1:198603135:A:G	2.2218e-08	-1.16886	-1.1113	6.77935e-05	-0.967626	-1.06585
198603203	chr1:198603203:C:T	3.85382e-08	-1.72942	-2.62661e-10	9.49565e-05	-1.69652	-2.62661e-10
198603231	chr1:198603231:G:A	3.94839e-08	-1.70518	-2.62661e-10	8.9917e-05	-1.75105	-2.62661e-10
198603480	chr1:198603480:T:A	9.49532e-08	-1.68756e-10	-0.827684	0.000245403	-1.68756e-10	-0.747036
198603508	chr1:198603508:T:C	6.90625e-08	-1.68756e-10	-1.14606	0.000159662	-1.68756e-10	-1.17688
198604072	chr1:198604072:C:A	3.11615e-07	0.360699	-2.62661e-10	0.00130583	0.924656	-2.62661e-10
198604243	chr1:198604243:C:T	3.76257e-08	-1.75338	-2.62661e-10	9.45408e-05	-1.70091	-2.62661e-10
198604307	chr1:198604307:A:G	7.11592e-08	-1.11615	-2.62661e-10	0.000215858	-0.87532	-2.62661e-10
198605088	chr1:198605088:T:C	2.30057e-07	0.0572607	-2.62661e-10	0.000908595	0.561961	-2.62661e-10
198605733	chr1:198605733:G:A	1.67458e-08	-1.75579	-0.807134	4.22926e-05	-1.70899	-0.796335
198605772	chr1:198605772:T:C	2.33012e-08	-1.72642	-0.506144	5.96198e-05	-1.58668	-0.575268
198605832	chr1:198605832:G:A	6.96741e-08	-1.68756e-10	-1.13724	0.000167427	-1.68756e-10	-1.12939
198605916	chr1:198605916:C:T	6.45087e-08	-1.68756e-10	-1.21427	0.000156046	-1.68756e-10	-1.19979
198606149	chr1:198606149:G:A	6.03547e-08	-1.28083	-2.62661e-10	0.000177661	-1.07006	-2.62661e-10
198606417	chr1:198606417:C:T	3.1191e-07	0.361647	-2.62661e-10	0.00130784	0.926195	-2.62661e-10
198606755	chr1:198606755:C:T	6.92468e-08	-1.14339	-2.62661e-10	0.000208935	-0.907917	-2.62661e-10
198606918	chr1:198606918:A:T	6.41047e-08	-1.68756e-10	-1.22055	0.000152852	-1.68756e-10	-1.22047
198607039	chr1:198607039:T:C	1.99868e-07	-1.68756e-10	-0.0834121	0.000540628	-1.68756e-10	0.0427932
198607094	chr1:198607094:A:G	1.37508e-07	-0.457387	-2.62661e-10	0.000168917	-1.12053	-2.62661e-10
198607230	chr1:198607230:A:C	1.59858e-08	-1.45017	-1.1592	3.35185e-05	-1.57172	-1.16612
198607282	chr1:198607282:G:T	1.31306e-07	-1.68756e-10	-0.503538	0.00022595	-1.68756e-10	-0.829625
198607772	chr1:198607772:C:T	9.28124e-08	-1.68756e-10	-0.850488	0.000239	-1.68756e-10	-0.773476
198608051	chr1:198608051:A:C	9.92108e-08	-1.68756e-10	-0.783822	0.000222768	-1.68756e-10	-0.84381
198608222	chr1:198608222:G:T	2.8491e-07	0.271106	-2.62661e-10	0.00118133	0.824461	-2.62661e-10
198608691	chr1:198608691:A:C	6.67412e-08	-1.68756e-10	-1.18025	0.000165324	-1.68756e-10	-1.14203
198608961	chr1:198608961:T:C	7.32701e-08	-1.68756e-10	-1.08692	0.000175756	-1.68756e-10	-1.08084
198609235	chr1:198609235:C:A	2.29866e-07	0.0564294	-2.62661e-10	0.00090589	0.558979	-2.62661e-10
198609440	chr1:198609440:T:C	2.53772e-07	0.682753	-0.527383	0.00142212	1.44364	-0.433673
198609599	chr1:198609599:G:A	1.52046e-07	-1.68756e-10	-0.356886	0.000266895	-1.68756e-10	-0.663084
198609619	chr1:198609619:G:A	1.13555e-07	-1.68756e-10	-0.648781	0.00027015	-1.68756e-10	-0.650962
198609873	chr1:198609873:A:G	1.04346e-07	-1.68756e-10	-0.733353	0.00026302	-1.68756e-10	-0.677707
198609989	chr1:198609989:C:T	9.00498e-08	-1.68756e-10	-0.880706	0.00022983	-1.68756e-10	-0.812597
198610186	chr1:198610186:G:T	2.23672e-07	0.029113	-2.62661e-10	0.000878948	0.528788	-2.62661e-10
198610861	chr1:198610861:C:T	9.82537e-08	-1.68756e-10	-0.793515	0.000254614	-1.68756e-10	-0.710189
198611125	chr1:198611125:G:A	2.98629e-08	-1.06911	-0.915345	9.51619e-05	-0.854296	-0.840064
198611738	chr1:198611738:G:T	6.72832e-08	-1.68756e-10	-1.17216	0.000162816	-1.68756e-10	-1.15732
198611927	chr1:198611927:A:G	1.62495e-07	-1.68756e-10	-0.290422	0.000364715	-1.68756e-10	-0.350823
198612040	chr1:198612040:T:A	1.48768e-08	-1.46807	-1.21319	3.1557e-05	-1.58272	-1.21542
198612047	chr1:198612047:T:C	9.11794e-08	-1.68756e-10	-0.868239	0.000232769	-1.68756e-10	-0.799894
198612161	chr1:198612161:C:T	2.92177e-07	0.296292	-2.62661e-10	0.00120366	0.84318	-2.62661e-10
198612768	chr1:198612768:A:G	3.52265e-07	0.483315	-2.62661e-10	0.00149981	1.06315	-2.62661e-10
198612821	chr1:198612821:T:G	4.37252e-08	-1.60314	-2.62661e-10	9.23681e-05	-1.72416	-2.62661e-10
198612890	chr1:198612890:T:C	1.08211e-07	-1.68756e-10	-0.696985	0.000254609	-1.68756e-10	-0.710209
198612958	chr1:198612958:C:T	3.90876e-08	-1.71526	-2.62661e-10	9.78743e-05	-1.66625	-2.62661e-10
198613468	chr1:198613468:T:C	9.35032e-08	-1.68756e-10	-0.843073	0.000241024	-1.68756e-10	-0.765042
198613506	chr1:198613506:T:C	2.92926e-07	0.753216	-0.454365	0.00166952	1.52664	-0.356289
198613592	chr1:198613592:C:T	1.25949e-07	-1.68756e-10	-0.545192	0.000219114	-1.68756e-10	-0.860348
198614168	chr1:198614168:A:T	3.50049e-07	0.409771	0.0672341	0.00183967	1.07315	0.194256
198614433	chr1:198614433:T:A	3.72252e-08	-1.76408	-2.62661e-10	9.69555e-05	-1.67569	-2.62661e-10
198615017	chr1:198615017:C:T	2.22472e-07	0.0237352	-2.62661e-10	0.000874966	0.524246	-2.62661e-10
198615071	chr1:198615071:T:C	1.06046e-07	-1.68756e-10	-0.717198	0.000276263	-1.68756e-10	-0.628585
198615243	chr1:198615243:GA:G	2.22252e-07	0.0227441	-2.62661e-10	0.000873814	0.522929	-2.62661e-10
198615360	chr1:198615360:G:A	8.07063e-08	-1.68756e-10	-0.990252	0.000190063	-1.68756e-10	-1.00258
198615776	chr1:198615776:G:C	1.41277e-08	-1.54791	-1.18502	3.04197e-05	-1.64469	-1.19016
198616048	chr1:198616048:A:G	6.41941e-08	-1.68756e-10	-1.21916	0.000155305	-1.68756e-10	-1.20455
198616100	chr1:198616100:CT:C	6.4202e-08	-1.68756e-10	-1.21903	0.000155365	-1.68756e-10	-1.20416
198616662	chr1:198616662:G:T	2.30702e-07	0.0600593	-2.62661e-10	0.000911659	0.565328	-2.62661e-10
198617023	chr1:198617023:T:C	9.02684e-08	-1.68756e-10	-0.87828	0.000230457	-1.68756e-10	-0.809874
198617186	chr1:198617186:C:G	6.39304e-08	-1.22327	-2.62661e-10	0.00019024	-1.00165	-2.62661e-10
198617314	chr1:198617314:G:T	7.16293e-08	-1.68756e-10	-1.10956	0.000164205	-1.68756e-10	-1.14882
198617812	chr1:198617812:G:C	6.41937e-08	-1.68756e-10	-1.21916	0.000154416	-1.68756e-10	-1.21029
198617942	chr1:198617942:G:A	2.0466e-07	0.444788	-0.504503	0.00111355	1.17494	-0.40957
198617961	chr1:198617961:T:C	2.3197e-07	0.589765	-0.524226	0.00128797	1.34148	-0.4306
198617968	chr1:198617968:G:A	6.89352e-08	-1.68756e-10	-1.1479	0.000165129	-1.68756e-10	-1.14321
198617979	chr1:198617979:G:A	1.30553e-08	-1.60281	-1.20906	2.87697e-05	-1.69265	-1.19797
198618102	chr1:198618102:T:C	2.42934e-07	0.616567	-0.504846	0.00135559	1.37204	-0.409988
198618114	chr1:198618114:T:A	2.30261e-07	0.564514	-0.50637	0.00127503	1.31234	-0.411552
198618350	chr1:198618350:G:A	2.2067e-07	0.015598	-2.62661e-10	0.000865733	0.513637	-2.62661e-10
198618389	chr1:198618389:T:G	2.40095e-07	0.60447	-0.504503	0.0013384	1.35886	-0.40957
198618423	chr1:198618423:T:C	2.24778e-07	0.0340468	-2.62661e-10	0.000884649	0.535253	-2.62661e-10
198618439	chr1:198618439:T:C	2.16659e-08	-1.71884	-0.58649	8.009e-05	-1.30016	-0.566632
198618952	chr1:198618952:T:C	2.05715e-07	0.425169	-0.479744	0.00111758	1.15199	-0.383009
198619064	chr1:198619064:T:C	6.4188e-08	-1.68756e-10	-1.21925	0.000155254	-1.68756e-10	-1.20487
198619149	chr1:198619149:T:C	6.43738e-08	-1.21636	-2.62661e-10	0.000191781	-0.993586	-2.62661e-10
198619615	chr1:198619615:CT:C	2.1545e-08	-1.33135	-0.979577	4.41172e-05	-1.46067	-1.00242
198619701	chr1:198619701:A:G	9.78347e-08	-1.68756e-10	-0.797789	0.000253379	-1.68756e-10	-0.715053
198619784	chr1:198619784:GGCT:G	6.4675e-08	-1.21169	-2.62661e-10	0.000192625	-0.989195	-2.62661e-10
198620326	chr1:198620326:C:T	1.26574e-07	-1.68756e-10	-0.540243	0.000219635	-1.68756e-10	-0.857973
198620329	chr1:198620329:C:T	3.83198e-08	-1.7351	-2.62661e-10	9.19385e-05	-1.72882	-2.62661e-10
198620359	chr1:198620359:G:A	3.25096e-08	-0.862267	-1.03726	0.000104786	-0.619802	-0.978215
198620368	chr1:198620368:T:C	9.35509e-08	-1.68756e-10	-0.842563	0.000243054	-1.68756e-10	-0.756656
198620446	chr1:198620446:C:T	1.33502e-08	-1.73494	-1.0546	3.79977e-05	-1.61309	-0.999319
198620579	chr1:198620579:G:A	2.10616e-07	-0.0310313	-2.62661e-10	0.000821345	0.461004	-2.62661e-10
198620782	chr1:198620782:A:T	6.59664e-08	-1.68756e-10	-1.19192	0.000163179	-1.68756e-10	-1.15509
198621214	chr1:198621214:C:CA	1.02401e-07	-1.68756e-10	-0.752173	0.00024422	-1.68756e-10	-0.75187
198621236	chr1:198621236:C:T	2.08022e-07	0.530181	-0.573607	0.00113791	1.27086	-0.483847
198621291	chr1:198621291:C:T	2.31061e-07	0.604704	-0.543089	0.00128062	1.35646	-0.451304
198621636	chr1:198621636:G:T	4.62773e-08	-1.54642	-2.62661e-10	9.54207e-05	-1.69164	-2.62661e-10
198621875	chr1:198621875:G:A	7.38632e-08	-1.07885	-2.62661e-10	0.000225084	-0.833467	-2.62661e-10
198622268	chr1:198622268:T:C	6.66735e-08	-1.18126	-2.62661e-10	0.000199675	-0.953248	-2.62661e-10
198622398	chr1:198622398:G:C	2.61499e-07	0.679873	-0.494509	0.00147142	1.44297	-0.398922
198622779	chr1:198622779:T:C	9.47042e-08	-1.68756e-10	-0.83031	0.000244495	-1.68756e-10	-0.750743
198622810	chr1:198622810:A:G	6.76337e-08	-1.68756e-10	-1.16696	0.0001575	-1.68756e-10	-1.19051
198623075	chr1:198623075:G:A	2.05267e-07	0.516712	-0.573466	0.00112096	1.25569	-0.483686
198623165	chr1:198623165:T:A	8.15505e-08	-1.68756e-10	-0.979845	0.000192949	-1.68756e-10	-0.987511
198623177	chr1:198623177:C:G	2.31874e-07	0.0651261	-2.62661e-10	0.000916151	0.570243	-2.62661e-10
198623223	chr1:198623223:A:G	2.24508e-07	0.032841	-2.62661e-10	0.000883844	0.534342	-2.62661e-10
198623619	chr1:198623619:G:A	2.14099e-07	-0.0146315	-2.62661e-10	0.000837722	0.480747	-2.62661e-10
198623684	chr1:198623684:A:C	5.60859e-08	-1.35418	-2.62661e-10	0.000147396	-1.25682	-2.62661e-10
198623731	chr1:198623731:A:G	9.51534e-08	-1.68756e-10	-0.825578	0.000245707	-1.68756e-10	-0.745798
198623799	chr1:198623799:A:T	2.11049e-07	0.544631	-0.573607	0.00115966	1.28979	-0.483847
198624081	chr1:198624081:G:A	2.19693e-07	0.0111624	-2.62661e-10	0.000862728	0.51016	-2.62661e-10
198624581	chr1:198624581:A:G	6.43609e-08	-1.21656	-2.62661e-10	0.000191716	-0.993926	-2.62661e-10
198624856	chr1:198624856:C:T	3.86935e-08	-1.7254	-2.62661e-10	9.11296e-05	-1.73766	-2.62661e-10
198625114	chr1:198625114:A:G	2.28412e-07	0.628119	-0.578036	0.00127785	1.39158	-0.488591
198625117	chr1:198625117:C:A	6.41467e-08	-1.21989	-2.62661e-10	0.000191193	-0.996657	-2.62661e-10
198625283	chr1:198625283:T:A	6.82531e-08	-1.15785	-2.62661e-10	0.000205489	-0.924546	-2.62661e-10
198625394	chr1:198625394:T:C	6.926e-08	-1.68756e-10	-1.1432	0.000159914	-1.68756e-10	-1.1753
198625465	chr1:198625465:C:T	2.70839e-08	-1.09718	-0.984949	8.54826e-05	-0.882948	-0.918678
198625587	chr1:198625587:T:C	6.87955e-08	-1.68756e-10	-1.14993	0.0001591	-1.68756e-10	-1.18041
198625652	chr1:198625652:C:T	1.98603e-07	0.542242	-0.632004	0.00109241	1.2924	-0.546197
198625686	chr1:198625686:TGA:T	4.18984e-08	-1.64582	-2.62661e-10	9.1005e-05	-1.73902	-2.62661e-10
198625802	chr1:198625802:T:C	1.64155e-07	-1.68756e-10	-0.280258	0.000355664	-1.68756e-10	-0.375952
198625912	chr1:198625912:T:C	1.20025e-08	-1.69119	-1.20476	2.67626e-05	-1.76693	-1.196
198625969	chr1:198625969:A:G	1.93983e-07	0.410334	-0.523632	0.00104841	1.13646	-0.431376
198626436	chr1:198626436:A:G	7.55358e-08	-1.68756e-10	-1.05646	0.000183832	-1.68756e-10	-1.03592
198626589	chr1:198626589:G:T	8.5541e-08	-1.68756e-10	-0.932072	0.000218194	-1.68756e-10	-0.864556
198626679	chr1:198626679:A:G	3.78008e-08	-1.74874	-2.62661e-10	8.85819e-05	-1.76601	-2.62661e-10
198626897	chr1:198626897:C:G	3.72166e-08	-1.76431	-2.62661e-10	8.97956e-05	-1.7524	-2.62661e-10
198627010	chr1:198627010:G:A	9.28022e-08	-1.68756e-10	-0.850598	0.000233415	-1.68756e-10	-0.797122
198627104	chr1:198627104:G:T	1.13807e-08	-1.72903	-1.22013	3.40508e-05	-1.50545	-1.21664
198627215	chr1:198627215:A:G	3.73202e-08	-1.76153	-2.62661e-10	8.9367e-05	-1.75719	-2.62661e-10
198627309	chr1:198627309:T:G	1.23875e-08	-1.76502	-1.09936	4.69436e-05	-1.35449	-1.0465
198627432	chr1:198627432:T:A	3.88209e-08	-1.72211	-2.62661e-10	8.8444e-05	-1.76757	-2.62661e-10
198627433	chr1:198627433:G:T	3.91787e-08	-1.71293	-2.62661e-10	8.85066e-05	-1.76686	-2.62661e-10
198627452	chr1:198627452:A:G	3.92574e-08	-1.71093	-2.62661e-10	8.8529e-05	-1.76661	-2.62661e-10
198627463	chr1:198627463:C:T	3.92358e-08	-1.71148	-2.62661e-10	8.85284e-05	-1.76661	-2.62661e-10
198627623	chr1:198627623:G:T	6.48894e-08	-1.68756e-10	-1.20838	0.000154803	-1.68756e-10	-1.20779
198627794	chr1:198627794:T:C	1.18982e-07	-1.68756e-10	-0.6021	0.00030675	-1.68756e-10	-0.523907
198628008	chr1:198628008:A:G	3.89465e-08	-1.71888	-2.62661e-10	8.84595e-05	-1.76739	-2.62661e-10
198628051	chr1:198628051:C:T	7.8495e-08	-1.68756e-10	-1.01803	0.000189033	-1.68756e-10	-1.00802
198628095	chr1:198628095:C:T	3.93454e-08	-1.70869	-2.62661e-10	8.8558e-05	-1.76628	-2.62661e-10
198628545	chr1:198628545:C:T	7.55235e-08	-1.68756e-10	-1.05662	0.000189365	-1.68756e-10	-1.00626
198628687	chr1:198628687:G:A	3.98423e-08	-1.69614	-2.62661e-10	8.87652e-05	-1.76394	-2.62661e-10
198628697	chr1:198628697:G:A	6.53903e-08	-1.68756e-10	-1.20069	0.000154078	-1.68756e-10	-1.21248
198628862	chr1:198628862:T:C	3.93116e-08	-1.70955	-2.62661e-10	8.85471e-05	-1.7664	-2.62661e-10
198628919	chr1:198628919:G:A	7.21582e-08	-1.68756e-10	-1.10221	0.000179802	-1.68756e-10	-1.05808
198629248	chr1:198629248:G:A	1.12847e-07	-1.68756e-10	-0.655037	0.000262021	-1.68756e-10	-0.681512
198629365	chr1:198629365:T:A	7.11771e-08	-1.68756e-10	-1.1159	0.000176928	-1.68756e-10	-1.0742
198629501	chr1:198629501:A:G	1.04086e-07	-1.68756e-10	-0.735853	0.000263199	-1.68756e-10	-0.67703
198629533	chr1:198629533:G:A	2.23822e-08	-1.20029	-1.07252	6.24936e-05	-1.06921	-1.04566
198629699	chr1:198629699:T:C	4.53431e-07	1.62335	-0.887578	0.00178538	2.06656	-0.829114
198629717	chr1:198629717:C:A	6.42265e-08	-1.68756e-10	-1.21865	0.000152942	-1.68756e-10	-1.21988
198630301	chr1:198630301:G:T	6.86032e-08	-1.68756e-10	-1.15273	0.000160661	-1.68756e-10	-1.17064
198630519	chr1:198630519:G:A	6.74177e-08	-0.147173	-1.02299	0.000232041	0.23803	-1.04105
198630565	chr1:198630565:C:A	1.05275e-07	-1.68756e-10	-0.724493	0.000229585	-1.68756e-10	-0.813666
198630573	chr1:198630573:ATT:A	5.82265e-08	-1.31673	-2.62661e-10	0.000218579	-0.862791	-2.62661e-10
198630718	chr1:198630718:T:TG	1.10582e-08	-1.76084	-1.21706	2.66136e-05	-1.75385	-1.21466
198630721	chr1:198630721:G:T	6.10985e-08	-1.26858	-2.62661e-10	0.000173115	-1.09599	-2.62661e-10
198630814	chr1:198630814:G:A	4.02061e-08	-1.68705	-2.62661e-10	8.86759e-05	-1.76495	-2.62661e-10
198630851	chr1:198630851:T:C	1.315e-08	-1.66453	-1.14012	3.19897e-05	-1.63695	-1.14758
198630866	chr1:198630866:C:T	7.01723e-08	-1.68756e-10	-1.13011	0.000164016	-1.68756e-10	-1.14997
198631007	chr1:198631007:A:G	6.42206e-08	-1.68756e-10	-1.21874	0.00015295	-1.68756e-10	-1.21983
198631101	chr1:198631101:G:A	1.37172e-08	-1.62386	-1.13856	3.35212e-05	-1.5916	-1.14616
198631257	chr1:198631257:T:G	4.02754e-08	-1.68533	-2.62661e-10	8.87053e-05	-1.76462	-2.62661e-10
198631435	chr1:198631435:A:G	4.05522e-08	-1.67848	-2.62661e-10	8.88295e-05	-1.76322	-2.62661e-10
198632018	chr1:198632018:A:G	3.82481e-08	-1.73697	-2.62661e-10	0.000154255	-1.21133	-2.62661e-10
198632050	chr1:198632050:T:C	6.49739e-08	-1.68756e-10	-1.20708	0.000157421	-1.68756e-10	-1.19101
198632475	chr1:198632475:T:A	1.65282e-07	-1.68756e-10	-0.273412	0.000398621	-1.68756e-10	-0.261927
198632575	chr1:198632575:A:G	1.95572e-08	-1.32265	-1.08507	5.38585e-05	-1.19885	-1.06473
198632618	chr1:198632618:T:C	6.42517e-08	-1.68756e-10	-1.21826	0.000152913	-1.68756e-10	-1.22007
198632721	chr1:198632721:A:ACCT	7.85057e-08	-1.68756e-10	-1.0179	0.000192207	-1.68756e-10	-0.991366
198632829	chr1:198632829:TTTC:T	6.51417e-08	-1.68756e-10	-1.2045	0.000154522	-1.68756e-10	-1.2096
198632922	chr1:198632922:C:T	4.02825e-08	-1.68515	-2.62661e-10	8.87068e-05	-1.7646	-2.62661e-10
198633290	chr1:198633290:G:A	4.05087e-08	-1.67955	-2.62661e-10	8.88021e-05	-1.76353	-2.62661e-10
198633534	chr1:198633534:G:C	2.2978e-07	-1.68756e-10	0.0560546	0.000559884	-1.68756e-10	0.0777905
198633596	chr1:198633596:G:A	7.34156e-08	-1.68756e-10	-1.08493	0.000183286	-1.68756e-10	-1.03889
198633759	chr1:198633759:A:G	1.40674e-08	-1.68339	-1.05382	3.27556e-05	-1.67953	-1.08133
198633963	chr1:198633963:A:T	4.0638e-08	-1.67636	-2.62661e-10	8.88725e-05	-1.76274	-2.62661e-10
198633964	chr1:198633964:A:G	6.58868e-08	-1.68756e-10	-1.19313	0.000152908	-1.68756e-10	-1.2201
198634016	chr1:198634016:T:C	4.05548e-08	-1.67842	-2.62661e-10	8.88327e-05	-1.76318	-2.62661e-10
198634049	chr1:198634049:G:A	1.12821e-08	-1.75903	-1.19882	4.98034e-05	-1.16508	-1.17677
198634527	chr1:198634527:C:T	1.37522e-07	-0.457285	-2.62661e-10	0.000445789	-0.150094	-2.62661e-10
198634617	chr1:198634617:A:G	1.33747e-07	-0.485116	-2.62661e-10	0.000433588	-0.177843	-2.62661e-10
198634655	chr1:198634655:G:A	7.26526e-08	-1.68756e-10	-1.09538	0.000183133	-1.68756e-10	-1.03972
198634659	chr1:198634659:A:G	3.97781e-08	-1.69775	-2.62661e-10	8.85306e-05	-1.76659	-2.62661e-10
198634971	chr1:198634971:T:C	3.99158e-08	-1.6943	-2.62661e-10	8.85719e-05	-1.76612	-2.62661e-10
198635077	chr1:198635077:G:C	3.73575e-08	-1.164	-0.596529	4.69096e-05	-1.76513	-0.636586
198635144	chr1:198635144:G:T	6.57443e-08	-1.68756e-10	-1.1953	0.000159341	-1.68756e-10	-1.17889
198635145	chr1:198635145:C:T	7.31127e-08	-1.68756e-10	-1.08907	0.000169858	-1.68756e-10	-1.11498
198635184	chr1:198635184:A:G	3.958e-08	-1.70274	-2.62661e-10	8.84787e-05	-1.76718	-2.62661e-10
198635300	chr1:198635300:C:A	1.90466e-07	-1.68756e-10	-0.131597	0.000406687	-1.68756e-10	-0.241896
198635639	chr1:198635639:C:T	7.60987e-08	-1.68756e-10	-1.04904	0.000182935	-1.68756e-10	-1.04081
198635640	chr1:198635640:G:A	6.59159e-08	-1.68756e-10	-1.19269	0.000159862	-1.68756e-10	-1.17563
198636089	chr1:198636089:C:A	4.05811e-08	-1.67776	-2.62661e-10	8.88416e-05	-1.76308	-2.62661e-10
198636336	chr1:198636336:T:C	7.75533e-08	-1.68756e-10	-1.0301	0.000178737	-1.68756e-10	-1.06403
198636619	chr1:198636619:C:T	6.59123e-08	-1.68756e-10	-1.19274	0.000157557	-1.68756e-10	-1.19015
198636748	chr1:198636748:C:T	1.09459e-07	-0.685517	-2.62661e-10	0.000457856	-0.123385	-2.62661e-10
198636796	chr1:198636796:C:T	4.02632e-08	-1.68563	-2.62661e-10	8.87015e-05	-1.76466	-2.62661e-10
198636829	chr1:198636829:C:T	6.96809e-08	-1.68756e-10	-1.13714	0.000172347	-1.68756e-10	-1.10043
198636921	chr1:198636921:A:G	4.0356e-08	-1.68333	-2.62661e-10	8.87393e-05	-1.76424	-2.62661e-10
198636933	chr1:198636933:C:T	4.05498e-08	-1.67854	-2.62661e-10	8.88339e-05	-1.76317	-2.62661e-10
198637207	chr1:198637207:G:A	7.26976e-08	-1.68756e-10	-1.09476	0.000174634	-1.68756e-10	-1.08725
198637762	chr1:198637762:G:C	8.99114e-08	-1.68756e-10	-0.882243	0.000216987	-1.68756e-10	-0.870099
198637978	chr1:198637978:G:T	9.33917e-08	-1.68756e-10	-0.844266	0.000232321	-1.68756e-10	-0.801819
198637998	chr1:198637998:T:G	1.43967e-08	-1.67667	-1.0374	3.35021e-05	-1.67228	-1.06605
198638198	chr1:198638198:T:C	1.82457e-07	-0.174553	-2.62661e-10	0.000663396	0.247434	-2.62661e-10
198638643	chr1:198638643:A:G	4.00021e-08	-1.69214	-2.62661e-10	8.86022e-05	-1.76578	-2.62661e-10
198638721	chr1:198638721:C:T	4.60343e-08	-1.55168	-2.62661e-10	8.84486e-05	-1.76752	-2.62661e-10
198638825	chr1:198638825:A:T	1.59529e-07	-1.68756e-10	-0.308845	0.000383866	-1.68756e-10	-0.299645
198638868	chr1:198638868:G:A	1.14985e-07	0.306072	-0.942341	0.000427517	0.740883	-0.932828
198638984	chr1:198638984:C:T	7.52597e-08	-1.68756e-10	-1.06012	0.000174201	-1.68756e-10	-1.08973
198639679	chr1:198639679:G:T	1.6071e-08	-1.63973	-0.964324	3.72267e-05	-1.63424	-0.998668
198640260	chr1:198640260:T:C	7.57135e-08	-1.68756e-10	-1.05411	0.000193307	-1.68756e-10	-0.985661
198640473	chr1:198640473:A:G	7.12958e-08	-1.68756e-10	-1.11423	0.000177032	-1.68756e-10	-1.07361
198640778	chr1:198640778:C:T	1.1544e-08	-1.76354	-1.17137	4.18913e-05	-1.42435	-1.09051
198641019	chr1:198641019:T:C	8.84138e-08	-1.68756e-10	-0.89904	0.000203268	-1.68756e-10	-0.935412
198641406	chr1:198641406:A:G	2.37429e-08	-1.16525	-1.04854	6.6741e-05	-1.02939	-1.01973
198641730	chr1:198641730:A:G	7.62078e-08	-1.68756e-10	-1.0476	0.000185932	-1.68756e-10	-1.02456
198641801	chr1:198641801:A:G	1.67165e-07	-0.262088	-2.62661e-10	0.000601782	0.149956	-2.62661e-10
198642041	chr1:198642041:T:A	1.47713e-07	-1.68756e-10	-0.385797	0.000290534	-1.68756e-10	-0.578219
198642313	chr1:198642313:C:A	1.20096e-08	-1.69422	-1.20114	6.38838e-05	-0.911158	-1.18172
198642319	chr1:198642319:T:G	1.67891e-08	-1.70434	-0.856002	3.98453e-05	-1.74348	-0.821452
198642366	chr1:198642366:ATCTG:A	1.73382e-08	-1.73905	-0.789109	4.32259e-05	-1.71081	-0.772685
198642545	chr1:198642545:G:A	1.40035e-07	-1.68756e-10	-0.439174	0.000277964	-1.68756e-10	-0.622447
198642743	chr1:198642743:A:T	6.4452e-08	-1.68756e-10	-1.21515	0.000155433	-1.68756e-10	-1.20373
198643574	chr1:198643574:T:C	4.55166e-08	-1.56299	-2.62661e-10	8.84397e-05	-1.76762	-2.62661e-10
198643653	chr1:198643653:C:T	4.53769e-08	-1.56607	-2.62661e-10	8.8442e-05	-1.76759	-2.62661e-10
198643913	chr1:198643913:A:G	6.56043e-08	-1.68756e-10	-1.19743	0.00015855	-1.68756e-10	-1.18387
198644057	chr1:198644057:C:G	6.45396e-08	-1.68756e-10	-1.21379	0.000153382	-1.68756e-10	-1.21701
198644065	chr1:198644065:C:T	7.14953e-08	-1.68756e-10	-1.11144	0.000170991	-1.68756e-10	-1.10833
198644374	chr1:198644374:A:C	4.14521e-08	-1.65653	-2.62661e-10	8.86103e-05	-1.76569	-2.62661e-10
198644825	chr1:198644825:T:A	1.9594e-08	-1.23922	-1.16662	0.000252987	0.426896	-1.1435
198645175	chr1:198645175:C:A	1.04699e-07	-1.68756e-10	-0.72998	0.000256989	-1.68756e-10	-0.700907
198645875	chr1:198645875:G:C	7.19255e-08	-1.68756e-10	-1.10544	0.000178886	-1.68756e-10	-1.06319
198646016	chr1:198646016:G:A	1.37514e-07	-1.68756e-10	-0.457344	0.000231459	-1.68756e-10	-0.805537
198646060	chr1:198646060:G:T	1.19643e-08	-1.68928	-1.20986	4.70951e-05	-1.2029	-1.19487
198646724	chr1:198646724:G:A	6.79757e-08	-1.68756e-10	-1.16192	0.000174708	-1.68756e-10	-1.08682
198647364	chr1:198647364:G:A	6.91402e-08	-1.14493	-2.62661e-10	9.58132e-05	-1.68754	-2.62661e-10
198648411	chr1:198648411:G:T	2.25829e-07	-1.68756e-10	0.03871	0.000550426	-1.68756e-10	0.0607538
198649141	chr1:198649141:A:C	3.41441e-07	1.39024	-0.938134	0.00132352	1.82253	-0.88442
198649371	chr1:198649371:A:G	2.4633e-08	-1.43327	-0.743712	4.37303e-05	-1.75503	-0.716866
198649416	chr1:198649416:G:A	6.77997e-08	-1.68756e-10	-1.16451	0.000162042	-1.68756e-10	-1.16208
198650137	chr1:198650137:T:C	6.65567e-08	-1.68756e-10	-1.18301	0.00015637	-1.68756e-10	-1.19771
198650630	chr1:198650630:G:A	5.12204e-08	-1.33067	-0.11426	8.31617e-05	-1.76588	-0.063277
198650676	chr1:198650676:A:G	7.13157e-08	-1.68756e-10	-1.11395	0.000177164	-1.68756e-10	-1.07286
198650759	chr1:198650759:T:G	1.11361e-08	-1.76486	-1.20602	4.59704e-05	-1.23417	-1.18777
198650786	chr1:198650786:G:A	4.74207e-08	-1.52201	-2.62661e-10	9.7605e-05	-1.66901	-2.62661e-10
198651158	chr1:198651158:G:C	7.74249e-08	-1.68756e-10	-1.03176	0.000198575	-1.68756e-10	-0.958773
198651435	chr1:198651435:C:T	1.14695e-08	-1.73721	-1.20417	5.36551e-05	-1.08139	-1.18597
198652057	chr1:198652057:C:T	7.13069e-08	-1.68756e-10	-1.11408	0.000166273	-1.68756e-10	-1.13631
198652392	chr1:198652392:G:C	4.02769e-08	-1.68529	-2.62661e-10	8.87051e-05	-1.76462	-2.62661e-10
198652831	chr1:198652831:C:T	6.50594e-08	-1.68756e-10	-1.20577	0.000154321	-1.68756e-10	-1.2109
198652914	chr1:198652914:A:G	1.12766e-08	-1.76591	-1.19243	4.61164e-05	-1.25077	-1.168
198652952	chr1:198652952:A:G	1.1586e-08	-1.74385	-1.18742	5.30717e-05	-1.11565	-1.16264
198652953	chr1:198652953:G:T	1.15783e-08	-1.74444	-1.18749	5.29002e-05	-1.1188	-1.16273
198652957	chr1:198652957:G:A	1.10203e-08	-1.76708	-1.21425	4.24615e-05	-1.29395	-1.20739
198653530	chr1:198653530:C:T	1.14085e-08	-1.75425	-1.19246	4.95875e-05	-1.17674	-1.16946
198653532	chr1:198653532:T:G	1.24872e-07	-1.68756e-10	-0.553782	0.000268864	-1.68756e-10	-0.655732
198653832	chr1:198653832:C:T	1.15662e-08	-1.744	-1.18899	5.2899e-05	-1.11664	-1.16491
198654054	chr1:198654054:T:A	1.62355e-07	-0.291283	-2.62661e-10	0.000582401	0.11722	-2.62661e-10
198654376	chr1:198654376:A:G	6.59605e-08	-1.68756e-10	-1.19201	0.000155185	-1.68756e-10	-1.20532
198654503	chr1:198654503:G:T	1.19055e-08	-1.72952	-1.17455	5.72487e-05	-1.0564	-1.14614
198654678	chr1:198654678:A:G	7.43546e-08	-1.68756e-10	-1.07222	0.00017254	-1.68756e-10	-1.09931
198654713	chr1:198654713:G:T	2.32849e-08	-1.13714	-1.09612	6.53383e-05	-0.998667	-1.07169
198654892	chr1:198654892:T:G	6.41644e-08	-1.68756e-10	-1.21962	0.000152898	-1.68756e-10	-1.22017
198655576	chr1:198655576:A:C	1.13325e-07	-1.68756e-10	-0.650809	0.000222589	-1.68756e-10	-0.844613
198656033	chr1:198656033:T:C	1.65831e-08	-1.72719	-0.845494	3.965e-05	-1.75748	-0.812365
198656248	chr1:198656248:A:G	7.1365e-08	-1.68756e-10	-1.11326	0.000177308	-1.68756e-10	-1.07205
198656332	chr1:198656332:A:G	6.48418e-08	-1.68756e-10	-1.20912	0.000153897	-1.68756e-10	-1.21366
198656401	chr1:198656401:A:G	1.11902e-08	-1.76305	-1.20297	4.71074e-05	-1.21474	-1.18277
198656485	chr1:198656485:G:T	1.18536e-08	-1.72231	-1.18613	5.79872e-05	-1.02898	-1.16074
198656748	chr1:198656748:G:T	1.46725e-08	-1.6799	-1.01519	3.40866e-05	-1.67531	-1.04572
198657032	chr1:198657032:T:C	5.73858e-07	1.98218	-1.01087	0.0021668	2.40652	-0.975449
198657240	chr1:198657240:T:C	4.04795e-08	-1.68027	-2.62661e-10	8.87918e-05	-1.76364	-2.62661e-10
198657242	chr1:198657242:A:C	6.46012e-08	-1.68756e-10	-1.21284	0.000159108	-1.68756e-10	-1.18035
198657303	chr1:198657303:A:G	6.43307e-08	-1.68756e-10	-1.21703	0.000152945	-1.68756e-10	-1.21986
198657398	chr1:198657398:A:G	1.48274e-07	-1.68756e-10	-0.382004	0.000356861	-1.68756e-10	-0.372594
198657902	chr1:198657902:G:A	9.36616e-08	0.184729	-1.02611	0.000324687	0.57532	-1.0424
198658023	chr1:198658023:A:T	1.11781e-08	-1.76213	-1.20498	4.8076e-05	-1.19149	-1.18566
198658286	chr1:198658286:G:A	6.43845e-08	-1.68756e-10	-1.2162	0.000152929	-1.68756e-10	-1.21996
198658517	chr1:198658517:T:A	8.23998e-08	-1.68756e-10	-0.969486	0.00020514	-1.68756e-10	-0.926245
198658523	chr1:198658523:G:A	1.11798e-08	-1.76597	-1.20099	4.60418e-05	-1.2407	-1.17969
198658705	chr1:198658705:C:T	6.5232e-08	-1.68756e-10	-1.20312	0.00015828	-1.68756e-10	-1.18557
198658870	chr1:198658870:G:A	1.76206e-07	-0.209417	-2.62661e-10	0.000638451	0.209106	-2.62661e-10
198658871	chr1:198658871:A:T	1.76633e-07	-0.206995	-2.62661e-10	0.000639979	0.211496	-2.62661e-10
198659354	chr1:198659354:A:G	9.83738e-08	0.27931	-1.0716	0.000346127	0.679449	-1.08258
198659484	chr1:198659484:G:A	6.59001e-08	-1.68756e-10	-1.19293	0.000155083	-1.68756e-10	-1.20598
198659636	chr1:198659636:A:G	2.28323e-08	-1.66818	-0.58471	0.000157328	-0.630146	-0.561459
198659659	chr1:198659659:T:C	3.07016e-08	-0.9873	-0.969454	3.31494e-05	-1.74461	-1.0043
198660524	chr1:198660524:T:C	6.80651e-08	-1.68756e-10	-1.1606	0.000167631	-1.68756e-10	-1.12818
198661027	chr1:198661027:CCA:C	1.45244e-08	-1.48647	-1.21877	3.53797e-05	-1.46989	-1.21391
198661160	chr1:198661160:T:A	1.85336e-07	-0.158895	-2.62661e-10	0.000415729	-0.219906	-2.62661e-10
198661300	chr1:198661300:T:A	6.52833e-08	-1.68756e-10	-1.20233	0.00016252	-1.68756e-10	-1.15914
198661641	chr1:198661641:A:G	1.03792e-07	-1.68756e-10	-0.738676	0.000229991	-1.68756e-10	-0.811899
198661821	chr1:198661821:T:C	4.01855e-08	-1.68756	-2.62661e-10	8.86645e-05	-1.76508	-2.62661e-10
198661845	chr1:198661845:A:C	8.82719e-08	-1.68756e-10	-0.900647	0.000217211	-1.68756e-10	-0.869069
198662066	chr1:198662066:C:G	6.92652e-08	-1.68756e-10	-1.14313	0.000171198	-1.68756e-10	-1.10712
198662857	chr1:198662857:T:C	8.13941e-08	-1.68756e-10	-0.981766	0.000196995	-1.68756e-10	-0.966762
198662949	chr1:198662949:C:T	7.27634e-08	-1.68756e-10	-1.09386	0.000174369	-1.68756e-10	-1.08877
198663227	chr1:198663227:C:T	1.10627e-08	-1.76725	-1.21024	4.2435e-05	-1.30044	-1.20153
198663843	chr1:198663843:A:G	7.63048e-08	-1.68756e-10	-1.04633	0.000187603	-1.68756e-10	-1.01561
198664264	chr1:198664264:T:C	4.05886e-08	-1.67758	-2.62661e-10	8.8841e-05	-1.76309	-2.62661e-10
198664562	chr1:198664562:T:C	1.48949e-08	-1.61157	-1.06848	3.4802e-05	-1.60615	-1.09411
198664681	chr1:198664681:C:T	1.57642e-07	-1.68756e-10	-0.320745	0.00038056	-1.68756e-10	-0.308294
198664939	chr1:198664939:A:G	6.71022e-08	-1.68756e-10	-1.17485	0.000157811	-1.68756e-10	-1.18854
198665496	chr1:198665496:T:C	1.82978e-08	-1.27489	-1.1994	6.6447e-05	-0.872281	-1.18125
198665504	chr1:198665504:C:T	7.21861e-08	-1.68756e-10	-1.10182	0.000168346	-1.68756e-10	-1.12392
198665685	chr1:198665685:C:A	1.2071e-08	-1.71491	-1.17535	5.94521e-05	-1.02162	-1.14315
198665868	chr1:198665868:T:C	4.2473e-08	-0.417036	-1.21516	0.000113399	-0.304444	-1.21458
198666127	chr1:198666127:A:G	1.14648e-08	-1.76581	-1.17598	4.13207e-05	-1.38428	-1.1443
198666168	chr1:198666168:T:C	3.32924e-08	-1.28326	-0.59248	9.06515e-05	-1.17712	-0.565798
198666638	chr1:198666638:C:A	7.75808e-08	-1.68756e-10	-1.02975	0.000183057	-1.68756e-10	-1.04014
198666742	chr1:198666742:T:A	7.61308e-08	-1.68756e-10	-1.04862	0.000182456	-1.68756e-10	-1.04343
198666759	chr1:198666759:T:A	6.55289e-08	-1.68756e-10	-1.19858	0.000153863	-1.68756e-10	-1.21388
198667016	chr1:198667016:T:C	6.49605e-08	-1.68756e-10	-1.20729	0.000153662	-1.68756e-10	-1.21518
198667164	chr1:198667164:C:T	2.68956e-08	-0.875485	-1.21362	6.96949e-05	-0.792247	-1.21356
198667467	chr1:198667467:T:C	1.53566e-08	-1.43246	-1.21707	3.0929e-05	-1.60015	-1.2181
198667595	chr1:198667595:T:G	2.621e-07	-1.68756e-10	0.187658	0.000687152	-1.68756e-10	0.282617
198667753	chr1:198667753:T:A	1.66911e-07	-1.68756e-10	-0.263607	0.000396809	-1.68756e-10	-0.266482
198667757	chr1:198667757:G:A	1.78627e-07	-1.68756e-10	-0.195767	0.000391735	-1.68756e-10	-0.279353
198668311	chr1:198668311:T:C	6.72979e-08	-1.68756e-10	-1.17194	0.000167258	-1.68756e-10	-1.1304
198668453	chr1:198668453:A:G	7.77991e-08	-1.07636	0.049425	0.000216737	-0.897831	0.0265772
198668497	chr1:198668497:G:A	6.67405e-08	-1.68756e-10	-1.18026	0.00015899	-1.68756e-10	-1.18109
198668837	chr1:198668837:T:C	1.79318e-07	-0.191908	-2.62661e-10	0.00126771	0.895028	-2.62661e-10
198669090	chr1:198669090:C:T	2.53602e-08	-0.951144	-1.19674	6.53174e-05	-0.874338	-1.19634
198669128	chr1:198669128:G:C	2.8018e-08	-0.841307	-1.20692	7.28236e-05	-0.755181	-1.20672
198669413	chr1:198669413:G:C	2.06709e-07	-1.68756e-10	-0.049754	0.000498742	-1.68756e-10	-0.0378495
198669464	chr1:198669464:T:C	4.90957e-08	-0.618908	-0.868389	0.000130567	-0.510808	-0.867242
198669844	chr1:198669844:C:T	6.52592e-08	-0.615909	-0.586792	0.000217169	-0.260289	-0.608974
198670003	chr1:198670003:C:T	3.67082e-08	-1.49978	-0.278292	9.6522e-05	-1.39498	-0.285186
198670151	chr1:198670151:A:G	5.04499e-08	-0.592463	-0.867625	0.000134285	-0.483334	-0.866643
198670235	chr1:198670235:G:A	6.71756e-08	-0.612454	-0.561304	0.000223154	-0.258161	-0.583914
198670480	chr1:198670480:A:G	3.8595e-08	-1.72794	-2.62661e-10	9.22254e-05	-1.7257	-2.62661e-10
198670646	chr1:198670646:T:A	2.71412e-08	-1.12889	-0.951128	7.69698e-05	-0.978331	-0.928195
198670708	chr1:198670708:C:A	3.0154e-07	-1.68756e-10	0.327834	0.000738314	-1.68756e-10	0.35443
198670839	chr1:198670839:G:C	3.12791e-08	-1.47617	-0.461954	5.83171e-05	-1.7328	-0.451247
198670918	chr1:198670918:A:G	1.67306e-07	-0.911311	0.650068	0.000563416	-0.609132	0.693212
198671038	chr1:198671038:A:G	3.93151e-08	-1.47945	-0.230013	7.4606e-05	-1.72964	-0.208079
198671131	chr1:198671131:T:A	8.653e-08	-1.68756e-10	-0.920577	0.00020699	-1.68756e-10	-0.917267
198671134	chr1:198671134:T:C	6.53795e-08	-1.68756e-10	-1.20086	0.000154507	-1.68756e-10	-1.2097
198671156	chr1:198671156:CTCACTTT:C	1.46046e-08	-1.62119	-1.07854	3.4611e-05	-1.63097	-1.07479
198671251	chr1:198671251:C:T	7.42743e-08	-1.68756e-10	-1.0733	0.00018259	-1.68756e-10	-1.04269
198671358	chr1:198671358:C:T	3.80417e-08	-1.74238	-2.62661e-10	0.000100274	-1.64204	-2.62661e-10
198671359	chr1:198671359:C:T	2.08383e-08	-1.48409	-0.860187	5.72752e-05	-1.39226	-0.809811
198671391	chr1:198671391:A:G	1.11577e-07	-1.29	0.623649	0.000315223	-1.09736	0.600703
198671457	chr1:198671457:A:G	8.30204e-08	-1.68756e-10	-0.961982	0.000201444	-1.68756e-10	-0.944429
198672076	chr1:198672076:C:T	1.105e-07	-0.150038	-0.526017	0.000302573	0.0309713	-0.568588
198672213	chr1:198672213:C:A	8.8638e-08	0.00877936	-0.905286	0.000268284	0.280774	-0.938667
198672530	chr1:198672530:C:T	6.743e-08	-1.68756e-10	-1.16998	0.00015962	-1.68756e-10	-1.17714
198672619	chr1:198672619:G:A	7.85826e-08	-0.163344	-0.853574	0.00024698	0.151778	-0.892408
198672781	chr1:198672781:A:T	1.11714e-07	-1.68756e-10	-0.665122	0.000311654	-1.68756e-10	-0.508046
198673283	chr1:198673283:T:G	6.9621e-08	-1.68756e-10	-1.138	0.000164562	-1.68756e-10	-1.14665
198673682	chr1:198673682:C:A	7.38886e-08	0.0421001	-1.12061	0.000226513	0.314546	-1.14168
198674206	chr1:198674206:A:G	7.06443e-08	-1.68756e-10	-1.12341	0.000166877	-1.68756e-10	-1.13268
198674499	chr1:198674499:A:G	7.17109e-08	-1.68756e-10	-1.10843	0.000169302	-1.68756e-10	-1.11825
198674920	chr1:198674920:G:T	2.46749e-07	-1.68756e-10	0.127303	0.000504318	-1.68756e-10	-0.0267324
198675165	chr1:198675165:T:C	4.05955e-08	-1.67741	-2.62661e-10	8.94872e-05	-1.75584	-2.62661e-10
198675193	chr1:198675193:C:T	2.46322e-07	0.0881051	0.0374649	0.000809643	0.401856	0.0447996
198675395	chr1:198675395:C:A	1.01508e-07	-1.68756e-10	-0.760929	0.000238006	-1.68756e-10	-0.777643
198675963	chr1:198675963:C:T	1.42402e-07	-1.68756e-10	-0.422413	0.000445885	-1.68756e-10	-0.149878
198676146	chr1:198676146:C:G	7.77725e-08	-1.68756e-10	-1.02728	0.000186011	-1.68756e-10	-1.02413
198676477	chr1:198676477:G:A	7.08352e-08	-1.68756e-10	-1.12071	0.000167268	-1.68756e-10	-1.13034
198676520	chr1:198676520:T:C	3.25266e-07	0.519991	-0.116417	0.00102583	0.852553	-0.169235
198676779	chr1:198676779:C:G	8.5741e-08	-1.68756e-10	-0.929737	0.000213048	-1.68756e-10	-0.888421
198676871	chr1:198676871:T:C	1.22946e-07	-1.68756e-10	-0.569322	0.000345893	-1.68756e-10	-0.40381
198677173	chr1:198677173:C:G	2.12107e-07	-1.68756e-10	-0.0239785	0.00051727	-1.68756e-10	-0.00137451
198678149	chr1:198678149:T:C	2.10966e-07	-1.68756e-10	-0.0293702	0.000504622	-1.68756e-10	-0.0261285
198678216	chr1:198678216:A:T	7.16133e-08	-1.68756e-10	-1.10979	0.00016905	-1.68756e-10	-1.11974
198678731	chr1:198678731:T:C	7.07739e-08	-1.68756e-10	-1.12158	0.000167127	-1.68756e-10	-1.13118
198680021	chr1:198680021:G:T	8.35332e-08	-1.68756e-10	-0.955825	0.000196731	-1.68756e-10	-0.968104
198680096	chr1:198680096:G:A	6.80148e-08	-1.68756e-10	-1.16134	0.000160904	-1.68756e-10	-1.16913
198680232	chr1:198680232:T:A	7.31102e-08	-1.68756e-10	-1.0891	0.000191622	-1.68756e-10	-0.994415
198681384	chr1:198681384:T:A	1.31385e-08	-1.76245	-1.04307	3.53255e-05	-1.66012	-1.02522
198681468	chr1:198681468:A:C	8.20064e-08	-1.16455	0.190274	0.000225729	-0.998412	0.167809
198681659	chr1:198681659:TA:T	6.83598e-08	-1.67666	0.520377	0.000151945	-1.7606	0.534186
198681847	chr1:198681847:C:A	4.76402e-07	0.582172	0.203021	0.00156234	0.902696	0.201306
198682496	chr1:198682496:T:C	7.30937e-08	-1.68756e-10	-1.08933	0.000177707	-1.68756e-10	-1.0698
198682600	chr1:198682600:T:G	6.41145e-08	-1.68756e-10	-1.2204	0.000153312	-1.68756e-10	-1.21746
198682954	chr1:198682954:C:T	1.06167e-07	-1.68756e-10	-0.716052	0.000274042	-1.68756e-10	-0.636657
198683338	chr1:198683338:T:C	1.04653e-07	-1.68756e-10	-0.730421	0.00028962	-1.68756e-10	-0.58137
198683640	chr1:198683640:G:A	3.96773e-08	-0.683717	-1.01657	0.000115214	-0.478879	-1.02427
198683956	chr1:198683956:T:TTC	1.44377e-08	-1.766	-0.945232	3.67829e-05	-1.72172	-0.923184
198684000	chr1:198684000:A:G	1.05382e-07	-1.68756e-10	-0.723476	0.000291889	-1.68756e-10	-0.573564
198684045	chr1:198684045:A:G	7.79112e-08	-1.05216	0.0266642	0.000207974	-0.920387	0.00786129
198684181	chr1:198684181:A:G	1.01668e-07	-1.68756e-10	-0.759353	0.000280182	-1.68756e-10	-0.6145
198684223	chr1:198684223:G:T	9.86817e-08	0.110451	-0.899619	0.00029992	0.387584	-0.934006
198684255	chr1:198684255:C:A	3.75092e-07	0.393244	0.152858	0.00120269	0.726328	0.116046
198684370	chr1:198684370:C:T	7.91865e-08	-1.68756e-10	-1.00926	0.000195571	-1.68756e-10	-0.974016
198684474	chr1:198684474:T:C	6.57002e-08	-1.68756e-10	-1.19597	0.000154346	-1.68756e-10	-1.21074
198684916	chr1:198684916:T:C	7.79259e-08	-1.68756e-10	-1.02531	0.000187763	-1.68756e-10	-1.01476
198684964	chr1:198684964:T:C	1.04651e-07	-1.68756e-10	-0.730439	0.000289581	-1.68756e-10	-0.581502
198685066	chr1:198685066:G:A	4.05554e-08	-1.6784	-2.62661e-10	8.95249e-05	-1.75542	-2.62661e-10
198685070	chr1:198685070:T:A	1.04069e-07	-1.68756e-10	-0.736011	0.00028776	-1.68756e-10	-0.587811
198685181	chr1:198685181:T:A	1.1863e-07	0.169845	-0.774905	0.000367968	0.437184	-0.779126
198685191	chr1:198685191:C:A	1.04324e-07	-1.68756e-10	-0.733568	0.000288564	-1.68756e-10	-0.585022
198685343	chr1:198685343:C:T	1.04324e-07	-1.68756e-10	-0.733568	0.000288564	-1.68756e-10	-0.585022
198685541	chr1:198685541:C:T	7.25554e-08	-1.68756e-10	-1.09672	0.000189732	-1.68756e-10	-1.00433
198685629	chr1:198685629:A:AG	1.04047e-07	-1.68756e-10	-0.736224	0.000287682	-1.68756e-10	-0.588083
198686476	chr1:198686476:T:C	7.84235e-08	-1.68756e-10	-1.01895	0.000187854	-1.68756e-10	-1.01427
198686599	chr1:198686599:TC:T	1.04774e-07	-1.68756e-10	-0.729262	0.000289977	-1.68756e-10	-0.580136
198687113	chr1:198687113:C:T	1.17344e-07	-1.58339	0.96743	0.000307762	-1.7184	1.19778
198687148	chr1:198687148:C:T	1.66148e-08	-1.75156	-0.819217	4.16953e-05	-1.74932	-0.770234
198687227	chr1:198687227:C:T	5.9049e-07	0.718297	0.281587	0.0019543	1.0493	0.278545
198687277	chr1:198687277:C:T	1.53185e-07	0.55674	-0.906165	0.000838995	1.42087	-0.938603
198687278	chr1:198687278:A:G	1.6133e-08	-1.7496	-0.850598	4.0264e-05	-1.75142	-0.803062
198687642	chr1:198687642:C:T	3.64243e-07	0.364715	0.152039	0.00116622	0.699	0.112581
198687764	chr1:198687764:G:T	2.43294e-07	-0.0408911	0.154093	0.000693743	0.150186	0.141977
198688307	chr1:198688307:C:T	1.07202e-07	-1.68756e-10	-0.706354	0.000297601	-1.68756e-10	-0.554186
198688837	chr1:198688837:C:T	6.56797e-08	-1.68756e-10	-1.19628	0.000154607	-1.68756e-10	-1.20905
198688844	chr1:198688844:T:C	1.08707e-07	-1.68756e-10	-0.692412	0.000302386	-1.68756e-10	-0.538233
198688968	chr1:198688968:G:A	1.92827e-08	-1.76142	-0.660436	4.99274e-05	-1.73636	-0.603007
198689137	chr1:198689137:C:T	6.83596e-08	-1.68756e-10	-1.15629	0.000166312	-1.68756e-10	-1.13607
198689168	chr1:198689168:TA:T	2.14219e-07	0.437313	-0.45138	0.00117305	1.28655	-0.46913
198689353	chr1:198689353:C:T	1.92005e-07	-0.096759	-0.0267861	0.000547223	0.091547	-0.0366302
198689384	chr1:198689384:A:T	3.71513e-08	-1.76607	-2.62661e-10	9.34811e-05	-1.71218	-2.62661e-10
198689410	chr1:198689410:T:C	9.90072e-08	-0.785876	-2.62661e-10	0.000304967	-0.529736	-2.62661e-10
198689727	chr1:198689727:C:T	3.72971e-07	1.05784	-0.517413	0.00139498	1.5103	-0.519599
198689797	chr1:198689797:A:G	6.43609e-08	-1.68756e-10	-1.21656	0.000155038	-1.68756e-10	-1.20627
198690095	chr1:198690095:A:G	1.05121e-07	-1.68756e-10	-0.725953	0.000291045	-1.68756e-10	-0.576461
198690727	chr1:198690727:A:G	7.48047e-08	-1.68756e-10	-1.06619	0.000184683	-1.68756e-10	-1.0313
198690955	chr1:198690955:C:A	1.03652e-07	-1.68756e-10	-0.74003	0.000286425	-1.68756e-10	-0.592463
198691014	chr1:198691014:G:A	7.81353e-08	-1.59812	0.575494	0.000166873	-1.72998	0.597271
198691595	chr1:198691595:G:A	1.26287e-07	-0.257161	-0.285353	0.000364047	-0.0804341	-0.272221
198691731	chr1:198691731:G:A	7.91136e-08	-1.68756e-10	-1.01018	0.000189807	-1.68756e-10	-1.00393
198692077	chr1:198692077:T:G	1.04458e-07	-1.68756e-10	-0.732279	0.000288957	-1.68756e-10	-0.58366
198692088	chr1:198692088:A:G	4.04906e-08	-1.68	-2.62661e-10	8.95787e-05	-1.75482	-2.62661e-10
198692539	chr1:198692539:G:A	5.8542e-08	-1.31132	-2.62661e-10	0.000112278	-1.52896	-2.62661e-10
198692766	chr1:198692766:T:C	1.014e-07	-1.68756e-10	-0.761997	0.000279275	-1.68756e-10	-0.617741
198692810	chr1:198692810:A:G	9.09773e-08	-0.0995309	-0.770928	0.000278614	0.177498	-0.797611
198693565	chr1:198693565:C:G	2.81661e-07	-1.68756e-10	0.259637	0.000680926	-1.68756e-10	0.273515
198693776	chr1:198693776:A:G	1.14181e-07	-1.68756e-10	-0.643281	0.000264182	-1.68756e-10	-0.673302
198694217	chr1:198694217:G:A	1.35883e-08	-1.58417	-1.18769	2.71636e-05	-1.75716	-1.1909
198694502	chr1:198694502:C:T	1.32051e-07	-1.68756e-10	-0.497877	0.000304622	-1.68756e-10	-0.530866
198694532	chr1:198694532:G:A	6.46161e-08	-1.68756e-10	-1.21261	0.000153179	-1.68756e-10	-1.21833
198694578	chr1:198694578:C:T	4.55774e-08	-1.56166	-2.62661e-10	9.13097e-05	-1.73568	-2.62661e-10
198694889	chr1:198694889:T:C	9.84308e-08	0.306958	-1.09867	0.000304053	0.588062	-1.1208
198695987	chr1:198695987:C:T	1.41778e-07	0.313975	-0.740778	0.00044057	0.580822	-0.742691
198696002	chr1:198696002:G:A	1.71129e-08	-1.76132	-0.779916	5.1477e-05	-1.53766	-0.771139
198696308	chr1:198696308:T:C	1.12455e-07	-0.396366	-0.262145	0.000321179	-0.226748	-0.251193
198696518	chr1:198696518:T:C	3.95558e-08	-1.70336	-2.62661e-10	9.05808e-05	-1.7437	-2.62661e-10
198696570	chr1:198696570:A:G	1.26667e-07	-1.68756e-10	-0.539503	0.000292276	-1.68756e-10	-0.572241
198696743	chr1:198696743:A:G	1.47718e-07	-1.68756e-10	-0.385764	0.000467187	-1.68756e-10	-0.10321
198697202	chr1:198697202:C:T	8.52937e-08	-1.68756e-10	-0.934967	0.000212259	-1.68756e-10	-0.892131
198697841	chr1:198697841:C:A	8.34915e-08	-0.510114	-0.446209	0.000236253	-0.345968	-0.439069
198698261	chr1:198698261:T:G	3.87778e-08	-1.72322	-2.62661e-10	9.18289e-05	-1.73001	-2.62661e-10
198699632	chr1:198699632:G:C	3.88118e-08	-1.72234	-2.62661e-10	9.18349e-05	-1.72995	-2.62661e-10
198700694	chr1:198700694:G:A	9.28361e-08	0.158379	-1.00861	0.000284056	0.41402	-1.01479
198700746	chr1:198700746:AAAG:A	3.96392e-08	-1.70125	-2.62661e-10	9.04103e-05	-1.74558	-2.62661e-10
198700817	chr1:198700817:T:C	3.94642e-08	-1.70567	-2.62661e-10	9.06564e-05	-1.74286	-2.62661e-10
198701049	chr1:198701049:G:GT	6.9804e-08	-1.68756e-10	-1.13538	0.000165653	-1.68756e-10	-1.14004
198701282	chr1:198701282:G:A	7.89033e-08	-1.68756e-10	-1.01285	0.000203846	-1.68756e-10	-0.932571
198701340	chr1:198701340:G:A	4.8371e-08	-1.02736	-0.474808	0.000133417	-0.849442	-0.50702
198701426	chr1:198701426:T:C	3.73354e-08	-1.60777	-0.153359	0.000107242	-1.50828	-0.0665696
198701519	chr1:198701519:T:C	2.55266e-08	-1.00529	-1.13606	7.06374e-05	-0.824793	-1.16759
198702255	chr1:198702255:G:A	3.92835e-08	-1.71026	-2.62661e-10	9.09893e-05	-1.7392	-2.62661e-10
198702524	chr1:198702524:A:G	3.72272e-08	-1.76403	-2.62661e-10	0.000116473	-1.49228	-2.62661e-10
198702923	chr1:198702923:G:A	6.27169e-08	-0.692044	-0.550393	0.000171196	-0.530268	-0.576861
198703011	chr1:198703011:C:T	1.32829e-07	-1.68756e-10	-0.492008	0.000321845	-1.68756e-10	-0.475867
198703069	chr1:198703069:A:C	6.70253e-08	-1.68756e-10	-1.176	0.00016276	-1.68756e-10	-1.15766
198703166	chr1:198703166:C:T	6.47715e-08	-1.68756e-10	-1.2102	0.00015609	-1.68756e-10	-1.19951
198703184	chr1:198703184:A:C	3.91545e-08	-1.71355	-2.62661e-10	9.12076e-05	-1.7368	-2.62661e-10
198703410	chr1:198703410:A:G	6.48939e-08	-1.68756e-10	-1.20831	0.000156506	-1.68756e-10	-1.19684
198704078	chr1:198704078:A:G	3.71675e-08	-1.76563	-2.62661e-10	0.000131544	-1.3706	-2.62661e-10
198704133	chr1:198704133:G:C	7.48369e-08	-1.68756e-10	-1.06576	0.000176808	-1.68756e-10	-1.07487
198704243	chr1:198704243:G:T	9.01926e-08	-1.68756e-10	-0.87912	0.000215729	-1.68756e-10	-0.875916
198704256	chr1:198704256:A:G	7.8802e-08	-1.68756e-10	-1.01413	0.000198446	-1.68756e-10	-0.95942
198704454	chr1:198704454:T:C	7.56183e-08	-1.68756e-10	-1.05537	0.000163592	-1.68756e-10	-1.15256
198704765	chr1:198704765:C:T	7.88388e-08	-1.68756e-10	-1.01366	0.000189346	-1.68756e-10	-1.00636
198705079	chr1:198705079:G:T	1.04349e-07	-1.68756e-10	-0.733331	0.000279534	-1.68756e-10	-0.616816
198705436	chr1:198705436:T:C	1.43157e-08	-1.53828	-1.18143	3.52385e-05	-1.54197	-1.14583
198705809	chr1:198705809:T:C	6.86487e-08	-1.68756e-10	-1.15207	0.000167739	-1.68756e-10	-1.12753
198706086	chr1:198706086:T:C	1.44995e-08	-1.49709	-1.20987	5.09557e-05	-1.10109	-1.2179
198706229	chr1:198706229:C:G	2.59047e-07	1.06312	-0.887182	0.000616654	1.05129	-0.876919
198706261	chr1:198706261:C:T	1.24202e-08	-1.76664	-1.09511	3.41125e-05	-1.66517	-1.05511
198706554	chr1:198706554:T:C	3.50119e-08	-0.901074	-0.924305	0.000107658	-0.644871	-0.926108
198706621	chr1:198706621:T:C	6.47335e-08	-1.68756e-10	-1.21079	0.000154838	-1.68756e-10	-1.20756
198706667	chr1:198706667:G:T	1.09316e-07	-1.68756e-10	-0.686822	0.000290483	-1.68756e-10	-0.578394
198706934	chr1:198706934:A:C	4.00913e-08	-1.68991	-2.62661e-10	0.000124297	-1.42726	-2.62661e-10
198707622	chr1:198707622:T:G	3.94183e-08	-1.70684	-2.62661e-10	9.09709e-05	-1.7394	-2.62661e-10
198708055	chr1:198708055:A:T	4.0543e-08	-1.6787	-2.62661e-10	8.91147e-05	-1.76001	-2.62661e-10
198708257	chr1:198708257:G:A	4.04857e-08	-1.68012	-2.62661e-10	8.91529e-05	-1.75959	-2.62661e-10
198708291	chr1:198708291:T:A	2.57679e-08	-1.38952	-0.742418	6.66775e-05	-1.27814	-0.771933
198708674	chr1:198708674:T:C	9.4071e-08	-0.837019	-2.62661e-10	0.000279164	-0.618139	-2.62661e-10
198708687	chr1:198708687:A:G	1.02003e-07	-1.68756e-10	-0.756069	0.000269746	-1.68756e-10	-0.65246
198708801	chr1:198708801:A:AGAT	2.453e-08	-1.3883	-0.792868	6.34122e-05	-1.27376	-0.826524
198708866	chr1:198708866:C:T	6.41544e-08	-1.68756e-10	-1.21978	0.000152977	-1.68756e-10	-1.21965
198708918	chr1:198708918:C:T	3.90727e-08	-1.71564	-2.62661e-10	9.15896e-05	-1.73262	-2.62661e-10
198709594	chr1:198709594:TTAAA:T	8.19066e-08	-1.68756e-10	-0.975489	0.000203806	-1.68756e-10	-0.932771
198709666	chr1:198709666:C:T	4.15516e-08	-1.65413	-2.62661e-10	0.000133527	-1.35564	-2.62661e-10
198709705	chr1:198709705:A:G	9.63323e-08	-1.68756e-10	-0.813264	0.000232756	-1.68756e-10	-0.799949
198709863	chr1:198709863:T:C	4.12505e-08	-1.6614	-2.62661e-10	0.000131622	-1.37	-2.62661e-10
198709985	chr1:198709985:C:A	3.33159e-07	1.268	-0.840445	0.00082164	1.29382	-0.832458
198710143	chr1:198710143:C:T	8.59767e-08	-1.68756e-10	-0.926991	0.00021724	-1.68756e-10	-0.868935
198710259	chr1:198710259:A:T	4.14848e-08	-1.65574	-2.62661e-10	0.000133034	-1.35933	-2.62661e-10
198710748	chr1:198710748:A:C	6.61103e-08	-1.68756e-10	-1.18974	0.000158511	-1.68756e-10	-1.18412
198711068	chr1:198711068:C:T	8.34742e-08	-1.68756e-10	-0.956531	0.000216895	-1.68756e-10	-0.870523
198711099	chr1:198711099:C:T	1.0628e-07	-1.68756e-10	-0.714992	0.00028158	-1.68756e-10	-0.609523
198711104	chr1:198711104:A:G	1.25196e-08	-1.65928	-1.19449	3.92594e-05	-1.37095	-1.2088
198711125	chr1:198711125:G:A	2.46153e-08	-1.46742	-0.710276	6.29351e-05	-1.36718	-0.740651
198711196	chr1:198711196:C:T	8.92712e-08	-0.88939	-2.62661e-10	0.000259041	-0.692953	-2.62661e-10
198711251	chr1:198711251:A:G	2.68727e-07	1.27114	-1.05851	0.000665633	1.28666	-1.03586
198711341	chr1:198711341:C:T	2.4994e-07	0.140152	-2.62661e-10	0.000145363	-1.27071	-2.62661e-10
198711607	chr1:198711607:C:T	4.13176e-08	-1.65978	-2.62661e-10	8.87344e-05	-1.76429	-2.62661e-10
198711838	chr1:198711838:C:T	1.51374e-08	-1.47294	-1.19096	2.74056e-05	-1.75516	-1.18403
198711842	chr1:198711842:G:C	2.49521e-08	-1.35518	-0.80893	6.74793e-05	-1.22425	-0.813871
198711959	chr1:198711959:T:G	4.06963e-08	-1.67493	-2.62661e-10	0.000128238	-1.39605	-2.62661e-10
198712122	chr1:198712122:G:T	9.89641e-08	-1.68756e-10	-0.786311	0.000260349	-1.68756e-10	-0.687917
198712125	chr1:198712125:G:A	1.18643e-07	-1.68756e-10	-0.604948	0.000255875	-1.68756e-10	-0.705251
198712228	chr1:198712228:G:A	2.55027e-07	1.18779	-1.02749	0.000630339	1.19896	-1.00264
198713049	chr1:198713049:C:T	9.55121e-08	-1.68756e-10	-0.821815	0.000244362	-1.68756e-10	-0.751288
198713214	chr1:198713214:G:C	3.94262e-08	-1.70664	-2.62661e-10	9.09591e-05	-1.73953	-2.62661e-10
198713916	chr1:198713916:A:G	3.88094e-08	-1.72241	-2.62661e-10	9.45879e-05	-1.70041	-2.62661e-10
198713974	chr1:198713974:G:A	6.75699e-08	-1.68756e-10	-1.16791	0.000157882	-1.68756e-10	-1.18809
198714111	chr1:198714111:A:G	1.14051e-08	-1.74296	-1.20405	2.77625e-05	-1.75111	-1.17514
198714326	chr1:198714326:T:A	3.71681e-08	-1.76562	-2.62661e-10	0.000165265	-1.14239	-2.62661e-10
198715038	chr1:198715038:T:A	4.04968e-07	0.62274	-2.62661e-10	0.000628717	0.193742	-2.62661e-10
198715177	chr1:198715177:C:T	3.89645e-08	-1.71842	-2.62661e-10	9.17797e-05	-1.73055	-2.62661e-10
198715223	chr1:198715223:C:G	9.44065e-08	-1.1259	0.292445	0.000271797	-0.960995	0.316114
198715368	chr1:198715368:G:A	1.07681e-07	-1.68756e-10	-0.701893	0.000285669	-1.68756e-10	-0.595104
198715652	chr1:198715652:A:G	5.3373e-08	-1.40376	-2.62661e-10	0.000100444	-1.64034	-2.62661e-10
198715825	chr1:198715825:G:A	1.17971e-07	-1.68756e-10	-0.61063	0.000283431	-1.68756e-10	-0.602971
198715958	chr1:198715958:C:T	3.92477e-08	-1.71118	-2.62661e-10	9.12709e-05	-1.73611	-2.62661e-10
198716004	chr1:198716004:C:T	3.9377e-08	-1.70789	-2.62661e-10	9.10498e-05	-1.73853	-2.62661e-10
198717985	chr1:198717985:AC:A	1.98242e-07	1.1161	-1.20768	0.000465114	1.09917	-1.20682
198717996	chr1:198717996:A:G	2.51382e-07	1.36134	-1.21544	0.000595402	1.3507	-1.2114
198718030	chr1:198718030:T:C	3.85767e-08	-1.72842	-2.62661e-10	0.000129848	-1.38358	-2.62661e-10
198718507	chr1:198718507:T:C	3.72324e-08	-1.76389	-2.62661e-10	9.99998e-05	-1.64477	-2.62661e-10
198718678	chr1:198718678:A:G	3.72981e-08	-1.76213	-2.62661e-10	0.000111832	-1.53294	-2.62661e-10
198718818	chr1:198718818:C:T	1.09853e-08	-1.76403	-1.22048	3.03259e-05	-1.61798	-1.21995
198719028	chr1:198719028:G:A	7.26277e-08	-1.68756e-10	-1.09572	0.000166683	-1.68756e-10	-1.13385
198719162	chr1:198719162:A:C	2.49526e-07	-1.68756e-10	0.138496	0.0006934	-1.68756e-10	0.291669
198719399	chr1:198719399:C:T	3.70937e-08	-1.76762	-2.62661e-10	0.000104695	-1.59889	-2.62661e-10
198719857	chr1:198719857:T:C	6.62364e-08	-1.68756e-10	-1.18784	0.000153113	-1.68756e-10	-1.21876
198719984	chr1:198719984:C:A	3.71162e-08	-1.76702	-2.62661e-10	0.000106919	-1.57786	-2.62661e-10
198720325	chr1:198720325:A:T	4.40465e-07	1.90908	-1.20232	0.000990502	1.86083	-1.21256
198720332	chr1:198720332:T:A	7.117e-08	-1.68756e-10	-1.116	0.000176715	-1.68756e-10	-1.0754
198720445	chr1:198720445:T:G	3.70969e-08	-1.76753	-2.62661e-10	0.000105535	-1.59089	-2.62661e-10
198720615	chr1:198720615:T:C	1.51059e-08	-1.64013	-1.02585	3.20798e-05	-1.76745	-1.01427
198720634	chr1:198720634:T:G	3.72441e-08	-1.76358	-2.62661e-10	9.98552e-05	-1.64622	-2.62661e-10
198720818	chr1:198720818:G:C	7.97885e-08	-1.68756e-10	-1.00169	0.00018272	-1.68756e-10	-1.04199
198721217	chr1:198721217:G:A	3.71591e-08	-1.76586	-2.62661e-10	0.000101415	-1.63072	-2.62661e-10
198721485	chr1:198721485:A:G	6.97083e-08	-1.68756e-10	-1.13675	0.000172395	-1.68756e-10	-1.10015
198721562	chr1:198721562:A:G	1.12484e-08	-1.74154	-1.2193	3.78153e-05	-1.39984	-1.21739
198721772	chr1:198721772:T:C	3.37788e-07	-1.68756e-10	0.44135	0.000910354	-1.68756e-10	0.563894
198722466	chr1:198722466:T:A	3.70962e-08	-1.76755	-2.62661e-10	0.000104078	-1.6048	-2.62661e-10
198722713	chr1:198722713:TAA:T	1.50399e-08	-1.62311	-1.04726	2.96206e-05	-1.76298	-1.09848
198722835	chr1:198722835:T:C	3.70937e-08	-1.76762	-2.62661e-10	0.000104736	-1.5985	-2.62661e-10
198723235	chr1:198723235:T:C	1.41117e-08	-1.63185	-1.10221	2.84338e-05	-1.74845	-1.1539
198723457	chr1:198723457:GTTCT:G	1.73256e-07	-1.68756e-10	-0.226295	0.000451286	-1.68756e-10	-0.137837
198723537	chr1:198723537:T:C	1.44056e-07	-1.68756e-10	-0.410868	0.000388025	-1.68756e-10	-0.288868
198723560	chr1:198723560:A:G	3.70979e-08	-1.76751	-2.62661e-10	0.000103817	-1.60731	-2.62661e-10
198724742	chr1:198724742:G:A	7.52062e-08	-1.68756e-10	-1.06083	0.000178087	-1.68756e-10	-1.06767
198724870	chr1:198724870:C:T	8.35781e-08	-0.955287	-2.62661e-10	0.00012096	-1.45448	-2.62661e-10
198724897	chr1:198724897:G:A	1.64319e-07	-1.68756e-10	-0.279256	0.000446914	-1.68756e-10	-0.147572
198725050	chr1:198725050:C:T	7.79561e-08	-1.68756e-10	-1.02492	0.000184541	-1.68756e-10	-1.03206
198725706	chr1:198725706:A:AT	1.6389e-07	-1.68756e-10	-0.281871	0.000445708	-1.68756e-10	-0.150275
198725755	chr1:198725755:T:G	1.63579e-07	-1.68756e-10	-0.283771	0.000444795	-1.68756e-10	-0.152325
198725942	chr1:198725942:C:G	5.64781e-08	-1.34722	-2.62661e-10	0.000107323	-1.5741	-2.62661e-10
198726038	chr1:198726038:A:G	4.34459e-07	1.8834	-1.19037	0.00094667	1.81331	-1.2103
198726079	chr1:198726079:T:C	4.11468e-07	1.84676	-1.20809	0.000899892	1.77255	-1.22021
198726278	chr1:198726278:A:G	3.70993e-08	-1.76747	-2.62661e-10	0.0001058	-1.58839	-2.62661e-10
198727088	chr1:198727088:T:C	6.5933e-08	-1.68756e-10	-1.19243	0.000153328	-1.68756e-10	-1.21736
198727150	chr1:198727150:T:C	3.7094e-08	-1.76761	-2.62661e-10	0.000104963	-1.59633	-2.62661e-10
198727161	chr1:198727161:G:A	3.7094e-08	-1.76761	-2.62661e-10	0.000104987	-1.5961	-2.62661e-10
198727454	chr1:198727454:A:C	1.23047e-07	-1.68756e-10	-0.568502	0.000340928	-1.68756e-10	-0.418269
198728306	chr1:198728306:A:G	6.41909e-08	-1.68756e-10	-1.21921	0.000152837	-1.68756e-10	-1.22057
198728462	chr1:198728462:T:A	3.71106e-08	-1.76716	-2.62661e-10	0.000106619	-1.58068	-2.62661e-10
198728467	chr1:198728467:T:A	1.16422e-07	-1.68756e-10	-0.623846	0.000322216	-1.68756e-10	-0.474718
198728721	chr1:198728721:C:G	3.73501e-08	-1.76073	-2.62661e-10	9.85492e-05	-1.65938	-2.62661e-10
198729906	chr1:198729906:C:T	7.39856e-08	-1.68756e-10	-1.0772	0.000178825	-1.68756e-10	-1.06353
198730129	chr1:198730129:T:A	1.7108e-08	-1.74676	-0.794756	4.44679e-05	-1.72362	-0.731546
198730378	chr1:198730378:T:A	3.73981e-08	-1.75945	-2.62661e-10	0.000102405	-1.621	-2.62661e-10
198730660	chr1:198730660:G:A	3.70969e-08	-1.76753	-2.62661e-10	0.000105538	-1.59087	-2.62661e-10
198730664	chr1:198730664:C:T	1.13539e-08	-1.76248	-1.18902	3.41376e-05	-1.53388	-1.18566
198731313	chr1:198731313:G:A	1.61617e-08	-1.5993	-0.999125	2.99962e-05	-1.76739	-1.08148
198731901	chr1:198731901:C:T	3.71055e-08	-1.7673	-2.62661e-10	0.000103074	-1.61449	-2.62661e-10
198732160	chr1:198732160:T:C	1.14639e-08	-1.76365	-1.17822	3.43052e-05	-1.53941	-1.17523
198733389	chr1:198733389:G:A	1.22327e-07	-1.68756e-10	-0.574371	0.000340564	-1.68756e-10	-0.419337
198733532	chr1:198733532:C:T	1.16312e-08	-1.75448	-1.1729	3.61651e-05	-1.49199	-1.16985
198734160	chr1:198734160:C:T	1.66997e-07	-1.68756e-10	-0.263095	0.000381489	-1.68756e-10	-0.305857
198734177	chr1:198734177:C:T	1.49793e-08	-1.59701	-1.07739	2.86366e-05	-1.75845	-1.1368
198734574	chr1:198734574:C:A	3.70963e-08	-1.76755	-2.62661e-10	0.000105434	-1.59185	-2.62661e-10
198735165	chr1:198735165:C:T	1.54082e-08	-1.61076	-1.03541	2.9475e-05	-1.76703	-1.09937
198735572	chr1:198735572:TC:T	2.28292e-08	-1.48142	-0.771609	3.7573e-05	-1.75232	-0.87133
198735952	chr1:198735952:A:G	1.13807e-08	-1.73115	-1.218	3.6462e-05	-1.43755	-1.21612
198736316	chr1:198736316:C:T	2.24454e-08	-1.49957	-0.770416	3.74581e-05	-1.75635	-0.870363
198737005	chr1:198737005:T:C	4.44484e-07	1.93527	-1.21942	0.000954837	1.82895	-1.21735
198737255	chr1:198737255:A:C	3.71792e-08	-1.76532	-2.62661e-10	0.000100962	-1.6352	-2.62661e-10
198737266	chr1:198737266:A:G	6.86914e-08	-1.68756e-10	-1.15144	0.000154896	-1.68756e-10	-1.20719
198737767	chr1:198737767:T:C	1.46445e-08	-1.56053	-1.13648	2.72437e-05	-1.76482	-1.1803
198737810	chr1:198737810:T:G	2.24384e-08	-1.55363	-0.716659	3.88772e-05	-1.7649	-0.82463
198737848	chr1:198737848:A:G	6.44412e-08	-1.68756e-10	-1.21532	0.000154935	-1.68756e-10	-1.20693
198738088	chr1:198738088:A:C	1.14528e-08	-1.73391	-1.20893	3.68215e-05	-1.43453	-1.20932
198738323	chr1:198738323:C:T	6.43744e-08	-1.68756e-10	-1.21635	0.000153257	-1.68756e-10	-1.21783
198738388	chr1:198738388:T:G	2.53683e-08	-0.927358	-1.22021	5.771e-05	-0.973964	-1.22054
198738497	chr1:198738497:G:A	1.27725e-07	-1.68756e-10	-0.531187	0.00032644	-1.68756e-10	-0.461693
198738744	chr1:198738744:G:T	6.41336e-08	-1.68756e-10	-1.2201	0.00015285	-1.68756e-10	-1.22048
198739291	chr1:198739291:GAT:G	1.10487e-08	-1.76339	-1.21537	3.41217e-05	-1.50376	-1.21625
198739410	chr1:198739410:A:G	6.42523e-08	-1.68756e-10	-1.21825	0.000153023	-1.68756e-10	-1.21935
198739413	chr1:198739413:A:AAGAGAAGG	8.82657e-08	-1.68756e-10	-0.900717	0.000236098	-1.68756e-10	-0.78569
198739672	chr1:198739672:C:T	6.43077e-08	-1.68756e-10	-1.21739	0.00015313	-1.68756e-10	-1.21865
198739803	chr1:198739803:T:C	2.2825e-08	-1.54207	-0.711139	3.91029e-05	-1.76358	-0.82016
198739846	chr1:198739846:C:T	2.34947e-08	-1.5573	-0.666993	4.24537e-05	-1.76373	-0.737796
198740348	chr1:198740348:C:T	4.84231e-07	2.02086	-1.21937	0.00105229	1.913	-1.20422
198740432	chr1:198740432:A:G	1.11775e-08	-1.75308	-1.21408	3.96049e-05	-1.35173	-1.21926
198740586	chr1:198740586:A:C	9.1053e-08	-1.68756e-10	-0.869626	0.000209659	-1.68756e-10	-0.904455
198741085	chr1:198741085:C:A	2.48049e-08	-1.53134	-0.638688	4.18161e-05	-1.76191	-0.754746
198742052	chr1:198742052:AAC:A	3.75061e-08	-1.75657	-2.62661e-10	0.000101312	-1.63174	-2.62661e-10
198742443	chr1:198742443:A:AT	4.88747e-07	-1.68756e-10	0.810777	0.00133603	-1.68756e-10	0.947519
198742482	chr1:198742482:AGAT:A	4.08001e-08	-1.67238	-2.62661e-10	8.89705e-05	-1.76163	-2.62661e-10
198742614	chr1:198742614:A:G	1.05211e-07	-1.68756e-10	-0.725098	0.000263389	-1.68756e-10	-0.676307
198742763	chr1:198742763:A:C	6.44393e-08	-1.68756e-10	-1.21534	0.000153369	-1.68756e-10	-1.21709
198742843	chr1:198742843:G:A	1.3348e-08	-1.62651	-1.16319	2.67037e-05	-1.76539	-1.19974
198742949	chr1:198742949:A:G	6.4559e-08	-1.68756e-10	-1.21349	0.000153615	-1.68756e-10	-1.21549
198743122	chr1:198743122:C:T	6.41885e-08	-1.68756e-10	-1.21924	0.000152921	-1.68756e-10	-1.22002
198743134	chr1:198743134:T:C	3.7353e-08	-1.76066	-2.62661e-10	9.86715e-05	-1.65814	-2.62661e-10
198743340	chr1:198743340:T:G	2.77842e-08	-1.5485	-0.5081	4.68021e-05	-1.76438	-0.639629
198744534	chr1:198744534:C:G	9.20847e-08	-1.68756e-10	-0.858359	0.000218321	-1.68756e-10	-0.863972
198745052	chr1:198745052:C:T	1.27743e-07	-1.68756e-10	-0.531046	0.000326483	-1.68756e-10	-0.461559
198745119	chr1:198745119:G:A	6.43677e-08	-1.68756e-10	-1.21646	0.000153244	-1.68756e-10	-1.21791
198745631	chr1:198745631:G:T	7.7081e-08	-1.68756e-10	-1.03621	0.00017571	-1.68756e-10	-1.08111
198746224	chr1:198746224:C:T	6.59625e-08	-1.68756e-10	-1.19198	0.000153296	-1.68756e-10	-1.21757
198746505	chr1:198746505:T:C	1.2762e-07	-1.68756e-10	-0.532015	0.000326165	-1.68756e-10	-0.462535
198746592	chr1:198746592:C:T	6.69867e-08	-1.68756e-10	-1.17657	0.00015728	-1.68756e-10	-1.19191
198746862	chr1:198746862:G:A	8.39214e-08	-1.68756e-10	-0.951188	0.000173857	-1.68756e-10	-1.0917
198747018	chr1:198747018:G:A	7.18324e-08	-1.10673	-2.62661e-10	0.000150899	-1.23332	-2.62661e-10
198747021	chr1:198747021:T:G	2.50143e-08	-1.55234	-0.609276	4.26781e-05	-1.76479	-0.731466
198747743	chr1:198747743:A:C	1.27701e-07	-1.68756e-10	-0.531378	0.00032638	-1.68756e-10	-0.461876
198749183	chr1:198749183:T:C	7.91332e-08	-1.68756e-10	-1.00994	0.000207465	-1.68756e-10	-0.914975
198749346	chr1:198749346:T:G	7.62169e-08	-1.68756e-10	-1.04748	0.000184614	-1.68756e-10	-1.03167
198749563	chr1:198749563:T:C	7.42441e-08	-1.68756e-10	-1.07371	0.000186325	-1.68756e-10	-1.02244
198749821	chr1:198749821:A:G	2.60338e-08	-1.58123	-0.540444	4.52663e-05	-1.76714	-0.670238
198750089	chr1:198750089:T:C	4.0367e-08	-1.68306	-2.62661e-10	8.93798e-05	-1.75704	-2.62661e-10
198750844	chr1:198750844:T:C	1.24444e-07	0.644584	-1.20179	4.30386e-05	-1.27054	-1.2173
198750974	chr1:198750974:C:A	7.38577e-08	-1.68756e-10	-1.07893	0.000175063	-1.68756e-10	-1.08479
198751312	chr1:198751312:C:A	2.86318e-07	-1.68756e-10	0.276037	0.000840504	-1.68756e-10	0.484063
198752063	chr1:198752063:T:C	1.22724e-08	-1.67877	-1.19495	2.66019e-05	-1.75248	-1.21648
198752522	chr1:198752522:A:T	4.06485e-08	-1.67611	-2.62661e-10	9.71298e-05	-1.67389	-2.62661e-10
198752531	chr1:198752531:T:TATCA	6.41506e-08	-1.68756e-10	-1.21983	0.000154223	-1.68756e-10	-1.21154
198753249	chr1:198753249:A:G	1.2635e-07	-1.68756e-10	-0.542009	0.000287562	-1.68756e-10	-0.588501
198753391	chr1:198753391:G:A	6.50795e-08	-1.68756e-10	-1.20546	0.000154433	-1.68756e-10	-1.21018
198753712	chr1:198753712:A:G	1.37865e-07	0.519631	-0.974421	5.42661e-05	-1.31669	-0.939347
198754000	chr1:198754000:A:C	6.09668e-08	-1.27074	-2.62661e-10	0.000153445	-1.2166	-2.62661e-10
198754571	chr1:198754571:A:G	1.09351e-07	-1.68756e-10	-0.686507	0.000276928	-1.68756e-10	-0.626183
198754608	chr1:198754608:G:A	5.51992e-08	-0.713721	-0.656399	0.000121687	-0.76832	-0.680167
198754786	chr1:198754786:A:C	3.66287e-07	1.69864	-1.17629	0.000614558	1.3742	-1.20324
198754962	chr1:198754962:A:C	8.7703e-08	-1.68756e-10	-0.907112	0.000234396	-1.68756e-10	-0.792926
198755092	chr1:198755092:T:C	3.723e-08	-1.76395	-2.62661e-10	0.000100056	-1.6442	-2.62661e-10
198755351	chr1:198755351:A:AATC	7.04321e-08	-1.68756e-10	-1.12642	0.000161652	-1.68756e-10	-1.16449
198755759	chr1:198755759:A:C	6.46408e-08	-1.68756e-10	-1.21222	0.000153149	-1.68756e-10	-1.21853
198756040	chr1:198756040:T:C	1.06236e-07	-1.68756e-10	-0.715401	0.000265997	-1.68756e-10	-0.666453
198756925	chr1:198756925:T:G	4.83466e-08	-0.466471	-1.0362	8.87802e-05	-0.712486	-1.05129
198757491	chr1:198757491:A:C	2.2568e-08	-1.59417	-0.670366	4.11283e-05	-1.75661	-0.776637
198757686	chr1:198757686:A:C	1.02637e-07	-1.68756e-10	-0.74987	0.000256516	-1.68756e-10	-0.702748
198758804	chr1:198758804:C:T	2.10701e-07	-1.68756e-10	-0.0306298	0.000305962	-1.68756e-10	-0.526479
198759295	chr1:198759295:T:C	2.31442e-08	-1.61662	-0.622706	4.20286e-05	-1.76716	-0.744426
198759616	chr1:198759616:C:T	1.8029e-07	-1.68756e-10	-0.186503	0.000271506	-1.68756e-10	-0.645953
198759644	chr1:198759644:T:TATC	1.34015e-07	0.727672	-1.21079	4.61706e-05	-1.22893	-1.18867
198759737	chr1:198759737:T:C	7.38351e-08	-1.68756e-10	-1.07923	0.000217393	-1.68756e-10	-0.868231
198760122	chr1:198760122:G:A	1.23967e-08	-1.66487	-1.19877	2.64343e-05	-1.75727	-1.21801
198760267	chr1:198760267:A:G	7.56023e-08	-1.68756e-10	-1.05558	0.000188124	-1.68756e-10	-1.01284
198760507	chr1:198760507:T:C	7.34662e-08	-1.68756e-10	-1.08424	0.000168309	-1.68756e-10	-1.12414
198760987	chr1:198760987:A:G	1.32856e-07	0.705471	-1.19728	4.29377e-05	-1.27466	-1.21552
198761143	chr1:198761143:G:A	1.15311e-07	-1.68756e-10	-0.633433	0.000321285	-1.68756e-10	-0.47761
198761372	chr1:198761372:C:T	1.21979e-08	-1.68496	-1.19484	2.66815e-05	-1.74948	-1.21649
198761466	chr1:198761466:A:G	1.1592e-08	-1.75609	-1.17466	3.05565e-05	-1.64623	-1.18413
198762535	chr1:198762535:G:A	1.09047e-07	-0.68929	-2.62661e-10	0.000204665	-0.928564	-2.62661e-10
198762846	chr1:198762846:C:T	3.73921e-08	-1.75961	-2.62661e-10	0.000102495	-1.62012	-2.62661e-10
198763027	chr1:198763027:T:A	8.48996e-08	-1.68756e-10	-0.939598	0.000201299	-1.68756e-10	-0.945149
198763037	chr1:198763037:T:C	1.02551e-07	-1.68756e-10	-0.750704	0.000261684	-1.68756e-10	-0.6828
198763189	chr1:198763189:A:C	7.21952e-08	-1.68756e-10	-1.10169	0.000237899	-1.68756e-10	-0.778093
198763697	chr1:198763697:A:G	5.15807e-08	-0.261175	-1.17675	0.000134001	-0.376969	-0.975124
198763717	chr1:198763717:C:T	8.21216e-08	-1.68756e-10	-0.972867	0.000194863	-1.68756e-10	-0.977642
198764438	chr1:198764438:T:C	3.74358e-07	1.75535	-1.21121	6.18174e-05	-0.905295	-1.22046
198764483	chr1:198764483:C:A	3.04982e-08	-0.899398	-1.064	3.28986e-05	-1.60906	-1.14745
198764635	chr1:198764635:T:C	6.51675e-08	-1.68756e-10	-1.20411	0.000153819	-1.68756e-10	-1.21416
198765044	chr1:198765044:C:T	3.71122e-08	-1.76712	-2.62661e-10	0.000106619	-1.58068	-2.62661e-10
198765313	chr1:198765313:T:C	3.71397e-08	-1.76638	-2.62661e-10	0.000101955	-1.62541	-2.62661e-10
198766637	chr1:198766637:T:A	6.41041e-08	-1.68756e-10	-1.22056	0.000153109	-1.68756e-10	-1.21879
198766742	chr1:198766742:T:C	7.09182e-08	-1.68756e-10	-1.11954	0.000163991	-1.68756e-10	-1.15013
198767013	chr1:198767013:A:G	3.71048e-08	-1.76732	-2.62661e-10	0.000103418	-1.61116	-2.62661e-10
198767275	chr1:198767275:G:A	3.72362e-08	-1.76379	-2.62661e-10	9.76204e-05	-1.66885	-2.62661e-10
198767679	chr1:198767679:T:G	6.41045e-08	-1.68756e-10	-1.22055	0.000153149	-1.68756e-10	-1.21853
198767737	chr1:198767737:A:C	3.66612e-08	-1.03663	-0.742718	4.70178e-05	-1.69231	-0.707102
198768371	chr1:198768371:A:T	6.41649e-08	-1.68756e-10	-1.21961	0.000152926	-1.68756e-10	-1.21998
198768610	chr1:198768610:A:T	1.74393e-07	-1.68756e-10	-0.219758	0.000428714	-1.68756e-10	-0.189148
198768637	chr1:198768637:G:A	6.42274e-08	-1.68756e-10	-1.21864	0.000152837	-1.68756e-10	-1.22056
198769242	chr1:198769242:A:G	4.24987e-07	1.81543	-1.14444	0.000700208	1.48296	-1.18152
198769320	chr1:198769320:C:T	6.48744e-08	-1.68756e-10	-1.20861	0.000154361	-1.68756e-10	-1.21064
198769384	chr1:198769384:G:A	6.48664e-08	-1.68756e-10	-1.20874	0.000154434	-1.68756e-10	-1.21017
198769624	chr1:198769624:C:A	9.23935e-08	-1.68756e-10	-0.855012	0.000299757	-1.68756e-10	-0.546967
198769770	chr1:198769770:T:C	8.14037e-08	-1.68756e-10	-0.981648	0.000193042	-1.68756e-10	-0.98703
198770446	chr1:198770446:T:C	6.58895e-08	-1.68756e-10	-1.19309	0.000152875	-1.68756e-10	-1.22032
198770741	chr1:198770741:A:G	1.67562e-08	-1.69452	-0.86778	6.22326e-05	-1.46156	-0.657495
198770816	chr1:198770816:A:G	9.9845e-08	-0.77745	-2.62661e-10	0.00015386	-1.21389	-2.62661e-10
198770884	chr1:198770884:T:A	3.69372e-07	-1.68756e-10	0.530737	0.000917811	-1.68756e-10	0.572053
198771015	chr1:198771015:C:A	2.05982e-07	-1.68756e-10	-0.0532777	0.000590315	-1.68756e-10	0.130718
198771429	chr1:198771429:G:A	3.72806e-08	-1.7626	-2.62661e-10	8.86595e-05	-1.76514	-2.62661e-10
198772042	chr1:198772042:C:G	6.17045e-08	-0.61812	-0.640592	9.609e-05	-1.0861	-0.598551
198772123	chr1:198772123:T:G	4.06516e-08	-1.67603	-2.62661e-10	8.9907e-05	-1.75116	-2.62661e-10
198772772	chr1:198772772:GTACA:G	4.84502e-08	-1.50053	-2.62661e-10	0.000101067	-1.63416	-2.62661e-10
198773946	chr1:198773946:C:T	6.59036e-08	-1.68756e-10	-1.19288	0.000152878	-1.68756e-10	-1.2203
198774099	chr1:198774099:T:C	6.46598e-08	-1.68756e-10	-1.21193	0.00015386	-1.68756e-10	-1.2139
198774755	chr1:198774755:G:A	3.73642e-08	-1.76036	-2.62661e-10	0.000102836	-1.6168	-2.62661e-10
198775351	chr1:198775351:A:G	3.71447e-08	-1.76625	-2.62661e-10	0.000101806	-1.62687	-2.62661e-10
198775374	chr1:198775374:CAATT:C	3.71501e-08	-1.7661	-2.62661e-10	0.00010167	-1.62821	-2.62661e-10
198775871	chr1:198775871:C:T	4.96955e-08	-1.47515	-2.62661e-10	0.000100549	-1.6393	-2.62661e-10
198775953	chr1:198775953:T:C	3.76321e-08	-1.75321	-2.62661e-10	0.000116269	-1.49403	-2.62661e-10
198775962	chr1:198775962:A:G	1.61515e-07	-1.68756e-10	-0.296472	0.000437965	-1.68756e-10	-0.167799
198776016	chr1:198776016:A:G	6.55709e-08	-1.68756e-10	-1.19794	0.000152837	-1.68756e-10	-1.22057
198776593	chr1:198776593:A:C	2.7177e-08	-0.886531	-1.19217	2.85431e-05	-1.68113	-1.21739
198776737	chr1:198776737:T:C	2.54654e-08	-1.16674	-0.977003	3.08346e-05	-1.7482	-1.0731
198777517	chr1:198777517:C:T	7.83611e-08	-1.68756e-10	-1.01974	0.000204089	-1.68756e-10	-0.931383
198777521	chr1:198777521:T:C	4.36027e-08	-1.60595	-2.62661e-10	0.00014069	-1.30338	-2.62661e-10
198777575	chr1:198777575:G:A	3.16102e-08	-1.07979	-0.847803	4.11248e-05	-1.70811	-0.825218
198777692	chr1:198777692:C:T	7.10495e-08	-1.68756e-10	-1.11769	0.000171437	-1.68756e-10	-1.10572
198778024	chr1:198778024:T:C	3.74982e-08	-1.75678	-2.62661e-10	0.000114343	-1.51074	-2.62661e-10
198778286	chr1:198778286:A:G	7.96461e-08	-1.68756e-10	-1.00347	0.000189008	-1.68756e-10	-1.00815
198778859	chr1:198778859:G:A	8.59665e-08	-1.68756e-10	-0.92711	0.000192537	-1.68756e-10	-0.989653
198778963	chr1:198778963:T:C	1.70298e-07	-0.243518	-2.62661e-10	0.000514914	-0.00593912	-2.62661e-10
198780322	chr1:198780322:C:T	1.25399e-07	0.311921	-0.861492	6.91381e-05	-1.32408	-0.689753
198780324	chr1:198780324:C:T	1.2281e-07	0.291066	-0.861492	6.84832e-05	-1.3336	-0.689753
198780545	chr1:198780545:A:G	6.5829e-08	-1.68756e-10	-1.19401	0.000152863	-1.68756e-10	-1.2204
198781103	chr1:198781103:G:C	6.41942e-08	-1.68756e-10	-1.21915	0.000152847	-1.68756e-10	-1.2205
198781171	chr1:198781171:C:T	1.49542e-07	-1.68756e-10	-0.373492	0.000404513	-1.68756e-10	-0.247255
198781293	chr1:198781293:C:T	5.0269e-08	-1.46368	-2.62661e-10	9.91485e-05	-1.65332	-2.62661e-10
198781325	chr1:198781325:C:T	9.54227e-08	0.397816	-1.22057	5.7686e-05	-0.97912	-1.2158
198781844	chr1:198781844:G:A	6.93513e-08	-1.68756e-10	-1.14188	0.000155556	-1.68756e-10	-1.20293
198781875	chr1:198781875:C:T	1.68322e-07	-1.68756e-10	-0.255191	0.00025642	-1.68756e-10	-0.703122
198781928	chr1:198781928:T:A	6.55992e-08	-1.68756e-10	-1.1975	0.000152837	-1.68756e-10	-1.22057
198782264	chr1:198782264:C:T	3.46194e-08	-1.47841	-0.358248	6.42991e-05	-1.72104	-0.365355
198782272	chr1:198782272:G:A	7.08687e-08	0.0967549	-1.21699	3.83228e-05	-1.41705	-1.18685
198782938	chr1:198782938:A:G	5.19948e-08	-1.10029	-0.329634	6.48737e-05	-1.7655	-0.311999
198783151	chr1:198783151:C:T	9.86204e-08	0.402148	-1.19194	6.19426e-05	-0.976233	-1.1475
198783325	chr1:198783325:C:T	3.06979e-08	-1.39407	-0.562801	4.65526e-05	-1.75242	-0.656932
198783382	chr1:198783382:G:A	8.32142e-08	-1.68756e-10	-0.959651	0.000187139	-1.68756e-10	-1.01808
198783411	chr1:198783411:T:C	1.27007e-07	-1.68756e-10	-0.536826	0.000339671	-1.68756e-10	-0.421962
198783616	chr1:198783616:A:G	6.41041e-08	-1.68756e-10	-1.22056	0.000152844	-1.68756e-10	-1.22052
198783772	chr1:198783772:A:G	7.15074e-08	-1.68756e-10	-1.11127	0.000167774	-1.68756e-10	-1.12732
198784283	chr1:198784283:A:C	6.80519e-08	-1.1608	-2.62661e-10	0.000122457	-1.44218	-2.62661e-10
198784351	chr1:198784351:C:G	2.04949e-07	-1.68756e-10	-0.058308	0.00058583	-1.68756e-10	0.123092
198784730	chr1:198784730:A:T	4.26574e-08	-1.11054	-0.517329	5.40991e-05	-1.76608	-0.493044
198784997	chr1:198784997:A:G	6.41148e-08	-1.68756e-10	-1.22039	0.000152839	-1.68756e-10	-1.22055
198785033	chr1:198785033:C:T	4.68527e-08	-1.03602	-0.498037	5.56486e-05	-1.76057	-0.470316
198785296	chr1:198785296:C:T	6.44049e-08	-1.68756e-10	-1.21588	0.00015294	-1.68756e-10	-1.21989
198785345	chr1:198785345:A:G	8.0774e-08	-1.68756e-10	-0.989413	0.00017893	-1.68756e-10	-1.06294
198785738	chr1:198785738:T:C	8.82156e-07	1.88063	-0.479332	0.000108013	-0.930945	-0.636743
198785793	chr1:198785793:A:T	8.97168e-08	-1.68756e-10	-0.88441	0.000246166	-1.68756e-10	-0.743933
198786123	chr1:198786123:G:C	6.49795e-08	-1.68756e-10	-1.207	0.000153033	-1.68756e-10	-1.21928
198787506	chr1:198787506:G:A	6.43849e-08	-1.68756e-10	-1.21619	0.000153376	-1.68756e-10	-1.21705
198788201	chr1:198788201:T:C	1.20135e-07	-1.68756e-10	-0.592455	0.000319792	-1.68756e-10	-0.482269
198788232	chr1:198788232:G:A	1.06967e-07	0.510661	-1.21921	6.26307e-05	-0.911761	-1.20092
198788321	chr1:198788321:T:A	6.46286e-08	-1.68756e-10	-1.21241	0.000153182	-1.68756e-10	-1.21831
198788354	chr1:198788354:C:A	6.53138e-08	-1.68756e-10	-1.20187	0.000154364	-1.68756e-10	-1.21063
198788515	chr1:198788515:G:C	8.76628e-08	-1.68756e-10	-0.90757	0.000195915	-1.68756e-10	-0.972258
198789087	chr1:198789087:A:G	1.80036e-07	-0.0620609	-0.125853	0.000457033	-0.0358483	-0.0893349
198789293	chr1:198789293:C:T	7.79492e-08	-1.68756e-10	-1.02501	0.00019178	-1.68756e-10	-0.993591
198789668	chr1:198789668:A:AT	5.30244e-08	-1.41032	-2.62661e-10	0.000113631	-1.51698	-2.62661e-10
198790082	chr1:198790082:C:A	7.27388e-08	-1.68756e-10	-1.09419	0.00017574	-1.68756e-10	-1.08093
198790168	chr1:198790168:A:C	7.21452e-08	-1.68756e-10	-1.10239	0.000179962	-1.68756e-10	-1.05719
198790853	chr1:198790853:C:T	6.64678e-08	-1.68756e-10	-1.18435	0.000157188	-1.68756e-10	-1.19249
198791137	chr1:198791137:G:C	6.43889e-08	-1.68756e-10	-1.21613	0.000156757	-1.68756e-10	-1.19524
198791208	chr1:198791208:G:T	4.76498e-08	-1.51719	-2.62661e-10	9.79384e-05	-1.6656	-2.62661e-10
198791230	chr1:198791230:C:T	7.09294e-08	-1.68756e-10	-1.11938	0.000178607	-1.68756e-10	-1.06475
198791425	chr1:198791425:T:C	6.40916e-07	1.73326	-0.651429	8.66804e-05	-0.998718	-0.788993
198792893	chr1:198792893:T:A	1.40565e-07	0.779125	-1.21453	8.17894e-05	-0.640624	-1.20517
198794743	chr1:198794743:G:C	4.22733e-08	-0.88585	-0.751061	3.70171e-05	-1.7461	-0.892458
198795066	chr1:198795066:C:A	9.1589e-08	-1.68756e-10	-0.863757	0.00023028	-1.68756e-10	-0.810642
198795141	chr1:198795141:C:A	6.41545e-08	-1.68756e-10	-1.21977	0.000155218	-1.68756e-10	-1.2051
198795290	chr1:198795290:T:C	6.95968e-08	-1.68756e-10	-1.13835	0.000167758	-1.68756e-10	-1.12741
198795291	chr1:198795291:A:T	6.96649e-08	-1.68756e-10	-1.13737	0.000167933	-1.68756e-10	-1.12637
198795341	chr1:198795341:C:T	6.67814e-08	-1.68756e-10	-1.17964	0.000157822	-1.68756e-10	-1.18847
198795507	chr1:198795507:A:T	2.59004e-08	-1.41638	-0.710428	4.08113e-05	-1.74824	-0.792741
198795522	chr1:198795522:G:C	7.28349e-08	-1.68756e-10	-1.09287	0.000176012	-1.68756e-10	-1.07939
198795562	chr1:198795562:C:T	7.37209e-08	0.138513	-1.21929	4.88631e-05	-1.14505	-1.21586
198796039	chr1:198796039:C:T	9.19715e-08	-0.646393	-0.213197	0.000510304	-0.235494	0.220563
198796042	chr1:198796042:G:T	3.35555e-08	-0.979884	-0.887984	3.75102e-05	-1.75384	-0.871488
198796657	chr1:198796657:G:A	5.46347e-08	-1.3804	-2.62661e-10	0.000212333	-0.891784	-2.62661e-10
198796718	chr1:198796718:T:G	3.26761e-07	-1.68756e-10	0.408162	0.000746961	-1.68756e-10	0.366074
198796911	chr1:198796911:C:T	7.13697e-08	-1.68756e-10	-1.1132	0.000181821	-1.68756e-10	-1.04692
198797052	chr1:198797052:T:G	5.60562e-08	-1.35471	-2.62661e-10	0.000221089	-0.851375	-2.62661e-10
198797225	chr1:198797225:G:T	2.37745e-07	0.09013	-2.62661e-10	0.000173645	-1.09292	-2.62661e-10
198797226	chr1:198797226:A:T	2.3068e-07	0.0599636	-2.62661e-10	0.000170449	-1.1115	-2.62661e-10
198797692	chr1:198797692:T:C	9.331e-08	-0.584784	-0.260357	0.000518339	-0.160687	0.161378
198797752	chr1:198797752:C:T	7.6913e-07	1.97416	-0.709967	9.20011e-05	-0.887344	-0.840794
198798030	chr1:198798030:C:T	3.01053e-08	-1.08482	-0.891542	3.68197e-05	-1.76464	-0.879268
198798642	chr1:198798642:A:G	6.41929e-08	-1.68756e-10	-1.21917	0.00015285	-1.68756e-10	-1.22048
198799144	chr1:198799144:T:C	6.65562e-08	-1.68756e-10	-1.18302	0.000153169	-1.68756e-10	-1.2184
198799309	chr1:198799309:T:C	6.65807e-08	-1.68756e-10	-1.18265	0.000167097	-1.68756e-10	-1.13136
198799488	chr1:198799488:A:G	5.50609e-08	-1.37263	-2.62661e-10	0.000215274	-0.878029	-2.62661e-10
198799609	chr1:198799609:A:AT	9.27967e-08	-1.68756e-10	-0.850657	0.00020827	-1.68756e-10	-0.911102
198799627	chr1:198799627:G:A	6.03352e-07	1.72254	-0.701112	8.26501e-05	-1.00378	-0.831546
198799656	chr1:198799656:A:T	3.75756e-07	1.65155	-1.10368	6.45077e-05	-1.01781	-1.06535
198800381	chr1:198800381:C:G	1.16967e-07	-1.68756e-10	-0.61918	0.000267921	-1.68756e-10	-0.659245
198800576	chr1:198800576:C:T	6.98955e-08	-1.68756e-10	-1.13407	0.000168521	-1.68756e-10	-1.12288
198800711	chr1:198800711:A:G	6.51674e-08	-1.68756e-10	-1.20411	0.000152892	-1.68756e-10	-1.22021
198800727	chr1:198800727:T:C	6.43174e-08	-1.68756e-10	-1.21724	0.000153187	-1.68756e-10	-1.21828
198800796	chr1:198800796:G:A	6.47767e-08	-1.68756e-10	-1.21012	0.000156996	-1.68756e-10	-1.19372
198801155	chr1:198801155:C:T	9.95388e-07	2.18347	-0.661402	0.000106462	-0.784952	-0.797199
198801256	chr1:198801256:A:G	2.33221e-08	-1.13894	-1.09273	3.81759e-05	-1.44492	-1.16281
198802041	chr1:198802041:C:T	6.60741e-07	2.04313	-0.93084	0.000136075	-0.580218	-0.756517
198802217	chr1:198802217:A:T	2.14542e-08	-1.21459	-1.10055	3.62725e-05	-1.49118	-1.1677
198802269	chr1:198802269:A:G	2.14492e-08	-1.20914	-1.10624	3.62769e-05	-1.48722	-1.17154
198802271	chr1:198802271:A:G	7.27422e-08	0.125079	-1.21923	3.79444e-05	-1.40741	-1.20641
198802847	chr1:198802847:C:T	5.52397e-08	-1.36939	-2.62661e-10	0.00021693	-0.870364	-2.62661e-10
198802864	chr1:198802864:C:T	2.87665e-07	-1.68756e-10	0.280729	0.000772262	-1.68756e-10	0.399385
198803027	chr1:198803027:C:T	7.73407e-08	-1.68756e-10	-1.03285	0.000182658	-1.68756e-10	-1.04232
198803131	chr1:198803131:T:G	5.45012e-07	2.04486	-1.12512	0.000885449	1.71309	-1.17693
198803271	chr1:198803271:G:C	1.59694e-07	-1.68756e-10	-0.307806	0.000380775	-1.68756e-10	-0.307729
198804038	chr1:198804038:G:T	2.31743e-08	-1.1425	-1.09552	3.82929e-05	-1.44035	-1.16432
198804228	chr1:198804228:G:A	2.42623e-08	-1.11208	-1.08007	3.94945e-05	-1.41945	-1.15433
198804291	chr1:198804291:A:G	2.14176e-07	-1.68756e-10	-0.0142692	0.000517578	-1.68756e-10	-0.000777783
198804342	chr1:198804342:G:A	1.39208e-07	0.552589	-0.997691	0.000209996	-0.0882344	-0.814614
198804523	chr1:198804523:G:A	7.19328e-08	-1.10534	-2.62661e-10	0.000149595	-1.24201	-2.62661e-10
198806345	chr1:198806345:T:C	3.2777e-08	-1.14664	-0.744703	0.000155591	-0.561974	-0.640732
198806365	chr1:198806365:A:G	6.45232e-08	-1.68756e-10	-1.21404	0.000153074	-1.68756e-10	-1.21901
198806508	chr1:198806508:G:C	4.36526e-08	-1.6048	-2.62661e-10	9.71224e-05	-1.67397	-2.62661e-10
198806556	chr1:198806556:T:C	7.50065e-08	-1.68756e-10	-1.06349	0.000185019	-1.68756e-10	-1.02948
198806683	chr1:198806683:A:G	1.17158e-07	-1.68756e-10	-0.617547	0.000289885	-1.68756e-10	-0.580453
198806896	chr1:198806896:C:CA	9.28286e-08	-1.68756e-10	-0.850314	0.000264328	-1.68756e-10	-0.672748
198806915	chr1:198806915:T:A	9.15531e-08	-0.864149	-2.62661e-10	0.00014462	-1.27583	-2.62661e-10
198807046	chr1:198807046:T:C	1.17477e-06	2.52661	-0.838851	0.000350857	0.299397	-0.688956
198807048	chr1:198807048:C:CCCAGG	1.12994e-07	-1.68756e-10	-0.653731	0.000255562	-1.68756e-10	-0.706474
198807162	chr1:198807162:T:C	7.30172e-08	-1.68756e-10	-1.09037	0.000179947	-1.68756e-10	-1.05728
198807421	chr1:198807421:C:T	3.05776e-08	-1.0699	-0.890904	0.000149934	-0.459453	-0.780292
198807485	chr1:198807485:TTTTAA:T	4.26235e-08	-0.958266	-0.670396	0.000222314	-0.300719	-0.545127
198807541	chr1:198807541:C:T	1.72554e-07	-0.70051	0.470154	0.000351723	-0.981845	0.59475
198807801	chr1:198807801:G:A	1.12994e-07	-1.68756e-10	-0.653731	0.000255562	-1.68756e-10	-0.706474
198807803	chr1:198807803:G:A	1.13838e-06	2.80328	-1.14699	4.05353e-05	-1.3275	-1.22027
198807992	chr1:198807992:T:C	1.09011e-07	-1.68756e-10	-0.689615	0.000319822	-1.68756e-10	-0.482173
198808232	chr1:198808232:G:A	1.24093e-07	-1.68756e-10	-0.560037	0.000307644	-1.68756e-10	-0.520996
198808245	chr1:198808245:T:C	6.43804e-08	-1.68756e-10	-1.21626	0.000152848	-1.68756e-10	-1.2205
198808343	chr1:198808343:T:C	3.44173e-08	-1.16448	-0.678029	0.000158205	-0.636215	-0.549832
198808843	chr1:198808843:C:G	1.03112e-07	-0.909595	0.164347	0.000807119	-0.283869	0.727402
198808856	chr1:198808856:T:C	5.91217e-07	2.17102	-1.1699	0.000982432	1.83918	-1.19909
198809680	chr1:198809680:G:A	3.91536e-08	-1.02307	-0.690503	0.000198878	-0.389472	-0.567775
198810018	chr1:198810018:T:A	8.37328e-07	2.35894	-1.0098	4.97719e-05	-1.43264	-0.909851
198810105	chr1:198810105:T:C	6.64497e-07	2.33687	-1.21891	0.00147668	2.26773	-1.22012
198810223	chr1:198810223:T:C	6.82679e-08	-1.68756e-10	-1.15763	0.000159818	-1.68756e-10	-1.1759
198810552	chr1:198810552:T:TC	1.78237e-06	3.23654	-1.13191	0.000176493	-0.00971912	-1.06694
198810862	chr1:198810862:A:T	2.60792e-08	-1.21135	-0.908586	0.000115072	-0.706571	-0.797809
198810934	chr1:198810934:G:C	1.02644e-07	-1.68756e-10	-0.749803	0.00023667	-1.68756e-10	-0.783274
198810968	chr1:198810968:G:A	1.17129e-07	-1.68756e-10	-0.617791	0.000289815	-1.68756e-10	-0.580694
198811205	chr1:198811205:C:A	9.26918e-08	-0.851789	-2.62661e-10	0.000189083	-1.00775	-2.62661e-10
198811257	chr1:198811257:A:G	1.08231e-06	2.50256	-0.896771	0.000321293	0.282257	-0.759843
198811335	chr1:198811335:G:A	1.50478e-08	-1.76704	-0.902792	3.77595e-05	-1.72111	-0.897591
198811442	chr1:198811442:C:T	1.3692e-06	2.87426	-1.03334	5.81156e-05	-1.24622	-0.941282
198811766	chr1:198811766:A:C	6.52093e-08	-1.68756e-10	-1.20347	0.000154223	-1.68756e-10	-1.21154
198811873	chr1:198811873:G:A	6.47094e-07	2.25236	-1.16094	0.00134974	2.15659	-1.19886
198811908	chr1:198811908:C:A	6.96826e-07	2.3264	-1.16094	0.00145247	2.22994	-1.19886
198812134	chr1:198812134:C:T	3.63662e-08	-1.14785	-0.63958	0.000168952	-0.61352	-0.506805
198812363	chr1:198812363:T:C	1.07288e-07	-1.68756e-10	-0.705549	0.000246009	-1.68756e-10	-0.744571
198812803	chr1:198812803:T:A	7.12847e-08	-1.68756e-10	-1.11439	0.000175189	-1.68756e-10	-1.08407
198812880	chr1:198812880:T:A	1.05964e-07	-1.68756e-10	-0.717968	0.000240418	-1.68756e-10	-0.76756
198813089	chr1:198813089:G:A	2.78648e-08	-1.079	-0.974709	0.00013393	-0.472837	-0.879786
198813486	chr1:198813486:C:T	1.13074e-07	-1.68756e-10	-0.653025	0.000255737	-1.68756e-10	-0.70579
198813546	chr1:198813546:T:C	1.14406e-07	-1.68756e-10	-0.641317	0.000282873	-1.68756e-10	-0.604942
198813830	chr1:198813830:G:A	1.12994e-07	-1.68756e-10	-0.653731	0.000255562	-1.68756e-10	-0.706474
198814346	chr1:198814346:TTAAAG:T	1.51077e-07	-0.742189	0.37891	0.000307684	-1.01881	0.497942
198814515	chr1:198814515:C:T	2.56233e-06	3.56942	-1.10181	5.50569e-05	-1.03047	-1.2111
198815090	chr1:198815090:C:T	1.17364e-07	-1.68756e-10	-0.615784	0.000264702	-1.68756e-10	-0.671332
198815119	chr1:198815119:G:T	1.13812e-07	-1.68756e-10	-0.646516	0.000257202	-1.68756e-10	-0.700076
198815177	chr1:198815177:A:G	1.77755e-07	-0.781278	0.580615	0.000365775	-1.05219	0.704267
198815585	chr1:198815585:T:C	1.10689e-07	-0.0798002	-0.594546	6.91351e-05	-1.39503	-0.618847
198815856	chr1:198815856:C:A	2.83292e-08	-1.13625	-0.900926	0.000128846	-0.603145	-0.788172
198815859	chr1:198815859:A:G	1.23127e-07	-1.68756e-10	-0.567856	0.000277114	-1.68756e-10	-0.625509
198816037	chr1:198816037:C:T	8.67222e-08	-1.68756e-10	-0.918359	0.000213761	-1.68756e-10	-0.88508
198816180	chr1:198816180:C:T	1.79504e-07	-0.631739	0.440871	0.000361222	-0.92342	0.562973
198816365	chr1:198816365:G:A	4.55586e-08	-0.953566	-0.608502	0.000239726	-0.293502	-0.476941
198816577	chr1:198816577:C:A	9.71801e-08	-1.68756e-10	-0.804503	0.000253671	-1.68756e-10	-0.7139
198816726	chr1:198816726:G:C	1.004e-07	-1.68756e-10	-0.771907	0.000288075	-1.68756e-10	-0.586718
198816959	chr1:198816959:G:A	1.40008e-07	-1.68756e-10	-0.439366	0.000363478	-1.68756e-10	-0.354219
198817341	chr1:198817341:C:T	1.40581e-07	0.712356	-1.14764	7.38679e-05	-0.762843	-1.18482
198817706	chr1:198817706:GA:G	8.79512e-08	-1.68756e-10	-0.904286	0.000227411	-1.68756e-10	-0.823179
198817824	chr1:198817824:C:T	3.28228e-07	-0.0679185	0.480559	0.000235092	-1.514	0.724039
198817982	chr1:198817982:A:G	1.17279e-07	-1.68756e-10	-0.616509	0.000290201	-1.68756e-10	-0.579366
198817987	chr1:198817987:A:C	1.58553e-07	-0.717328	0.402349	0.000321198	-0.994809	0.516926
198818768	chr1:198818768:T:A	2.65223e-07	-0.211279	0.410783	0.000206836	-1.56853	0.650516
198818817	chr1:198818817:G:A	1.41435e-07	0.579223	-1.00845	7.63291e-05	-0.84193	-1.07295
198818917	chr1:198818917:C:T	6.6127e-08	-1.68756e-10	-1.18949	0.000155549	-1.68756e-10	-1.20298
198819133	chr1:198819133:C:T	3.13186e-08	-1.05159	-0.885263	0.000154914	-0.433655	-0.773411
198819169	chr1:198819169:ACTG:A	1.16909e-07	-1.68756e-10	-0.619669	0.000263988	-1.68756e-10	-0.674033
198819354	chr1:198819354:G:C	1.23042e-06	2.91014	-1.17609	4.19737e-05	-1.29414	-1.21876
198819478	chr1:198819478:T:A	1.22053e-06	2.90195	-1.17598	4.18658e-05	-1.29668	-1.21878
198819915	chr1:198819915:G:C	7.2451e-08	-1.68756e-10	-1.09816	0.00017567	-1.68756e-10	-1.08133
198820850	chr1:198820850:C:T	8.47706e-08	-1.68756e-10	-0.94112	0.00019403	-1.68756e-10	-0.981926
198820991	chr1:198820991:A:G	1.50622e-07	0.778479	-1.14477	7.72682e-05	-0.71949	-1.18317
198821281	chr1:198821281:G:A	3.1795e-08	-1.04891	-0.872846	0.000157634	-0.430435	-0.759225
198822098	chr1:198822098:C:T	6.24892e-08	-1.24607	-2.62661e-10	8.90039e-05	-1.76126	-2.62661e-10
198822103	chr1:198822103:TAGTA:T	3.15235e-07	-0.251022	0.623273	0.000256184	-1.5827	0.878651
198822369	chr1:198822369:C:T	7.94242e-08	-1.68756e-10	-1.00626	0.000219192	-1.68756e-10	-0.859992
198822681	chr1:198822681:C:A	6.55274e-08	-1.68756e-10	-1.1986	0.000153757	-1.68756e-10	-1.21456
198822682	chr1:198822682:A:T	6.55017e-08	-1.68756e-10	-1.19899	0.000153788	-1.68756e-10	-1.21436
198822778	chr1:198822778:G:A	2.69954e-06	3.40838	-0.888616	0.000265072	0.0840007	-0.753938
198823054	chr1:198823054:T:C	4.00005e-08	-1.26656	-0.425617	0.000178276	-0.771351	-0.295255
198824067	chr1:198824067:G:A	7.65345e-08	-1.04333	-2.62661e-10	0.000269164	-0.654617	-2.62661e-10
198824807	chr1:198824807:C:G	1.61654e-07	0.828087	-1.1237	8.06831e-05	-0.688937	-1.17047
198825403	chr1:198825403:G:C	5.94801e-08	-1.29543	-2.62661e-10	0.000111505	-1.53587	-2.62661e-10
198825504	chr1:198825504:C:T	7.12449e-08	-1.68756e-10	-1.11494	0.000164009	-1.68756e-10	-1.15001
198825632	chr1:198825632:A:G	1.29172e-07	-1.68756e-10	-0.519923	0.000286268	-1.68756e-10	-0.593009
198826260	chr1:198826260:C:T	2.81163e-06	3.37319	-0.812739	0.000688715	0.849161	-0.564272
198826274	chr1:198826274:C:T	3.72546e-08	-1.76329	-2.62661e-10	9.17666e-05	-1.73069	-2.62661e-10
198826402	chr1:198826402:C:T	1.2269e-07	-1.68756e-10	-0.571406	0.000325378	-1.68756e-10	-0.464951
198826493	chr1:198826493:CTG:C	1.28273e-07	-1.68756e-10	-0.52691	0.000332032	-1.68756e-10	-0.444707
198826625	chr1:198826625:A:G	1.2922e-07	-1.68756e-10	-0.519554	0.00029013	-1.68756e-10	-0.579608
198826753	chr1:198826753:C:T	4.6442e-08	-0.811295	-0.731568	0.0002533	-0.123632	-0.591733
198826991	chr1:198826991:C:T	2.35904e-06	3.12868	-0.743741	0.000642188	0.670623	-0.45568
198827529	chr1:198827529:C:CA	8.0743e-08	-1.68756e-10	-0.989797	0.000247849	-1.68756e-10	-0.737119
198827536	chr1:198827536:A:T	9.05539e-08	-1.68756e-10	-0.875123	0.000223173	-1.68756e-10	-0.841992
198827562	chr1:198827562:G:A	1.95707e-06	2.60797	-0.40983	0.000616377	0.339294	-0.165373
198828488	chr1:198828488:C:T	3.49561e-07	-0.594577	1.07019	0.000726282	-0.895274	1.23327
198828667	chr1:198828667:C:T	1.76333e-07	-0.208693	-2.62661e-10	0.000258114	-0.696536	-2.62661e-10
198828691	chr1:198828691:A:G	1.59438e-07	-1.68756e-10	-0.30941	0.000355861	-1.68756e-10	-0.375399
198830332	chr1:198830332:C:T	1.48309e-07	-0.381773	-2.62661e-10	0.000228859	-0.816833	-2.62661e-10
198830511	chr1:198830511:G:A	6.53731e-08	-1.68756e-10	-1.20096	0.000157953	-1.68756e-10	-1.18764
198831017	chr1:198831017:G:A	6.47537e-08	-1.68756e-10	-1.21048	0.000153361	-1.68756e-10	-1.21714
198831218	chr1:198831218:C:A	2.24371e-07	-1.29205	1.32428	0.000564888	-1.75229	1.83898
198831391	chr1:198831391:T:C	8.96395e-08	-1.68756e-10	-0.885272	0.000240155	-1.68756e-10	-0.768653
198831421	chr1:198831421:A:G	4.396e-08	-1.59024	-0.00755144	0.000187447	-1.51607	0.499631
198831810	chr1:198831810:A:G	6.70034e-08	-1.68756e-10	-1.17632	0.000156324	-1.68756e-10	-1.19801
198831859	chr1:198831859:C:G	1.92818e-07	-1.35385	1.23453	0.000519262	-1.7382	1.74067
198831978	chr1:198831978:T:C	1.73073e-06	3.2944	-1.21917	5.05641e-05	-1.1152	-1.2115
198832216	chr1:198832216:T:C	2.9344e-06	3.65602	-1.05283	5.62164e-05	-1.02571	-1.19502
198832501	chr1:198832501:T:G	3.8717e-07	-0.878261	1.45606	0.000877727	-1.14168	1.66907
198832743	chr1:198832743:G:A	6.78265e-08	-1.68756e-10	-1.16412	0.000157727	-1.68756e-10	-1.18907
198832745	chr1:198832745:A:T	4.05048e-08	-1.61825	-0.0613969	0.000170138	-1.54916	0.435833
198833149	chr1:198833149:T:C	8.80904e-08	-1.68756e-10	-0.902704	0.00020004	-1.68756e-10	-0.951422
198833242	chr1:198833242:A:G	1.83636e-08	-1.7665	-0.704194	5.00558e-05	-1.76761	-0.569185
198833285	chr1:198833285:G:A	6.7115e-07	2.3393	-1.21137	9.15982e-05	-0.548618	-1.18391
198833532	chr1:198833532:G:C	1.24529e-07	-0.55653	-2.62661e-10	0.000182663	-1.0423	-2.62661e-10
198834092	chr1:198834092:T:C	4.19608e-08	-1.59683	-0.0474967	0.000177384	-1.52322	0.451596
198834132	chr1:198834132:A:T	1.38949e-07	-1.68756e-10	-0.44696	0.000296831	-1.68756e-10	-0.556777
198834957	chr1:198834957:G:T	1.41397e-07	0.244013	-0.673512	0.000287844	-0.294336	-0.293186
198835956	chr1:198835956:G:A	1.11675e-07	-0.665479	-2.62661e-10	0.000168081	-1.12549	-2.62661e-10
198836602	chr1:198836602:G:A	6.4185e-08	-1.2193	-2.62661e-10	0.000233005	-0.79888	-2.62661e-10
198836636	chr1:198836636:T:A	7.46217e-08	-1.56229	0.493654	0.000437932	-1.49453	1.32665
198836913	chr1:198836913:AAG:A	8.61087e-08	-1.68756e-10	-0.925458	0.000185809	-1.68756e-10	-1.02522
198837144	chr1:198837144:A:C	6.8764e-08	-1.68756e-10	-1.15039	0.000159384	-1.68756e-10	-1.17862
198837272	chr1:198837272:AC:A	1.3311e-07	-1.68756e-10	-0.489889	0.000285457	-1.68756e-10	-0.595847
198837530	chr1:198837530:G:T	3.13342e-06	3.72416	-1.05534	5.71948e-05	-1.00721	-1.19627
198837963	chr1:198837963:G:A	1.28176e-08	-1.65213	-1.17812	3.96067e-05	-1.36985	-1.20109
198838130	chr1:198838130:T:C	8.82533e-07	-0.552126	1.95385	0.00193861	-0.868089	2.18788
198838494	chr1:198838494:A:G	1.23072e-06	2.85398	-1.11969	4.01832e-05	-1.33977	-1.21672
198838733	chr1:198838733:C:T	7.46109e-08	-1.35131	0.282528	0.000441258	-1.22182	1.06151
198838975	chr1:198838975:G:A	6.44037e-08	-1.68756e-10	-1.2159	0.0001547	-1.68756e-10	-1.20845
198839587	chr1:198839587:C:T	6.48268e-08	-1.68756e-10	-1.20935	0.000155933	-1.68756e-10	-1.20051
198839799	chr1:198839799:G:T	1.77454e-08	-1.61795	-0.88699	6.00028e-05	-1.29269	-0.862856
198839978	chr1:198839978:C:G	9.15731e-07	-0.566434	2.00509	0.000621181	-1.76715	1.94884
198840472	chr1:198840472:C:T	4.65656e-07	1.86134	-1.09896	8.62796e-05	-0.830685	-0.961661
198840537	chr1:198840537:T:C	2.0374e-07	-0.746604	0.68238	0.00046499	-1.03836	0.930435
198840815	chr1:198840815:G:A	2.34165e-07	-1.68756e-10	0.0749586	0.000677817	-1.68756e-10	0.268939
198840879	chr1:198840879:A:C	6.51433e-07	2.30509	-1.20698	9.0565e-05	-0.568152	-1.17572
198841499	chr1:198841499:C:T	1.65584e-07	-0.954179	0.682591	0.000390973	-1.20874	0.927438
198841538	chr1:198841538:A:G	1.56367e-07	-0.961481	0.632622	0.000369403	-1.21526	0.877205
198841594	chr1:198841594:C:T	9.31087e-08	-1.68756e-10	-0.8473	0.000238587	-1.68756e-10	-0.775205
198841735	chr1:198841735:TGA:T	2.47881e-07	-0.506132	0.638011	0.000170752	-1.76677	0.657046
198842017	chr1:198842017:A:G	8.32712e-08	-1.68756e-10	-0.958966	0.000189227	-1.68756e-10	-1.00699
198842243	chr1:198842243:G:A	2.70216e-08	-1.56449	-0.519937	7.02543e-05	-1.74194	-0.255874
198843198	chr1:198843198:C:G	7.00198e-08	-1.68756e-10	-1.13229	0.000179402	-1.68756e-10	-1.06031
198843219	chr1:198843219:A:G	1.3979e-07	-0.943685	0.502757	0.000326071	-1.20071	0.737881
198843596	chr1:198843596:T:G	3.48316e-07	-0.42212	0.89416	0.000256715	-1.76102	1.05905
198843961	chr1:198843961:G:A	1.25544e-07	-1.68756e-10	-0.548408	0.000213439	-1.68756e-10	-0.886586
198844170	chr1:198844170:T:C	9.11052e-08	-1.68756e-10	-0.869053	0.000205892	-1.68756e-10	-0.922585
198844218	chr1:198844218:G:C	9.08427e-08	-1.68756e-10	-0.871939	0.000226667	-1.68756e-10	-0.826459
198844621	chr1:198844621:G:T	1.02865e-07	-1.68756e-10	-0.747648	0.000230148	-1.68756e-10	-0.811217
198844739	chr1:198844739:A:C	8.75591e-08	-1.68756e-10	-0.908754	0.000196916	-1.68756e-10	-0.967163
198844896	chr1:198844896:A:G	6.74238e-08	-1.68756e-10	-1.17007	0.000165952	-1.68756e-10	-1.13824
198845412	chr1:198845412:C:G	6.55621e-08	-1.68756e-10	-1.19807	0.000154771	-1.68756e-10	-1.20799
198845713	chr1:198845713:G:A	2.27065e-06	3.38989	-1.04313	5.09686e-05	-1.12958	-1.18915
198845867	chr1:198845867:GT:G	6.63153e-08	-1.68756e-10	-1.18665	0.000162374	-1.68756e-10	-1.16004
198845869	chr1:198845869:GT:G	6.63959e-08	-1.68756e-10	-1.18543	0.000162635	-1.68756e-10	-1.15843
198845922	chr1:198845922:C:T	3.06858e-07	0.879024	-0.533706	8.05917e-05	-1.07055	-0.789997
198846119	chr1:198846119:G:A	1.18089e-07	-1.68756e-10	-0.609633	0.000255561	-1.68756e-10	-0.706476
198846756	chr1:198846756:G:A	3.73093e-08	-1.76183	-2.62661e-10	8.95738e-05	-1.75488	-2.62661e-10
198846977	chr1:198846977:G:A	5.46028e-08	-1.38098	-2.62661e-10	0.000154922	-1.20702	-2.62661e-10
198847020	chr1:198847020:A:G	1.11742e-08	-1.74738	-1.22008	3.59447e-05	-1.4547	-1.21326
198847830	chr1:198847830:GTTTT:G	6.51903e-08	-1.68756e-10	-1.20376	0.000188313	-1.68756e-10	-1.01183
198847956	chr1:198847956:T:C	4.33423e-08	-1.61194	-2.62661e-10	8.84454e-05	-1.76755	-2.62661e-10
198848337	chr1:198848337:T:C	1.4299e-08	-1.76619	-0.954687	4.04101e-05	-1.56822	-0.982643
198848911	chr1:198848911:A:G	6.88949e-08	-1.68756e-10	-1.14849	0.000170903	-1.68756e-10	-1.10884
198851587	chr1:198851587:C:T	4.9492e-08	-1.47926	-2.62661e-10	8.95185e-05	-1.75549	-2.62661e-10
198852348	chr1:198852348:C:G	7.26679e-08	-1.68756e-10	-1.09517	0.000185064	-1.68756e-10	-1.02924
198852539	chr1:198852539:T:C	7.58803e-08	-1.68756e-10	-1.05191	0.000171807	-1.68756e-10	-1.10357
198852616	chr1:198852616:ATT:A	2.97405e-07	0.634707	-0.320681	0.00020688	-0.943092	0.0252908
198853216	chr1:198853216:C:A	6.36592e-08	-0.00797459	-1.21955	6.81549e-05	-0.839162	-1.18899
198853457	chr1:198853457:G:A	1.10718e-08	-1.764	-1.21267	3.58367e-05	-1.45069	-1.22028
198854086	chr1:198854086:G:A	1.31248e-08	-1.62267	-1.1839	3.7094e-05	-1.49556	-1.14092
198854123	chr1:198854123:C:T	4.86868e-08	-1.49566	-2.62661e-10	0.000108036	-1.56747	-2.62661e-10
198854143	chr1:198854143:GT:G	8.40964e-08	-1.68756e-10	-0.949105	0.000208675	-1.68756e-10	-0.90916
198854195	chr1:198854195:G:A	1.29849e-08	-1.62483	-1.19244	3.67177e-05	-1.4929	-1.15378
198854952	chr1:198854952:G:A	4.65846e-08	-1.5398	-2.62661e-10	0.000143348	-1.28466	-2.62661e-10
198855437	chr1:198855437:A:G	3.72906e-08	-1.76233	-2.62661e-10	9.11704e-05	-1.73721	-2.62661e-10
198855969	chr1:198855969:C:T	3.03576e-07	0.410206	-0.0756431	0.000234251	-1.11022	0.316677
198856082	chr1:198856082:C:T	6.86752e-08	-1.68756e-10	-1.15168	0.000159846	-1.68756e-10	-1.17573
198856120	chr1:198856120:C:T	1.33014e-08	-1.61754	-1.17566	3.73204e-05	-1.50176	-1.12864
198856199	chr1:198856199:C:T	7.40777e-08	-1.68756e-10	-1.07595	0.0001684	-1.68756e-10	-1.1236
198856500	chr1:198856500:G:A	8.29604e-05	6.18484	-0.239793	0.000116501	-0.758062	-0.733974
198856617	chr1:198856617:C:T	5.23152e-08	-1.27486	-0.14892	8.75132e-05	-1.64988	-0.12827
198857203	chr1:198857203:AT:A	6.41584e-08	-1.68756e-10	-1.21971	0.000152864	-1.68756e-10	-1.22039
198858655	chr1:198858655:T:G	6.41899e-08	-1.68756e-10	-1.21922	0.000152837	-1.68756e-10	-1.22056
198859516	chr1:198859516:T:C	6.41644e-08	-1.68756e-10	-1.21962	0.000153939	-1.68756e-10	-1.21338
198859729	chr1:198859729:G:A	2.29303e-07	-1.68756e-10	0.0539755	0.000469197	-1.68756e-10	-0.0989168
198860179	chr1:198860179:T:G	8.60875e-08	-1.68756e-10	-0.925704	0.000204745	-1.68756e-10	-0.928172
198860237	chr1:198860237:AC:A	5.72863e-08	-0.115265	-1.21774	6.33249e-05	-0.907831	-1.19383
198861099	chr1:198861099:T:C	4.49899e-05	5.62944	-0.296319	8.88882e-05	-0.984083	-0.778476
198861312	chr1:198861312:A:G	6.82435e-08	-1.68756e-10	-1.15799	0.000159157	-1.68756e-10	-1.18005
198861548	chr1:198861548:A:T	1.25312e-07	-0.550264	-2.62661e-10	0.000184406	-1.0328	-2.62661e-10
198861617	chr1:198861617:T:A	1.28649e-08	-1.63171	-1.19486	3.70007e-05	-1.48162	-1.15738
198861813	chr1:198861813:T:C	9.46766e-08	-0.830602	-2.62661e-10	0.000161482	-1.16555	-2.62661e-10
198862316	chr1:198862316:T:C	2.06449e-07	0.483676	-0.534691	7.07103e-05	-1.35415	-0.637201
198862478	chr1:198862478:G:A	6.62961e-08	-1.68756e-10	-1.18694	0.000162568	-1.68756e-10	-1.15884
198863056	chr1:198863056:C:T	8.40964e-08	-1.68756e-10	-0.949105	0.000208675	-1.68756e-10	-0.90916
198863088	chr1:198863088:C:T	1.50307e-06	0.333521	1.60067	0.0037446	-0.641119	2.61925
198863166	chr1:198863166:G:A	1.38809e-07	0.176033	-0.624	5.67222e-05	-1.48663	-0.725143
198864184	chr1:198864184:C:A	6.0382e-08	-1.28038	-2.62661e-10	0.000228412	-0.818787	-2.62661e-10
198864191	chr1:198864191:C:T	1.70745e-07	0.345542	-0.586439	6.30797e-05	-1.41381	-0.691728
198864275	chr1:198864275:G:A	4.8896e-05	5.70763	-0.291244	9.47403e-05	-0.927421	-0.771378
198864607	chr1:198864607:A:G	6.66094e-08	-1.68756e-10	-1.18222	0.000156057	-1.68756e-10	-1.19972
198864884	chr1:198864884:C:T	3.99977e-05	5.48482	-0.269316	8.93857e-05	-1.00088	-0.756097
198865245	chr1:198865245:T:C	8.32943e-08	-1.68756e-10	-0.958689	0.000159792	-1.68756e-10	-1.17607
198865633	chr1:198865633:T:C	7.53725e-08	-1.68756e-10	-1.05863	0.00017079	-1.68756e-10	-1.1095
198866023	chr1:198866023:G:A	1.2958e-08	-1.63706	-1.1823	3.79899e-05	-1.47362	-1.139
198866115	chr1:198866115:A:C	6.4531e-08	-1.68756e-10	-1.21392	0.000156749	-1.68756e-10	-1.19529
198866250	chr1:198866250:C:T	1.25587e-08	-1.65959	-1.19107	3.89075e-05	-1.43669	-1.15206
198866529	chr1:198866529:G:A	4.0386e-08	-1.68259	-2.62661e-10	8.92188e-05	-1.75885	-2.62661e-10
198866585	chr1:198866585:G:A	6.41319e-08	-1.68756e-10	-1.22013	0.00015333	-1.68756e-10	-1.21735
198866620	chr1:198866620:A:G	2.50264e-07	0.455116	-0.313667	0.000381271	-0.570109	0.263682
198866950	chr1:198866950:C:T	1.15725e-08	-1.72273	-1.20971	2.74707e-05	-1.71773	-1.21908
198867027	chr1:198867027:T:A	6.69769e-08	-1.68756e-10	-1.17672	0.000164755	-1.68756e-10	-1.14548
198867036	chr1:198867036:A:G	6.41583e-08	-1.68756e-10	-1.21972	0.000155313	-1.68756e-10	-1.2045
198867185	chr1:198867185:C:G	8.36672e-08	-1.68756e-10	-0.954221	0.000214755	-1.68756e-10	-0.88044
198867419	chr1:198867419:T:C	8.76136e-08	-1.68756e-10	-0.908132	0.000208253	-1.68756e-10	-0.911183
198867813	chr1:198867813:C:G	9.26877e-05	5.93011	0.12581	0.000106125	-1.07925	-0.506077
198868022	chr1:198868022:A:G	1.4099e-08	-1.61129	-1.12368	3.1295e-05	-1.64445	-1.16203
198868109	chr1:198868109:T:C	2.5429e-05	4.83777	-0.075198	6.65136e-05	-1.39579	-0.656739
198868758	chr1:198868758:T:C	3.71555e-07	0.317558	0.219072	0.000310796	-1.20864	0.697841
198868961	chr1:198868961:A:G	2.01328e-07	0.756097	-0.832228	5.40736e-05	-1.34576	-0.913829
198869073	chr1:198869073:G:C	8.62746e-08	-1.68756e-10	-0.923534	0.000222146	-1.68756e-10	-0.846603
198870233	chr1:198870233:T:C	6.42921e-08	-1.68756e-10	-1.21763	0.00016467	-1.68756e-10	-1.146
198870417	chr1:198870417:A:G	1.003e-07	0.443181	-1.21608	9.24947e-05	-0.539016	-1.18377
198870538	chr1:198870538:T:C	5.37943e-07	0.414975	0.491709	0.000448138	-1.15559	1.01075
198871040	chr1:198871040:T:G	1.99877e-07	-1.68756e-10	-0.083367	0.00041071	-1.68756e-10	-0.232051
198871296	chr1:198871296:A:G	6.52988e-08	-1.68756e-10	-1.20209	0.000153504	-1.68756e-10	-1.21621
198871443	chr1:198871443:C:T	8.70325e-08	-1.68756e-10	-0.914787	0.000224283	-1.68756e-10	-0.83703
198871608	chr1:198871608:C:T	6.48162e-08	-1.68756e-10	-1.20951	0.000155879	-1.68756e-10	-1.20086
198872430	chr1:198872430:G:A	1.79799e-08	-1.49445	-0.997368	3.84919e-05	-1.55803	-1.04147
198872905	chr1:198872905:A:G	2.14504e-05	4.66413	-0.0716969	6.40138e-05	-1.43655	-0.654286
198873114	chr1:198873114:C:T	7.25005e-08	-1.68756e-10	-1.09747	0.000184281	-1.68756e-10	-1.03348
198873198	chr1:198873198:G:A	1.33381e-07	-1.68756e-10	-0.487858	0.000287509	-1.68756e-10	-0.588683
198873501	chr1:198873501:A:G	3.48015e-07	0.708081	-0.236903	0.000503141	-0.371747	0.34268
198873529	chr1:198873529:A:T	1.14669e-08	-1.73462	-1.20698	4.42942e-05	-1.24024	-1.21884
198874178	chr1:198874178:C:G	7.11972e-08	-1.68756e-10	-1.11562	0.000169202	-1.68756e-10	-1.11885
198874280	chr1:198874280:A:C	6.85838e-08	-1.68756e-10	-1.15301	0.00016128	-1.68756e-10	-1.1668
198875055	chr1:198875055:T:C	1.48386e-08	-1.73669	-0.947144	5.04611e-05	-1.34983	-0.978905
198875062	chr1:198875062:C:T	1.64023e-08	-1.67583	-0.907818	3.52744e-05	-1.72675	-0.960033
198875186	chr1:198875186:C:A	5.0763e-07	0.617034	0.231652	0.000365406	-1.0334	0.684467
198875332	chr1:198875332:C:T	9.46067e-08	-1.68756e-10	-0.83134	0.000254674	-1.68756e-10	-0.709954
198875627	chr1:198875627:T:G	8.55933e-08	-1.68756e-10	-0.931461	0.000224322	-1.68756e-10	-0.836858
198876020	chr1:198876020:G:A	1.24113e-08	-1.67538	-1.18708	3.90562e-05	-1.43721	-1.14773
198876093	chr1:198876093:A:T	6.48482e-08	-1.68756e-10	-1.20902	0.000156418	-1.68756e-10	-1.19741
198876423	chr1:198876423:G:A	8.47914e-08	-1.68756e-10	-0.940874	0.000188623	-1.68756e-10	-1.01019
198876451	chr1:198876451:C:A	5.28671e-08	-1.41329	-2.62661e-10	8.92919e-05	-1.75803	-2.62661e-10
198876655	chr1:198876655:A:G	1.14159e-07	0.083661	-0.727133	4.71506e-05	-1.58332	-0.813272
198877302	chr1:198877302:G:GTGTT	6.41587e-08	-1.68756e-10	-1.21971	0.000154357	-1.68756e-10	-1.21067
198877472	chr1:198877472:A:C	9.80712e-08	-1.31338	0.518002	0.000214492	-1.76635	0.884689
198877650	chr1:198877650:AAAC:A	6.41092e-08	-1.68756e-10	-1.22048	0.000153692	-1.68756e-10	-1.21499
198877838	chr1:198877838:T:C	7.38643e-08	-1.68756e-10	-1.07884	0.000188532	-1.68756e-10	-1.01067
198877868	chr1:198877868:G:C	7.85621e-08	-1.48544	0.468256	0.000204918	-1.75421	0.826882
198878105	chr1:198878105:TCA:T	3.55941e-07	0.183532	0.310164	0.000661196	-0.914402	1.15851
198878110	chr1:198878110:T:C	3.54939e-07	0.180714	0.310164	0.000659711	-0.91665	1.15851
198878146	chr1:198878146:C:T	6.41546e-08	-1.68756e-10	-1.21977	0.000154228	-1.68756e-10	-1.21151
198878237	chr1:198878237:C:A	3.43565e-07	-1.68756e-10	0.458308	0.000678585	-1.68756e-10	0.270071
198879541	chr1:198879541:A:G	1.14077e-08	-1.76726	-1.17952	3.50191e-05	-1.49134	-1.20271
198879705	chr1:198879705:G:A	7.1888e-08	0.0692261	-1.17518	6.63645e-05	-0.938227	-1.11655
198879849	chr1:198879849:G:A	9.30533e-08	-1.68756e-10	-0.847895	0.000221514	-1.68756e-10	-0.849452
198880085	chr1:198880085:T:C	8.82598e-08	-1.68756e-10	-0.900784	0.000228052	-1.68756e-10	-0.820366
198880333	chr1:198880333:A:C	4.46493e-07	1.28281	-0.562453	0.000388295	-0.327445	0.0392726
198880576	chr1:198880576:G:A	7.59452e-08	-1.68756e-10	-1.05106	0.000189988	-1.68756e-10	-1.00298
198881828	chr1:198881828:G:T	7.59111e-08	-1.68756e-10	-1.05151	0.000195157	-1.68756e-10	-0.976133
198882320	chr1:198882320:T:C	4.91658e-08	-1.48587	-2.62661e-10	0.000155153	-1.20553	-2.62661e-10
198882697	chr1:198882697:C:T	1.42315e-07	0.208799	-0.631824	5.01752e-05	-1.59423	-0.740188
198882788	chr1:198882788:C:A	2.00047e-08	-1.54834	-0.836759	4.08568e-05	-1.73387	-0.805995
198883304	chr1:198883304:C:T	3.90463e-07	1.41712	-0.830858	0.000258011	-0.377095	-0.319841
198883513	chr1:198883513:G:A	2.26028e-07	-0.957845	0.997435	0.000334271	-1.57256	1.13457
198883682	chr1:198883682:A:G	4.17928e-07	0.255589	0.398651	0.000133895	-1.58172	0.22883
198884074	chr1:198884074:C:T	6.77005e-07	0.34186	0.79475	0.00020231	-1.55891	0.61877
198884894	chr1:198884894:T:C	2.25577e-07	-1.68756e-10	0.0375915	0.000458476	-1.68756e-10	-0.122031
198885173	chr1:198885173:G:GA	6.30789e-07	0.690232	0.375672	0.000153313	-1.4237	0.206245
198885575	chr1:198885575:T:C	6.87785e-08	-1.68756e-10	-1.15018	0.000169158	-1.68756e-10	-1.11911
198885899	chr1:198885899:A:G	2.08799e-07	-1.68756e-10	-0.0396941	0.000426501	-1.68756e-10	-0.194324
198886078	chr1:198886078:A:G	3.18116e-07	0.381346	-2.62661e-10	0.000215294	-0.877936	-2.62661e-10
198886830	chr1:198886830:C:A	6.42712e-08	-1.68756e-10	-1.21796	0.000154078	-1.68756e-10	-1.21248
198886923	chr1:198886923:G:C	2.59376e-08	-1.36007	-0.765304	4.25409e-05	-1.76729	-0.732186
198887141	chr1:198887141:G:A	6.4107e-08	-1.68756e-10	-1.22052	0.000153265	-1.68756e-10	-1.21777
198887580	chr1:198887580:A:T	3.23997e-07	1.34589	-0.946226	0.00020179	-0.418981	-0.52373
198887587	chr1:198887587:T:C	1.47328e-07	-1.68756e-10	-0.38841	0.000466017	-1.68756e-10	-0.105716
198887738	chr1:198887738:G:T	5.09512e-08	-1.4502	-2.62661e-10	0.000112952	-1.52298	-2.62661e-10
198887835	chr1:198887835:T:C	2.15281e-07	-1.68756e-10	-0.00912445	0.000438845	-1.68756e-10	-0.165792
198888146	chr1:198888146:G:A	4.76918e-08	-1.55907	0.0427626	0.000114962	-1.74515	0.239816
198888233	chr1:198888233:T:C	6.2979e-08	-1.23827	-2.62661e-10	0.000107037	-1.57677	-2.62661e-10
198888346	chr1:198888346:A:G	6.41096e-08	-1.68756e-10	-1.22047	0.000153367	-1.68756e-10	-1.2171
198888510	chr1:198888510:A:G	3.84884e-08	-1.73071	-2.62661e-10	0.000112151	-1.53009	-2.62661e-10
198888903	chr1:198888903:G:T	1.90621e-07	-1.68756e-10	-0.130783	0.000361346	-1.68756e-10	-0.360103
198889061	chr1:198889061:ACCTCTGTAAGAAACCTCAG:A	5.63254e-08	-0.503846	-0.846077	4.73212e-05	-1.71531	-0.677667
198889486	chr1:198889486:A:T	6.88359e-08	-1.68756e-10	-1.14934	0.000159745	-1.68756e-10	-1.17636
198889748	chr1:198889748:A:G	1.23477e-07	-1.68756e-10	-0.56501	0.000352892	-1.68756e-10	-0.383775
198890069	chr1:198890069:T:C	5.99281e-08	-0.52736	-0.760562	5.37169e-05	-1.72069	-0.545516
198890700	chr1:198890700:C:T	3.05167e-07	0.339792	-2.62661e-10	0.000315515	-0.495733	-2.62661e-10
198890711	chr1:198890711:T:C	2.15489e-07	-1.68756e-10	-0.00816016	0.000810901	-1.68756e-10	0.448207
198890759	chr1:198890759:C:T	6.90849e-08	-1.68756e-10	-1.14573	0.000161983	-1.68756e-10	-1.16245
198890775	chr1:198890775:T:A	1.55804e-08	-1.67119	-0.963858	3.34209e-05	-1.71114	-1.02962
198891805	chr1:198891805:G:A	3.73093e-08	-1.76183	-2.62661e-10	9.91782e-05	-1.65302	-2.62661e-10
198892171	chr1:198892171:T:C	7.09917e-08	-1.68756e-10	-1.1185	0.000181112	-1.68756e-10	-1.05082
198893113	chr1:198893113:T:C	7.64853e-07	-1.68756e-10	1.25862	0.00280795	-1.68756e-10	1.69027
198893996	chr1:198893996:T:C	3.13725e-07	-1.68756e-10	0.36745	0.000761481	-1.68756e-10	0.385326
198894038	chr1:198894038:C:T	7.64828e-07	0.872332	0.386251	0.000147373	-1.40804	0.151065
198894271	chr1:198894271:C:A	2.78232e-08	-1.44047	-0.614732	5.0168e-05	-1.76028	-0.574284
198894720	chr1:198894720:G:A	1.0525e-07	-0.724732	-2.62661e-10	0.000217921	-0.865807	-2.62661e-10
198894898	chr1:198894898:G:T	0.00109918	9.06186	-0.532856	0.000346941	-0.686894	0.28611
198894973	chr1:198894973:C:G	6.41092e-08	-1.68756e-10	-1.22048	0.000153598	-1.68756e-10	-1.2156
198895461	chr1:198895461:A:G	1.83703e-07	0.323132	-0.490882	0.000100605	-1.301	-0.337744
198895515	chr1:198895515:T:C	2.91345e-08	-0.790668	-1.21848	2.99228e-05	-1.63086	-1.22046
198895850	chr1:198895850:C:T	1.59817e-08	-1.74789	-0.861732	4.0977e-05	-1.59685	-0.940077
198896089	chr1:198896089:A:G	1.79188e-07	0.333257	-0.52589	5.70701e-05	-1.55666	-0.649002
198896477	chr1:198896477:T:C	1.65843e-08	-1.75355	-0.819062	4.3446e-05	-1.57557	-0.902851
198897362	chr1:198897362:T:C	5.26955e-08	-1.41654	-2.62661e-10	9.86651e-05	-1.65821	-2.62661e-10
198897795	chr1:198897795:T:C	6.72891e-08	-1.68756e-10	-1.17207	0.000164847	-1.68756e-10	-1.14492
198898026	chr1:198898026:A:G	6.6212e-07	-1.68756e-10	1.11438	0.00240073	-1.68756e-10	1.53359
198898311	chr1:198898311:T:A	6.71362e-08	-1.68756e-10	-1.17435	0.000164408	-1.68756e-10	-1.14759
198898549	chr1:198898549:G:T	4.77624e-07	0.479819	0.307937	0.000129882	-1.52153	0.138217
198898955	chr1:198898955:G:A	5.02112e-07	0.553623	0.284132	0.000127187	-1.49708	0.0928
198899644	chr1:198899644:A:G	2.39685e-07	-1.68756e-10	0.098258	0.000924832	-1.68756e-10	0.579674
198899933	chr1:198899933:C:T	1.15454e-07	-0.632198	-2.62661e-10	0.000172799	-1.09781	-2.62661e-10
198899978	chr1:198899978:T:C	2.92645e-07	-1.68756e-10	0.297894	0.000710069	-1.68756e-10	0.315423
198900385	chr1:198900385:T:C	5.66022e-07	0.575331	0.382234	0.000148632	-1.46971	0.221247
198900428	chr1:198900428:T:G	6.66576e-08	-1.68756e-10	-1.1815	0.000162908	-1.68756e-10	-1.15675
198901507	chr1:198901507:G:A	8.48028e-07	-1.68756e-10	1.36185	0.00296983	-1.68756e-10	1.74632
198901670	chr1:198901670:T:C	3.8242e-08	-1.73713	-2.62661e-10	0.000110529	-1.54466	-2.62661e-10
198901684	chr1:198901684:T:C	0.000205878	7.18594	-0.331974	0.000284171	-1.24482	0.644453
198901809	chr1:198901809:T:G	3.72419e-08	-1.76363	-2.62661e-10	0.000158226	-1.18592	-2.62661e-10
198901935	chr1:198901935:AT:A	6.90435e-08	-1.68756e-10	-1.14633	0.000173393	-1.68756e-10	-1.09438
198901947	chr1:198901947:A:G	4.90104e-07	0.246581	0.566969	0.000156994	-1.5866	0.392866
198902083	chr1:198902083:A:G	6.44008e-08	-1.68756e-10	-1.21594	0.000153134	-1.68756e-10	-1.21863
198902539	chr1:198902539:GC:G	7.24267e-08	-1.68756e-10	-1.09849	0.000194606	-1.68756e-10	-0.97896
198903502	chr1:198903502:C:G	7.23076e-08	-1.68756e-10	-1.10014	0.000153113	-1.68756e-10	-1.21876
198903951	chr1:198903951:C:T	3.70937e-08	-1.76762	-2.62661e-10	9.80596e-05	-1.66436	-2.62661e-10
198904071	chr1:198904071:T:G	1.01598e-07	-1.68756e-10	-0.760044	0.000273062	-1.68756e-10	-0.640238
198904283	chr1:198904283:T:A	6.49262e-08	-1.68756e-10	-1.20782	0.000173034	-1.68756e-10	-1.09645
198904427	chr1:198904427:A:G	6.41078e-08	-1.68756e-10	-1.2205	0.000153332	-1.68756e-10	-1.21733
198904495	chr1:198904495:C:T	1.21721e-07	-1.68756e-10	-0.579333	0.000381669	-1.68756e-10	-0.305384
198905188	chr1:198905188:G:A	8.20687e-07	-1.68756e-10	1.32907	0.00304132	-1.68756e-10	1.77011
198907129	chr1:198907129:T:C	1.66555e-08	-1.73795	-0.83038	4.11386e-05	-1.6194	-0.913594
198907352	chr1:198907352:A:G	6.66117e-08	-1.68756e-10	-1.18219	0.000162824	-1.68756e-10	-1.15727
198907668	chr1:198907668:A:G	6.47007e-08	-1.68756e-10	-1.2113	0.000153259	-1.68756e-10	-1.21781
198907683	chr1:198907683:A:G	2.47292e-07	-1.68756e-10	0.129501	0.000959508	-1.68756e-10	0.616482
198907729	chr1:198907729:T:C	2.45623e-07	-1.68756e-10	0.122729	0.000953595	-1.68756e-10	0.610301
198908462	chr1:198908462:A:G	6.80951e-08	-1.68756e-10	-1.16016	0.000167334	-1.68756e-10	-1.12995
198909143	chr1:198909143:G:A	6.69113e-08	-1.68756e-10	-1.1777	0.00016436	-1.68756e-10	-1.14788
198909219	chr1:198909219:C:T	7.35798e-08	-1.68756e-10	-1.0827	0.000189357	-1.68756e-10	-1.00631
198909358	chr1:198909358:T:C	1.2549e-07	-1.68756e-10	-0.54884	0.000362874	-1.68756e-10	-0.355884
198910149	chr1:198910149:G:A	1.35549e-08	-1.70629	-1.06803	3.11169e-05	-1.69491	-1.11728
198911138	chr1:198911138:A:G	1.4425e-06	0.734761	1.15831	0.000331123	-1.41903	0.971581
198912381	chr1:198912381:G:A	7.38755e-08	-1.68756e-10	-1.07869	0.000190287	-1.68756e-10	-1.00141
198912461	chr1:198912461:C:T	0.000471312	8.17604	-0.493833	0.000281095	-0.964334	0.353088
198912573	chr1:198912573:G:A	7.32423e-08	-1.68756e-10	-1.08729	0.000174207	-1.68756e-10	-1.08969
198913534	chr1:198913534:G:A	0.000325343	8.2298	-0.918233	0.000141374	-0.920745	-0.377788
198913541	chr1:198913541:A:C	2.97657e-07	-0.589307	0.904182	0.000586794	-1.74637	1.87111
198913546	chr1:198913546:G:A	6.53847e-08	-1.68756e-10	-1.20078	0.000154421	-1.68756e-10	-1.21026
198914050	chr1:198914050:C:T	1.43028e-08	-1.67165	-1.04897	3.07291e-05	-1.72321	-1.10152
198914705	chr1:198914705:C:G	6.57886e-08	-1.68756e-10	-1.19462	0.000155402	-1.68756e-10	-1.20392
198914940	chr1:198914940:T:C	3.46649e-07	-0.562605	1.02985	0.000685131	-1.74445	2.02412
198915104	chr1:198915104:T:C	7.60127e-08	-1.68756e-10	-1.05017	0.000197135	-1.68756e-10	-0.966049
198916274	chr1:198916274:C:T	8.06793e-08	-1.68756e-10	-0.990587	0.000180705	-1.68756e-10	-1.05307
198916983	chr1:198916983:A:G	3.97006e-08	-1.6997	-2.62661e-10	8.85368e-05	-1.76652	-2.62661e-10
198917005	chr1:198917005:G:A	8.3942e-08	-1.68756e-10	-0.950942	0.000223658	-1.68756e-10	-0.839822
198917018	chr1:198917018:G:A	1.95491e-07	-1.68756e-10	-0.105552	0.000633887	-1.68756e-10	0.201932
198917086	chr1:198917086:T:C	1.73027e-07	-0.227622	-2.62661e-10	0.000104312	-1.60255	-2.62661e-10
198917112	chr1:198917112:C:G	1.51783e-07	-1.68756e-10	-0.358616	0.000542267	-1.68756e-10	0.0458201
198917275	chr1:198917275:A:G	6.53556e-07	0.54355	0.55781	0.000170393	-1.48602	0.374183
198917581	chr1:198917581:A:G	5.92705e-08	-1.19197	-0.10699	0.00010565	-1.72907	0.139263
198917733	chr1:198917733:A:T	3.30443e-05	5.43357	-0.409035	4.38437e-05	-1.53833	-0.930983
198918038	chr1:198918038:C:T	1.14151e-07	-0.327839	-0.315705	9.40546e-05	-1.56706	-0.138999
198918149	chr1:198918149:C:T	3.75789e-08	-1.75463	-2.62661e-10	0.000101983	-1.62514	-2.62661e-10
198918362	chr1:198918362:A:C	6.44732e-08	-1.68756e-10	-1.21482	0.00015284	-1.68756e-10	-1.22055
198919316	chr1:198919316:T:C	1.8332e-08	-1.57043	-0.901987	3.36604e-05	-1.75873	-0.974885
198919707	chr1:198919707:T:G	1.01e-07	-1.68756e-10	-0.765945	0.000271655	-1.68756e-10	-0.645406
198919945	chr1:198919945:T:C	7.59263e-08	-0.672244	-0.379061	7.60106e-05	-1.70609	-0.21298
198919957	chr1:198919957:T:C	4.20381e-08	-1.64249	-2.62661e-10	9.65784e-05	-1.67958	-2.62661e-10
198919998	chr1:198919998:G:C	2.6287e-07	-1.68756e-10	0.19059	0.00103129	-1.68756e-10	0.688625
198920179	chr1:198920179:TAC:T	6.98272e-08	-1.68756e-10	-1.13504	0.000161471	-1.68756e-10	-1.16561
198920278	chr1:198920278:G:A	7.81239e-08	-1.68756e-10	-1.02277	0.000203043	-1.68756e-10	-0.936519
198920338	chr1:198920338:G:A	7.74861e-08	-1.68756e-10	-1.03097	0.000177094	-1.68756e-10	-1.07326
198920586	chr1:198920586:G:A	4.71745e-08	-1.52722	-2.62661e-10	9.31429e-05	-1.7158	-2.62661e-10
198921289	chr1:198921289:AT:A	7.94097e-08	-1.68756e-10	-1.00645	0.000194401	-1.68756e-10	-0.980013
198921431	chr1:198921431:T:C	7.04657e-08	-1.68756e-10	-1.12594	0.000174415	-1.68756e-10	-1.0885
198922289	chr1:198922289:T:A	5.70105e-08	-1.33783	-2.62661e-10	0.000107333	-1.57401	-2.62661e-10
198922356	chr1:198922356:C:G	4.49674e-06	4.17065	-1.14061	3.59982e-05	-1.69326	-0.973212
198922918	chr1:198922918:G:A	7.56844e-08	-1.68756e-10	-1.0545	0.000194841	-1.68756e-10	-0.977757
198923421	chr1:198923421:TA:T	9.92584e-08	-1.68756e-10	-0.783341	0.000266007	-1.68756e-10	-0.666415
198923794	chr1:198923794:C:T	1.2349e-08	-1.71218	-1.15531	2.92225e-05	-1.68934	-1.18566
198923839	chr1:198923839:T:C	6.55159e-08	-1.68756e-10	-1.19878	0.0001548	-1.68756e-10	-1.20781
198923955	chr1:198923955:C:T	6.41037e-08	-1.68756e-10	-1.22057	0.000152971	-1.68756e-10	-1.21969
198924110	chr1:198924110:C:T	1.074e-06	0.992407	0.605672	0.000735427	-0.379266	0.729778
198924878	chr1:198924878:T:C	3.73088e-07	-1.68756e-10	0.540746	0.00114063	-1.68756e-10	0.789398
198925328	chr1:198925328:A:G	0.000113982	6.7314	-0.468677	0.000236037	-1.25031	0.464356
198925549	chr1:198925549:ACTT:A	3.71842e-08	-1.76518	-2.62661e-10	9.3012e-05	-1.71721	-2.62661e-10
198925600	chr1:198925600:C:T	1.00606e-06	0.425161	1.10757	0.000280618	-1.53894	0.925994
198926482	chr1:198926482:A:T	8.25039e-08	-0.466404	-0.501819	7.10006e-05	-1.64682	-0.340427
198926715	chr1:198926715:A:C	0.00063987	8.16118	-0.173229	0.000588423	-0.974218	1.10173
198926856	chr1:198926856:G:T	0.000201533	8.02362	-1.19098	7.42618e-05	-0.95867	-0.983673
198927256	chr1:198927256:C:T	8.33871e-08	-1.68756e-10	-0.957574	0.000185952	-1.68756e-10	-1.02445
198927329	chr1:198927329:G:A	7.16904e-08	-1.68756e-10	-1.10871	0.000164942	-1.68756e-10	-1.14435
198927682	chr1:198927682:C:T	7.12274e-08	-1.68756e-10	-1.11519	0.0001641	-1.68756e-10	-1.14946
198927844	chr1:198927844:T:C	2.55369e-07	-1.68756e-10	0.161641	0.000635841	-1.68756e-10	0.20501
198928721	chr1:198928721:C:T	5.89168e-08	-1.30494	-2.62661e-10	0.000101171	-1.63313	-2.62661e-10
198929002	chr1:198929002:T:G	7.41294e-08	-1.68756e-10	-1.07526	0.000184202	-1.68756e-10	-1.03391
198929028	chr1:198929028:A:G	7.92693e-08	-0.445874	-0.562343	7.02204e-05	-1.70432	-0.293979
198929298	chr1:198929298:C:T	1.02866e-07	-0.573121	-0.174523	0.000114147	-1.71493	0.20248
198929484	chr1:198929484:C:T	4.27748e-08	-1.62512	-2.62661e-10	9.02789e-05	-1.74704	-2.62661e-10
198929762	chr1:198929762:T:C	7.0463e-08	-1.68756e-10	-1.12598	0.000164587	-1.68756e-10	-1.1465
198930585	chr1:198930585:T:C	7.91602e-08	-1.68756e-10	-1.0096	0.000198718	-1.68756e-10	-0.958053
198930648	chr1:198930648:AAC:A	2.04681e-07	-0.581635	0.52202	0.000280743	-1.4222	0.809702
198930682	chr1:198930682:A:G	9.47282e-08	-1.68756e-10	-0.830057	0.000252648	-1.68756e-10	-0.71794
198930867	chr1:198930867:G:A	7.81459e-07	0.202215	1.07788	0.000255332	-1.60654	0.899162
198931009	chr1:198931009:T:C	1.69771e-08	-1.68687	-0.862336	3.75417e-05	-1.68299	-0.941498
198931384	chr1:198931384:T:G	6.41785e-08	-1.68756e-10	-1.2194	0.000153888	-1.68756e-10	-1.21371
198931868	chr1:198931868:C:T	8.70422e-08	-1.68756e-10	-0.914675	0.000193041	-1.68756e-10	-0.987035
198931875	chr1:198931875:C:T	1.47326e-08	-1.68123	-1.00978	3.1976e-05	-1.7161	-1.06886
198932034	chr1:198932034:A:G	8.39977e-08	-1.68756e-10	-0.950279	0.000214935	-1.68756e-10	-0.879601
198932046	chr1:198932046:A:G	6.79453e-08	-1.68756e-10	-1.16237	0.00015697	-1.68756e-10	-1.19388
198932312	chr1:198932312:C:T	7.81294e-08	-1.68756e-10	-1.0227	0.000153236	-1.68756e-10	-1.21796
198933093	chr1:198933093:A:G	7.68847e-08	-1.68756e-10	-1.03876	0.000192392	-1.68756e-10	-0.990404
198933107	chr1:198933107:GT:G	5.35299e-07	-1.68756e-10	0.901756	0.00106992	-1.68756e-10	0.725403
198933113	chr1:198933113:A:T	4.91082e-07	-1.68756e-10	0.815542	0.000985143	-1.68756e-10	0.642849
198933266	chr1:198933266:T:C	2.22996e-07	-1.68756e-10	0.0260846	0.000729457	-1.68756e-10	0.342361
198933551	chr1:198933551:A:G	5.31861e-08	-1.40727	-2.62661e-10	9.91731e-05	-1.65307	-2.62661e-10
198933701	chr1:198933701:G:GTT	7.83431e-08	-1.68756e-10	-1.01997	0.000203581	-1.68756e-10	-0.933873
198934293	chr1:198934293:G:A	8.14743e-08	-1.68756e-10	-0.98078	0.000183478	-1.68756e-10	-1.03785
198934444	chr1:198934444:G:A	6.43211e-08	-1.68756e-10	-1.21718	0.000154639	-1.68756e-10	-1.20885
198934844	chr1:198934844:T:C	3.74862e-08	-1.7571	-2.62661e-10	0.000101039	-1.63443	-2.62661e-10
198936004	chr1:198936004:T:C	5.5563e-08	-1.36355	-2.62661e-10	0.000200759	-0.947834	-2.62661e-10
198936562	chr1:198936562:C:T	7.78035e-08	-1.68756e-10	-1.02688	0.000177643	-1.68756e-10	-1.07016
198936884	chr1:198936884:G:C	4.93142e-07	-1.68756e-10	0.819728	0.00124194	-1.68756e-10	0.874494
198938172	chr1:198938172:T:G	4.94816e-07	0.811892	0.0112257	0.000107479	-1.41266	-0.159983
198938887	chr1:198938887:G:A	6.701e-08	-1.68756e-10	-1.17623	0.000157615	-1.68756e-10	-1.18978
198939686	chr1:198939686:A:T	7.30697e-08	-1.68756e-10	-1.08965	0.000181727	-1.68756e-10	-1.04743
198940754	chr1:198940754:G:T	2.07156e-07	-1.68756e-10	-0.0475977	0.000710344	-1.68756e-10	0.315811
198940963	chr1:198940963:T:C	6.54893e-08	-1.68756e-10	-1.19918	0.000158836	-1.68756e-10	-1.18207
198941254	chr1:198941254:G:T	7.68152e-08	-1.68756e-10	-1.03967	0.000198507	-1.68756e-10	-0.959116
198941514	chr1:198941514:T:A	3.77337e-08	-1.75051	-2.62661e-10	8.94975e-05	-1.75573	-2.62661e-10
198941631	chr1:198941631:T:C	3.75592e-08	-1.75515	-2.62661e-10	9.03556e-05	-1.74619	-2.62661e-10
198941978	chr1:198941978:G:C	2.77331e-08	-1.357	-0.701444	4.5572e-05	-1.76721	-0.663437
198942019	chr1:198942019:TCTCA:T	6.50603e-08	-1.68756e-10	-1.20575	0.000157342	-1.68756e-10	-1.19151
198942083	chr1:198942083:C:A	6.5064e-08	-1.68756e-10	-1.2057	0.000157355	-1.68756e-10	-1.19143
198943422	chr1:198943422:C:T	1.2305e-07	-0.568474	-2.62661e-10	0.000136232	-1.33558	-2.62661e-10
198943539	chr1:198943539:T:C	4.31976e-08	-1.61528	-2.62661e-10	0.000113401	-1.51901	-2.62661e-10
198943641	chr1:198943641:G:T	1.2935e-07	-0.51855	-2.62661e-10	0.000187653	-1.01535	-2.62661e-10
198943857	chr1:198943857:A:G	3.40205e-07	-1.68756e-10	0.44848	0.000826703	-1.68756e-10	0.467507
198943906	chr1:198943906:C:T	1.18811e-07	-1.68756e-10	-0.60353	0.00027822	-1.68756e-10	-0.621525
198944439	chr1:198944439:A:G	1.00594e-07	-1.68756e-10	-0.769972	0.000310592	-1.68756e-10	-0.511457
198944791	chr1:198944791:C:T	8.98565e-08	-1.68756e-10	-0.882855	0.000202115	-1.68756e-10	-0.941102
198944888	chr1:198944888:C:T	7.20758e-08	-1.68756e-10	-1.10335	0.000183178	-1.68756e-10	-1.03948
198944926	chr1:198944926:G:A	3.76317e-08	-1.75322	-2.62661e-10	9.07782e-05	-1.74152	-2.62661e-10
198945000	chr1:198945000:G:A	6.70893e-08	-1.68756e-10	-1.17504	0.000163747	-1.68756e-10	-1.15161
198945012	chr1:198945012:A:G	1.88622e-08	-1.75216	-0.69175	4.50007e-05	-1.60806	-0.835197
198945298	chr1:198945298:G:A	0.000200323	7.94925	-1.12263	0.000100957	-0.848059	-0.78719
198945349	chr1:198945349:C:G	4.2599e-08	-1.62924	-2.62661e-10	0.00013888	-1.31633	-2.62661e-10
198945381	chr1:198945381:A:G	0.000289391	8.40416	-1.20969	9.11191e-05	-0.724238	-1.01353
198945410	chr1:198945410:C:T	6.50318e-08	-1.68756e-10	-1.20619	0.000157248	-1.68756e-10	-1.19211
198945928	chr1:198945928:T:C	1.76893e-07	-0.347373	0.141849	0.000145585	-1.64555	0.376371
198946173	chr1:198946173:T:C	0.000385419	8.64047	-1.15946	9.86685e-05	-0.791125	-0.867048
198946493	chr1:198946493:A:T	0.000457221	8.79828	-1.14642	0.000107378	-0.736997	-0.836582
198946666	chr1:198946666:T:A	2.77358e-08	-1.62509	-0.433253	4.96207e-05	-1.73054	-0.614989
198947243	chr1:198947243:C:T	8.05349e-08	-1.68756e-10	-0.992377	0.000210085	-1.68756e-10	-0.902429
198947338	chr1:198947338:C:T	6.81544e-08	-1.68756e-10	-1.15929	0.000166903	-1.68756e-10	-1.13253
198947634	chr1:198947634:T:C	1.77609e-07	-1.68756e-10	-0.201483	0.000597702	-1.68756e-10	0.143154
198948319	chr1:198948319:T:C	9.30135e-08	-0.848323	-2.62661e-10	9.24265e-05	-1.72353	-2.62661e-10
198948712	chr1:198948712:G:A	9.46753e-08	-1.68756e-10	-0.830615	0.000287919	-1.68756e-10	-0.587261
198948955	chr1:198948955:C:T	4.0082e-08	-1.69014	-2.62661e-10	8.86722e-05	-1.76499	-2.62661e-10
198948963	chr1:198948963:T:C	2.52954e-07	-1.68756e-10	0.15214	0.000628843	-1.68756e-10	0.193943
198949006	chr1:198949006:G:A	7.14456e-08	-1.68756e-10	-1.11213	0.000191273	-1.68756e-10	-0.996235
198949102	chr1:198949102:C:T	6.92019e-08	-1.68756e-10	-1.14404	0.000161888	-1.68756e-10	-1.16304
198949373	chr1:198949373:T:C	0.000964196	9.27679	-0.878808	0.000242149	-0.652034	-0.108352
198949395	chr1:198949395:A:G	0.00121947	9.32084	-0.68798	0.00039644	-0.658668	0.391255
198949516	chr1:198949516:G:T	8.97775e-08	-1.68756e-10	-0.883734	0.000236656	-1.68756e-10	-0.783331
198949545	chr1:198949545:A:G	6.71115e-08	-1.68756e-10	-1.17471	0.000163813	-1.68756e-10	-1.15122
198950125	chr1:198950125:T:C	1.63596e-07	-1.68756e-10	-0.283669	0.000608549	-1.68756e-10	0.161139
198950525	chr1:198950525:A:G	0.00040552	8.65055	-1.1187	0.000111298	-0.849926	-0.687806
198950751	chr1:198950751:T:C	8.55306e-08	-1.68756e-10	-0.932194	0.000191784	-1.68756e-10	-0.993568
198951119	chr1:198951119:C:T	6.60855e-08	-1.68756e-10	-1.19012	0.00016069	-1.68756e-10	-1.17046
198951415	chr1:198951415:A:T	6.91363e-08	-1.68756e-10	-1.14499	0.000157735	-1.68756e-10	-1.18902
198951477	chr1:198951477:GA:G	2.87643e-07	0.73158	-0.450928	7.05001e-05	-1.41293	-0.581398
198951930	chr1:198951930:T:C	6.71075e-08	-1.68756e-10	-1.17477	0.000163799	-1.68756e-10	-1.1513
198952161	chr1:198952161:A:G	2.55013e-07	-1.68756e-10	0.160245	0.000634024	-1.68756e-10	0.202148
198952511	chr1:198952511:G:A	1.07709e-06	0.07347	1.52748	0.000392836	-1.56532	1.28877
198952754	chr1:198952754:T:G	7.15247e-08	-1.68756e-10	-1.11103	0.000176052	-1.68756e-10	-1.07916
198952954	chr1:198952954:C:T	3.02302e-07	0.330358	-2.62661e-10	0.000367208	-0.344011	-2.62661e-10
198953032	chr1:198953032:G:A	4.40505e-08	-1.59573	-2.62661e-10	9.94913e-05	-1.64987	-2.62661e-10
198953075	chr1:198953075:T:G	2.862e-08	-1.31669	-0.710275	4.50049e-05	-1.76751	-0.675661
198953294	chr1:198953294:CTTAGT:C	7.08306e-08	-1.68756e-10	-1.12078	0.000179372	-1.68756e-10	-1.06048
198953299	chr1:198953299:T:A	2.09395e-07	-1.68756e-10	-0.0368454	0.000517244	-1.68756e-10	-0.00142402
198953523	chr1:198953523:GA:G	4.91183e-08	-1.48684	-2.62661e-10	0.000163501	-1.15312	-2.62661e-10
198953663	chr1:198953663:G:A	7.84e-08	-1.68756e-10	-1.01924	0.000203733	-1.68756e-10	-0.933128
198953773	chr1:198953773:TA:T	1.99967e-08	-1.57868	-0.806814	3.49702e-05	-1.76051	-0.93493
198954187	chr1:198954187:A:AT	1.54062e-07	-1.68756e-10	-0.343715	0.000488289	-1.68756e-10	-0.0590317
198954239	chr1:198954239:G:A	6.80677e-08	-1.68756e-10	-1.16057	0.000159582	-1.68756e-10	-1.17738
198954419	chr1:198954419:T:C	6.70884e-08	-1.17506	-2.62661e-10	0.000118194	-1.47761	-2.62661e-10
198954685	chr1:198954685:C:T	9.93067e-08	-1.68756e-10	-0.782855	0.000306098	-1.68756e-10	-0.526035
198955389	chr1:198955389:C:T	7.8569e-05	6.41257	-0.521904	6.53768e-05	-1.10574	-0.964034
198955520	chr1:198955520:A:G	1.44293e-07	-1.68756e-10	-0.409223	0.000452659	-1.68756e-10	-0.1348
198955616	chr1:198955616:T:C	1.09732e-06	0.728765	0.890795	0.000251028	-1.42216	0.697781
198955676	chr1:198955676:A:G	0.000403751	7.6153	-0.0878135	0.000683138	-1.00652	1.28327
198955861	chr1:198955861:C:T	2.36297e-08	-1.62512	-0.593448	4.25105e-05	-1.75074	-0.749453
198956125	chr1:198956125:T:G	4.82745e-08	-1.50416	-2.62661e-10	0.000151579	-1.22883	-2.62661e-10
198956165	chr1:198956165:T:C	7.5652e-08	-1.68756e-10	-1.05492	0.000171618	-1.68756e-10	-1.10467
198956246	chr1:198956246:T:C	6.66654e-08	-1.68756e-10	-1.18138	0.00016248	-1.68756e-10	-1.15939
198956605	chr1:198956605:T:C	4.4733e-08	-1.58036	-2.62661e-10	9.18747e-05	-1.72951	-2.62661e-10
198957018	chr1:198957018:A:T	8.32923e-08	-1.68756e-10	-0.958712	0.000217576	-1.68756e-10	-0.867392
198957542	chr1:198957542:T:C	5.00298e-06	4.237	-1.10028	3.82959e-05	-1.71264	-0.891956
198958065	chr1:198958065:A:G	9.94822e-08	0.23884	-1.01993	6.67497e-05	-0.902125	-1.14686
198958188	chr1:198958188:T:A	7.7158e-08	-1.68756e-10	-1.03521	0.000174533	-1.68756e-10	-1.08782
198958602	chr1:198958602:T:G	4.49587e-08	-1.57532	-2.62661e-10	0.000108238	-1.56561	-2.62661e-10
198958987	chr1:198958987:G:A	6.41105e-08	-1.68756e-10	-1.22046	0.000153029	-1.68756e-10	-1.21931
198959576	chr1:198959576:C:T	1.64995e-07	-1.68756e-10	-0.275154	0.000548174	-1.68756e-10	0.0566535
198959821	chr1:198959821:C:T	2.87326e-07	-1.68756e-10	0.279548	0.000716074	-1.68756e-10	0.323845
198959965	chr1:198959965:T:G	7.86996e-08	-1.68756e-10	-1.01543	0.000195398	-1.68756e-10	-0.9749
198960312	chr1:198960312:T:C	2.72432e-07	-0.431456	0.657776	0.000371501	-1.59261	1.26022
198960371	chr1:198960371:G:A	4.60373e-08	-1.55162	-2.62661e-10	0.000103982	-1.60572	-2.62661e-10
198960764	chr1:198960764:T:C	2.68759e-08	-1.5172	-0.572643	5.57963e-05	-1.7486	-0.479635
198961819	chr1:198961819:C:T	6.6418e-08	-1.68756e-10	-1.1851	0.00016173	-1.68756e-10	-1.16401
198962141	chr1:198962141:G:C	3.74863e-08	-1.75709	-2.62661e-10	8.9278e-05	-1.75818	-2.62661e-10
198962142	chr1:198962142:G:A	2.71466e-07	0.0264619	0.196305	0.000269567	-1.62691	0.973786
198963163	chr1:198963163:T:C	2.70642e-08	-1.67805	-0.40481	5.29566e-05	-1.69003	-0.59044
198963190	chr1:198963190:T:C	4.70935e-08	-1.52893	-2.62661e-10	0.000106504	-1.58176	-2.62661e-10
198964273	chr1:198964273:C:G	8.71265e-08	-1.68756e-10	-0.913707	0.000195084	-1.68756e-10	-0.976508
198964840	chr1:198964840:A:T	6.8649e-07	0.361374	0.789149	0.000199524	-1.55624	0.602238
198964967	chr1:198964967:G:C	7.00427e-08	-1.68756e-10	-1.13196	0.000176698	-1.68756e-10	-1.07549
198965006	chr1:198965006:G:A	2.14103e-08	-1.43582	-0.881375	3.80897e-05	-1.75999	-0.850009
198965052	chr1:198965052:T:A	1.99461e-08	-1.72083	-0.667208	4.27264e-05	-1.67558	-0.819541
198965472	chr1:198965472:T:C	1.3933e-07	0.539115	-0.98334	3.80299e-05	-1.50204	-1.10952
198965568	chr1:198965568:G:T	3.82003e-08	-1.73822	-2.62661e-10	8.8508e-05	-1.76685	-2.62661e-10
198965898	chr1:198965898:C:A	2.21695e-07	0.693743	-0.673508	5.1054e-05	-1.44652	-0.870539
198965929	chr1:198965929:G:A	4.15852e-08	-1.65332	-2.62661e-10	8.85613e-05	-1.76624	-2.62661e-10
198966047	chr1:198966047:G:A	1.19681e-07	-1.68756e-10	-0.596239	0.000285225	-1.68756e-10	-0.59666
198966265	chr1:198966265:T:C	2.27284e-07	-0.174521	0.219652	0.000259642	-1.66652	0.975885
198966403	chr1:198966403:C:T	2.39726e-07	0.689907	-0.591478	6.09635e-05	-1.43357	-0.706093
198966477	chr1:198966477:G:T	6.64482e-08	-1.68756e-10	-1.18465	0.000161822	-1.68756e-10	-1.16344
198966487	chr1:198966487:G:A	3.77716e-08	-1.74951	-2.62661e-10	0.000101776	-1.62716	-2.62661e-10
198968137	chr1:198968137:A:G	6.67312e-08	-1.68756e-10	-1.1804	0.00016328	-1.68756e-10	-1.15447
198968314	chr1:198968314:C:T	4.97843e-07	-0.0876012	0.916818	0.000303208	-1.46807	0.932546
198968500	chr1:198968500:A:C	5.51404e-06	4.29397	-1.05999	4.09988e-05	-1.70954	-0.826854
198968640	chr1:198968640:T:C	7.9254e-08	-1.68756e-10	-1.00841	0.000197049	-1.68756e-10	-0.966486
198968766	chr1:198968766:A:G	6.86081e-08	-1.68756e-10	-1.15266	0.00017379	-1.68756e-10	-1.09209
198968825	chr1:198968825:C:G	9.20523e-08	-1.68756e-10	-0.858711	0.00023209	-1.68756e-10	-0.802814
198968962	chr1:198968962:A:C	8.52676e-08	-1.68756e-10	-0.935274	0.000191172	-1.68756e-10	-0.996766
198969041	chr1:198969041:A:T	4.03274e-07	-0.553369	1.17192	0.000821835	-1.74116	2.20276
198969530	chr1:198969530:G:A	8.73308e-08	-1.68756e-10	-0.911365	0.000195297	-1.68756e-10	-0.975419
198969553	chr1:198969553:A:G	6.41246e-08	-1.68756e-10	-1.22024	0.000153431	-1.68756e-10	-1.21669
198969578	chr1:198969578:A:G	6.41642e-08	-1.68756e-10	-1.21962	0.000154826	-1.68756e-10	-1.20764
198969751	chr1:198969751:G:A	8.09917e-08	-1.68756e-10	-0.986721	0.000181804	-1.68756e-10	-1.04701
198969938	chr1:198969938:C:A	6.6599e-08	-1.68756e-10	-1.18238	0.000162297	-1.68756e-10	-1.16051
198970148	chr1:198970148:T:C	6.48252e-08	-1.68756e-10	-1.20937	0.000156552	-1.68756e-10	-1.19655
198970274	chr1:198970274:G:A	1.64524e-06	-0.0656869	2.09026	0.00144854	-1.47849	2.50686
198970633	chr1:198970633:T:C	6.4313e-08	-1.68756e-10	-1.21731	0.000155887	-1.68756e-10	-1.20081
198970796	chr1:198970796:T:G	4.71429e-07	-1.68756e-10	0.774701	0.00146864	-1.68756e-10	1.04215
198970991	chr1:198970991:T:C	8.21808e-08	-1.68756e-10	-0.972146	0.000185009	-1.68756e-10	-1.02953
198971495	chr1:198971495:T:C	0.000514355	8.50081	-0.731214	0.000216782	-0.860662	-0.010382
198971653	chr1:198971653:C:T	8.70365e-07	0.766237	0.621607	0.00019806	-1.40679	0.445427
198971884	chr1:198971884:G:A	8.53647e-08	-1.68756e-10	-0.934136	0.000191491	-1.68756e-10	-0.995099
198971897	chr1:198971897:T:C	6.48166e-08	-1.68756e-10	-1.20951	0.000156522	-1.68756e-10	-1.19674
198972108	chr1:198972108:G:A	8.76588e-08	-1.68756e-10	-0.907617	0.000195896	-1.68756e-10	-0.972353
198972461	chr1:198972461:C:A	6.76987e-08	-1.68756e-10	-1.166	0.000159051	-1.68756e-10	-1.18071
198972543	chr1:198972543:C:T	3.17696e-07	-1.68756e-10	0.380026	0.00102873	-1.68756e-10	0.686146
198972639	chr1:198972639:T:A	1.97996e-08	-1.40692	-0.988491	3.39249e-05	-1.76389	-0.961901
198973095	chr1:198973095:C:A	3.2662e-07	-1.68756e-10	0.407729	0.000808562	-1.68756e-10	0.445319
198973602	chr1:198973602:C:T	6.66094e-08	-1.68756e-10	-1.18222	0.000162329	-1.68756e-10	-1.16032
198973733	chr1:198973733:A:T	6.66116e-08	-1.68756e-10	-1.18219	0.000162335	-1.68756e-10	-1.16028
198973913	chr1:198973913:A:G	6.70115e-08	-1.68756e-10	-1.1762	0.000168142	-1.68756e-10	-1.12513
198973998	chr1:198973998:A:T	8.0128e-08	-1.68756e-10	-0.997443	0.000182313	-1.68756e-10	-1.04421
198974137	chr1:198974137:G:A	3.17078e-07	-1.68756e-10	0.378081	0.000587637	-1.68756e-10	0.126171
198974380	chr1:198974380:A:C	6.61656e-08	-1.68756e-10	-1.18891	0.000160962	-1.68756e-10	-1.16877
198974464	chr1:198974464:A:G	6.58741e-08	-1.19332	-2.62661e-10	0.000107766	-1.56997	-2.62661e-10
198974497	chr1:198974497:A:C	1.86705e-08	-1.48302	-0.971107	3.50092e-05	-1.75089	-0.943437
198974529	chr1:198974529:T:G	8.54396e-08	-1.68756e-10	-0.933259	0.000191655	-1.68756e-10	-0.994241
198974580	chr1:198974580:G:C	6.45936e-08	-1.68756e-10	-1.21295	0.000153028	-1.68756e-10	-1.21932
198974711	chr1:198974711:A:G	2.96848e-08	-1.63739	-0.353045	5.37885e-05	-1.71932	-0.545556
198974743	chr1:198974743:AGACCAGAAACATTCTATATAATCAGG:A	3.71494e-08	-1.76612	-2.62661e-10	9.03769e-05	-1.74595	-2.62661e-10
198974896	chr1:198974896:C:A	6.86061e-08	-1.68756e-10	-1.15269	0.000165831	-1.68756e-10	-1.13897
198975279	chr1:198975279:C:T	8.5201e-07	-1.12699	2.49352	0.00113225	-1.59159	2.37361
198975679	chr1:198975679:A:G	6.66673e-08	-1.68756e-10	-1.18135	0.000162503	-1.68756e-10	-1.15924
198975692	chr1:198975692:G:T	6.65969e-08	-1.68756e-10	-1.18241	0.00016229	-1.68756e-10	-1.16055
198975965	chr1:198975965:TC:T	6.4696e-08	-1.68756e-10	-1.21137	0.000156303	-1.68756e-10	-1.19814
198976075	chr1:198976075:C:T	6.66195e-08	-1.68756e-10	-1.18207	0.000162358	-1.68756e-10	-1.16013
198976150	chr1:198976150:A:G	0.000424562	8.26487	-0.687123	0.000278718	-1.02384	0.404098
198976153	chr1:198976153:G:A	1.30333e-07	-1.68756e-10	-0.510978	0.000416016	-1.68756e-10	-0.219215
198976554	chr1:198976554:C:T	1.94871e-08	-1.49276	-0.918559	3.70574e-05	-1.74951	-0.887964
198977423	chr1:198977423:CCT:C	6.47968e-08	-1.68756e-10	-1.20981	0.000156452	-1.68756e-10	-1.19719
198977610	chr1:198977610:G:A	6.5239e-08	-1.68756e-10	-1.20301	0.000161192	-1.68756e-10	-1.16734
198977836	chr1:198977836:C:T	6.54503e-08	-1.68756e-10	-1.19978	0.000158751	-1.68756e-10	-1.1826
198978492	chr1:198978492:G:T	6.48396e-08	-1.68756e-10	-1.20915	0.000156667	-1.68756e-10	-1.19582
198978562	chr1:198978562:G:A	6.52877e-08	-1.68756e-10	-1.20226	0.000160541	-1.68756e-10	-1.17139
198978723	chr1:198978723:TGAG:T	6.50317e-08	-1.68756e-10	-1.20619	0.000157337	-1.68756e-10	-1.19155
198979472	chr1:198979472:G:A	6.48546e-08	-1.68756e-10	-1.20892	0.000156721	-1.68756e-10	-1.19547
198979601	chr1:198979601:A:T	6.52376e-08	-1.68756e-10	-1.20303	0.000160345	-1.68756e-10	-1.17261
198979658	chr1:198979658:T:TA	6.42373e-08	-1.68756e-10	-1.21848	0.000154169	-1.68756e-10	-1.21189
198979754	chr1:198979754:T:C	6.48546e-08	-1.68756e-10	-1.20892	0.000156721	-1.68756e-10	-1.19547
198979772	chr1:198979772:A:G	7.08478e-08	-1.68756e-10	-1.12053	0.000162901	-1.68756e-10	-1.15679
198979776	chr1:198979776:A:G	6.50527e-08	-1.68756e-10	-1.20587	0.000157384	-1.68756e-10	-1.19125
198980095	chr1:198980095:T:G	5.03974e-07	-1.68756e-10	0.841456	0.00129508	-1.68756e-10	0.916389
198980518	chr1:198980518:C:A	6.47145e-08	-1.68756e-10	-1.21108	0.00015622	-1.68756e-10	-1.19867
198980531	chr1:198980531:T:C	3.85301e-08	-1.72963	-2.62661e-10	0.000110146	-1.54814	-2.62661e-10
198980650	chr1:198980650:A:T	6.59532e-08	-1.68756e-10	-1.19212	0.000163033	-1.68756e-10	-1.15599
198980819	chr1:198980819:C:T	6.48232e-08	-1.68756e-10	-1.2094	0.000156608	-1.68756e-10	-1.19619
198980859	chr1:198980859:G:T	9.93549e-08	-1.68756e-10	-0.78237	0.00025243	-1.68756e-10	-0.718806
198980925	chr1:198980925:A:G	6.74115e-08	-1.68756e-10	-1.17025	0.000155375	-1.68756e-10	-1.2041
198981098	chr1:198981098:T:C	6.47666e-08	-1.68756e-10	-1.21028	0.000158321	-1.68756e-10	-1.18531
198981155	chr1:198981155:T:C	6.4631e-08	-1.68756e-10	-1.21237	0.000155867	-1.68756e-10	-1.20093
198981522	chr1:198981522:A:C	6.50529e-08	-1.68756e-10	-1.20587	0.000157385	-1.68756e-10	-1.19124
198981734	chr1:198981734:T:C	6.50109e-08	-1.68756e-10	-1.20651	0.000157318	-1.68756e-10	-1.19167
198982207	chr1:198982207:CAGTA:C	6.57539e-08	-1.68756e-10	-1.19515	0.00015915	-1.68756e-10	-1.18009
198982682	chr1:198982682:A:G	6.4114e-08	-1.68756e-10	-1.2204	0.000153441	-1.68756e-10	-1.21662
198982758	chr1:198982758:C:T	6.5036e-08	-1.68756e-10	-1.20613	0.000157353	-1.68756e-10	-1.19144
198982813	chr1:198982813:T:C	8.29831e-08	-1.68756e-10	-0.962432	0.000217373	-1.68756e-10	-0.868322
198982873	chr1:198982873:C:T	6.7306e-08	-1.68756e-10	-1.17182	0.000156585	-1.68756e-10	-1.19634
198983121	chr1:198983121:G:A	6.62169e-08	-1.68756e-10	-1.18813	0.000153536	-1.68756e-10	-1.216
198983185	chr1:198983185:A:C	6.50609e-08	-1.68756e-10	-1.20574	0.000157412	-1.68756e-10	-1.19107
198983714	chr1:198983714:A:G	4.01879e-08	-1.6875	-2.62661e-10	0.000116433	-1.49263	-2.62661e-10
198984093	chr1:198984093:C:T	6.50542e-08	-1.68756e-10	-1.20585	0.000157389	-1.68756e-10	-1.19122
198984102	chr1:198984102:A:G	1.47141e-06	0.368083	1.54482	0.000416469	-1.54148	1.32335
198984264	chr1:198984264:A:G	6.46223e-08	-1.68756e-10	-1.21251	0.000155858	-1.68756e-10	-1.20099
198984495	chr1:198984495:C:T	7.12531e-08	-1.68756e-10	-1.11483	0.000158803	-1.68756e-10	-1.18227
198984650	chr1:198984650:A:T	6.44817e-08	-1.68756e-10	-1.21469	0.000155315	-1.68756e-10	-1.20448
198984734	chr1:198984734:G:A	6.46517e-08	-1.68756e-10	-1.21205	0.000155968	-1.68756e-10	-1.20029
198985439	chr1:198985439:C:G	1.06962e-07	-0.663331	-0.0452681	0.000215875	-1.76288	0.887645
198985627	chr1:198985627:T:C	6.46393e-08	-1.68756e-10	-1.21225	0.000155922	-1.68756e-10	-1.20058
198985639	chr1:198985639:T:C	6.46507e-08	-1.68756e-10	-1.21207	0.000155965	-1.68756e-10	-1.20031
198986204	chr1:198986204:A:G	6.43086e-08	-1.68756e-10	-1.21737	0.000154702	-1.68756e-10	-1.20844
198986221	chr1:198986221:T:A	1.1198e-07	-0.50433	-0.158419	0.000186972	-1.75678	0.7378
198986975	chr1:198986975:A:G	6.49472e-08	-1.68756e-10	-1.20749	0.000157007	-1.68756e-10	-1.19365
198987096	chr1:198987096:C:T	6.46347e-08	-1.68756e-10	-1.21232	0.000155905	-1.68756e-10	-1.2007
198987189	chr1:198987189:T:A	6.98912e-08	-1.68756e-10	-1.13413	0.000160886	-1.68756e-10	-1.16924
198987336	chr1:198987336:G:A	6.57204e-07	0.628643	0.478283	0.00016518	-1.43857	0.295666
198987891	chr1:198987891:G:A	6.45601e-08	-1.68756e-10	-1.21347	0.000155591	-1.68756e-10	-1.20271
198988285	chr1:198988285:T:C	6.47548e-08	-1.68756e-10	-1.21046	0.00015635	-1.68756e-10	-1.19784
198988506	chr1:198988506:G:A	1.39631e-07	-1.68756e-10	-0.442063	0.000399817	-1.68756e-10	-0.258931
198988552	chr1:198988552:T:A	1.32056e-07	-0.636692	0.138852	0.00018952	-1.67801	0.67256
198988738	chr1:198988738:C:A	6.57708e-07	-1.68756e-10	1.10769	0.00130661	-1.68756e-10	0.925255
198989032	chr1:198989032:C:T	1.7513e-07	-1.68756e-10	-0.215537	0.000472018	-1.68756e-10	-0.0929217
198989435	chr1:198989435:GA:G	9.01045e-08	-1.68756e-10	-0.880098	0.000200817	-1.68756e-10	-0.947543
198989783	chr1:198989783:G:A	6.4655e-08	-1.68756e-10	-1.212	0.000155983	-1.68756e-10	-1.20019
198990643	chr1:198990643:C:T	6.41058e-08	-1.68756e-10	-1.22053	0.000153362	-1.68756e-10	-1.21714
198991153	chr1:198991153:C:T	7.22477e-08	-1.68756e-10	-1.10097	0.000166672	-1.68756e-10	-1.13391
198991566	chr1:198991566:G:A	6.45397e-08	-1.68756e-10	-1.21379	0.000152845	-1.68756e-10	-1.22052
198992007	chr1:198992007:A:G	6.47427e-08	-1.68756e-10	-1.21065	0.000156306	-1.68756e-10	-1.19812
198992266	chr1:198992266:AC:A	6.65068e-08	-1.68756e-10	-1.18376	0.000166283	-1.68756e-10	-1.13625
198992586	chr1:198992586:C:A	6.4647e-08	-1.68756e-10	-1.21213	0.000155989	-1.68756e-10	-1.20016
198992653	chr1:198992653:T:C	6.46023e-08	-1.68756e-10	-1.21282	0.000155783	-1.68756e-10	-1.20147
198993052	chr1:198993052:G:A	6.45768e-08	-1.68756e-10	-1.21321	0.000155688	-1.68756e-10	-1.20208
198993573	chr1:198993573:T:A	6.45501e-08	-1.68756e-10	-1.21363	0.000155574	-1.68756e-10	-1.20282
198993790	chr1:198993790:T:G	2.07597e-07	-0.04547	-2.62661e-10	0.000270249	-0.650596	-2.62661e-10
198993825	chr1:198993825:T:C	8.43695e-08	-1.68756e-10	-0.945863	0.000221148	-1.68756e-10	-0.851104
198994245	chr1:198994245:C:T	6.47386e-08	-1.68756e-10	-1.21071	0.000153482	-1.68756e-10	-1.21636
198994263	chr1:198994263:T:C	6.49641e-08	-1.68756e-10	-1.20723	0.000157067	-1.68756e-10	-1.19327
198994635	chr1:198994635:T:C	8.50124e-08	-1.68756e-10	-0.938271	0.000190943	-1.68756e-10	-0.997966
198995031	chr1:198995031:T:C	1.46328e-07	-1.68756e-10	-0.39522	0.000438835	-1.68756e-10	-0.165814
198995967	chr1:198995967:T:C	6.59919e-08	-1.68756e-10	-1.19154	0.000153732	-1.68756e-10	-1.21473
198996008	chr1:198996008:A:G	6.56348e-08	-1.68756e-10	-1.19696	0.000159292	-1.68756e-10	-1.1792
198996691	chr1:198996691:C:T	6.41157e-08	-1.68756e-10	-1.22038	0.000153472	-1.68756e-10	-1.21642
198996947	chr1:198996947:T:TAC	6.48525e-08	-1.68756e-10	-1.20895	0.000153654	-1.68756e-10	-1.21524
198997437	chr1:198997437:C:T	8.68668e-08	-1.68756e-10	-0.916692	0.000228798	-1.68756e-10	-0.817099
198998072	chr1:198998072:G:A	1.05817e-07	-1.68756e-10	-0.719354	0.000280144	-1.68756e-10	-0.614634
198998444	chr1:198998444:G:A	7.67915e-08	-1.68756e-10	-1.03997	0.000175632	-1.68756e-10	-1.08155
198999389	chr1:198999389:C:T	7.37304e-08	-1.68756e-10	-1.08065	0.00020134	-1.68756e-10	-0.944942
198999440	chr1:198999440:G:A	6.44145e-08	-1.68756e-10	-1.21573	0.000152896	-1.68756e-10	-1.22018
198999476	chr1:198999476:T:C	6.44597e-08	-1.68756e-10	-1.21503	0.000155231	-1.68756e-10	-1.20502
198999512	chr1:198999512:G:A	1.16595e-07	-0.622363	-2.62661e-10	0.000174818	-1.08619	-2.62661e-10
199000423	chr1:199000423:AC:A	1.56919e-07	-1.68756e-10	-0.325339	0.000412768	-1.68756e-10	-0.227053
199000623	chr1:199000623:A:C	6.47279e-08	-1.68756e-10	-1.21088	0.000156235	-1.68756e-10	-1.19858
199000751	chr1:199000751:T:A	1.19151e-07	-1.68756e-10	-0.600677	0.000377329	-1.68756e-10	-0.31682
199000903	chr1:199000903:C:T	1.45033e-07	-1.68756e-10	-0.404104	0.00032439	-1.68756e-10	-0.467993
199001016	chr1:199001016:G:A	3.23294e-07	-1.68756e-10	0.397495	0.000800993	-1.68756e-10	0.435914
199001160	chr1:199001160:C:A	6.7146e-08	-1.68756e-10	-1.1742	0.000155688	-1.68756e-10	-1.20208
199001286	chr1:199001286:A:G	8.17169e-05	7.07189	-1.14194	4.38382e-05	-1.2921	-1.17734
199001563	chr1:199001563:C:T	1.00365e-07	-1.68756e-10	-0.772257	0.000255388	-1.68756e-10	-0.707156
199001599	chr1:199001599:T:C	0.000146014	7.68758	-1.1772	9.90058e-05	-1.13911	-0.515652
199002206	chr1:199002206:T:A	4.89302e-08	-1.49067	-2.62661e-10	9.62577e-05	-1.68291	-2.62661e-10
199002619	chr1:199002619:C:T	8.45261e-07	0.917612	0.440966	0.000150285	-1.09107	-0.146338
199003002	chr1:199003002:G:A	4.80754e-07	-1.68756e-10	0.794288	0.00118131	-1.68756e-10	0.824442
199003018	chr1:199003018:C:A	6.5989e-08	-1.68756e-10	-1.19158	0.000160389	-1.68756e-10	-1.17234
199003177	chr1:199003177:T:C	6.91635e-08	-1.68756e-10	-1.14459	0.000175977	-1.68756e-10	-1.07958
199004116	chr1:199004116:A:G	7.0558e-08	-1.68756e-10	-1.12463	0.000174097	-1.68756e-10	-1.09033
199004218	chr1:199004218:C:T	4.19214e-08	-1.64527	-2.62661e-10	8.88878e-05	-1.76256	-2.62661e-10
199004302	chr1:199004302:T:A	1.60822e-07	-1.68756e-10	-0.300773	0.000467638	-1.68756e-10	-0.102245
199004365	chr1:199004365:C:T	7.14109e-08	-1.68756e-10	-1.11262	0.00018109	-1.68756e-10	-1.05094
199005396	chr1:199005396:C:T	8.37616e-08	-1.68756e-10	-0.953093	0.000186789	-1.68756e-10	-1.01996
199005457	chr1:199005457:C:T	7.58221e-08	-1.68756e-10	-1.05268	0.000195934	-1.68756e-10	-0.972163
199005512	chr1:199005512:G:A	6.4639e-08	-1.68756e-10	-1.21225	0.000153293	-1.68756e-10	-1.21759
199005697	chr1:199005697:G:A	6.48248e-08	-1.68756e-10	-1.20938	0.000152898	-1.68756e-10	-1.22017
199005715	chr1:199005715:G:A	6.41103e-08	-1.68756e-10	-1.22046	0.000153084	-1.68756e-10	-1.21895
199005775	chr1:199005775:C:T	0.00291128	10.7236	-1.22052	4.33985e-05	-1.72516	-0.754357
199005954	chr1:199005954:A:T	6.41119e-08	-1.68756e-10	-1.22044	0.000153071	-1.68756e-10	-1.21904
199005998	chr1:199005998:A:G	1.68995e-06	-1.68756e-10	2.05138	0.00428122	-1.68756e-10	2.11206
199007363	chr1:199007363:C:T	0.000694049	9.26817	-1.19894	2.96745e-05	-1.76434	-1.09531
199007391	chr1:199007391:A:G	1.98192e-07	0.456282	-0.548113	4.30847e-05	-1.76237	-0.724401
199007555	chr1:199007555:G:A	6.426e-08	-1.68756e-10	-1.21813	0.000155501	-1.68756e-10	-1.20329
199009264	chr1:199009264:A:G	2.11556e-07	-1.68756e-10	-0.0265803	0.000507571	-1.68756e-10	-0.0203018
199009463	chr1:199009463:T:G	8.33623e-08	-1.68756e-10	-0.957872	0.000188612	-1.68756e-10	-1.01025
199010484	chr1:199010484:A:T	4.35437e-08	-1.6073	-2.62661e-10	0.000142173	-1.29289	-2.62661e-10
199010554	chr1:199010554:T:C	6.41064e-08	-1.68756e-10	-1.22052	0.000153127	-1.68756e-10	-1.21867
199010689	chr1:199010689:C:G	0.022029	12.6626	-1.13575	3.54764e-05	-1.64308	-1.03799
199011174	chr1:199011174:A:T	6.41042e-08	-1.68756e-10	-1.22056	0.000153176	-1.68756e-10	-1.21835
199011764	chr1:199011764:A:G	6.41115e-08	-1.68756e-10	-1.22044	0.000153072	-1.68756e-10	-1.21903
199012053	chr1:199012053:G:A	1.00419e-07	-1.68756e-10	-0.771714	0.000211122	-1.68756e-10	-0.8975
199012112	chr1:199012112:T:C	4.04565e-07	1.05265	-0.430902	4.80724e-05	-1.70864	-0.668593
199012200	chr1:199012200:A:G	2.26294e-07	0.975277	-0.934512	3.30553e-05	-1.70593	-1.04583
199012230	chr1:199012230:T:C	7.68647e-08	-1.68756e-10	-1.03902	0.000199219	-1.68756e-10	-0.955534
199012787	chr1:199012787:T:C	6.457e-08	-1.68756e-10	-1.21332	0.000152837	-1.68756e-10	-1.22057
199013619	chr1:199013619:G:A	7.6556e-08	-1.68756e-10	-1.04305	0.000198263	-1.68756e-10	-0.960347
199014195	chr1:199014195:C:G	3.20324e-07	0.773301	-0.385035	4.80996e-05	-1.74438	-0.632286
199014380	chr1:199014380:C:T	6.41421e-08	-1.68756e-10	-1.21997	0.000152937	-1.68756e-10	-1.21992
199015108	chr1:199015108:C:G	6.47111e-08	-1.68756e-10	-1.21114	0.000155596	-1.68756e-10	-1.20268
199015836	chr1:199015836:G:A	1.02779e-07	-1.68756e-10	-0.748489	0.000215465	-1.68756e-10	-0.877143
199016154	chr1:199016154:A:AT	6.80903e-08	-1.68756e-10	-1.16023	0.000168213	-1.68756e-10	-1.1247
199017248	chr1:199017248:T:C	7.98504e-08	-1.68756e-10	-1.00091	0.000208577	-1.68756e-10	-0.909631
199017251	chr1:199017251:T:C	1.05135e-07	-1.68756e-10	-0.725818	0.00021919	-1.68756e-10	-0.860001
199017272	chr1:199017272:T:C	4.74974e-08	-1.52039	-2.62661e-10	9.25157e-05	-1.72256	-2.62661e-10
199017383	chr1:199017383:G:A	8.00689e-08	-1.68756e-10	-0.99818	0.000209282	-1.68756e-10	-0.906255
199017481	chr1:199017481:G:A	1.63465e-06	2.48478	-0.466667	6.28584e-05	-1.40886	-0.700196
199017835	chr1:199017835:C:A	6.4587e-08	-1.68756e-10	-1.21305	0.000157374	-1.68756e-10	-1.19131
199018501	chr1:199018501:G:T	1.02137e-07	-1.68756e-10	-0.75475	0.000213831	-1.68756e-10	-0.884752
199018736	chr1:199018736:G:A	3.09233e-06	3.54447	-0.888855	3.39973e-05	-1.56902	-1.15464
199018943	chr1:199018943:C:T	3.14283e-06	-1.68756e-10	2.67181	0.00824895	-1.68756e-10	2.7679
199019050	chr1:199019050:C:T	1.3193e-06	2.23034	-0.426548	6.0342e-05	-1.48288	-0.667031
199019067	chr1:199019067:G:A	2.87601e-06	-1.68756e-10	2.58309	0.00754368	-1.68756e-10	2.67853
199019212	chr1:199019212:C:T	6.67173e-08	-1.68756e-10	-1.1806	0.000187228	-1.68756e-10	-1.01761
199019520	chr1:199019520:G:A	1.06609e-07	-1.68756e-10	-0.711902	0.000288041	-1.68756e-10	-0.586835
199019831	chr1:199019831:A:C	8.18043e-08	-1.68756e-10	-0.976738	0.000178339	-1.68756e-10	-1.06625
199020349	chr1:199020349:T:G	1.04553e-07	-1.68756e-10	-0.73137	0.00021824	-1.68756e-10	-0.864343
199020402	chr1:199020402:C:A	6.4425e-08	-1.68756e-10	-1.21557	0.000156608	-1.68756e-10	-1.1962
199020666	chr1:199020666:C:CA	3.6982e-07	-1.68756e-10	0.531948	0.000492888	-1.68756e-10	-0.0496572
199021224	chr1:199021224:A:G	6.52168e-08	-1.68756e-10	-1.20335	0.000153087	-1.68756e-10	-1.21893
199021964	chr1:199021964:A:G	5.76977e-08	-1.43463	0.10878	0.000305205	-1.26672	0.737768
199021989	chr1:199021989:T:C	6.72341e-08	-1.68756e-10	-1.17289	0.000157038	-1.68756e-10	-1.19345
199022914	chr1:199022914:A:G	0.338506	14.388	-0.129051	2.78183e-05	-1.71186	-1.21238
199023504	chr1:199023504:T:C	1.30031e-06	2.41873	-0.629438	5.11728e-05	-1.44046	-0.874267
199025943	chr1:199025943:G:A	3.31542e-06	-1.68756e-10	2.72527	0.00870987	-1.68756e-10	2.82227
199026219	chr1:199026219:G:T	2.54423e-07	-1.68756e-10	0.157932	0.000527248	-1.68756e-10	0.0177323
199026468	chr1:199026468:G:T	1.27335e-06	2.45636	-0.688027	4.98128e-05	-1.42392	-0.917745
199026876	chr1:199026876:T:A	9.41468e-07	2.10395	-0.637582	4.68013e-05	-1.52338	-0.880645
199026997	chr1:199026997:C:G	6.58756e-08	-1.68756e-10	-1.1933	0.000162477	-1.68756e-10	-1.1594
199027179	chr1:199027179:T:C	4.45475e-08	-1.36695	-0.217565	0.000203408	-1.27265	0.337926
199027341	chr1:199027341:T:G	4.52539e-08	-1.56878	-2.62661e-10	0.000154923	-1.20701	-2.62661e-10
199027356	chr1:199027356:A:G	2.51943e-06	-1.68756e-10	2.45072	0.00660284	-1.68756e-10	2.54532
199027387	chr1:199027387:T:A	6.72636e-08	-1.68756e-10	-1.17245	0.000157637	-1.68756e-10	-1.18964
199027718	chr1:199027718:C:G	8.59026e-08	-1.68756e-10	-0.927855	0.000190859	-1.68756e-10	-0.998404
199029406	chr1:199029406:A:G	1.07171e-07	0.0510316	-0.757673	7.70257e-05	-1.23077	-0.675033
199029434	chr1:199029434:T:C	1.41629e-07	-1.68756e-10	-0.42786	0.000425897	-1.68756e-10	-0.195741
199029710	chr1:199029710:T:C	6.41138e-08	-1.68756e-10	-1.22041	0.000153643	-1.68756e-10	-1.2153
199029959	chr1:199029959:A:G	1.53219e-07	-1.68756e-10	-0.349203	0.000188993	-1.68756e-10	-1.00823
199030424	chr1:199030424:T:C	1.05883e-07	0.143668	-0.862404	7.24456e-05	-1.18101	-0.786093
199030610	chr1:199030610:C:T	3.81948e-08	-1.73837	-2.62661e-10	8.99257e-05	-1.75095	-2.62661e-10
199031148	chr1:199031148:T:C	2.64159e-07	0.891907	-0.696424	0.000105628	-1.66931	0.0792911
199031157	chr1:199031157:G:A	7.28958e-08	-1.68756e-10	-1.09204	0.0001888	-1.68756e-10	-1.00925
199031279	chr1:199031279:T:C	4.57161e-08	-1.42978	-0.128842	0.000244635	-1.1948	0.44463
199031598	chr1:199031598:A:G	0.0195167	12.361	-0.95524	9.83285e-05	-1.76557	0.103948
199031973	chr1:199031973:T:A	6.47116e-08	-1.68756e-10	-1.21113	0.000157986	-1.68756e-10	-1.18743
199032005	chr1:199032005:T:C	9.34074e-08	-1.68756e-10	-0.844097	0.000249686	-1.68756e-10	-0.729735
199032731	chr1:199032731:A:G	1.25473e-07	-1.68756e-10	-0.548978	0.000358876	-1.68756e-10	-0.366962
199032743	chr1:199032743:A:G	1.83162e-06	-1.68756e-10	2.13189	0.00427118	-1.68756e-10	2.10971
199033045	chr1:199033045:C:T	6.81389e-08	-1.68756e-10	-1.15952	0.000158232	-1.68756e-10	-1.18588
199033115	chr1:199033115:T:C	3.68973e-08	-1.44502	-0.327913	0.00015339	-1.39948	0.182528
199033304	chr1:199033304:A:T	2.46021e-07	-1.68756e-10	0.124348	0.000588385	-1.68756e-10	0.127444
199033441	chr1:199033441:C:T	8.40387e-08	-1.68756e-10	-0.949791	0.000159146	-1.68756e-10	-1.18011
199035112	chr1:199035112:T:C	2.46429e-07	-1.68756e-10	0.126005	0.00074892	-1.68756e-10	0.368693
199035237	chr1:199035237:T:C	4.08511e-06	-1.68756e-10	2.93403	0.0106727	-1.68756e-10	3.02551
199035580	chr1:199035580:A:T	0.39869	14.2025	0.220124	2.89241e-05	-1.72469	-1.16058
199035657	chr1:199035657:G:A	3.70985e-08	-1.76749	-2.62661e-10	9.69022e-05	-1.67624	-2.62661e-10
199035865	chr1:199035865:C:G	3.86001e-07	1.55849	-0.983717	5.15877e-05	-1.7676	-0.539053
199036162	chr1:199036162:A:G	3.71134e-08	-1.76709	-2.62661e-10	9.50424e-05	-1.69562	-2.62661e-10
199036569	chr1:199036569:T:C	2.7486e-07	1.06767	-0.832479	7.76628e-05	-1.74672	-0.150843
199036571	chr1:199036571:G:A	2.68188e-07	1.26743	-1.05681	4.56136e-05	-1.76139	-0.668346
199036643	chr1:199036643:T:G	3.71051e-08	-1.76731	-2.62661e-10	0.000110595	-1.54407	-2.62661e-10
199036820	chr1:199036820:C:T	6.4204e-08	-1.68756e-10	-1.219	0.000152837	-1.68756e-10	-1.22057
199037460	chr1:199037460:T:C	1.04206e-05	5.01887	-1.1484	3.38196e-05	-1.50991	-1.21899
199037515	chr1:199037515:A:T	6.84186e-08	-1.68756e-10	-1.15542	0.000171077	-1.68756e-10	-1.10783
199037801	chr1:199037801:T:A	7.90281e-08	-1.68756e-10	-1.01126	0.000224217	-1.68756e-10	-0.837326
199037998	chr1:199037998:C:T	3.70972e-08	-1.76753	-2.62661e-10	0.000109554	-1.55352	-2.62661e-10
199038079	chr1:199038079:C:T	0.188927	13.111	0.564804	3.09049e-05	-1.7567	-1.06233
199038195	chr1:199038195:C:T	8.58553e-08	-1.68756e-10	-0.928405	0.000220414	-1.68756e-10	-0.854429
199038520	chr1:199038520:T:G	2.21838e-06	-1.68756e-10	2.32347	0.00516403	-1.68756e-10	2.29953
199038540	chr1:199038540:C:T	5.10592e-08	-1.44808	-2.62661e-10	9.03019e-05	-1.74678	-2.62661e-10
199038777	chr1:199038777:A:C	1.39687e-07	-1.68756e-10	-0.441663	0.000331998	-1.68756e-10	-0.44481
199038783	chr1:199038783:A:T	1.29925e-07	-1.68756e-10	-0.514114	0.000360953	-1.68756e-10	-0.361192
199039416	chr1:199039416:A:G	3.74097e-08	-1.75914	-2.62661e-10	0.000119387	-1.46757	-2.62661e-10
199039637	chr1:199039637:G:T	6.41439e-08	-1.68756e-10	-1.21994	0.000152853	-1.68756e-10	-1.22046
199039932	chr1:199039932:T:C	6.91338e-08	-1.68756e-10	-1.14502	0.000173493	-1.68756e-10	-1.0938
199039979	chr1:199039979:G:A	2.44416e-07	-1.68756e-10	0.117803	0.000743278	-1.68756e-10	0.361131
199040032	chr1:199040032:AAC:A	6.49269e-08	-1.68756e-10	-1.20781	0.000158963	-1.68756e-10	-1.18127
199040219	chr1:199040219:G:A	6.4892e-08	-1.68756e-10	-1.20834	0.000158813	-1.68756e-10	-1.18221
199040946	chr1:199040946:GATATA:G	3.76169e-08	-1.75362	-2.62661e-10	0.000122783	-1.43952	-2.62661e-10
199041146	chr1:199041146:T:A	6.4431e-08	-1.68756e-10	-1.21547	0.000155191	-1.68756e-10	-1.20528
199041307	chr1:199041307:T:C	6.53454e-08	-1.68756e-10	-1.20138	0.000159325	-1.68756e-10	-1.17899
199041358	chr1:199041358:G:A	1.33288e-07	-1.68756e-10	-0.488553	0.000370636	-1.68756e-10	-0.334718
199041486	chr1:199041486:A:G	6.10719e-08	-1.26902	-2.62661e-10	0.0001096	-1.5531	-2.62661e-10
199041915	chr1:199041915:A:G	3.73389e-08	-1.76103	-2.62661e-10	0.000117921	-1.47992	-2.62661e-10
199042410	chr1:199042410:G:T	3.73634e-05	5.74882	-0.601444	3.02385e-05	-1.74445	-1.09637
199042593	chr1:199042593:A:G	6.85683e-08	-1.68756e-10	-1.15324	0.000171493	-1.68756e-10	-1.1054
199042613	chr1:199042613:C:G	8.90661e-08	-1.68756e-10	-0.891689	0.000236347	-1.68756e-10	-0.784637
199043324	chr1:199043324:A:G	8.54859e-08	-1.68756e-10	-0.932717	0.000248576	-1.68756e-10	-0.73419
199043349	chr1:199043349:A:C	0.0191129	12.5931	-1.20827	4.2416e-05	-1.75886	-0.743552
199043856	chr1:199043856:C:T	6.19723e-08	-1.25438	-2.62661e-10	0.000100293	-1.64185	-2.62661e-10
199044373	chr1:199044373:C:T	3.7174e-08	-1.76546	-2.62661e-10	0.000103267	-1.61262	-2.62661e-10
199044413	chr1:199044413:C:A	3.72589e-08	-1.76318	-2.62661e-10	9.2773e-05	-1.71978	-2.62661e-10
199044547	chr1:199044547:G:A	6.42766e-08	-1.68756e-10	-1.21787	0.000154459	-1.68756e-10	-1.21001
199045175	chr1:199045175:T:C	6.52751e-08	-1.68756e-10	-1.20246	0.000154198	-1.68756e-10	-1.2117
199045902	chr1:199045902:A:T	9.44033e-06	4.59748	-0.825803	7.78785e-05	-1.67283	-0.221961
199045950	chr1:199045950:G:A	1.42276e-06	-1.68756e-10	1.87928	0.00505464	-1.68756e-10	2.27812
199046075	chr1:199046075:G:A	3.75773e-07	-1.68756e-10	0.547917	0.000950636	-1.68756e-10	0.607192
199046124	chr1:199046124:T:C	9.95814e-07	2.40475	-0.882254	6.69233e-05	-1.68319	-0.363199
199046219	chr1:199046219:G:A	4.2155e-07	-1.68756e-10	0.662869	0.00106781	-1.68756e-10	0.723423
199046386	chr1:199046386:A:G	3.01668e-07	-1.68756e-10	0.328258	0.000720396	-1.68756e-10	0.329862
199047091	chr1:199047091:G:A	2.14053e-07	-1.68756e-10	-0.0148453	0.000297979	-1.68756e-10	-0.552916
199047104	chr1:199047104:C:T	1.35185e-07	-0.474421	-2.62661e-10	0.000112832	-1.52404	-2.62661e-10
199047287	chr1:199047287:C:A	8.77401e-07	-1.68756e-10	1.3959	0.00226371	-1.68756e-10	1.47482
199047390	chr1:199047390:AG:A	6.41485e-08	-1.68756e-10	-1.21987	0.000153936	-1.68756e-10	-1.2134
199047934	chr1:199047934:A:G	2.10789e-07	-1.68756e-10	-0.0302116	0.000494582	-1.68756e-10	-0.0462261
199048236	chr1:199048236:A:T	5.43116e-08	-1.38633	-2.62661e-10	0.000277251	-0.625017	-2.62661e-10
199048507	chr1:199048507:A:G	9.15669e-08	-1.68756e-10	-0.863998	0.000246837	-1.68756e-10	-0.741212
199049014	chr1:199049014:A:G	3.7987e-08	-1.76762	0.0237964	0.000423087	-0.700196	0.497835
199049332	chr1:199049332:T:A	9.36238e-08	-0.841783	-2.62661e-10	0.000146873	-1.26037	-2.62661e-10
199050213	chr1:199050213:A:T	3.81522e-06	3.73184	-0.866158	5.06122e-05	-1.76432	-0.56143
199050363	chr1:199050363:G:T	1.14072e-07	-1.68756e-10	-0.644242	0.000235055	-1.68756e-10	-0.79012
199050726	chr1:199050726:G:A	2.3395e-06	3.56601	-1.18939	3.31828e-05	-1.75569	-0.992217
199051080	chr1:199051080:G:A	1.1159e-07	-1.68756e-10	-0.666233	0.000230634	-1.68756e-10	-0.809109
199051253	chr1:199051253:T:G	3.82126e-08	-1.7379	-2.62661e-10	0.000109707	-1.55212	-2.62661e-10
199051306	chr1:199051306:G:A	9.73598e-08	-0.802654	-2.62661e-10	9.77954e-05	-1.66706	-2.62661e-10
199051432	chr1:199051432:T:A	2.23079e-06	3.52615	-1.19711	3.25069e-05	-1.75395	-1.01453
199051486	chr1:199051486:G:C	1.13756e-07	-1.68756e-10	-0.647013	0.000234435	-1.68756e-10	-0.792761
199051858	chr1:199051858:T:C	2.38629e-06	3.27347	-0.877044	5.14449e-05	-1.73732	-0.572108
199051869	chr1:199051869:C:T	6.72364e-08	-1.68756e-10	-1.17285	0.000154814	-1.68756e-10	-1.20772
199052640	chr1:199052640:C:T	6.73171e-08	-1.68756e-10	-1.17165	0.000155871	-1.68756e-10	-1.20091
199052681	chr1:199052681:G:A	4.24872e-06	3.8482	-0.874891	3.45094e-05	-1.53571	-1.173
199052696	chr1:199052696:T:G	4.00851e-06	4.05553	-1.14042	3.37467e-05	-1.56475	-1.1663
199053030	chr1:199053030:A:T	1.17008e-07	-1.68756e-10	-0.618827	0.00024039	-1.68756e-10	-0.767675
199053632	chr1:199053632:A:G	5.31606e-07	-1.68756e-10	0.894835	0.00126659	-1.68756e-10	0.894148
199053967	chr1:199053967:G:A	9.46599e-08	-1.68756e-10	-0.830778	0.000223493	-1.68756e-10	-0.840561
199054111	chr1:199054111:A:G	1.23488e-07	-0.253814	-0.311113	4.58073e-05	-1.71126	-0.714239
199054207	chr1:199054207:C:A	2.13613e-07	-1.68756e-10	-0.0169013	0.000501312	-1.68756e-10	-0.032711
199054550	chr1:199054550:T:C	2.12161e-07	-1.68756e-10	-0.0237221	0.000497926	-1.68756e-10	-0.0394868
199055052	chr1:199055052:T:C	9.84622e-08	-1.68756e-10	-0.791395	0.000269071	-1.68756e-10	-0.654962
199055444	chr1:199055444:G:T	6.88731e-08	-1.68756e-10	-1.1488	0.000166688	-1.68756e-10	-1.13381
199055492	chr1:199055492:C:T	5.09039e-08	-1.45113	-2.62661e-10	0.000176499	-1.07662	-2.62661e-10
199055772	chr1:199055772:T:C	2.03581e-07	-1.68756e-10	-0.0650063	0.000477655	-1.68756e-10	-0.0810503
199056240	chr1:199056240:C:A	5.82294e-07	-1.68756e-10	0.985907	0.000828253	-1.68756e-10	0.46938
199056588	chr1:199056588:G:A	6.60198e-08	-1.68756e-10	-1.19111	0.000153223	-1.68756e-10	-1.21805
199056591	chr1:199056591:A:G	6.59662e-08	-1.68756e-10	-1.19193	0.000153259	-1.68756e-10	-1.21781
199056597	chr1:199056597:T:C	6.64081e-08	-1.68756e-10	-1.18525	0.000153006	-1.68756e-10	-1.21946
199057015	chr1:199057015:G:T	6.56289e-08	-1.68756e-10	-1.19705	0.000166117	-1.68756e-10	-1.13725
199057037	chr1:199057037:A:G	6.41039e-08	-1.68756e-10	-1.22056	0.00015561	-1.68756e-10	-1.20258
199057200	chr1:199057200:A:G	3.05296e-06	3.86336	-1.22056	4.26553e-05	-1.53374	-0.963052
199057272	chr1:199057272:A:G	1.83032e-07	-1.68756e-10	-0.171405	0.000430036	-1.68756e-10	-0.186071
199057617	chr1:199057617:T:C	7.32765e-08	-1.68756e-10	-1.08683	0.000156249	-1.68756e-10	-1.19848
199057874	chr1:199057874:G:T	3.33853e-07	-1.68756e-10	0.429633	0.000833025	-1.68756e-10	0.475125
199058099	chr1:199058099:C:T	5.16926e-08	-1.43575	-2.62661e-10	0.000180419	-1.05465	-2.62661e-10
199058613	chr1:199058613:C:A	3.86376e-07	-1.68756e-10	0.575743	0.000974351	-1.68756e-10	0.631833
199059323	chr1:199059323:T:TAA	1.42019e-08	-1.65891	-1.06879	2.89615e-05	-1.75119	-1.13278
199059549	chr1:199059549:T:C	2.91615e-08	-0.90127	-1.10695	3.47968e-05	-1.72293	-0.977481
199059891	chr1:199059891:A:C	7.17276e-08	0.0649598	-1.17315	2.88364e-05	-1.76543	-1.12287
199060232	chr1:199060232:A:T	6.60777e-08	-1.68756e-10	-1.19024	0.000154958	-1.68756e-10	-1.20678
199060380	chr1:199060380:G:A	6.53871e-08	-1.68756e-10	-1.20074	0.000154047	-1.68756e-10	-1.21268
199060382	chr1:199060382:T:C	6.95799e-07	1.8276	-0.663604	5.35224e-05	-1.51754	-0.752296
199060757	chr1:199060757:T:C	1.19483e-07	-1.68756e-10	-0.597892	0.000253621	-1.68756e-10	-0.714097
199061115	chr1:199061115:C:T	3.92115e-07	-1.68756e-10	0.590486	0.00098922	-1.68756e-10	0.646978
199061328	chr1:199061328:T:A	7.03506e-08	-1.68756e-10	-1.12758	0.00017536	-1.68756e-10	-1.0831
199061733	chr1:199061733:T:C	3.79749e-08	-1.74414	-2.62661e-10	9.51554e-05	-1.69443	-2.62661e-10
199061827	chr1:199061827:G:A	4.02312e-07	-1.68756e-10	0.61616	0.0010159	-1.68756e-10	0.673595
199062238	chr1:199062238:C:A	7.0358e-08	-1.68756e-10	-1.12747	0.000175378	-1.68756e-10	-1.083
199062263	chr1:199062263:A:T	3.14177e-07	-1.68756e-10	0.368887	0.000409124	-1.68756e-10	-0.23592
199062463	chr1:199062463:T:C	6.51629e-08	-1.68756e-10	-1.20418	0.000153723	-1.68756e-10	-1.21479
199062541	chr1:199062541:G:A	1.6164e-07	-1.68756e-10	-0.295699	0.000382289	-1.68756e-10	-0.303763
199062550	chr1:199062550:G:A	6.53454e-08	-1.68756e-10	-1.20138	0.000158757	-1.68756e-10	-1.18256
199062624	chr1:199062624:ATT:A	2.09808e-08	-1.42944	-0.908015	4.20884e-05	-1.73317	-0.777
199062627	chr1:199062627:T:A	2.11125e-08	-1.43032	-0.900881	4.24627e-05	-1.73287	-0.768439
199062630	chr1:199062630:T:TA	2.10087e-08	-1.4334	-0.902729	4.24096e-05	-1.73192	-0.770644
199062632	chr1:199062632:TCAATGTCAA:T	2.12693e-08	-1.42189	-0.901918	4.2296e-05	-1.73551	-0.769736
199062907	chr1:199062907:T:C	3.76595e-08	-1.75248	-2.62661e-10	9.03358e-05	-1.7464	-2.62661e-10
199063203	chr1:199063203:G:A	1.86295e-07	-1.68756e-10	-0.153736	0.000439445	-1.68756e-10	-0.164427
199063664	chr1:199063664:A:T	3.83456e-08	-1.73443	-2.62661e-10	9.37632e-05	-1.70917	-2.62661e-10
199064311	chr1:199064311:C:T	2.07744e-08	-1.44929	-0.898061	4.28662e-05	-1.7266	-0.765252
199064597	chr1:199064597:G:T	1.36027e-08	-1.64091	-1.12989	2.75359e-05	-1.75727	-1.17718
199064609	chr1:199064609:C:A	1.07152e-07	-1.68756e-10	-0.706819	0.000238605	-1.68756e-10	-0.775131
199064633	chr1:199064633:G:A	2.02697e-08	-1.43522	-0.936723	4.07311e-05	-1.73129	-0.811654
199065008	chr1:199065008:A:T	3.87228e-08	-1.72464	-2.62661e-10	9.26979e-05	-1.72059	-2.62661e-10
199065294	chr1:199065294:C:T	6.52975e-08	-1.68756e-10	-1.20211	0.000158598	-1.68756e-10	-1.18357
199065417	chr1:199065417:T:C	3.8787e-08	-1.72298	-2.62661e-10	9.25757e-05	-1.72191	-2.62661e-10
199065777	chr1:199065777:A:G	3.16506e-07	1.10205	-0.725775	4.21706e-05	-1.69541	-0.81281
199066187	chr1:199066187:C:T	4.60319e-07	1.91231	-1.16146	2.67345e-05	-1.75961	-1.20437
199066451	chr1:199066451:C:T	1.21841e-07	-1.68756e-10	-0.578351	0.000280321	-1.68756e-10	-0.614005
199066488	chr1:199066488:G:A	1.31175e-07	-1.68756e-10	-0.504537	0.000276086	-1.68756e-10	-0.629226
199066710	chr1:199066710:A:C	6.44426e-08	-1.68756e-10	-1.21529	0.000156721	-1.68756e-10	-1.19547
199067390	chr1:199067390:T:C	1.95428e-07	-1.68756e-10	-0.105878	0.000371359	-1.68756e-10	-0.33277
199067546	chr1:199067546:C:A	6.8104e-08	-1.68756e-10	-1.16003	0.000167214	-1.68756e-10	-1.13067
199067747	chr1:199067747:G:A	6.41494e-08	-1.68756e-10	-1.21985	0.000160825	-1.68756e-10	-1.16962
199067901	chr1:199067901:A:C	1.16964e-07	-1.68756e-10	-0.619203	0.000261382	-1.68756e-10	-0.683955
199068036	chr1:199068036:TTAAC:T	5.08022e-07	-1.68756e-10	0.849456	0.00127762	-1.68756e-10	0.902817
199068589	chr1:199068589:T:C	5.25822e-07	-1.68756e-10	0.883895	0.00132571	-1.68756e-10	0.939767
199068881	chr1:199068881:C:T	1.05483e-07	-1.68756e-10	-0.722522	0.000231992	-1.68756e-10	-0.803236
199068914	chr1:199068914:T:C	5.56145e-06	3.9318	-0.689255	3.25465e-05	-1.64311	-1.12416
199069458	chr1:199069458:G:T	1.428e-07	-1.68756e-10	-0.419621	0.000339167	-1.68756e-10	-0.423446
199070149	chr1:199070149:T:C	3.32492e-08	-0.848196	-1.02884	2.85689e-05	-1.69929	-1.19833
199070345	chr1:199070345:A:G	6.45716e-08	-1.68756e-10	-1.21329	0.000155969	-1.68756e-10	-1.20028
199070977	chr1:199070977:C:T	3.78085e-08	-1.74853	-2.62661e-10	9.43623e-05	-1.7028	-2.62661e-10
199071130	chr1:199071130:C:T	1.23251e-07	-1.68756e-10	-0.566848	0.000283457	-1.68756e-10	-0.602878
199071166	chr1:199071166:C:T	2.03681e-08	-1.33924	-1.02786	3.02147e-05	-1.74079	-1.10082
199071199	chr1:199071199:C:T	6.45729e-07	-1.68756e-10	1.08931	0.000921652	-1.68756e-10	0.576229
199071231	chr1:199071231:C:T	6.52743e-08	-1.68756e-10	-1.20247	0.000153882	-1.68756e-10	-1.21375
199071270	chr1:199071270:A:T	7.17582e-08	-1.68756e-10	-1.10777	0.000179581	-1.68756e-10	-1.05931
199071468	chr1:199071468:G:T	6.52808e-08	-1.68756e-10	-1.20237	0.000153892	-1.68756e-10	-1.21369
199071551	chr1:199071551:T:C	3.73168e-08	-1.76162	-2.62661e-10	9.18034e-05	-1.73029	-2.62661e-10
199071700	chr1:199071700:G:C	1.01311e-07	-1.68756e-10	-0.762872	0.000174056	-1.68756e-10	-1.09056
199071880	chr1:199071880:C:T	3.99282e-08	-1.69399	-2.62661e-10	0.000116284	-1.49391	-2.62661e-10
199072368	chr1:199072368:A:T	8.54414e-08	-1.68756e-10	-0.933238	0.000224668	-1.68756e-10	-0.835317
199072605	chr1:199072605:A:G	3.76868e-08	-1.75176	-2.62661e-10	9.66808e-05	-1.67852	-2.62661e-10
199073457	chr1:199073457:T:C	6.51185e-08	-1.68756e-10	-1.20486	0.000153662	-1.68756e-10	-1.21519
199073848	chr1:199073848:A:G	1.41064e-08	-1.66765	-1.06679	2.91226e-05	-1.74738	-1.13105
199073917	chr1:199073917:A:C	1.38248e-08	-1.59793	-1.15668	2.92993e-05	-1.76728	-1.1051
199074230	chr1:199074230:T:C	3.82337e-08	-1.73735	-2.62661e-10	9.41572e-05	-1.70497	-2.62661e-10
199074744	chr1:199074744:A:G	1.38343e-08	-1.60508	-1.14883	2.9624e-05	-1.76685	-1.0945
199074810	chr1:199074810:T:C	1.39225e-08	-1.58058	-1.16699	2.88865e-05	-1.76762	-1.11894
199075066	chr1:199075066:T:C	3.82224e-08	-1.73765	-2.62661e-10	9.42012e-05	-1.70451	-2.62661e-10
199075405	chr1:199075405:A:C	3.72137e-08	-1.76439	-2.62661e-10	9.86311e-05	-1.65855	-2.62661e-10
199075701	chr1:199075701:A:G	8.28715e-08	-1.68756e-10	-0.963777	0.000188625	-1.68756e-10	-1.01018
199075750	chr1:199075750:TAA:T	1.3124e-07	-1.68756e-10	-0.504042	0.000276376	-1.68756e-10	-0.628178
199076316	chr1:199076316:C:T	7.28054e-08	-1.68756e-10	-1.09328	0.00018065	-1.68756e-10	-1.05338
199076410	chr1:199076410:T:C	1.25216e-07	-1.68756e-10	-0.551028	0.00026487	-1.68756e-10	-0.6707
199076533	chr1:199076533:C:G	6.42783e-08	-1.68756e-10	-1.21785	0.000152837	-1.68756e-10	-1.22057
199076741	chr1:199076741:T:C	5.00106e-08	-1.46883	-2.62661e-10	9.65211e-05	-1.68018	-2.62661e-10
199076766	chr1:199076766:C:T	1.02266e-07	-0.753495	-2.62661e-10	9.33822e-05	-1.71324	-2.62661e-10
199077149	chr1:199077149:G:C	9.09122e-08	-1.68756e-10	-0.871174	0.000205777	-1.68756e-10	-0.923147
199077218	chr1:199077218:T:G	6.46119e-08	-1.68756e-10	-1.21267	0.000160999	-1.68756e-10	-1.16854
199077285	chr1:199077285:C:G	1.29416e-07	-1.68756e-10	-0.518038	0.000272922	-1.68756e-10	-0.640751
199077548	chr1:199077548:AT:A	1.25145e-07	-1.68756e-10	-0.551598	0.000264655	-1.68756e-10	-0.671512
199077549	chr1:199077549:T:A	1.03053e-07	-1.68756e-10	-0.745822	0.000220752	-1.68756e-10	-0.852897
199077783	chr1:199077783:T:G	8.29303e-08	-1.68756e-10	-0.963068	0.000188742	-1.68756e-10	-1.00956
199078320	chr1:199078320:C:T	3.82802e-08	-1.73614	-2.62661e-10	9.40004e-05	-1.70664	-2.62661e-10
199078388	chr1:199078388:A:T	2.9177e-07	0.913894	-0.618997	4.40871e-05	-1.72641	-0.737356
199079614	chr1:199079614:A:G	8.64204e-08	-1.68756e-10	-0.921844	0.000163275	-1.68756e-10	-1.1545
199079772	chr1:199079772:G:A	4.37935e-07	-1.68756e-10	0.701002	0.00110506	-1.68756e-10	0.757712
199080123	chr1:199080123:A:G	1.11152e-07	-1.68756e-10	-0.670169	0.00024718	-1.68756e-10	-0.739823
199080283	chr1:199080283:C:T	6.41456e-08	-1.68756e-10	-1.21991	0.000152944	-1.68756e-10	-1.21987
199080361	chr1:199080361:T:A	1.10764e-07	-1.68756e-10	-0.673668	0.0002464	-1.68756e-10	-0.742981
199080978	chr1:199080978:T:C	4.62521e-08	-1.54696	-2.62661e-10	0.000107678	-1.57079	-2.62661e-10
199081045	chr1:199081045:C:T	6.6057e-07	1.11203	-2.62661e-10	0.000164594	-1.14645	-2.62661e-10
199081378	chr1:199081378:TTTTG:T	6.85092e-08	-1.68756e-10	-1.1541	0.000162919	-1.68756e-10	-1.15668
199081556	chr1:199081556:G:C	3.93298e-08	-1.70909	-2.62661e-10	9.13977e-05	-1.73472	-2.62661e-10
199081558	chr1:199081558:G:A	3.91733e-08	-1.71307	-2.62661e-10	9.16776e-05	-1.73166	-2.62661e-10
199081625	chr1:199081625:G:A	3.91939e-08	-1.71255	-2.62661e-10	9.16351e-05	-1.73212	-2.62661e-10
199081806	chr1:199081806:A:G	4.81448e-06	2.55015	0.548161	0.000132022	-1.72222	0.355246
199082411	chr1:199082411:TC:T	6.76616e-07	-1.68756e-10	1.13604	0.00212976	-1.68756e-10	1.41383
199082503	chr1:199082503:A:T	8.51328e-08	-1.68756e-10	-0.936855	0.000228238	-1.68756e-10	-0.819549
199082559	chr1:199082559:T:G	3.7729e-08	-1.75064	-2.62661e-10	0.000108758	-1.56081	-2.62661e-10
199082600	chr1:199082600:T:C	9.77561e-08	-1.68756e-10	-0.798593	0.000226935	-1.68756e-10	-0.825277
199082609	chr1:199082609:C:A	1.92268e-07	0.00214083	-0.124319	5.78481e-05	-1.7668	-0.425314
199082708	chr1:199082708:C:T	2.54908e-07	0.236186	-0.0763519	6.26162e-05	-1.73993	-0.372989
199084287	chr1:199084287:T:C	3.75153e-08	-1.75632	-2.62661e-10	0.000106495	-1.58184	-2.62661e-10
199084563	chr1:199084563:T:C	3.72959e-08	-1.76219	-2.62661e-10	9.18173e-05	-1.73014	-2.62661e-10
199084825	chr1:199084825:T:C	1.37909e-07	-0.237372	-0.2171	5.43372e-05	-1.74517	-0.509559
199085210	chr1:199085210:G:A	4.71151e-08	-0.407675	-1.1208	2.74914e-05	-1.74829	-1.18777
199085410	chr1:199085410:G:A	7.54094e-08	-1.68756e-10	-1.05814	0.000172212	-1.68756e-10	-1.10121
199085484	chr1:199085484:C:T	4.93465e-08	-0.357806	-1.1244	2.7304e-05	-1.75321	-1.18969
199085537	chr1:199085537:T:C	5.18212e-08	-0.315825	-1.11744	2.73053e-05	-1.75707	-1.18578
199086131	chr1:199086131:TTTATTTA:T	1.43167e-07	-1.68756e-10	-0.417056	0.000320957	-1.68756e-10	-0.478632
199086180	chr1:199086180:C:T	3.90606e-08	-1.71596	-2.62661e-10	0.000119679	-1.46513	-2.62661e-10
199086261	chr1:199086261:G:A	1.90285e-07	-1.68756e-10	-0.132545	0.000465887	-1.68756e-10	-0.105995
199086826	chr1:199086826:C:A	6.75689e-08	-1.68756e-10	-1.16792	0.000157809	-1.68756e-10	-1.18856
199087166	chr1:199087166:G:T	6.8721e-08	-1.68756e-10	-1.15101	0.000173641	-1.68756e-10	-1.09295
199087206	chr1:199087206:G:A	3.40219e-07	-1.68756e-10	0.448522	0.000917721	-1.68756e-10	0.571955
199087426	chr1:199087426:G:A	4.09432e-08	-1.66888	-2.62661e-10	0.000126723	-1.40794	-2.62661e-10
199087478	chr1:199087478:T:C	2.72235e-07	-1.68756e-10	0.225598	0.000675057	-1.68756e-10	0.264858
199088359	chr1:199088359:C:T	1.92236e-08	-1.47025	-0.954677	4.34611e-05	-1.5089	-0.969172
199088605	chr1:199088605:G:A	6.7408e-07	1.13228	-2.62661e-10	0.000224826	-0.834611	-2.62661e-10
199088830	chr1:199088830:C:T	6.64335e-08	-1.18487	-2.62661e-10	0.000281345	-0.610357	-2.62661e-10
199088849	chr1:199088849:C:T	5.37288e-07	-1.68756e-10	0.905465	0.00166288	-1.68756e-10	1.16637
199089277	chr1:199089277:A:T	3.66093e-07	-1.68756e-10	0.52182	0.000990455	-1.68756e-10	0.648225
199089764	chr1:199089764:A:T	1.5618e-07	0.639518	-0.969579	3.61955e-05	-1.64924	-1.01176
199089924	chr1:199089924:G:C	3.96975e-08	-1.31435	-0.385433	5.56641e-05	-1.75076	-0.479846
199090068	chr1:199090068:G:T	1.8436e-08	-1.32308	-1.14369	3.30813e-05	-1.59519	-1.15578
199090107	chr1:199090107:ATAC:A	8.11562e-08	-1.68756e-10	-0.984693	0.000189842	-1.68756e-10	-1.00375
199090823	chr1:199090823:C:T	5.24086e-07	-1.68756e-10	0.880588	0.001621	-1.68756e-10	1.14086
199090838	chr1:199090838:C:A	3.76063e-08	-1.7539	-2.62661e-10	9.01778e-05	-1.74816	-2.62661e-10
199091215	chr1:199091215:A:C	1.89217e-08	-1.29198	-1.14877	3.23315e-05	-1.61343	-1.16047
199091276	chr1:199091276:G:A	6.88567e-08	-1.68756e-10	-1.14904	0.000153833	-1.68756e-10	-1.21407
199091491	chr1:199091491:C:T	2.56584e-07	-1.68756e-10	0.166389	0.00051341	-1.68756e-10	-0.00886348
199091923	chr1:199091923:G:A	6.73049e-08	-1.68756e-10	-1.17184	0.000164143	-1.68756e-10	-1.1492
199092052	chr1:199092052:C:T	1.8358e-07	0.690598	-0.859014	3.79877e-05	-1.64584	-0.966838
199092310	chr1:199092310:T:C	7.47115e-08	-1.68756e-10	-1.06743	0.000184892	-1.68756e-10	-1.03017
199092465	chr1:199092465:T:C	6.91107e-08	-1.68756e-10	-1.14536	0.000154009	-1.68756e-10	-1.21292
199092549	chr1:199092549:G:A	7.13852e-08	-1.68756e-10	-1.11298	0.000154815	-1.68756e-10	-1.20771
199092991	chr1:199092991:T:C	1.93301e-07	0.0686027	-0.185423	6.29603e-05	-1.76761	-0.339823
199093293	chr1:199093293:T:C	9.33841e-08	0.00669197	-0.851039	3.18708e-05	-1.76677	-1.02148
199093392	chr1:199093392:T:C	2.41699e-07	1.00893	-0.902303	3.62162e-05	-1.70996	-0.950471
199093556	chr1:199093556:C:T	7.50432e-08	-1.68756e-10	-1.063	0.000170135	-1.68756e-10	-1.11335
199093564	chr1:199093564:C:T	3.29278e-07	-1.68756e-10	0.415833	0.000970129	-1.68756e-10	0.627491
199093578	chr1:199093578:AT:A	7.64535e-08	-1.68756e-10	-1.04439	0.000154714	-1.68756e-10	-1.20836
199093733	chr1:199093733:C:T	8.96443e-08	-1.68756e-10	-0.885219	0.000209066	-1.68756e-10	-0.90729
199093876	chr1:199093876:TC:T	7.96237e-08	-1.68756e-10	-1.00376	0.000178716	-1.68756e-10	-1.06414
199093907	chr1:199093907:C:T	7.36265e-08	-1.68756e-10	-1.08206	0.000181993	-1.68756e-10	-1.04597
199094392	chr1:199094392:C:T	1.4365e-07	-0.413691	-2.62661e-10	0.000110095	-1.5486	-2.62661e-10
199094767	chr1:199094767:C:T	3.87391e-08	-1.72422	-2.62661e-10	8.89091e-05	-1.76232	-2.62661e-10
199094823	chr1:199094823:G:A	3.83994e-08	-1.73303	-2.62661e-10	8.92703e-05	-1.75827	-2.62661e-10
199094918	chr1:199094918:T:C	1.72994e-08	-1.53162	-0.998782	3.57598e-05	-1.73533	-0.937783
199095289	chr1:199095289:AG:A	8.3042e-08	-1.68756e-10	-0.961722	0.000194103	-1.68756e-10	-0.981552
199096317	chr1:199096317:G:A	9.36115e-08	-1.68756e-10	-0.841915	0.000275242	-1.68756e-10	-0.632287
199096579	chr1:199096579:A:C	6.82184e-08	-1.68756e-10	-1.15835	0.000166835	-1.68756e-10	-1.13293
199096659	chr1:199096659:T:C	6.78124e-08	-1.68756e-10	-1.16432	0.000165635	-1.68756e-10	-1.14015
199097183	chr1:199097183:G:A	8.03321e-08	-1.68756e-10	-0.994899	0.000188122	-1.68756e-10	-1.01285
199097241	chr1:199097241:G:A	7.94755e-08	-1.68756e-10	-1.00562	0.000186174	-1.68756e-10	-1.02325
199097828	chr1:199097828:G:A	9.09138e-08	-0.871156	-2.62661e-10	9.52451e-05	-1.69349	-2.62661e-10
199098150	chr1:199098150:T:C	7.80066e-07	0.786123	0.492188	0.000166651	-1.54121	0.407174
199098348	chr1:199098348:G:A	7.72554e-08	-1.68756e-10	-1.03395	0.000155166	-1.68756e-10	-1.20544
199099192	chr1:199099192:C:T	1.07069e-07	-1.68756e-10	-0.707599	0.000247458	-1.68756e-10	-0.738699
199099297	chr1:199099297:G:C	8.0345e-08	-1.68756e-10	-0.994738	0.000181626	-1.68756e-10	-1.04799
199099485	chr1:199099485:A:G	1.80525e-06	0.658562	1.45882	0.000432636	-1.49471	1.31467
199099906	chr1:199099906:A:C	8.80355e-08	-1.63149	0.728165	0.000225448	-1.76428	0.932427
199100005	chr1:199100005:G:T	8.24299e-07	-1.68756e-10	1.33347	0.00164131	-1.68756e-10	1.15331
199100011	chr1:199100011:G:A	3.8645e-08	-1.72665	-2.62661e-10	0.000148236	-1.25113	-2.62661e-10
199100015	chr1:199100015:T:C	1.74463e-07	0.838637	-1.05799	3.26942e-05	-1.66847	-1.09427
199100210	chr1:199100210:A:G	8.71547e-08	-1.68756e-10	-0.913384	0.000204226	-1.68756e-10	-0.930709
199100259	chr1:199100259:T:C	3.85064e-07	-1.68756e-10	0.572341	0.00104965	-1.68756e-10	0.706276
199100308	chr1:199100308:T:G	2.60264e-07	-1.68756e-10	0.18063	0.000597424	-1.68756e-10	0.142689
199100998	chr1:199100998:T:A	7.26228e-08	-1.68756e-10	-1.09579	0.00018463	-1.68756e-10	-1.03158
199101033	chr1:199101033:A:G	6.73851e-08	-1.68756e-10	-1.17064	0.000159567	-1.68756e-10	-1.17747
199101198	chr1:199101198:C:T	6.79863e-08	-1.16176	-2.62661e-10	8.84804e-05	-1.76716	-2.62661e-10
199101610	chr1:199101610:G:A	1.23911e-07	0.229785	-0.791293	4.96526e-05	-1.47288	-0.872012
199101668	chr1:199101668:C:T	6.43584e-08	-1.68756e-10	-1.2166	0.000152844	-1.68756e-10	-1.22052
199101730	chr1:199101730:C:T	4.37906e-07	0.599417	0.101519	0.000106511	-1.49825	-0.0834411
199102061	chr1:199102061:T:A	3.02838e-07	-1.68756e-10	0.332131	0.000814875	-1.68756e-10	0.453096
199102119	chr1:199102119:C:G	1.07265e-07	-1.68756e-10	-0.705762	0.000254264	-1.68756e-10	-0.711564
199102204	chr1:199102204:C:T	8.01321e-08	-1.68756e-10	-0.997391	0.000179678	-1.68756e-10	-1.05877
199102266	chr1:199102266:C:T	6.50711e-08	-1.68756e-10	-1.20559	0.000153535	-1.68756e-10	-1.21601
199102511	chr1:199102511:C:T	7.46456e-08	-1.06832	-2.62661e-10	0.000117801	-1.48094	-2.62661e-10
199102583	chr1:199102583:C:T	1.18364e-07	-1.68756e-10	-0.607307	0.000279706	-1.68756e-10	-0.616201
199102777	chr1:199102777:A:T	2.5524e-07	1.12327	-0.962137	3.36618e-05	-1.70827	-1.02531
199102970	chr1:199102970:C:T	3.80769e-08	-1.74146	-2.62661e-10	8.91762e-05	-1.75932	-2.62661e-10
199103069	chr1:199103069:C:T	6.86188e-08	-1.68756e-10	-1.1525	0.00015382	-1.68756e-10	-1.21416
199103358	chr1:199103358:C:CA	4.09991e-08	-1.66752	-2.62661e-10	0.00012148	-1.45019	-2.62661e-10
199103459	chr1:199103459:T:A	2.36428e-07	-1.68756e-10	0.0845769	0.0005794	-1.68756e-10	0.112054
199103536	chr1:199103536:G:A	1.6276e-07	-1.68756e-10	-0.288789	0.000363826	-1.68756e-10	-0.353264
199103754	chr1:199103754:G:T	7.30866e-08	-1.68756e-10	-1.08942	0.000154136	-1.68756e-10	-1.2121
199104020	chr1:199104020:G:A	7.6284e-08	-1.68756e-10	-1.0466	0.000175375	-1.68756e-10	-1.08301
199104384	chr1:199104384:A:G	2.16248e-08	-1.16444	-1.14279	3.06554e-05	-1.67617	-1.15096
199104683	chr1:199104683:T:C	3.72518e-08	-1.76337	-2.62661e-10	9.23509e-05	-1.72434	-2.62661e-10
199104888	chr1:199104888:C:A	6.51384e-08	-1.68756e-10	-1.20455	0.000153623	-1.68756e-10	-1.21544
199105154	chr1:199105154:A:C	7.5164e-08	-1.68756e-10	-1.0614	0.000154029	-1.68756e-10	-1.2128
199105262	chr1:199105262:C:T	1.80064e-06	1.50436	0.610465	0.000169127	-1.72543	0.606143
199105526	chr1:199105526:T:C	6.61804e-08	-1.68756e-10	-1.18868	0.000156909	-1.68756e-10	-1.19427
199105896	chr1:199105896:A:G	4.63379e-08	-0.332431	-1.21268	2.72462e-05	-1.76463	-1.1804
199105930	chr1:199105930:A:G	2.96127e-07	-1.68756e-10	0.309719	0.000800939	-1.68756e-10	0.435846
199106201	chr1:199106201:C:G	8.35162e-08	0.0800474	-1.03607	3.42313e-05	-1.76744	-0.949363
199106461	chr1:199106461:A:G	9.72592e-08	-0.803688	-2.62661e-10	0.000237182	-0.781111	-2.62661e-10
199107017	chr1:199107017:G:T	1.18269e-07	-1.68756e-10	-0.60811	0.000279482	-1.68756e-10	-0.617
199107227	chr1:199107227:C:G	1.65937e-07	0.711961	-0.981421	3.60226e-05	-1.62507	-1.04073
199107353	chr1:199107353:T:A	5.9585e-08	-0.470322	-0.823342	3.54814e-05	-1.7081	-0.972825
199107708	chr1:199107708:A:G	2.49119e-07	-1.68756e-10	0.136863	0.000610828	-1.68756e-10	0.164876
199108021	chr1:199108021:TACC:T	3.28122e-07	-1.68756e-10	0.412317	0.000819357	-1.68756e-10	0.458582
199108697	chr1:199108697:A:G	8.30792e-08	-0.106967	-0.854307	3.28636e-05	-1.76054	-0.997036
199108874	chr1:199108874:A:C	1.20071e-07	-1.68756e-10	-0.592982	0.000283664	-1.68756e-10	-0.602148
199109215	chr1:199109215:T:C	6.42042e-08	-1.68756e-10	-1.219	0.000152876	-1.68756e-10	-1.22031
199109450	chr1:199109450:C:T	9.22785e-08	-1.68756e-10	-0.856257	0.00027068	-1.68756e-10	-0.649002
199109607	chr1:199109607:T:C	5.79467e-07	-1.68756e-10	0.981041	0.00176754	-1.68756e-10	1.22741
199109616	chr1:199109616:T:C	7.01082e-08	-1.68756e-10	-1.13103	0.000154882	-1.68756e-10	-1.20727
199109778	chr1:199109778:A:G	7.00748e-08	-1.68756e-10	-1.1315	0.000168133	-1.68756e-10	-1.12518
199109920	chr1:199109920:A:G	7.89551e-08	-1.68756e-10	-1.01219	0.000207591	-1.68756e-10	-0.914369
199110442	chr1:199110442:A:G	1.2192e-07	-1.68756e-10	-0.577707	0.000289386	-1.68756e-10	-0.582176
199110693	chr1:199110693:G:A	3.71243e-08	-1.7668	-2.62661e-10	9.386e-05	-1.70813	-2.62661e-10
199110961	chr1:199110961:G:A	5.0878e-08	-1.45164	-2.62661e-10	0.000117965	-1.47955	-2.62661e-10
199111012	chr1:199111012:C:A	5.82838e-08	-0.643561	-0.672182	4.24681e-05	-1.6519	-0.849286
199111054	chr1:199111054:TGA:T	2.25686e-08	-1.27787	-0.986643	3.8281e-05	-1.65745	-0.947539
199111501	chr1:199111501:C:T	3.71447e-08	-1.76625	-2.62661e-10	9.348e-05	-1.71219	-2.62661e-10
199111623	chr1:199111623:G:A	3.7973e-08	-1.74419	-2.62661e-10	8.9325e-05	-1.75766	-2.62661e-10
199111657	chr1:199111657:T:C	2.24108e-08	-1.76744	-0.504083	5.69952e-05	-1.64077	-0.566201
199112355	chr1:199112355:A:G	2.07781e-08	-1.30857	-1.0386	3.58401e-05	-1.62875	-1.04212
199112563	chr1:199112563:A:G	1.25275e-07	-1.68756e-10	-0.550554	0.000353149	-1.68756e-10	-0.38305
199113270	chr1:199113270:C:T	3.71311e-08	-1.76661	-2.62661e-10	0.000143359	-1.28458	-2.62661e-10
199113461	chr1:199113461:T:A	1.44236e-06	-1.68756e-10	1.89297	0.00315677	-1.68756e-10	1.80737
199113742	chr1:199113742:G:A	1.30855e-07	-1.68756e-10	-0.506982	0.000309005	-1.68756e-10	-0.516582
199113946	chr1:199113946:C:T	1.18682e-08	-1.71094	-1.19627	2.64942e-05	-1.76132	-1.2117
199113959	chr1:199113959:A:G	7.70342e-08	-1.68756e-10	-1.03682	0.000198961	-1.68756e-10	-0.956831
199114249	chr1:199114249:T:A	7.64724e-08	-1.68756e-10	-1.04414	0.00017643	-1.68756e-10	-1.07701
199114925	chr1:199114925:T:C	6.59233e-08	-1.68756e-10	-1.19258	0.000154971	-1.68756e-10	-1.2067
199115196	chr1:199115196:A:C	2.93179e-07	0.151347	0.14837	0.000101836	-1.76746	0.140878
199115437	chr1:199115437:T:C	8.01243e-08	-1.68756e-10	-0.997489	0.000188674	-1.68756e-10	-1.00992
199115675	chr1:199115675:A:C	2.2425e-07	-1.68756e-10	0.031695	0.000453181	-1.68756e-10	-0.133648
199115794	chr1:199115794:G:A	6.86569e-08	-1.68756e-10	-1.15195	0.000153762	-1.68756e-10	-1.21454
199116522	chr1:199116522:T:C	1.77241e-07	-1.68756e-10	-0.203557	0.000263706	-1.68756e-10	-0.675106
199116880	chr1:199116880:T:C	1.86647e-08	-1.3432	-1.11124	3.35991e-05	-1.62353	-1.11191
199117128	chr1:199117128:C:G	3.71946e-08	-1.76491	-2.62661e-10	9.28405e-05	-1.71906	-2.62661e-10
199117967	chr1:199117967:T:G	3.11357e-07	0.297366	0.0625066	6.54419e-05	-1.76402	-0.304753
199118061	chr1:199118061:A:G	6.7334e-08	-1.68756e-10	-1.1714	0.000158356	-1.68756e-10	-1.18509
199118391	chr1:199118391:C:T	6.70743e-08	-1.68756e-10	-1.17527	0.000157219	-1.68756e-10	-1.1923
199118743	chr1:199118743:G:T	3.83647e-08	-1.73393	-2.62661e-10	8.88601e-05	-1.76288	-2.62661e-10
199118901	chr1:199118901:T:C	5.93627e-08	-1.05185	-0.245555	5.50298e-05	-1.70044	-0.541628
199119177	chr1:199119177:A:C	3.74734e-08	-1.75744	-2.62661e-10	9.05003e-05	-1.74459	-2.62661e-10
199119385	chr1:199119385:A:C	8.73442e-08	-1.68756e-10	-0.911212	0.000199224	-1.68756e-10	-0.955511
199119523	chr1:199119523:T:C	8.91115e-08	-1.68756e-10	-0.89118	0.000198807	-1.68756e-10	-0.957604
199119793	chr1:199119793:A:G	6.67652e-08	-1.68756e-10	-1.17989	0.000165951	-1.68756e-10	-1.13824
199119975	chr1:199119975:C:T	6.68553e-08	-1.68756e-10	-1.17854	0.000166265	-1.68756e-10	-1.13635
199120002	chr1:199120002:TA:T	2.13318e-08	-1.32624	-0.994629	3.7549e-05	-1.61774	-1.00656
199120346	chr1:199120346:C:G	2.50392e-07	0.814237	-0.672279	4.28779e-05	-1.65615	-0.835437
199120673	chr1:199120673:T:C	2.07374e-08	-1.25652	-1.09261	3.33866e-05	-1.63403	-1.10775
199120853	chr1:199120853:T:C	7.02349e-08	-1.68756e-10	-1.12922	0.000154991	-1.68756e-10	-1.20657
199120933	chr1:199120933:A:T	1.26301e-07	-1.68756e-10	-0.5424	0.000274965	-1.68756e-10	-0.633293
199121102	chr1:199121102:T:C	8.07741e-08	-1.68756e-10	-0.989412	0.000184621	-1.68756e-10	-1.03163
199121227	chr1:199121227:T:C	9.16781e-08	-1.68756e-10	-0.862785	0.000268589	-1.68756e-10	-0.656758
199122011	chr1:199122011:T:C	2.47696e-08	-1.42677	-0.744679	5.31669e-05	-1.62734	-0.649161
199122115	chr1:199122115:C:T	2.69187e-07	-1.68756e-10	0.21434	0.000660109	-1.68756e-10	0.242466
199122221	chr1:199122221:G:A	7.5296e-08	0.0952884	-1.15493	3.89659e-05	-1.39685	-1.1904
199122571	chr1:199122571:T:G	2.27417e-07	-0.271755	0.317473	0.000124395	-1.73228	0.305802
199122885	chr1:199122885:A:C	3.72942e-08	-1.76223	-2.62661e-10	9.20121e-05	-1.72802	-2.62661e-10
199122889	chr1:199122889:C:A	2.2226e-08	-1.25759	-1.02221	3.55022e-05	-1.65453	-1.02581
199123372	chr1:199123372:G:A	9.03719e-08	-1.68756e-10	-0.877135	0.000241625	-1.68756e-10	-0.762551
199123565	chr1:199123565:T:C	2.38868e-07	0.0948434	-2.62661e-10	0.000376591	-0.31878	-2.62661e-10
199123960	chr1:199123960:A:G	2.10373e-07	-0.312242	0.280056	8.1403e-05	-1.72352	-0.127009
199124104	chr1:199124104:G:A	2.25312e-07	-1.68756e-10	0.0364197	0.000455163	-1.68756e-10	-0.129283
199124222	chr1:199124222:C:T	1.91917e-08	-1.32261	-1.10398	3.3458e-05	-1.63558	-1.10407
199124411	chr1:199124411:G:A	1.73681e-07	-0.223846	-2.62661e-10	0.000127831	-1.39923	-2.62661e-10
199124475	chr1:199124475:G:C	6.50803e-08	-1.68756e-10	-1.20545	0.000153547	-1.68756e-10	-1.21593
199124756	chr1:199124756:T:C	4.70352e-08	-1.53017	-2.62661e-10	0.00012852	-1.39386	-2.62661e-10
199124808	chr1:199124808:GACCATTTTGTAGA:G	2.182e-08	-1.21878	-1.07946	3.32105e-05	-1.65239	-1.09468
199125134	chr1:199125134:G:A	3.70957e-08	-1.76757	-2.62661e-10	9.57058e-05	-1.68866	-2.62661e-10
199125562	chr1:199125562:C:T	6.93776e-08	-1.1415	-2.62661e-10	8.91201e-05	-1.75995	-2.62661e-10
199125683	chr1:199125683:T:C	6.52049e-08	-1.68756e-10	-1.20353	0.000154858	-1.68756e-10	-1.20743
199125745	chr1:199125745:C:A	7.63322e-08	-1.68756e-10	-1.04597	0.000154699	-1.68756e-10	-1.20845
199126572	chr1:199126572:A:C	3.72018e-08	-1.76471	-2.62661e-10	9.27314e-05	-1.72023	-2.62661e-10
199127215	chr1:199127215:T:C	7.86345e-08	-1.68756e-10	-1.01626	0.000206573	-1.68756e-10	-0.919286
199127217	chr1:199127217:A:G	7.87805e-08	-0.410843	-0.603559	4.27842e-05	-1.71499	-0.778777
199127446	chr1:199127446:A:G	7.94331e-07	-1.68756e-10	1.29643	0.00168165	-1.68756e-10	1.17759
199127520	chr1:199127520:T:C	2.74615e-07	-1.68756e-10	0.234301	0.000737827	-1.68756e-10	0.35377
199127578	chr1:199127578:A:G	2.41415e-07	-1.68756e-10	0.10545	0.000645194	-1.68756e-10	0.219612
199127683	chr1:199127683:A:G	9.49496e-08	-1.68756e-10	-0.827722	0.00027079	-1.68756e-10	-0.648595
199127944	chr1:199127944:G:C	6.59365e-08	-1.68756e-10	-1.19238	0.000156412	-1.68756e-10	-1.19744
199128149	chr1:199128149:C:T	8.70031e-08	0.236549	-1.15167	3.58568e-05	-1.48346	-1.18694
199128220	chr1:199128220:C:A	3.73162e-08	-1.76164	-2.62661e-10	9.18491e-05	-1.72979	-2.62661e-10
199128446	chr1:199128446:G:A	5.31522e-07	-1.68756e-10	0.894676	0.000887547	-1.68756e-10	0.538523
199128761	chr1:199128761:A:C	3.74188e-08	-1.7589	-2.62661e-10	9.12888e-05	-1.73591	-2.62661e-10
199128877	chr1:199128877:AT:A	3.74753e-08	-1.75739	-2.62661e-10	9.10422e-05	-1.73862	-2.62661e-10
199129038	chr1:199129038:C:A	1.06372e-07	-0.714122	-2.62661e-10	9.02892e-05	-1.74692	-2.62661e-10
199129937	chr1:199129937:C:T	2.5438e-07	-1.68756e-10	0.157763	0.000675872	-1.68756e-10	0.266065
199130003	chr1:199130003:ATTCT:A	2.42387e-07	-1.68756e-10	0.109467	0.000593032	-1.68756e-10	0.13531
199130171	chr1:199130171:T:C	1.00207e-07	-1.68756e-10	-0.773832	0.000275263	-1.68756e-10	-0.632213
199130744	chr1:199130744:T:G	3.72204e-08	-1.76421	-2.62661e-10	9.25878e-05	-1.72178	-2.62661e-10
199131026	chr1:199131026:C:G	1.326e-07	-1.68756e-10	-0.493729	0.000311869	-1.68756e-10	-0.507356
199131350	chr1:199131350:T:C	6.53083e-08	-1.68756e-10	-1.20195	0.000155083	-1.68756e-10	-1.20598
199131383	chr1:199131383:T:C	6.81182e-08	-1.68756e-10	-1.15982	0.000153443	-1.68756e-10	-1.21661
199131433	chr1:199131433:T:C	1.40287e-07	-1.68756e-10	-0.437375	0.000329707	-1.68756e-10	-0.451736
199131859	chr1:199131859:C:T	3.73566e-08	-1.76056	-2.62661e-10	9.16127e-05	-1.73237	-2.62661e-10
199131928	chr1:199131928:AT:A	1.85329e-07	0.417163	-0.576098	5.19347e-05	-1.54848	-0.751475
199132907	chr1:199132907:A:C	5.00293e-07	1.55384	-0.719708	3.73851e-05	-1.75502	-0.873645
199133482	chr1:199133482:C:T	2.26082e-07	0.614001	-0.574173	4.91797e-05	-1.60558	-0.748881
199133760	chr1:199133760:T:C	3.00025e-07	-1.68756e-10	0.322798	0.000809229	-1.68756e-10	0.446144
199133990	chr1:199133990:C:A	2.40645e-07	-1.68756e-10	0.102253	0.000588724	-1.68756e-10	0.128018
199134156	chr1:199134156:T:C	2.54038e-07	-1.68756e-10	0.156416	0.000621993	-1.68756e-10	0.18299
199134348	chr1:199134348:A:C	4.96081e-07	1.52964	-0.70397	3.78582e-05	-1.75897	-0.857119
199134814	chr1:199134814:A:G	1.23622e-08	-1.69497	-1.17146	2.68304e-05	-1.76534	-1.19506
199135000	chr1:199135000:G:A	4.35131e-08	-1.60801	-2.62661e-10	8.98746e-05	-1.75152	-2.62661e-10
199135450	chr1:199135450:A:G	2.37249e-07	-1.68756e-10	0.0880424	0.000580398	-1.68756e-10	0.113776
199135532	chr1:199135532:C:T	8.6968e-08	-1.68756e-10	-0.915527	0.000251154	-1.68756e-10	-0.723871
199135829	chr1:199135829:A:T	3.16911e-07	0.377551	-2.62661e-10	0.00035586	-0.375402	-2.62661e-10
199135891	chr1:199135891:T:A	7.59776e-08	-1.68756e-10	-1.05063	0.000154514	-1.68756e-10	-1.20965
199136525	chr1:199136525:A:T	1.98431e-08	-1.28481	-1.1084	3.33784e-05	-1.61997	-1.12206
199136790	chr1:199136790:A:C	6.84816e-08	-1.68756e-10	-1.1545	0.000166824	-1.68756e-10	-1.133
199136864	chr1:199136864:TC:T	1.51286e-07	-1.68756e-10	-0.361893	0.000339314	-1.68756e-10	-0.423013
199136971	chr1:199136971:T:A	2.85127e-07	0.271867	-2.62661e-10	0.000328696	-0.454806	-2.62661e-10
199137153	chr1:199137153:C:T	8.33054e-08	-1.68756e-10	-0.958554	0.000185806	-1.68756e-10	-1.02523
199137411	chr1:199137411:G:A	2.20266e-07	-1.68756e-10	0.0137693	0.000512882	-1.68756e-10	-0.00989236
199137600	chr1:199137600:G:A	7.00445e-08	-1.68756e-10	-1.13194	0.00017738	-1.68756e-10	-1.07165
199137785	chr1:199137785:T:C	7.90304e-08	-1.68756e-10	-1.01124	0.000156402	-1.68756e-10	-1.19751
199137818	chr1:199137818:CAAATACAAAAA:C	7.83572e-08	-1.68756e-10	-1.01979	0.000175198	-1.68756e-10	-1.08402
199137852	chr1:199137852:T:C	2.60949e-07	0.129577	0.0536813	8.6428e-05	-1.57988	-0.210742
199138178	chr1:199138178:AAGAT:A	1.83245e-08	-1.61842	-0.854406	5.77062e-05	-1.44681	-0.747762
199138574	chr1:199138574:A:G	3.93969e-07	1.80248	-1.20728	2.61904e-05	-1.76574	-1.2188
199138753	chr1:199138753:G:A	8.04665e-08	-1.68756e-10	-0.993227	0.000177185	-1.68756e-10	-1.07275
199138951	chr1:199138951:A:AT	7.0068e-08	-1.68756e-10	-1.1316	0.000177661	-1.68756e-10	-1.07006
199139058	chr1:199139058:C:T	7.72772e-08	-1.68756e-10	-1.03367	0.000199643	-1.68756e-10	-0.953407
199139278	chr1:199139278:T:C	1.03487e-06	1.63143	-0.0704702	0.000141792	-1.30376	0.0081816
199139301	chr1:199139301:G:A	1.78591e-07	-0.377959	0.181987	0.000123365	-1.72555	0.290757
199139644	chr1:199139644:G:A	4.52529e-07	0.733784	-2.62661e-10	0.000646778	0.222064	-2.62661e-10
199140056	chr1:199140056:T:A	8.65549e-08	-0.189286	-0.731004	5.15091e-05	-1.65146	-0.656716
199140123	chr1:199140123:G:T	8.71296e-07	2.57773	-1.18882	2.86368e-05	-1.68633	-1.20892
199140674	chr1:199140674:C:T	3.79875e-08	-0.733875	-1.00994	3.69557e-05	-1.74035	-0.899868
199144759	chr1:199144759:ATG:A	2.21717e-08	-1.45844	-0.823813	5.40792e-05	-1.56652	-0.692966
199144999	chr1:199144999:T:A	4.18079e-08	-1.64798	-2.62661e-10	0.000125471	-1.41786	-2.62661e-10
199145016	chr1:199145016:G:A	7.1446e-08	-1.68756e-10	-1.11213	0.000165817	-1.68756e-10	-1.13905
199145619	chr1:199145619:C:T	4.81134e-07	1.70351	-0.90843	3.36522e-05	-1.76604	-0.967818
199145754	chr1:199145754:TATAA:T	1.77127e-07	-0.535398	0.331198	0.000142211	-1.74565	0.453019
199145858	chr1:199145858:A:C	1.98705e-07	-0.506775	0.417528	0.000160935	-1.74401	0.575072
199145893	chr1:199145893:A:T	6.6405e-08	-1.68756e-10	-1.1853	0.000164644	-1.68756e-10	-1.14615
199146464	chr1:199146464:T:C	1.84761e-07	-0.0970145	-0.0649932	0.000106615	-1.63784	0.0571301
199146877	chr1:199146877:CCCA:C	2.70545e-08	-0.86649	-1.21673	3.15683e-05	-1.5782	-1.21959
199147290	chr1:199147290:ATTATTCTAAAACGTTCT:A	1.57741e-08	-1.45508	-1.16762	3.40512e-05	-1.5525	-1.16957
199147442	chr1:199147442:T:C	8.04333e-08	-1.68756e-10	-0.99364	0.000157369	-1.68756e-10	-1.19134
199147481	chr1:199147481:C:T	2.81992e-07	0.0934153	0.167395	0.000137748	-1.58497	0.260459
199147700	chr1:199147700:C:T	5.05835e-08	-1.45744	-2.62661e-10	8.86201e-05	-1.76558	-2.62661e-10
199147814	chr1:199147814:T:G	2.535e-07	-1.68756e-10	0.154294	0.000590907	-1.68756e-10	0.131719
199147828	chr1:199147828:A:G	2.94777e-07	0.0994717	0.20568	0.000145997	-1.58392	0.317569
199147841	chr1:199147841:A:G	2.08727e-07	-1.68756e-10	-0.0400399	0.00048766	-1.68756e-10	-0.0603195
199148005	chr1:199148005:T:C	3.71649e-08	-1.7657	-2.62661e-10	0.000183396	-1.03829	-2.62661e-10
199148095	chr1:199148095:T:C	2.22235e-08	-1.42897	-0.850949	5.06765e-05	-1.59006	-0.734419
199148185	chr1:199148185:T:C	1.46704e-07	-0.392651	-2.62661e-10	0.000122718	-1.44005	-2.62661e-10
199148221	chr1:199148221:A:G	1.75432e-08	-1.41161	-1.10479	3.61576e-05	-1.54373	-1.11832
199148459	chr1:199148459:G:A	2.17575e-08	-1.35642	-0.94469	4.41571e-05	-1.62884	-0.833342
199148463	chr1:199148463:AT:A	2.98293e-08	-0.765303	-1.22028	3.30779e-05	-1.53069	-1.22039
199148609	chr1:199148609:A:C	6.89163e-08	-1.68756e-10	-1.14818	0.000173796	-1.68756e-10	-1.09206
199148661	chr1:199148661:C:G	1.56804e-06	2.90148	-0.924967	3.73753e-05	-1.64436	-0.984565
199148795	chr1:199148795:C:T	1.10955e-07	-1.68756e-10	-0.67194	0.000243882	-1.68756e-10	-0.753255
199149104	chr1:199149104:G:A	6.56341e-08	-1.68756e-10	-1.19697	0.000154314	-1.68756e-10	-1.21095
199149156	chr1:199149156:C:T	6.83151e-08	-1.68756e-10	-1.15694	0.000153646	-1.68756e-10	-1.21529
199149182	chr1:199149182:A:G	6.62365e-07	2.02617	-0.911421	3.37629e-05	-1.75708	-0.973496
199149239	chr1:199149239:G:A	5.1305e-07	1.75773	-0.89843	3.38463e-05	-1.7666	-0.961508
199149467	chr1:199149467:AG:A	3.61166e-08	-1.28666	-0.507657	7.55683e-05	-1.65867	-0.266232
199149585	chr1:199149585:G:A	3.64565e-08	-1.27267	-0.51228	7.46785e-05	-1.66532	-0.271427
199149682	chr1:199149682:A:G	3.77892e-08	-1.26777	-0.481278	7.7238e-05	-1.66758	-0.235467
199149753	chr1:199149753:GTA:G	1.88756e-07	-1.68756e-10	-0.140612	0.000357548	-1.68756e-10	-0.370668
199150119	chr1:199150119:T:C	8.97561e-08	-1.68756e-10	-0.883972	0.000247547	-1.68756e-10	-0.738338
199150128	chr1:199150128:C:T	2.99115e-08	-1.14091	-0.841919	4.52841e-05	-1.67426	-0.76272
199150283	chr1:199150283:T:C	2.75806e-08	-1.20948	-0.85447	4.35571e-05	-1.69955	-0.776314
199150288	chr1:199150288:G:T	1.59275e-07	-0.310436	-2.62661e-10	0.000127832	-1.39922	-2.62661e-10
199150361	chr1:199150361:T:C	2.35725e-08	-1.06418	-1.1568	3.25727e-05	-1.70426	-1.0622
199150445	chr1:199150445:T:C	2.89609e-07	0.3924	-0.104937	0.000120747	-1.47124	0.015004
199150483	chr1:199150483:A:G	6.45207e-08	-1.68756e-10	-1.21408	0.000155319	-1.68756e-10	-1.20446
199150551	chr1:199150551:T:C	6.66799e-08	-1.68756e-10	-1.18117	0.000152894	-1.68756e-10	-1.2202
199150583	chr1:199150583:C:T	3.20598e-07	-1.68756e-10	0.38912	0.000854924	-1.68756e-10	0.501074
199150646	chr1:199150646:T:C	1.2664e-07	-1.68756e-10	-0.539722	0.000298064	-1.68756e-10	-0.552631
199150767	chr1:199150767:A:T	3.71494e-08	-1.76612	-2.62661e-10	0.000143658	-1.28251	-2.62661e-10
199150921	chr1:199150921:T:C	6.63698e-08	-1.68756e-10	-1.18583	0.000152845	-1.68756e-10	-1.22052
199151386	chr1:199151386:G:A	8.64831e-07	2.21212	-0.830653	3.71767e-05	-1.73734	-0.896915
199151428	chr1:199151428:C:G	1.7476e-07	-0.0605776	-0.157075	9.99845e-05	-1.61172	-0.0332032
199151509	chr1:199151509:C:T	6.52954e-08	-1.68756e-10	-1.20215	0.000153615	-1.68756e-10	-1.21549
199151539	chr1:199151539:C:T	8.4843e-08	-1.68756e-10	-0.940265	0.0002312	-1.68756e-10	-0.806654
199151553	chr1:199151553:T:G	8.68979e-08	-1.68756e-10	-0.916335	0.000238038	-1.68756e-10	-0.77751
199151663	chr1:199151663:T:C	8.75627e-08	-1.68756e-10	-0.908713	0.000240239	-1.68756e-10	-0.768305
199151821	chr1:199151821:A:G	4.1267e-08	-1.66101	-2.62661e-10	8.87165e-05	-1.76449	-2.62661e-10
199151845	chr1:199151845:C:T	1.28822e-06	2.69147	-0.911519	3.714e-05	-1.66647	-0.968777
199152208	chr1:199152208:T:C	7.16717e-08	-1.68756e-10	-1.10897	0.000187551	-1.68756e-10	-1.01589
199152576	chr1:199152576:C:T	1.69551e-07	-0.0445419	-0.20337	9.67651e-05	-1.61075	-0.0669038
199152844	chr1:199152844:AAAG:A	1.33818e-07	-0.4749	-0.00968366	0.000102923	-1.73429	0.118333
199153064	chr1:199153064:A:G	5.69457e-08	-1.34341	0.00443753	8.33191e-05	-1.73525	-0.0920083
199153120	chr1:199153120:T:C	1.03017e-07	-0.746177	-2.62661e-10	0.000104126	-1.60433	-2.62661e-10
199153188	chr1:199153188:A:T	2.12494e-07	-0.365301	0.343149	0.000159724	-1.68951	0.513017
199153375	chr1:199153375:T:C	6.90057e-08	-1.68756e-10	-1.14688	0.000164909	-1.68756e-10	-1.14455
199153637	chr1:199153637:C:T	3.08211e-07	1.1324	-0.782681	4.2653e-05	-1.64078	-0.856058
199153784	chr1:199153784:G:A	6.52797e-07	0.397069	0.703128	0.000346772	-1.06667	0.665398
199154639	chr1:199154639:C:T	4.15213e-08	-1.65486	-2.62661e-10	8.84403e-05	-1.76761	-2.62661e-10
199154677	chr1:199154677:A:G	7.0596e-08	-1.68756e-10	-1.12409	0.000167131	-1.68756e-10	-1.13116
199155011	chr1:199155011:T:C	1.16863e-08	-1.76373	-1.15892	2.7158e-05	-1.76611	-1.18216
199155319	chr1:199155319:A:G	4.24312e-08	-0.515748	-1.11744	3.09954e-05	-1.75584	-1.06026
199155384	chr1:199155384:T:C	4.06743e-08	-1.67547	-2.62661e-10	8.84612e-05	-1.76737	-2.62661e-10
199155403	chr1:199155403:G:T	1.28387e-08	-1.67019	-1.15841	3.4688e-05	-1.49952	-1.20403
199155562	chr1:199155562:A:G	7.21376e-08	-1.68756e-10	-1.10249	0.000166788	-1.68756e-10	-1.13322
199155677	chr1:199155677:C:T	3.68498e-08	-0.628395	-1.14582	2.96382e-05	-1.76466	-1.09622
199155752	chr1:199155752:G:A	7.54455e-08	-1.68756e-10	-1.05766	0.000194563	-1.68756e-10	-0.979181
199155764	chr1:199155764:G:GT	4.62142e-08	-0.431115	-1.11667	3.87572e-05	-1.43862	-1.15401
199156163	chr1:199156163:C:G	4.29606e-08	-1.62078	-2.62661e-10	8.8663e-05	-1.7651	-2.62661e-10
199156550	chr1:199156550:T:C	9.22312e-08	-1.68756e-10	-0.856769	0.000212171	-1.68756e-10	-0.892547
199156608	chr1:199156608:C:T	6.98952e-08	-1.68756e-10	-1.13407	0.000166808	-1.68756e-10	-1.13309
199156687	chr1:199156687:AGTATACATAGAAATGTGT:A	3.42717e-08	-0.695813	-1.15094	3.42534e-05	-1.5647	-1.15145
199156751	chr1:199156751:G:A	2.43417e-08	-1.38692	-0.801955	8.06122e-05	-0.882419	-0.977869
199156799	chr1:199156799:T:C	7.14404e-08	-1.68756e-10	-1.1122	0.000172065	-1.68756e-10	-1.10207
199156840	chr1:199156840:C:T	6.84029e-08	-1.68756e-10	-1.15565	0.000161205	-1.68756e-10	-1.16726
199156911	chr1:199156911:ACT:A	3.57514e-08	-0.647143	-1.15734	2.91688e-05	-1.76547	-1.11137
199157141	chr1:199157141:T:C	5.32979e-08	-0.240196	-1.16498	3.13891e-05	-1.72975	-1.07372
199157174	chr1:199157174:G:C	2.45641e-08	-1.48586	-0.693925	7.53148e-05	-1.03389	-0.894373
199157396	chr1:199157396:T:C	9.67532e-08	-1.68756e-10	-0.808905	0.000217761	-1.68756e-10	-0.866539
199157605	chr1:199157605:C:T	6.54652e-08	-1.68756e-10	-1.19955	0.000154463	-1.68756e-10	-1.20998
199157945	chr1:199157945:T:C	1.17234e-08	-1.6994	-1.22009	3.29879e-05	-1.55594	-1.19786
199158030	chr1:199158030:C:T	5.76703e-08	-0.326678	-0.999649	3.69452e-05	-1.73164	-0.908868
199158413	chr1:199158413:AAG:A	4.16577e-08	-1.65158	-2.62661e-10	8.84444e-05	-1.76756	-2.62661e-10
199158455	chr1:199158455:A:ATG	6.92223e-08	-1.68756e-10	-1.14375	0.000166835	-1.68756e-10	-1.13293
199158512	chr1:199158512:C:CTACATA	1.47328e-08	-1.74968	-0.941314	3.59682e-05	-1.65601	-1.01129
199158517	chr1:199158517:T:TA	1.08179e-07	-1.68756e-10	-0.697282	0.000247547	-1.68756e-10	-0.738336
199158546	chr1:199158546:A:G	6.49023e-08	-1.68756e-10	-1.20819	0.000152838	-1.68756e-10	-1.22056
199158773	chr1:199158773:G:A	6.46004e-08	-1.68756e-10	-1.21285	0.00015433	-1.68756e-10	-1.21084
199158930	chr1:199158930:A:T	4.2238e-08	-1.63775	-2.62661e-10	8.85053e-05	-1.76688	-2.62661e-10
199159047	chr1:199159047:G:A	1.30277e-08	-1.75102	-1.06297	3.18814e-05	-1.72093	-1.06699
199159079	chr1:199159079:G:A	1.60018e-07	-1.68756e-10	-0.305784	0.000397245	-1.68756e-10	-0.265385
199159191	chr1:199159191:T:C	1.16741e-08	-1.73163	-1.19207	2.8915e-05	-1.67786	-1.20772
199159335	chr1:199159335:A:G	1.2514e-08	-1.74876	-1.10546	3.15668e-05	-1.65285	-1.14499
199159341	chr1:199159341:T:C	1.19488e-08	-1.72099	-1.17944	2.96451e-05	-1.66176	-1.19888
199159486	chr1:199159486:A:T	1.51001e-08	-1.60179	-1.06457	4.6962e-05	-1.23474	-1.16586
199159590	chr1:199159590:G:A	1.16647e-08	-1.70584	-1.21866	2.96836e-05	-1.63879	-1.22056
199159857	chr1:199159857:A:G	1.29478e-08	-1.74758	-1.07256	3.17288e-05	-1.71514	-1.07757
199160060	chr1:199160060:G:A	2.04458e-08	-1.73404	-0.629256	5.25562e-05	-1.68923	-0.598828
199160376	chr1:199160376:G:C	5.91645e-08	-0.119349	-1.1814	2.97049e-05	-1.72943	-1.1292
199160614	chr1:199160614:A:G	5.98292e-08	-0.318611	-0.970963	3.82616e-05	-1.73083	-0.87466
199160726	chr1:199160726:G:A	1.64325e-08	-1.53966	-1.04215	5.30405e-05	-1.12671	-1.15217
199161133	chr1:199161133:G:C	7.567e-08	-1.68756e-10	-1.05469	0.000187066	-1.68756e-10	-1.01848
199162412	chr1:199162412:A:G	8.10159e-08	-1.68756e-10	-0.986423	0.000186861	-1.68756e-10	-1.01957
199162452	chr1:199162452:G:A	7.84381e-08	0.0826845	-1.10144	2.87278e-05	-1.70068	-1.19139
199163406	chr1:199163406:T:G	4.45761e-08	-0.426987	-1.15688	3.96754e-05	-1.4095	-1.15971
199163651	chr1:199163651:G:T	4.57032e-08	-1.5589	-2.62661e-10	9.31202e-05	-1.71605	-2.62661e-10
199163855	chr1:199163855:C:T	7.2075e-08	-1.10336	-2.62661e-10	0.000229904	-0.812278	-2.62661e-10
199164329	chr1:199164329:T:A	7.86306e-08	-1.68756e-10	-1.01631	0.000179764	-1.68756e-10	-1.05829
199164573	chr1:199164573:T:C	6.41042e-08	-1.68756e-10	-1.22056	0.000154684	-1.68756e-10	-1.20856
199164906	chr1:199164906:A:G	5.89378e-08	-0.0841977	-1.22039	2.89418e-05	-1.69533	-1.18932
199165111	chr1:199165111:T:C	1.58517e-08	-1.76454	-0.853258	3.37629e-05	-1.70014	-1.03044
199165376	chr1:199165376:C:T	8.86211e-08	0.225836	-1.12253	2.92999e-05	-1.6694	-1.20296
199165533	chr1:199165533:G:A	7.14351e-08	-1.68756e-10	-1.11228	0.000179979	-1.68756e-10	-1.0571
199165692	chr1:199165692:T:C	3.71074e-08	-1.76725	-2.62661e-10	9.47319e-05	-1.69889	-2.62661e-10
199165737	chr1:199165737:C:T	7.35464e-08	-1.68756e-10	-1.08315	0.000169064	-1.68756e-10	-1.11966
199165859	chr1:199165859:G:T	1.12189e-07	0.321968	-0.982854	3.2356e-05	-1.6496	-1.12354
199166027	chr1:199166027:T:C	6.85679e-08	-1.68756e-10	-1.15324	0.000162288	-1.68756e-10	-1.16057
199166446	chr1:199166446:T:C	1.12985e-08	-1.73595	-1.22045	3.58337e-05	-1.46341	-1.20764
199166632	chr1:199166632:T:G	1.91294e-07	-0.0639709	-0.063285	0.000412976	-0.338989	0.11244
199167607	chr1:199167607:C:G	7.99404e-08	-1.68756e-10	-0.999787	0.000182648	-1.68756e-10	-1.04238
199167640	chr1:199167640:T:C	4.14156e-08	-0.609674	-1.04774	6.21205e-05	-1.00691	-1.11396
199168315	chr1:199168315:G:A	7.31098e-08	-1.68756e-10	-1.08911	0.000169846	-1.68756e-10	-1.11505
199168921	chr1:199168921:AT:A	9.13432e-08	-1.68756e-10	-0.866444	0.000208603	-1.68756e-10	-0.909507
199169032	chr1:199169032:T:C	1.196e-07	-1.68756e-10	-0.596918	0.000290474	-1.68756e-10	-0.578426
199169197	chr1:199169197:G:A	1.28569e-08	-1.61107	-1.21611	3.67411e-05	-1.43342	-1.21262
199169201	chr1:199169201:C:T	1.03443e-07	-1.41769	0.675639	0.000166291	-1.39589	0.259693
199169517	chr1:199169517:T:C	6.52155e-08	-1.68756e-10	-1.20337	0.000154177	-1.68756e-10	-1.21184
199169709	chr1:199169709:G:A	8.68155e-08	-1.68756e-10	-0.917283	0.000198922	-1.68756e-10	-0.957028
199169845	chr1:199169845:A:C	1.36515e-08	-1.57581	-1.19141	3.80381e-05	-1.40884	-1.20251
199170073	chr1:199170073:A:T	4.98197e-08	-1.47266	-2.62661e-10	0.000160541	-1.17139	-2.62661e-10
199170098	chr1:199170098:G:A	8.68155e-08	-1.68756e-10	-0.917283	0.000198922	-1.68756e-10	-0.957028
199170235	chr1:199170235:G:C	6.51257e-08	-1.68756e-10	-1.20475	0.000154024	-1.68756e-10	-1.21283
199170301	chr1:199170301:C:T	4.60257e-08	-0.503331	-1.04854	6.66271e-05	-0.937066	-1.11376
199170327	chr1:199170327:A:G	4.95327e-08	-1.47844	-2.62661e-10	0.000158964	-1.18126	-2.62661e-10
199170395	chr1:199170395:T:C	1.38229e-08	-1.58022	-1.17451	3.83303e-05	-1.41487	-1.18883
199171742	chr1:199171742:C:T	1.45171e-08	-1.48703	-1.21871	2.67446e-05	-1.74449	-1.21912
199172072	chr1:199172072:G:A	1.27888e-07	-1.68756e-10	-0.529915	0.000314151	-1.68756e-10	-0.500064
199172680	chr1:199172680:C:T	8.39338e-08	-1.68756e-10	-0.951039	0.000199792	-1.68756e-10	-0.952664
199173255	chr1:199173255:TG:T	7.44524e-08	-1.68756e-10	-1.07091	0.000177815	-1.68756e-10	-1.0692
199174700	chr1:199174700:C:A	7.71785e-08	-1.68756e-10	-1.03495	0.000184417	-1.68756e-10	-1.03274
199174733	chr1:199174733:C:T	6.48644e-08	-1.68756e-10	-1.20877	0.000153606	-1.68756e-10	-1.21555
199174806	chr1:199174806:C:T	6.64245e-08	-1.68756e-10	-1.185	0.000158181	-1.68756e-10	-1.1862
199175176	chr1:199175176:G:T	1.09509e-07	-1.68756e-10	-0.685064	0.000236255	-1.68756e-10	-0.785028
199175255	chr1:199175255:G:A	2.11464e-07	-1.68756e-10	-0.027012	0.000396129	-1.68756e-10	-0.268198
199175331	chr1:199175331:CT:C	4.89434e-08	-1.4904	-2.62661e-10	0.00015639	-1.19759	-2.62661e-10
199175549	chr1:199175549:C:A	9.25574e-08	-1.68756e-10	-0.853239	0.000211171	-1.68756e-10	-0.897273
199175763	chr1:199175763:A:T	1.43262e-07	-1.68756e-10	-0.416393	0.000309988	-1.68756e-10	-0.513405
199175846	chr1:199175846:G:T	8.80498e-08	-1.68756e-10	-0.903165	0.000201557	-1.68756e-10	-0.943865
199176138	chr1:199176138:C:T	1.38998e-08	-1.59526	-1.15393	3.81563e-05	-1.43624	-1.17201
199176408	chr1:199176408:T:C	1.18459e-08	-1.69046	-1.21863	3.23264e-05	-1.55779	-1.21626
199176676	chr1:199176676:T:G	7.19153e-08	-1.68756e-10	-1.10558	0.000163649	-1.68756e-10	-1.15221
199176722	chr1:199176722:T:C	9.436e-08	-1.68756e-10	-0.833951	0.000214993	-1.68756e-10	-0.879335
199177028	chr1:199177028:C:T	6.51352e-08	-1.68756e-10	-1.2046	0.000154049	-1.68756e-10	-1.21267
199177290	chr1:199177290:G:A	6.44706e-08	-1.68756e-10	-1.21486	0.000153629	-1.68756e-10	-1.2154
199177325	chr1:199177325:T:C	1.03379e-07	-1.68756e-10	-0.742669	0.00023519	-1.68756e-10	-0.789546
199177587	chr1:199177587:C:A	6.53856e-08	-1.68756e-10	-1.20077	0.000154477	-1.68756e-10	-1.20989
199177726	chr1:199177726:A:G	6.54409e-08	-1.68756e-10	-1.19992	0.000154566	-1.68756e-10	-1.20932
199178049	chr1:199178049:C:T	7.1427e-08	-1.68756e-10	-1.11239	0.000164362	-1.68756e-10	-1.14787
199178069	chr1:199178069:T:C	8.41509e-08	-1.68756e-10	-0.948456	0.00017665	-1.68756e-10	-1.07577
199178215	chr1:199178215:A:G	6.47873e-08	-1.68756e-10	-1.20996	0.000154347	-1.68756e-10	-1.21074
199178253	chr1:199178253:G:C	2.24819e-07	0.283424	-0.249195	0.00154106	1.43242	-0.34213
199178768	chr1:199178768:T:C	6.47197e-08	-1.68756e-10	-1.211	0.000154275	-1.68756e-10	-1.2112
199180592	chr1:199180592:C:T	7.78678e-08	-1.68756e-10	-1.02606	0.000179798	-1.68756e-10	-1.0581
199180683	chr1:199180683:C:T	1.2291e-08	-1.65872	-1.21348	3.40373e-05	-1.50623	-1.21625
199180726	chr1:199180726:G:A	1.31171e-08	-1.59903	-1.20812	3.73055e-05	-1.41794	-1.21286
199180844	chr1:199180844:A:G	1.26634e-08	-1.64142	-1.20093	3.53179e-05	-1.47975	-1.2058
199181222	chr1:199181222:G:A	1.27153e-07	-1.68756e-10	-0.535677	0.000276207	-1.68756e-10	-0.628787
199181530	chr1:199181530:A:C	2.59096e-08	-1.11994	-1.00652	4.06069e-05	-1.55421	-0.991789
199181572	chr1:199181572:T:C	6.41618e-08	-1.68756e-10	-1.21966	0.000152921	-1.68756e-10	-1.22002
199181691	chr1:199181691:C:T	6.68295e-08	-1.68756e-10	-1.17892	0.000162374	-1.68756e-10	-1.16004
199181831	chr1:199181831:A:T	7.04994e-08	-1.68756e-10	-1.12546	0.000164643	-1.68756e-10	-1.14616
199181904	chr1:199181904:C:A	1.2701e-07	-1.68756e-10	-0.536801	0.000312216	-1.68756e-10	-0.506244
199181959	chr1:199181959:G:A	8.53448e-08	-1.68756e-10	-0.934369	0.000193362	-1.68756e-10	-0.985376
199181999	chr1:199181999:G:A	4.88501e-08	-1.49231	-2.62661e-10	0.000155567	-1.20286	-2.62661e-10
199182170	chr1:199182170:C:A	4.92963e-08	-1.48322	-2.62661e-10	0.000157605	-1.18985	-2.62661e-10
199182637	chr1:199182637:T:C	1.72761e-08	-1.32578	-1.20596	3.2034e-05	-1.56566	-1.21748
199183020	chr1:199183020:A:G	6.45893e-08	-1.68756e-10	-1.21302	0.000153976	-1.68756e-10	-1.21314
199183177	chr1:199183177:G:A	1.49085e-07	-0.376549	-2.62661e-10	0.000190222	-1.00175	-2.62661e-10
199183338	chr1:199183338:TCAAA:T	7.48065e-08	-1.68756e-10	-1.06616	0.000179024	-1.68756e-10	-1.06242
199183388	chr1:199183388:TGAC:T	8.08542e-08	-0.988421	-2.62661e-10	0.00013294	-1.36004	-2.62661e-10
199183943	chr1:199183943:T:A	4.83535e-08	-1.50253	-2.62661e-10	0.000153793	-1.21433	-2.62661e-10
199184249	chr1:199184249:C:T	2.77305e-08	-1.26184	-0.796695	8.07703e-05	-1.02123	-0.8371
199184333	chr1:199184333:C:G	9.15418e-08	-1.68756e-10	-0.864273	0.0002189	-1.68756e-10	-0.861323
199184620	chr1:199184620:G:A	9.42626e-08	-1.68756e-10	-0.834983	0.000225416	-1.68756e-10	-0.83199
199185193	chr1:199185193:AAATAAAT:A	6.5422e-08	-1.68756e-10	-1.20021	0.000154604	-1.68756e-10	-1.20907
199185341	chr1:199185341:C:T	1.04256e-07	-1.68756e-10	-0.734217	0.000205103	-1.68756e-10	-0.926425
199186751	chr1:199186751:A:G	1.04676e-07	-1.68756e-10	-0.730195	0.000226969	-1.68756e-10	-0.825126
199186857	chr1:199186857:A:G	1.09853e-07	-1.68756e-10	-0.681925	0.000214115	-1.68756e-10	-0.883425
199187178	chr1:199187178:C:A	6.56062e-08	-1.68756e-10	-1.1974	0.000156209	-1.68756e-10	-1.19874
199187393	chr1:199187393:T:C	1.24934e-08	-1.65209	-1.20378	3.47749e-05	-1.4877	-1.21334
199187894	chr1:199187894:G:A	4.71258e-08	-1.52825	-2.62661e-10	8.88388e-05	-1.76312	-2.62661e-10
199188054	chr1:199188054:A:G	1.25282e-08	-1.63853	-1.21455	3.52551e-05	-1.46784	-1.21949
199188312	chr1:199188312:T:C	7.12504e-08	-1.68756e-10	-1.11487	0.000166162	-1.68756e-10	-1.13697
199188345	chr1:199188345:A:G	1.2391e-08	-1.65181	-1.21228	3.45815e-05	-1.4882	-1.21842
199188480	chr1:199188480:T:C	8.08835e-08	-1.68756e-10	-0.988059	0.000186642	-1.68756e-10	-1.02075
199188870	chr1:199188870:G:A	8.59381e-08	-1.68756e-10	-0.927441	0.00019457	-1.68756e-10	-0.979148
199189374	chr1:199189374:T:C	2.22483e-08	-1.06839	-1.21041	3.87111e-05	-1.41404	-1.17977
199189516	chr1:199189516:C:T	1.37192e-08	-1.54198	-1.22029	3.94761e-05	-1.35498	-1.21927
199189581	chr1:199189581:G:T	8.52221e-08	-1.68756e-10	-0.935807	0.000195578	-1.68756e-10	-0.97398
199189688	chr1:199189688:G:A	2.94106e-08	-0.86963	-1.13008	4.355e-05	-1.30099	-1.17503
199189699	chr1:199189699:A:C	6.42758e-08	-1.68756e-10	-1.21788	0.00015284	-1.68756e-10	-1.22055
199190259	chr1:199190259:G:A	7.02905e-08	-1.68756e-10	-1.12843	0.000164564	-1.68756e-10	-1.14664
199190359	chr1:199190359:A:G	7.08145e-08	-1.68756e-10	-1.121	0.000165234	-1.68756e-10	-1.14258
199190422	chr1:199190422:T:C	4.88128e-08	-1.49308	-2.62661e-10	0.000155579	-1.20278	-2.62661e-10
199190996	chr1:199190996:C:G	2.96606e-07	-1.68756e-10	0.311336	0.000650508	-1.68756e-10	0.227814
199191283	chr1:199191283:C:A	2.33016e-08	-1.75983	-0.472715	5.46298e-05	-1.64535	-0.604013
199191308	chr1:199191308:G:A	1.26995e-07	-1.68756e-10	-0.536918	0.000312181	-1.68756e-10	-0.506357
199191591	chr1:199191591:G:A	1.27057e-07	-1.68756e-10	-0.536433	0.000312333	-1.68756e-10	-0.505869
199192168	chr1:199192168:G:A	3.7211e-08	-1.76446	-2.62661e-10	8.9496e-05	-1.75574	-2.62661e-10
199192334	chr1:199192334:C:A	4.90046e-08	-1.48915	-2.62661e-10	0.000156353	-1.19782	-2.62661e-10
199192634	chr1:199192634:T:C	1.25605e-08	-1.76245	-1.08806	3.17837e-05	-1.64213	-1.14886
199192749	chr1:199192749:C:T	8.9358e-08	-1.68756e-10	-0.888417	0.000204395	-1.68756e-10	-0.929885
199192937	chr1:199192937:T:C	8.93159e-08	-1.68756e-10	-0.888888	0.000213479	-1.68756e-10	-0.8864
199193430	chr1:199193430:C:A	1.11576e-07	-1.68756e-10	-0.666364	0.000215457	-1.68756e-10	-0.877177
199193773	chr1:199193773:A:C	8.2964e-08	-1.68756e-10	-0.962661	0.000199265	-1.68756e-10	-0.955305
199193888	chr1:199193888:C:T	1.27893e-07	-1.68756e-10	-0.529875	0.000314194	-1.68756e-10	-0.499928
199193940	chr1:199193940:C:T	1.42317e-07	0.454672	-0.87768	0.000119591	-0.579309	-0.886549
199193987	chr1:199193987:C:T	8.51895e-08	-1.68756e-10	-0.93619	0.00019551	-1.68756e-10	-0.974327
199193990	chr1:199193990:G:A	8.35848e-08	-1.68756e-10	-0.955206	0.000192083	-1.68756e-10	-0.99201
199194071	chr1:199194071:C:A	9.2972e-08	-1.68756e-10	-0.84877	0.000212073	-1.68756e-10	-0.89301
199194234	chr1:199194234:T:C	5.49525e-08	-1.3746	-2.62661e-10	0.000183041	-1.04023	-2.62661e-10
199194411	chr1:199194411:T:C	1.32215e-08	-1.59957	-1.19966	3.74416e-05	-1.43412	-1.19304
199194921	chr1:199194921:C:T	6.53572e-08	-1.68756e-10	-1.2012	0.000157672	-1.68756e-10	-1.18942
199195145	chr1:199195145:G:A	6.9183e-08	-1.68756e-10	-1.14431	0.000161793	-1.68756e-10	-1.16362
199195227	chr1:199195227:T:C	9.10086e-08	-1.68756e-10	-0.870114	0.000214082	-1.68756e-10	-0.883578
199195273	chr1:199195273:C:G	1.83613e-06	-1.68756e-10	2.13435	0.00457245	-1.68756e-10	2.17786
199195318	chr1:199195318:A:G	1.5979e-07	0.310681	-0.617888	0.000524317	0.649495	-0.637336
199195609	chr1:199195609:C:G	4.65536e-08	-1.54046	-2.62661e-10	9.80514e-05	-1.66445	-2.62661e-10
199195781	chr1:199195781:G:A	4.36583e-08	-1.60467	-2.62661e-10	0.000132091	-1.36645	-2.62661e-10
199195804	chr1:199195804:T:C	9.89686e-08	-1.68756e-10	-0.786265	0.000239697	-1.68756e-10	-0.770563
199195897	chr1:199195897:C:T	8.05152e-08	-1.68756e-10	-0.992623	0.000187741	-1.68756e-10	-1.01488
199197107	chr1:199197107:T:G	9.56807e-08	-1.68756e-10	-0.820051	0.000209492	-1.68756e-10	-0.905252
199197472	chr1:199197472:A:C	3.10507e-08	-1.4798	-0.465646	7.7546e-05	-1.17031	-0.728755
199197830	chr1:199197830:G:A	1.28636e-08	-1.62635	-1.20032	3.60688e-05	-1.45833	-1.20618
199198332	chr1:199198332:T:C	2.3019e-08	-1.59447	-0.650276	3.87537e-05	-1.76644	-0.826273
199198829	chr1:199198829:G:A	6.92234e-08	-1.68756e-10	-1.14373	0.000160551	-1.68756e-10	-1.17133
199198849	chr1:199198849:T:C	2.99761e-08	-0.952038	-1.02863	8.871e-05	-0.752288	-1.01228
199198856	chr1:199198856:G:A	6.61937e-08	-1.68756e-10	-1.18848	0.000157371	-1.68756e-10	-1.19133
199199086	chr1:199199086:T:C	6.46237e-08	-1.68756e-10	-1.21249	0.000153607	-1.68756e-10	-1.21554
199199279	chr1:199199279:T:C	7.36984e-08	-1.68756e-10	-1.08109	0.00016812	-1.68756e-10	-1.12526
199199549	chr1:199199549:T:A	1.02239e-07	-0.753755	-2.62661e-10	0.000134494	-1.34842	-2.62661e-10
199199562	chr1:199199562:T:C	7.13791e-08	-1.68756e-10	-1.11306	0.000165024	-1.68756e-10	-1.14385
199199563	chr1:199199563:T:C	6.45846e-08	-1.68756e-10	-1.21309	0.000153161	-1.68756e-10	-1.21845
199199781	chr1:199199781:G:A	8.55333e-08	-1.68756e-10	-0.932162	0.000200526	-1.68756e-10	-0.948992
199199974	chr1:199199974:C:T	8.01753e-08	-1.68756e-10	-0.996853	0.000198326	-1.68756e-10	-0.960025
199200073	chr1:199200073:A:G	9.80227e-08	-1.68756e-10	-0.795869	0.000195427	-1.68756e-10	-0.974749
199200126	chr1:199200126:C:A	2.76138e-08	-0.994631	-1.06812	9.06951e-05	-0.699416	-1.04302
199200216	chr1:199200216:C:T	1.37827e-07	-1.68756e-10	-0.455067	0.00033604	-1.68756e-10	-0.432708
199200246	chr1:199200246:T:G	6.71136e-08	-1.68756e-10	-1.17468	0.000158305	-1.68756e-10	-1.18541
199200514	chr1:199200514:C:T	1.17681e-08	-1.73572	-1.17995	2.86752e-05	-1.74146	-1.15245
199200578	chr1:199200578:A:G	1.16049e-07	-1.68756e-10	-0.627055	0.000263161	-1.68756e-10	-0.677174
199200925	chr1:199200925:G:A	7.42614e-08	-1.68756e-10	-1.07348	0.000175203	-1.68756e-10	-1.08399
199202352	chr1:199202352:A:G	6.49418e-08	-1.68756e-10	-1.20758	0.000153933	-1.68756e-10	-1.21342
199202675	chr1:199202675:C:T	4.60598e-08	-0.374413	-1.17671	5.094e-05	-1.11726	-1.20203
199202699	chr1:199202699:T:A	2.40634e-07	1.25606	-1.15385	0.000318902	0.610666	-1.09572
199202954	chr1:199202954:T:C	5.11382e-07	0.856048	-2.62661e-10	0.000267427	-0.661091	-2.62661e-10
199203017	chr1:199203017:A:G	6.5449e-08	-1.68756e-10	-1.1998	0.000153709	-1.68756e-10	-1.21487
199203913	chr1:199203913:G:A	1.86454e-07	-0.152883	-2.62661e-10	0.000511456	-0.012677	-2.62661e-10
199204978	chr1:199204978:G:A	8.92304e-08	-1.68756e-10	-0.889846	0.000198636	-1.68756e-10	-0.958464
199205094	chr1:199205094:A:T	2.31063e-08	-1.75068	-0.490288	5.19302e-05	-1.73867	-0.561366
199205186	chr1:199205186:T:C	5.76274e-08	-0.891588	-0.435482	0.00011512	-1.09805	-0.405913
199205406	chr1:199205406:G:A	8.89422e-08	-1.68756e-10	-0.893081	0.000197813	-1.68756e-10	-0.962616
199205409	chr1:199205409:A:C	1.97777e-07	-1.68756e-10	-0.0939263	0.000484126	-1.68756e-10	-0.0675927
199205412	chr1:199205412:CTAG:C	6.41937e-08	-1.68756e-10	-1.21916	0.000152839	-1.68756e-10	-1.22055
199205421	chr1:199205421:T:C	7.34078e-08	-1.68756e-10	-1.08504	0.000171067	-1.68756e-10	-1.10788
199205455	chr1:199205455:G:A	1.89635e-07	-1.68756e-10	-0.135967	0.000471893	-1.68756e-10	-0.0931865
199205546	chr1:199205546:C:T	9.83765e-08	-0.189292	-0.602974	0.00020084	-0.373408	-0.574023
199205551	chr1:199205551:T:G	5.19417e-08	-1.43095	-2.62661e-10	0.000167118	-1.13124	-2.62661e-10
199206176	chr1:199206176:G:C	5.5834e-07	-1.68756e-10	0.943899	0.00161685	-1.68756e-10	1.1383
199206337	chr1:199206337:C:T	2.12647e-07	-1.68756e-10	-0.0214355	0.000457568	-1.68756e-10	-0.124012
199207302	chr1:199207302:G:A	7.29627e-08	-1.68756e-10	-1.09112	0.000173832	-1.68756e-10	-1.09185
199207313	chr1:199207313:C:T	3.57946e-08	-1.76597	-0.0373058	7.75157e-05	-1.75661	-0.142848
199207462	chr1:199207462:C:T	8.15592e-08	-1.68756e-10	-0.979739	0.000183144	-1.68756e-10	-1.03966
199207807	chr1:199207807:G:A	6.41778e-08	-1.68756e-10	-1.21941	0.000152844	-1.68756e-10	-1.22052
199208361	chr1:199208361:A:T	9.386e-08	-1.68756e-10	-0.839264	0.000213449	-1.68756e-10	-0.886543
199208960	chr1:199208960:C:A	1.51334e-07	-1.24075	0.879171	0.000406671	-0.852509	0.610575
199208970	chr1:199208970:A:G	1.47406e-07	-0.387874	-2.62661e-10	0.000125429	-1.41819	-2.62661e-10
199209921	chr1:199209921:T:C	6.46477e-08	-1.68756e-10	-1.21212	0.000155984	-1.68756e-10	-1.20019
199210241	chr1:199210241:T:A	1.25093e-07	-1.68756e-10	-0.552008	0.00028686	-1.68756e-10	-0.590945
199210374	chr1:199210374:G:A	5.18273e-07	-1.68756e-10	0.869433	0.00115232	-1.68756e-10	0.799592
199210389	chr1:199210389:T:C	8.02647e-08	-1.68756e-10	-0.995739	0.000183577	-1.68756e-10	-1.03731
199210938	chr1:199210938:C:T	7.73448e-08	-1.0328	-2.62661e-10	0.000144275	-1.27822	-2.62661e-10
199210957	chr1:199210957:T:C	4.63848e-07	-1.68756e-10	0.758488	0.00132942	-1.68756e-10	0.942562
199211568	chr1:199211568:G:A	5.79331e-07	-1.68756e-10	0.980806	0.00129775	-1.68756e-10	0.918448
199211639	chr1:199211639:G:A	9.46987e-08	-1.68756e-10	-0.830368	0.00021796	-1.68756e-10	-0.865626
199211691	chr1:199211691:A:G	4.11079e-08	-1.66487	-2.62661e-10	9.13367e-05	-1.73539	-2.62661e-10
199211929	chr1:199211929:T:C	2.54975e-08	-1.71102	-0.431464	6.62972e-05	-1.76145	-0.294341
199212103	chr1:199212103:A:G	7.89349e-08	-1.68756e-10	-1.01244	0.000180601	-1.68756e-10	-1.05365
199212115	chr1:199212115:T:C	7.26584e-07	-1.68756e-10	1.20729	0.00173149	-1.68756e-10	1.2068
199212405	chr1:199212405:C:T	7.54076e-08	-1.68756e-10	-1.05816	0.000178319	-1.68756e-10	-1.06636
199212448	chr1:199212448:T:C	2.21476e-07	-1.68756e-10	0.0192477	0.000551689	-1.68756e-10	0.0630464
199213478	chr1:199213478:G:C	2.08672e-08	-1.73476	-0.608131	5.4413e-05	-1.76707	-0.486261
199213704	chr1:199213704:G:T	1.02984e-07	-1.68756e-10	-0.746495	0.000236026	-1.68756e-10	-0.785995
199213978	chr1:199213978:A:G	1.27134e-07	-1.68756e-10	-0.535829	0.000329055	-1.68756e-10	-0.453713
199214437	chr1:199214437:C:T	8.04635e-08	-1.68756e-10	-0.993265	0.00018062	-1.68756e-10	-1.05354
199214886	chr1:199214886:A:G	2.63434e-08	-1.36336	-0.746489	7.0955e-05	-1.29199	-0.6959
199214911	chr1:199214911:G:A	8.07853e-08	-1.68756e-10	-0.989273	0.000181259	-1.68756e-10	-1.05001
199215141	chr1:199215141:A:G	8.11747e-08	-1.68756e-10	-0.984464	0.000182011	-1.68756e-10	-1.04587
199215185	chr1:199215185:A:G	1.32463e-07	-1.68756e-10	-0.494762	0.000343654	-1.68756e-10	-0.410302
199215201	chr1:199215201:G:A	4.21958e-08	-0.916786	-0.721961	0.000120453	-0.784745	-0.673935
199215318	chr1:199215318:T:C	8.90135e-08	-1.68756e-10	-0.89228	0.000203151	-1.68756e-10	-0.935987
199215531	chr1:199215531:T:C	9.7787e-08	-1.68756e-10	-0.798277	0.000234505	-1.68756e-10	-0.792461
199216169	chr1:199216169:G:A	1.85635e-08	-1.73304	-0.72683	3.97468e-05	-1.76706	-0.800351
199216202	chr1:199216202:C:T	3.78306e-08	-1.30356	-0.44439	9.99248e-05	-1.2444	-0.401117
199217002	chr1:199217002:T:C	3.73159e-08	-1.76165	-2.62661e-10	0.000103849	-1.607	-2.62661e-10
199217258	chr1:199217258:ACT:A	6.65338e-08	-1.68756e-10	-1.18336	0.000158077	-1.68756e-10	-1.18685
199217838	chr1:199217838:T:C	8.63183e-08	-1.68756e-10	-0.923027	0.000206809	-1.68756e-10	-0.918144
199218119	chr1:199218119:T:G	6.75818e-08	-1.68756e-10	-1.16773	0.000164204	-1.68756e-10	-1.14883
199218296	chr1:199218296:G:C	2.66547e-08	-1.73093	-0.367171	7.00487e-05	-1.76742	-0.233331
199218469	chr1:199218469:G:A	8.81681e-08	-1.68756e-10	-0.901823	0.000199515	-1.68756e-10	-0.954052
199218728	chr1:199218728:C:T	2.16101e-07	-1.68756e-10	-0.00532312	0.000529174	-1.68756e-10	0.0213787
199218759	chr1:199218759:T:C	7.43476e-08	-1.68756e-10	-1.07232	0.000171407	-1.68756e-10	-1.1059
199219020	chr1:199219020:C:T	3.81208e-08	-1.74031	-2.62661e-10	0.000105411	-1.59207	-2.62661e-10
199219548	chr1:199219548:AC:A	9.4627e-08	-1.68756e-10	-0.831126	0.000217364	-1.68756e-10	-0.868365
199219699	chr1:199219699:T:G	1.99559e-07	-1.68756e-10	-0.084958	0.000408605	-1.68756e-10	-0.237189
199219779	chr1:199219779:A:G	1.20124e-08	-1.76736	-1.12777	2.86715e-05	-1.72916	-1.16488
199219875	chr1:199219875:G:T	1.44291e-07	-0.409237	-2.62661e-10	0.000124446	-1.42607	-2.62661e-10
199220294	chr1:199220294:G:A	9.98683e-08	-1.68756e-10	-0.777216	0.000226228	-1.68756e-10	-0.828397
199220483	chr1:199220483:A:G	2.56653e-08	-0.915518	-1.22041	0.000155962	0.0185804	-1.21891
199220576	chr1:199220576:A:T	9.75104e-08	-1.68756e-10	-0.80111	0.000223813	-1.68756e-10	-0.839129
199220783	chr1:199220783:G:A	9.53416e-08	-1.68756e-10	-0.823602	0.000219041	-1.68756e-10	-0.860678
199220806	chr1:199220806:A:G	6.47277e-08	-1.68756e-10	-1.21088	0.000153264	-1.68756e-10	-1.21778
199220943	chr1:199220943:A:T	9.40075e-08	-1.68756e-10	-0.837694	0.000216097	-1.68756e-10	-0.874212
199221271	chr1:199221271:A:G	6.92868e-07	-1.68756e-10	1.15977	0.00154694	-1.68756e-10	1.0941
199221362	chr1:199221362:G:A	1.46669e-08	-1.76473	-0.930744	3.88603e-05	-1.74872	-0.84124
199221489	chr1:199221489:A:T	7.57104e-08	-1.68756e-10	-1.05415	0.000174029	-1.68756e-10	-1.09072
199221585	chr1:199221585:G:T	2.51814e-07	-1.68756e-10	0.147622	0.000631102	-1.68756e-10	0.197529
199221601	chr1:199221601:C:T	8.74768e-08	-1.68756e-10	-0.909694	0.000198057	-1.68756e-10	-0.961384
199221605	chr1:199221605:A:G	7.62405e-08	-1.68756e-10	-1.04718	0.000175218	-1.68756e-10	-1.08391
199221711	chr1:199221711:T:C	1.78532e-08	-1.76616	-0.732727	4.36245e-05	-1.74684	-0.727476
199222062	chr1:199222062:C:T	8.95543e-08	-1.68756e-10	-0.886223	0.000218668	-1.68756e-10	-0.862382
199222348	chr1:199222348:C:T	2.65437e-08	-1.15053	-0.95175	7.19913e-05	-0.961006	-1.01239
199222568	chr1:199222568:C:G	6.44436e-08	-1.68756e-10	-1.21528	0.000154377	-1.68756e-10	-1.21054
199223240	chr1:199223240:C:T	2.27301e-08	-1.03681	-1.22057	7.74364e-05	-0.686077	-1.2144
199223285	chr1:199223285:C:T	6.53384e-08	-1.68756e-10	-1.20149	0.000159841	-1.68756e-10	-1.17576
199223534	chr1:199223534:A:G	1.07069e-07	-1.68756e-10	-0.707592	0.000198411	-1.68756e-10	-0.959599
199224286	chr1:199224286:T:G	7.63945e-08	-1.68756e-10	-1.04516	0.000175626	-1.68756e-10	-1.08158
199224309	chr1:199224309:T:C	1.148e-07	-1.68756e-10	-0.637872	0.000208592	-1.68756e-10	-0.909559
199224395	chr1:199224395:C:T	3.14476e-08	-1.76364	-0.169101	6.80494e-05	-1.76063	-0.269078
199224443	chr1:199224443:C:T	1.70087e-07	-1.68756e-10	-0.244757	0.000422893	-1.68756e-10	-0.20282
199224605	chr1:199224605:T:C	1.04862e-07	-1.68756e-10	-0.728426	0.000239654	-1.68756e-10	-0.770741
199224677	chr1:199224677:C:T	3.7206e-08	-1.7646	-2.62661e-10	0.000101412	-1.63075	-2.62661e-10
199224761	chr1:199224761:G:A	2.59027e-07	-1.68756e-10	0.175866	0.000517359	-1.68756e-10	-0.00120236
199225000	chr1:199225000:G:A	1.20919e-07	-1.68756e-10	-0.585948	0.000314945	-1.68756e-10	-0.497542
199225257	chr1:199225257:T:C	7.4331e-08	-1.68756e-10	-1.07254	0.000171385	-1.68756e-10	-1.10602
199225571	chr1:199225571:C:T	6.22694e-08	-1.2496	-2.62661e-10	0.00019277	-0.98844	-2.62661e-10
199225713	chr1:199225713:G:A	6.452e-08	-1.68756e-10	-1.21409	0.000154571	-1.68756e-10	-1.20928
199226117	chr1:199226117:G:A	2.33964e-08	-1.7625	-0.465991	6.70598e-05	-1.71324	-0.331112
199226143	chr1:199226143:T:C	8.41144e-08	-1.68756e-10	-0.948891	0.000195779	-1.68756e-10	-0.972952
199227231	chr1:199227231:T:A	1.30254e-07	-1.68756e-10	-0.511585	0.000338281	-1.68756e-10	-0.426061
199227248	chr1:199227248:C:T	1.66567e-08	-1.76749	-0.800759	4.10937e-05	-1.7443	-0.789783
199227804	chr1:199227804:T:C	3.95071e-08	-1.70459	-2.62661e-10	0.000117832	-1.48068	-2.62661e-10
199228127	chr1:199228127:T:C	7.07095e-08	-1.68756e-10	-1.12249	0.000164096	-1.68756e-10	-1.14948
199228164	chr1:199228164:A:T	9.13563e-08	-1.68756e-10	-0.866301	0.000206035	-1.68756e-10	-0.921893
199229549	chr1:199229549:A:T	7.57052e-08	-1.68756e-10	-1.05422	0.000174218	-1.68756e-10	-1.08963
199230217	chr1:199230217:A:G	4.33942e-06	-1.68756e-10	2.99443	0.0146969	-1.68756e-10	3.34545
199230827	chr1:199230827:CAT:C	9.49652e-08	-1.68756e-10	-0.827558	0.000207639	-1.68756e-10	-0.914139
199231652	chr1:199231652:C:G	1.72833e-07	-1.68756e-10	-0.228743	0.000425421	-1.68756e-10	-0.19686
199231867	chr1:199231867:C:A	6.70233e-07	-1.68756e-10	1.12656	0.00178784	-1.68756e-10	1.23883
199232168	chr1:199232168:G:A	5.43198e-08	-1.38618	-2.62661e-10	0.00015891	-1.1816	-2.62661e-10
199232223	chr1:199232223:A:T	4.12643e-07	-1.68756e-10	0.641515	0.00108473	-1.68756e-10	0.739143
199232473	chr1:199232473:TTTTAATTTTTAATTAATTAATA:T	1.42005e-07	-1.60757	1.18237	0.000373471	-1.39963	1.07253
199232574	chr1:199232574:A:T	6.98872e-08	-1.68756e-10	-1.13419	0.000171172	-1.68756e-10	-1.10727
199232690	chr1:199232690:G:A	2.85571e-07	-0.968544	1.24197	0.000717711	-0.790407	1.11653
199232965	chr1:199232965:C:G	1.00497e-07	-1.68756e-10	-0.77094	0.000233228	-1.68756e-10	-0.797923
199233253	chr1:199233253:A:T	6.61923e-08	-1.68756e-10	-1.1885	0.000155766	-1.68756e-10	-1.20158
199233484	chr1:199233484:A:G	1.54348e-07	-1.68756e-10	-0.341856	0.000374629	-1.68756e-10	-0.324002
199233492	chr1:199233492:G:C	9.27867e-08	-1.68756e-10	-0.850765	0.000251182	-1.68756e-10	-0.723761
199233719	chr1:199233719:G:GA	6.95146e-08	-1.68756e-10	-1.13953	0.000169747	-1.68756e-10	-1.11563
199234598	chr1:199234598:G:T	4.32503e-07	-1.68756e-10	0.688522	0.00113773	-1.68756e-10	0.786853
199234871	chr1:199234871:T:C	8.02665e-08	-1.68756e-10	-0.995716	0.000191957	-1.68756e-10	-0.992669
199234939	chr1:199234939:A:C	1.83446e-08	-1.76363	-0.708101	5.06151e-05	-1.73267	-0.593015
199235547	chr1:199235547:C:A	9.68989e-08	-1.68756e-10	-0.8074	0.000240482	-1.68756e-10	-0.767294
199235862	chr1:199235862:A:G	3.54393e-07	-1.68756e-10	0.489338	0.00092719	-1.68756e-10	0.58222
199235911	chr1:199235911:T:C	6.4863e-07	-1.68756e-10	1.09379	0.00163009	-1.68756e-10	1.14645
199236253	chr1:199236253:C:T	9.56462e-08	-1.68756e-10	-0.820412	0.000209499	-1.68756e-10	-0.905221
199236280	chr1:199236280:G:A	9.84461e-08	-1.68756e-10	-0.791559	0.000214904	-1.68756e-10	-0.879746
199236403	chr1:199236403:C:T	1.96412e-08	-1.70991	-0.693533	6.06138e-05	-1.55056	-0.594858
199236408	chr1:199236408:C:T	1.87558e-08	-1.7181	-0.731461	5.71859e-05	-1.56861	-0.635022
199236479	chr1:199236479:T:C	9.66519e-08	-1.68756e-10	-0.809952	0.000211485	-1.68756e-10	-0.895786
199236790	chr1:199236790:A:G	6.55669e-07	-1.75856	2.86315	0.0016132	-1.75955	2.89558
199237797	chr1:199237797:A:G	9.06623e-08	-1.68756e-10	-0.873926	0.00021111	-1.68756e-10	-0.897561
199237961	chr1:199237961:G:C	6.51899e-08	-1.68756e-10	-1.20376	0.000159628	-1.68756e-10	-1.17709
199238443	chr1:199238443:T:C	6.5936e-08	-1.68756e-10	-1.19238	0.000155417	-1.68756e-10	-1.20383
199238628	chr1:199238628:T:A	2.95051e-06	-1.68756e-10	2.60866	0.0079265	-1.68756e-10	2.72803
199238796	chr1:199238796:C:T	3.02378e-08	-0.791799	-1.18018	9.14853e-05	-0.587091	-1.14667
199238889	chr1:199238889:T:C	1.07845e-07	-1.68756e-10	-0.700376	0.000199412	-1.68756e-10	-0.954566
199239190	chr1:199239190:A:G	4.3048e-08	-1.66155	0.0428024	9.29343e-05	-1.71079	-0.00726054
199239255	chr1:199239255:C:T	9.74818e-08	-1.68756e-10	-0.801403	0.000236199	-1.68756e-10	-0.785263
199239299	chr1:199239299:T:C	6.4385e-08	-1.68756e-10	-1.21619	0.000153809	-1.68756e-10	-1.21423
199239353	chr1:199239353:G:A	1.59859e-08	-1.46172	-1.14765	3.16044e-05	-1.66057	-1.13607
199239377	chr1:199239377:G:A	1.90996e-07	-0.128815	-2.62661e-10	0.000775537	0.403617	-2.62661e-10
199239462	chr1:199239462:C:T	6.42699e-08	-1.68756e-10	-1.21798	0.00015375	-1.68756e-10	-1.21461
199239504	chr1:199239504:A:C	6.66265e-08	-1.68756e-10	-1.18197	0.000158865	-1.68756e-10	-1.18188
199239991	chr1:199239991:T:C	3.0431e-07	-1.68756e-10	0.336978	0.000817784	-1.68756e-10	0.456659
199240183	chr1:199240183:A:G	3.92666e-08	-1.71069	-2.62661e-10	0.000116236	-1.49432	-2.62661e-10
199240577	chr1:199240577:G:A	3.46213e-08	-0.624219	-1.21238	0.000212425	0.323787	-1.21514
199241405	chr1:199241405:C:T	3.42636e-07	-1.68756e-10	0.455601	0.00096536	-1.68756e-10	0.622562
199241458	chr1:199241458:A:G	6.66512e-08	-1.68756e-10	-1.1816	0.00015888	-1.68756e-10	-1.18179
199242139	chr1:199242139:A:G	6.68281e-08	-1.68756e-10	-1.17894	0.000161374	-1.68756e-10	-1.16621
199242174	chr1:199242174:T:A	3.71873e-08	-1.7651	-2.62661e-10	8.93183e-05	-1.75773	-2.62661e-10
199242229	chr1:199242229:T:C	1.19478e-07	-1.68756e-10	-0.597933	0.000265261	-1.68756e-10	-0.669225
199242244	chr1:199242244:C:G	7.49222e-08	-1.68756e-10	-1.06462	0.000180238	-1.68756e-10	-1.05566
199242562	chr1:199242562:A:G	4.01329e-08	-1.68887	-2.62661e-10	0.000121516	-1.44989	-2.62661e-10
199242571	chr1:199242571:T:C	6.52283e-08	-1.68756e-10	-1.20317	0.000154113	-1.68756e-10	-1.21225
199243084	chr1:199243084:A:C	7.62985e-08	-1.68756e-10	-1.04641	0.000186479	-1.68756e-10	-1.02162
199243274	chr1:199243274:A:G	1.99097e-07	-1.68756e-10	-0.0872739	0.000480054	-1.68756e-10	-0.0760407
199243452	chr1:199243452:C:T	1.74178e-08	-1.70956	-0.814017	5.36439e-05	-1.56953	-0.698044
199243741	chr1:199243741:G:A	6.97474e-08	-1.68756e-10	-1.13619	0.000163648	-1.68756e-10	-1.15222
199243742	chr1:199243742:C:T	2.42653e-08	-1.69339	-0.498628	7.77113e-05	-1.52531	-0.37163
199243979	chr1:199243979:C:A	4.05579e-08	-1.67834	-2.62661e-10	0.000123429	-1.43428	-2.62661e-10
199244115	chr1:199244115:C:T	1.06114e-07	-1.68756e-10	-0.716552	0.000197278	-1.68756e-10	-0.965327
199244181	chr1:199244181:C:T	1.70506e-08	-1.43075	-1.11414	3.93568e-05	-1.44674	-1.13053
199244230	chr1:199244230:C:T	1.51222e-08	-1.53928	-1.12562	3.53542e-05	-1.54344	-1.14108
199244288	chr1:199244288:C:T	6.7199e-08	-1.68756e-10	-1.17341	0.000157634	-1.68756e-10	-1.18966
199244420	chr1:199244420:C:T	6.67061e-08	-1.18077	-2.62661e-10	0.000206734	-0.918506	-2.62661e-10
199245202	chr1:199245202:A:G	6.61888e-08	-1.68756e-10	-1.18856	0.000160674	-1.68756e-10	-1.17056
199245258	chr1:199245258:G:A	1.37613e-08	-1.71238	-1.04683	3.08046e-05	-1.76762	-1.05465
199245539	chr1:199245539:A:G	3.95814e-08	-1.70271	-2.62661e-10	0.000118061	-1.47873	-2.62661e-10
199246051	chr1:199246051:G:C	7.27159e-08	-1.68756e-10	-1.09451	0.000170646	-1.68756e-10	-1.11035
199246281	chr1:199246281:T:C	5.20438e-08	-0.482411	-0.946571	0.000382509	0.631802	-0.934988
199246393	chr1:199246393:A:AAG	5.83994e-08	-1.31376	-2.62661e-10	0.000177833	-1.06909	-2.62661e-10
199246646	chr1:199246646:G:T	6.89399e-08	-1.68756e-10	-1.14783	0.000160991	-1.68756e-10	-1.16859
199247202	chr1:199247202:A:C	1.19519e-07	-1.68756e-10	-0.597597	0.000318751	-1.68756e-10	-0.485527
199247409	chr1:199247409:G:A	3.70938e-08	-1.76762	-2.62661e-10	0.000104096	-1.60463	-2.62661e-10
199247511	chr1:199247511:C:A	5.51403e-08	-0.475048	-0.896139	0.000151428	-0.252456	-0.977375
199247602	chr1:199247602:T:C	7.31132e-08	-1.68756e-10	-1.08906	0.0001778	-1.68756e-10	-1.06928
199247884	chr1:199247884:A:G	7.18809e-08	-1.68756e-10	-1.10606	0.000176321	-1.68756e-10	-1.07763
199249038	chr1:199249038:A:G	7.9229e-08	-1.68756e-10	-1.00873	0.000195726	-1.68756e-10	-0.973221
199249330	chr1:199249330:T:C	9.72324e-08	-1.68756e-10	-0.803964	0.000218808	-1.68756e-10	-0.861746
199249357	chr1:199249357:G:C	1.19426e-07	-1.68756e-10	-0.59837	0.000318491	-1.68756e-10	-0.486345
199249665	chr1:199249665:C:T	4.30423e-08	-1.61888	-2.62661e-10	9.79288e-05	-1.6657	-2.62661e-10
199250153	chr1:199250153:C:A	6.41037e-08	-1.68756e-10	-1.22057	0.000153122	-1.68756e-10	-1.2187
199250440	chr1:199250440:GA:G	5.81057e-08	-1.31881	-2.62661e-10	0.000148754	-1.24765	-2.62661e-10
199250448	chr1:199250448:A:G	5.75448e-08	-1.32851	-2.62661e-10	0.0001472	-1.25815	-2.62661e-10
199250772	chr1:199250772:G:T	3.19968e-07	-1.68756e-10	0.387154	0.000864199	-1.68756e-10	0.511864
199250776	chr1:199250776:G:A	6.57593e-08	-1.19507	-2.62661e-10	0.000203163	-0.93593	-2.62661e-10
199250837	chr1:199250837:G:T	1.80753e-07	-1.68756e-10	-0.183939	0.000440314	-1.68756e-10	-0.162451
199250876	chr1:199250876:T:C	2.59658e-07	0.720816	-0.542519	0.00224271	2.05429	-0.588787
199251017	chr1:199251017:T:C	2.16784e-08	-1.64756	-0.657192	5.16855e-05	-1.75817	-0.546592
199251202	chr1:199251202:G:A	1.1996e-07	-1.68756e-10	-0.593907	0.000320263	-1.68756e-10	-0.480797
199251366	chr1:199251366:T:C	6.42235e-08	-1.68756e-10	-1.2187	0.000154019	-1.68756e-10	-1.21286
199251414	chr1:199251414:T:C	9.07709e-08	-1.68756e-10	-0.87273	0.00020543	-1.68756e-10	-0.924831
199251699	chr1:199251699:G:A	7.60655e-08	-1.68756e-10	-1.04947	0.000186588	-1.68756e-10	-1.02104
199251720	chr1:199251720:T:C	5.37515e-08	-0.281854	-1.11484	0.000363243	0.754652	-1.10952
199252270	chr1:199252270:T:C	3.53625e-08	-1.44415	-0.371268	7.63983e-05	-1.39853	-0.515445
199252372	chr1:199252372:T:A	1.64845e-07	-1.68756e-10	-0.276063	0.000340292	-1.68756e-10	-0.420136
199252766	chr1:199252766:T:C	2.03414e-07	-1.68756e-10	-0.0658227	0.000505525	-1.68756e-10	-0.0243404
199253146	chr1:199253146:C:G	1.20863e-07	-1.68756e-10	-0.586411	0.000323056	-1.68756e-10	-0.472112
199253254	chr1:199253254:T:G	6.41295e-08	-1.68756e-10	-1.22016	0.000153476	-1.68756e-10	-1.21639
199254024	chr1:199254024:T:A	9.40597e-08	-1.68756e-10	-0.837138	0.000237108	-1.68756e-10	-0.781425
199254111	chr1:199254111:T:C	4.24777e-07	-1.68756e-10	0.670496	0.00103049	-1.68756e-10	0.68785
199254234	chr1:199254234:G:A	3.02208e-06	-1.68756e-10	2.63263	0.00996071	-1.68756e-10	2.95647
199255117	chr1:199255117:T:C	5.4091e-08	-0.229795	-1.16061	0.00043386	0.976703	-1.15392
199255189	chr1:199255189:C:T	6.6226e-08	-1.68756e-10	-1.18799	0.00015834	-1.68756e-10	-1.1852
199255399	chr1:199255399:T:C	1.27784e-07	-1.68756e-10	-0.530724	0.000326807	-1.68756e-10	-0.46057
199255454	chr1:199255454:T:C	4.40451e-08	-1.59585	-2.62661e-10	9.92662e-05	-1.65213	-2.62661e-10
199255532	chr1:199255532:C:G	5.82098e-07	-1.68756e-10	0.985571	0.0013225	-1.68756e-10	0.937343
199255912	chr1:199255912:C:T	7.43298e-08	-1.68756e-10	-1.07256	0.0001807	-1.68756e-10	-1.0531
199256138	chr1:199256138:T:C	2.19052e-07	-1.68756e-10	0.00824321	0.000537908	-1.68756e-10	0.0377485
199256321	chr1:199256321:C:T	9.46226e-08	-1.68756e-10	-0.831171	0.000183097	-1.68756e-10	-1.03992
199256325	chr1:199256325:A:G	2.85072e-08	-1.34522	-0.68569	6.46094e-05	-1.28483	-0.796745
199256343	chr1:199256343:T:G	2.94028e-08	-1.35631	-0.643673	6.61869e-05	-1.29888	-0.758576
199256387	chr1:199256387:TTGATA:T	6.41556e-08	-1.68756e-10	-1.21976	0.000153647	-1.68756e-10	-1.21528
199256420	chr1:199256420:T:G	6.41305e-08	-1.68756e-10	-1.22015	0.000153425	-1.68756e-10	-1.21673
199256486	chr1:199256486:C:T	6.43318e-08	-1.68756e-10	-1.21701	0.000154018	-1.68756e-10	-1.21287
199256860	chr1:199256860:A:T	3.89806e-08	-0.718779	-0.999224	0.000240678	0.199565	-0.966044
199257427	chr1:199257427:G:C	2.55675e-07	-1.68756e-10	0.162838	0.000583557	-1.68756e-10	0.119204
199257430	chr1:199257430:T:C	2.65399e-07	-1.68756e-10	0.200164	0.000605632	-1.68756e-10	0.156334
199257923	chr1:199257923:T:C	6.87509e-08	-0.0313478	-1.11923	0.000574591	1.20903	-1.10531
199258315	chr1:199258315:T:C	6.84591e-08	-0.00474207	-1.15009	0.000577208	1.24364	-1.13538
199258364	chr1:199258364:C:T	7.28575e-08	-1.68756e-10	-1.09256	0.000173603	-1.68756e-10	-1.09317
199258593	chr1:199258593:T:C	5.43229e-08	-1.38612	-2.62661e-10	0.000100744	-1.63735	-2.62661e-10
199258776	chr1:199258776:G:A	1.50905e-08	-1.73104	-0.93597	3.41531e-05	-1.71234	-1.00675
199258778	chr1:199258778:A:C	3.63097e-08	-0.601251	-1.18773	0.000229613	0.365504	-1.17905
199258918	chr1:199258918:A:G	7.46538e-08	-1.68756e-10	-1.06821	0.000188978	-1.68756e-10	-1.00831
199259365	chr1:199259365:T:A	6.93036e-08	-1.68756e-10	-1.14257	0.000159251	-1.68756e-10	-1.17945
199260387	chr1:199260387:G:A	1.72278e-08	-1.31892	-1.21562	5.09753e-05	-1.1087	-1.2099
199260821	chr1:199260821:G:C	1.30843e-08	-1.73237	-1.07729	3.03849e-05	-1.71405	-1.12194
199261522	chr1:199261522:G:A	1.61574e-08	-1.7587	-0.839995	4.22455e-05	-1.76517	-0.741272
199261593	chr1:199261593:C:T	1.6801e-08	-1.33932	-1.22031	4.97602e-05	-1.12452	-1.2182
199261625	chr1:199261625:T:C	7.25477e-08	-1.68756e-10	-1.09682	0.000181109	-1.68756e-10	-1.05084
199261696	chr1:199261696:TC:T	9.24079e-08	-1.68756e-10	-0.854856	0.000180192	-1.68756e-10	-1.05591
199262324	chr1:199262324:C:T	6.09823e-08	-1.27048	-2.62661e-10	0.00018816	-1.01265	-2.62661e-10
199262608	chr1:199262608:T:G	1.46644e-08	-1.76617	-0.92948	3.40351e-05	-1.75381	-0.968739
199262791	chr1:199262791:TATC:T	6.69298e-08	-1.17742	-2.62661e-10	0.000210131	-0.902206	-2.62661e-10
199262895	chr1:199262895:G:A	1.24283e-07	-1.68756e-10	-0.558505	0.000335914	-1.68756e-10	-0.433083
199263182	chr1:199263182:T:C	4.78278e-08	-1.51346	-2.62661e-10	0.000132958	-1.35991	-2.62661e-10
199264001	chr1:199264001:T:C	2.43009e-07	-1.68756e-10	0.112032	0.000701644	-1.68756e-10	0.303487
199264010	chr1:199264010:G:A	4.09603e-08	-1.66846	-2.62661e-10	9.08108e-05	-1.74116	-2.62661e-10
199264072	chr1:199264072:G:A	1.39624e-08	-1.76168	-0.983019	3.1903e-05	-1.74059	-1.04665
199264111	chr1:199264111:C:T	6.1859e-08	-0.0599696	-1.19624	0.000406811	0.965481	-1.20707
199264582	chr1:199264582:A:C	7.93798e-08	0.0548216	-1.06165	0.000730536	1.34773	-1.00389
199264988	chr1:199264988:T:C	6.48318e-08	-1.68756e-10	-1.20927	0.000156462	-1.68756e-10	-1.19713
199265162	chr1:199265162:A:T	6.38978e-08	-0.0264292	-1.19735	0.000396807	0.94133	-1.20782
199265372	chr1:199265372:T:C	5.95032e-08	-0.153728	-1.14131	0.000474627	1.03818	-1.12559
199265537	chr1:199265537:C:T	7.31069e-08	-1.68756e-10	-1.08915	0.000173195	-1.68756e-10	-1.09552
199265615	chr1:199265615:T:C	7.3823e-08	-0.0288991	-1.0505	0.000661474	1.23424	-0.989707
199265937	chr1:199265937:C:T	1.0299e-07	-1.68756e-10	-0.746441	0.000253514	-1.68756e-10	-0.714521
199266191	chr1:199266191:G:A	6.56736e-08	-1.68756e-10	-1.19637	0.00015477	-1.68756e-10	-1.208
199266340	chr1:199266340:G:A	6.697e-08	-1.68756e-10	-1.17682	0.000163639	-1.68756e-10	-1.15228
199266397	chr1:199266397:A:C	1.16343e-08	-1.71778	-1.20933	3.36137e-05	-1.53138	-1.20363
199266627	chr1:199266627:T:C	6.95723e-08	-0.0895199	-1.04918	0.000557766	1.064	-0.989998
199266633	chr1:199266633:T:A	1.3181e-08	-1.71551	-1.08679	3.07137e-05	-1.69412	-1.13111
199266639	chr1:199266639:C:T	7.04741e-08	-1.68756e-10	-1.12582	0.00017168	-1.68756e-10	-1.10431
199266788	chr1:199266788:G:T	4.45484e-08	-0.708852	-0.87564	9.78558e-05	-0.700659	-0.965785
199266899	chr1:199266899:A:G	7.19171e-08	-1.68756e-10	-1.10555	0.000179765	-1.68756e-10	-1.05829
199266917	chr1:199266917:C:T	1.02197e-07	-1.68756e-10	-0.754168	0.000251426	-1.68756e-10	-0.722791
199266956	chr1:199266956:C:T	7.22588e-08	-1.68756e-10	-1.10081	0.0001808	-1.68756e-10	-1.05254
199267098	chr1:199267098:C:T	7.04819e-08	-1.68756e-10	-1.12571	0.000163448	-1.68756e-10	-1.15344
199267299	chr1:199267299:G:T	6.59082e-08	-1.68756e-10	-1.19281	0.000154121	-1.68756e-10	-1.2122
199267308	chr1:199267308:C:A	1.87346e-08	-1.74017	-0.710531	4.92856e-05	-1.75333	-0.598974
199267546	chr1:199267546:CAGATTCTTCCCT:C	9.88754e-08	-1.68756e-10	-0.787207	0.000242945	-1.68756e-10	-0.757104
199268158	chr1:199268158:G:A	1.79054e-08	-1.7418	-0.754166	4.69086e-05	-1.75471	-0.64703
199268718	chr1:199268718:CTT:C	7.0576e-08	-1.68756e-10	-1.12438	0.00016735	-1.68756e-10	-1.12985
199268823	chr1:199268823:A:G	7.27223e-08	-1.68756e-10	-1.09442	0.000167926	-1.68756e-10	-1.12642
199269317	chr1:199269317:A:G	7.69371e-08	-1.68756e-10	-1.03808	0.000176131	-1.68756e-10	-1.07871
199270263	chr1:199270263:C:T	3.80629e-08	-1.74183	-2.62661e-10	8.85153e-05	-1.76676	-2.62661e-10
199270756	chr1:199270756:T:C	2.17175e-07	-1.68756e-10	-0.000362754	0.000500907	-1.68756e-10	-0.0335178
199271070	chr1:199271070:C:T	6.69086e-08	-1.68756e-10	-1.17774	0.000159091	-1.68756e-10	-1.18046
199271111	chr1:199271111:A:G	6.75371e-08	0.0379627	-1.20635	7.79589e-05	-0.674102	-1.21965
199271134	chr1:199271134:A:G	1.11095e-07	-0.67068	-2.62661e-10	0.000365718	-0.348077	-2.62661e-10
199271192	chr1:199271192:G:A	2.37511e-08	-1.60439	-0.60905	5.26724e-05	-1.74522	-0.540624
199271199	chr1:199271199:G:A	4.64552e-08	-1.54258	-2.62661e-10	9.76024e-05	-1.66904	-2.62661e-10
199271296	chr1:199271296:T:C	3.47799e-08	-1.11076	-0.721273	6.35325e-05	-1.34364	-0.75475
199271475	chr1:199271475:T:C	9.64706e-08	-1.68756e-10	-0.81183	0.000216521	-1.68756e-10	-0.87225
199271809	chr1:199271809:T:C	9.31448e-08	-1.68756e-10	-0.846913	0.00021384	-1.68756e-10	-0.88471
199271889	chr1:199271889:G:A	4.22657e-07	-1.68756e-10	0.665493	0.000873101	-1.68756e-10	0.522113
199272661	chr1:199272661:A:T	6.59145e-08	-1.68756e-10	-1.19271	0.000158654	-1.68756e-10	-1.18322
199273215	chr1:199273215:G:T	9.48043e-08	-1.68756e-10	-0.829254	0.000230564	-1.68756e-10	-0.809411
199273268	chr1:199273268:A:G	3.46698e-07	-1.68756e-10	0.467386	0.000966981	-1.68756e-10	0.62424
199273353	chr1:199273353:T:G	2.8289e-08	-1.56903	-0.469566	6.24897e-05	-1.56619	-0.548746
199273555	chr1:199273555:T:C	1.72487e-07	-1.51869	1.28795	0.000508311	-1.3214	1.30255
199274100	chr1:199274100:G:A	1.47336e-08	-1.66345	-1.02749	5.4447e-05	-1.31505	-0.937657
199274701	chr1:199274701:T:C	1.72217e-08	-1.5982	-0.936694	6.77268e-05	-1.20282	-0.831642
199275022	chr1:199275022:T:G	2.60757e-06	-1.68756e-10	2.48511	0.0055272	-1.68756e-10	2.3675
199275061	chr1:199275061:T:C	1.49402e-08	-1.59652	-1.0805	5.72143e-05	-1.19915	-1.00399
199275173	chr1:199275173:G:A	1.30458e-07	-1.43855	0.928531	0.000506966	-1.05959	1.03809
199275255	chr1:199275255:C:T	4.77091e-08	-1.51595	-2.62661e-10	9.67787e-05	-1.67751	-2.62661e-10
199275786	chr1:199275786:T:C	8.18196e-08	-1.68756e-10	-0.976551	0.000197923	-1.68756e-10	-0.962059
199275817	chr1:199275817:A:G	1.47743e-07	-1.68756e-10	-0.385592	0.000349377	-1.68756e-10	-0.393786
199275887	chr1:199275887:A:G	8.67491e-08	-1.68756e-10	-0.918048	0.000210874	-1.68756e-10	-0.898677
199275925	chr1:199275925:G:A	6.02272e-08	-1.28294	-2.62661e-10	0.000125349	-1.41884	-2.62661e-10
199276023	chr1:199276023:A:ATG	9.71378e-08	-1.68756e-10	-0.804938	0.000222027	-1.68756e-10	-0.847142
199276405	chr1:199276405:A:G	5.2557e-08	-1.41917	-2.62661e-10	0.000153193	-1.21824	-2.62661e-10
199276636	chr1:199276636:G:T	6.52601e-08	-1.68756e-10	-1.20269	0.000153358	-1.68756e-10	-1.21716
199276660	chr1:199276660:A:T	6.41895e-08	-1.68756e-10	-1.21923	0.000153059	-1.68756e-10	-1.21912
199276953	chr1:199276953:GCAAA:G	3.79816e-08	-1.74397	-2.62661e-10	0.00010008	-1.64397	-2.62661e-10
199277004	chr1:199277004:CATCTT:C	7.04755e-08	-1.68756e-10	-1.1258	0.000168401	-1.68756e-10	-1.12359
199277177	chr1:199277177:T:C	9.2845e-08	-1.68756e-10	-0.850136	0.000226078	-1.68756e-10	-0.829057
199277588	chr1:199277588:C:T	3.20189e-08	-0.945263	-0.969478	7.00936e-05	-0.957889	-1.04222
199278014	chr1:199278014:G:A	3.41835e-08	-1.50885	-0.340479	8.13556e-05	-1.40506	-0.446054
199278059	chr1:199278059:A:G	8.53799e-08	-1.68756e-10	-0.933957	0.000219075	-1.68756e-10	-0.860526
199278199	chr1:199278199:T:C	1.14897e-07	-1.68756e-10	-0.637036	0.000281229	-1.68756e-10	-0.61077
199278623	chr1:199278623:C:T	9.82673e-08	-1.68756e-10	-0.793376	0.00025501	-1.68756e-10	-0.708634
199279431	chr1:199279431:T:C	7.5092e-08	-1.68756e-10	-1.06235	0.000171298	-1.68756e-10	-1.10653
199279533	chr1:199279533:A:G	1.469e-08	-1.49077	-1.20313	4.93072e-05	-1.13233	-1.21954
199279634	chr1:199279634:G:T	6.41508e-08	-1.68756e-10	-1.21983	0.000153435	-1.68756e-10	-1.21666
199279783	chr1:199279783:G:A	1.70664e-07	-1.68756e-10	-0.24137	0.000432859	-1.68756e-10	-0.179527
199279819	chr1:199279819:G:A	8.00021e-08	-0.812675	-0.18634	0.000281839	-0.362363	-0.24624
199279838	chr1:199279838:T:A	7.1319e-08	-1.68756e-10	-1.11391	0.000163349	-1.68756e-10	-1.15405
199279854	chr1:199279854:T:G	8.26949e-08	-1.68756e-10	-0.96591	0.000215194	-1.68756e-10	-0.878399
199279875	chr1:199279875:A:G	1.40285e-08	-1.52192	-1.21806	4.7453e-05	-1.17985	-1.21035
199280602	chr1:199280602:T:G	2.09957e-07	-1.68756e-10	-0.0341646	0.000454584	-1.68756e-10	-0.130555
199280621	chr1:199280621:A:G	8.53191e-08	-1.68756e-10	-0.93467	0.000207461	-1.68756e-10	-0.914998
199280628	chr1:199280628:T:A	2.00829e-07	-1.68756e-10	-0.0786164	0.000435048	-1.68756e-10	-0.174481
199281073	chr1:199281073:TA:T	6.50129e-08	-1.68756e-10	-1.20648	0.000153795	-1.68756e-10	-1.21432
199281142	chr1:199281142:T:C	1.18549e-08	-1.69817	-1.21016	3.58005e-05	-1.45142	-1.22056
199281369	chr1:199281369:ATAAAAAATAATTCATAAAACCATATATAGCCCTATTTTATCTCTCTGTATCTGTCTGCCCATG:A	1.99545e-07	-1.68756e-10	-0.0850268	0.000456929	-1.68756e-10	-0.125411
199281457	chr1:199281457:T:C	9.41071e-08	-1.68756e-10	-0.836635	0.000215399	-1.68756e-10	-0.877444
199282003	chr1:199282003:G:C	3.73938e-08	-1.75956	-2.62661e-10	9.18916e-05	-1.72933	-2.62661e-10
199282880	chr1:199282880:A:C	9.55495e-08	-0.821423	-2.62661e-10	0.000161397	-1.16607	-2.62661e-10
199283164	chr1:199283164:T:A	1.1646e-08	-1.71789	-1.20822	3.26409e-05	-1.54413	-1.22025
199283189	chr1:199283189:C:T	4.33549e-08	-1.07574	-0.535909	8.92432e-05	-1.12622	-0.632354
199284190	chr1:199284190:T:G	4.2783e-08	-1.32932	-0.29561	0.000175132	-0.830526	-0.253873
199284878	chr1:199284878:G:A	4.27263e-08	-1.62625	-2.62661e-10	0.0001416	-1.29693	-2.62661e-10
199285002	chr1:199285002:A:G	4.15e-08	-1.40574	-0.249639	9.79938e-05	-1.30548	-0.359558
199285666	chr1:199285666:TG:T	5.50669e-08	-1.4565	0.0839863	0.000125361	-1.39951	-0.0192309
199285772	chr1:199285772:G:A	2.05899e-07	-1.68756e-10	-0.0536848	0.000445038	-1.68756e-10	-0.151779
199285868	chr1:199285868:G:T	6.61258e-08	-1.68756e-10	-1.18951	0.000160379	-1.68756e-10	-1.1724
199287686	chr1:199287686:T:C	1.00609e-07	-1.68756e-10	-0.769826	0.000261867	-1.68756e-10	-0.6821
199288013	chr1:199288013:A:T	3.32678e-08	-1.08849	-0.787989	0.000146827	-0.472328	-0.788359
199288350	chr1:199288350:T:G	8.23186e-08	-1.68756e-10	-0.970471	0.000199644	-1.68756e-10	-0.953401
199288657	chr1:199288657:A:C	3.57623e-08	-1.21091	-0.593268	0.000147467	-0.662121	-0.594212
199288825	chr1:199288825:T:C	1.1257e-07	-1.68756e-10	-0.657497	0.000255746	-1.68756e-10	-0.705755
199289523	chr1:199289523:C:T	1.69502e-07	-1.68756e-10	-0.248206	0.000446592	-1.68756e-10	-0.148294
199290586	chr1:199290586:A:G	6.85111e-08	-1.68756e-10	-1.15407	0.000167689	-1.68756e-10	-1.12783
199291478	chr1:199291478:T:C	6.61265e-08	-1.68756e-10	-1.1895	0.00015628	-1.68756e-10	-1.19829
199291525	chr1:199291525:T:C	1.5057e-07	-1.21424	0.847593	0.000275067	-1.3877	0.754772
199292524	chr1:199292524:C:T	7.85337e-08	-1.68756e-10	-1.01754	0.000178811	-1.68756e-10	-1.06361
199292533	chr1:199292533:A:G	8.57167e-08	-1.68756e-10	-0.930021	0.00020511	-1.68756e-10	-0.92639
199292986	chr1:199292986:T:C	7.48738e-08	-1.68756e-10	-1.06526	0.000178757	-1.68756e-10	-1.06391
199293451	chr1:199293451:T:A	3.74819e-08	-1.75721	-2.62661e-10	9.19212e-05	-1.72901	-2.62661e-10
199293876	chr1:199293876:T:G	1.00024e-07	-1.68756e-10	-0.775661	0.000252412	-1.68756e-10	-0.718877
199293881	chr1:199293881:T:A	1.53387e-08	-1.76385	-0.886835	3.76905e-05	-1.74641	-0.874122
199294020	chr1:199294020:T:C	7.19531e-08	-1.10505	-2.62661e-10	0.000211526	-0.895589	-2.62661e-10
199294033	chr1:199294033:A:G	1.36105e-08	-1.75081	-1.01941	3.33894e-05	-1.67613	-1.06557
199294074	chr1:199294074:T:C	4.99696e-08	-1.46965	-2.62661e-10	0.000105692	-1.58941	-2.62661e-10
199294108	chr1:199294108:A:C	9.25526e-08	-1.68756e-10	-0.853291	0.000227613	-1.68756e-10	-0.82229
199294450	chr1:199294450:A:G	4.91401e-08	-0.551684	-0.934709	0.000125108	-0.481937	-0.938823
199294558	chr1:199294558:C:A	1.43547e-08	-1.67851	-1.03848	3.53554e-05	-1.62183	-1.06266
199295389	chr1:199295389:A:G	6.43969e-08	-1.68756e-10	-1.216	0.000153158	-1.68756e-10	-1.21847
199295964	chr1:199295964:CAT:C	8.24396e-08	-1.68756e-10	-0.969003	0.000197141	-1.68756e-10	-0.96602
199296142	chr1:199296142:C:T	1.85615e-08	-1.37635	-1.08363	4.42061e-05	-1.37887	-1.0822
199296154	chr1:199296154:C:G	1.82898e-07	-1.68756e-10	-0.172137	0.000417416	-1.68756e-10	-0.215855
199296265	chr1:199296265:G:A	6.84593e-08	-1.68756e-10	-1.15483	0.000165832	-1.68756e-10	-1.13896
199296453	chr1:199296453:G:C	1.89298e-08	-1.35811	-1.08222	4.51782e-05	-1.35869	-1.08064
199296619	chr1:199296619:G:A	1.90361e-08	-1.35762	-1.07711	4.54555e-05	-1.35775	-1.07545
199296864	chr1:199296864:T:C	2.42818e-08	-1.17742	-1.01392	4.65569e-05	-1.39122	-1.01805
199297432	chr1:199297432:C:T	1.27507e-07	-1.68756e-10	-0.532896	0.000320452	-1.68756e-10	-0.480207
199297746	chr1:199297746:A:G	2.21219e-08	-1.28385	-1.00065	4.33662e-05	-1.47445	-1.00581
199297768	chr1:199297768:T:C	6.51276e-08	-1.68756e-10	-1.20472	0.00015605	-1.68756e-10	-1.19976
199297779	chr1:199297779:T:C	9.84163e-08	-1.68756e-10	-0.791862	0.000248314	-1.68756e-10	-0.735245
199297781	chr1:199297781:G:T	7.9956e-08	-1.68756e-10	-0.999591	0.00018127	-1.68756e-10	-1.04995
199298214	chr1:199298214:G:A	1.82956e-08	-1.61248	-0.861924	4.4228e-05	-1.56918	-0.891398
199298738	chr1:199298738:T:C	2.21522e-07	-1.68756e-10	0.0194556	0.000556282	-1.68756e-10	0.0713363
199298985	chr1:199298985:T:C	1.44632e-07	-1.68756e-10	-0.406874	0.000336372	-1.68756e-10	-0.431721
199299007	chr1:199299007:G:A	3.76637e-08	-1.75237	-2.62661e-10	8.99222e-05	-1.75099	-2.62661e-10
199299371	chr1:199299371:C:T	6.4547e-08	-1.68756e-10	-1.21367	0.000153335	-1.68756e-10	-1.21732
199299451	chr1:199299451:A:G	2.23096e-07	-1.16251	1.18904	0.00040965	-1.32342	1.08879
199299612	chr1:199299612:A:G	3.99115e-08	-0.474005	-1.2204	0.000103652	-0.389565	-1.21933
199299880	chr1:199299880:T:C	8.31736e-08	-1.68756e-10	-0.960139	0.000185989	-1.68756e-10	-1.02425
199300255	chr1:199300255:C:T	1.55278e-08	-1.43647	-1.20197	3.67402e-05	-1.44142	-1.20464
199300431	chr1:199300431:G:A	1.65514e-08	-1.4091	-1.16549	3.35519e-05	-1.56404	-1.1728
199301013	chr1:199301013:C:T	1.5898e-08	-1.41634	-1.19853	3.76227e-05	-1.42093	-1.2014
199301241	chr1:199301241:C:T	1.77248e-07	-1.16012	0.956607	0.000327824	-1.31943	0.861971
199301815	chr1:199301815:A:G	1.94698e-08	-1.32938	-1.08283	5.02237e-05	-1.29197	-1.04148
199301898	chr1:199301898:C:T	3.76358e-08	-1.7454	-0.00771003	9.57027e-05	-1.75786	0.0691661
199301977	chr1:199301977:C:G	1.85531e-07	-1.68756e-10	-0.157847	0.000423175	-1.68756e-10	-0.202152
199302405	chr1:199302405:C:A	1.70054e-08	-1.38116	-1.16638	3.42225e-05	-1.54333	-1.17373
199302469	chr1:199302469:C:T	1.04479e-07	-1.68756e-10	-0.732082	0.000256316	-1.68756e-10	-0.703526
199302533	chr1:199302533:T:C	7.86585e-08	-1.68756e-10	-1.01595	0.000177104	-1.68756e-10	-1.0732
199302598	chr1:199302598:T:G	1.99478e-07	-1.68756e-10	-0.0853633	0.000498807	-1.68756e-10	-0.0377194
199302626	chr1:199302626:A:G	2.24453e-07	-1.68756e-10	0.0325982	0.000563987	-1.68756e-10	0.085092
199303307	chr1:199303307:G:C	3.74511e-08	-1.76745	0.00941988	9.27472e-05	-1.71848	-0.00157978
199303686	chr1:199303686:A:G	5.06537e-08	-1.45606	-2.62661e-10	0.000128618	-1.39309	-2.62661e-10
199303883	chr1:199303883:G:A	2.8784e-08	-1.76745	-0.2538	7.10029e-05	-1.71864	-0.268582
199304034	chr1:199304034:T:G	2.25457e-07	-1.68756e-10	0.0370601	0.000566551	-1.68756e-10	0.0896278
199304193	chr1:199304193:G:A	7.7865e-08	-1.68756e-10	-1.02609	0.000175422	-1.68756e-10	-1.08274
199304222	chr1:199304222:G:A	1.11309e-08	-1.76012	-1.21122	2.6437e-05	-1.75548	-1.2197
199304362	chr1:199304362:T:C	1.52257e-08	-1.75811	-0.899973	3.75767e-05	-1.76563	-0.857928
199304794	chr1:199304794:T:C	2.00198e-08	-1.31432	-1.07003	3.95607e-05	-1.4937	-1.0784
199305137	chr1:199305137:A:G	2.09517e-07	-1.17864	1.14237	0.000387163	-1.3354	1.04431
199305147	chr1:199305147:A:G	3.18143e-08	-1.1708	-0.750354	8.01892e-05	-1.11238	-0.753174
199305464	chr1:199305464:A:C	7.94396e-08	-1.00607	-2.62661e-10	0.000147476	-1.25627	-2.62661e-10
199305561	chr1:199305561:G:A	1.0933e-06	1.61589	-2.62661e-10	0.000466877	-0.103873	-2.62661e-10
199306094	chr1:199306094:G:A	2.79226e-08	-1.75746	-0.294173	6.76978e-05	-1.75182	-0.283069
199306182	chr1:199306182:C:G	2.20807e-08	-1.33169	-0.954674	4.39091e-05	-1.50845	-0.959368
199306476	chr1:199306476:T:C	7.1464e-08	-1.68756e-10	-1.11187	0.000173796	-1.68756e-10	-1.09206
199306926	chr1:199306926:G:A	2.75779e-08	-1.76692	-0.297138	6.87481e-05	-1.73381	-0.285679
199306977	chr1:199306977:T:C	1.38316e-08	-1.76345	-0.990664	3.50451e-05	-1.69017	-1.00313
199307066	chr1:199307066:T:C	2.29931e-08	-1.3759	-0.869975	6.68055e-05	-1.1603	-0.887858
199307709	chr1:199307709:C:T	1.12914e-08	-1.74753	-1.2095	2.89344e-05	-1.66677	-1.21814
199308204	chr1:199308204:G:A	6.86019e-08	-1.68756e-10	-1.15275	0.000166149	-1.68756e-10	-1.13705
199308377	chr1:199308377:TTA:T	2.26157e-08	-1.29907	-0.963352	6.1497e-05	-1.2208	-0.910153
199308383	chr1:199308383:GC:G	2.23039e-08	-1.30354	-0.972763	6.05508e-05	-1.22595	-0.920509
199308388	chr1:199308388:C:T	2.23392e-08	-1.3056	-0.969122	6.06634e-05	-1.22804	-0.91656
199308470	chr1:199308470:T:C	2.25631e-08	-1.29684	-0.967913	6.13334e-05	-1.21861	-0.915002
199308585	chr1:199308585:T:C	1.55812e-08	-1.75281	-0.882194	3.83729e-05	-1.76291	-0.839678
199308817	chr1:199308817:G:A	2.09074e-08	-1.58401	-0.756954	5.03751e-05	-1.53764	-0.792799
199309078	chr1:199309078:A:G	1.09878e-08	-1.76376	-1.22053	2.78304e-05	-1.70325	-1.22056
199309456	chr1:199309456:A:G	3.73286e-08	-1.76131	-2.62661e-10	8.84923e-05	-1.76702	-2.62661e-10
199309507	chr1:199309507:T:A	6.9221e-08	-1.68756e-10	-1.14376	0.00016783	-1.68756e-10	-1.12699
199309772	chr1:199309772:A:C	4.35743e-08	-1.6066	-2.62661e-10	0.000113802	-1.51548	-2.62661e-10
199311845	chr1:199311845:T:TAA	8.8837e-08	-1.68756e-10	-0.894265	0.000213132	-1.68756e-10	-0.888029
199311895	chr1:199311895:C:T	8.91343e-08	-1.68756e-10	-0.890924	0.000213856	-1.68756e-10	-0.884638
199311980	chr1:199311980:A:G	1.01269e-07	-1.68756e-10	-0.763292	0.000236749	-1.68756e-10	-0.782938
199312489	chr1:199312489:C:T	1.20931e-08	-1.74755	-1.14089	2.83147e-05	-1.7648	-1.14176
199312559	chr1:199312559:TGAAAA:T	2.21205e-07	-1.68756e-10	0.0180201	0.000554837	-1.68756e-10	0.0687356
199312649	chr1:199312649:T:C	8.93156e-08	-1.68756e-10	-0.888892	0.000214268	-1.68756e-10	-0.88271
199312730	chr1:199312730:G:A	1.50534e-07	-1.68756e-10	-0.366878	0.000377784	-1.68756e-10	-0.315616
199312818	chr1:199312818:T:C	8.06773e-08	-1.68756e-10	-0.990611	0.000192819	-1.68756e-10	-0.988186
199312908	chr1:199312908:T:A	8.94401e-08	-1.68756e-10	-0.887499	0.000214562	-1.68756e-10	-0.881339
199312962	chr1:199312962:A:G	9.3438e-08	-1.68756e-10	-0.84377	0.000224248	-1.68756e-10	-0.837187
199313025	chr1:199313025:AAT:A	2.23574e-07	-1.11332	1.14199	0.000407498	-1.28109	1.04118
199313342	chr1:199313342:G:A	8.94093e-08	-1.68756e-10	-0.887844	0.000214494	-1.68756e-10	-0.881658
199313420	chr1:199313420:T:C	1.11641e-08	-1.76215	-1.20621	2.90755e-05	-1.68966	-1.19039
199313918	chr1:199313918:T:G	8.91401e-08	-1.68756e-10	-0.890859	0.000213838	-1.68756e-10	-0.884721
199314190	chr1:199314190:A:G	1.11326e-08	-1.76733	-1.20386	2.85315e-05	-1.71197	-1.18696
199314667	chr1:199314667:T:C	1.10424e-08	-1.76045	-1.21887	2.83884e-05	-1.68354	-1.22042
199314772	chr1:199314772:C:G	8.93235e-08	-1.68756e-10	-0.888804	0.000214287	-1.68756e-10	-0.882622
199314876	chr1:199314876:C:T	8.36719e-08	-1.68756e-10	-0.954165	0.000184223	-1.68756e-10	-1.03379
199314929	chr1:199314929:C:T	9.39197e-08	-1.68756e-10	-0.838628	0.000225411	-1.68756e-10	-0.832013
199315080	chr1:199315080:A:G	8.94293e-08	-1.68756e-10	-0.88762	0.000214542	-1.68756e-10	-0.881432
199315250	chr1:199315250:G:T	6.60243e-08	-1.68756e-10	-1.19104	0.000160554	-1.68756e-10	-1.17131
199315519	chr1:199315519:A:G	8.94293e-08	-1.68756e-10	-0.88762	0.000214542	-1.68756e-10	-0.881432
199315582	chr1:199315582:A:G	4.2879e-08	-0.570691	-1.05199	0.000117816	-0.464834	-1.01598
199315754	chr1:199315754:C:T	7.83801e-08	-1.0195	-2.62661e-10	0.000145221	-1.27168	-2.62661e-10
199315763	chr1:199315763:A:G	8.94293e-08	-1.68756e-10	-0.88762	0.000214542	-1.68756e-10	-0.881432
199316271	chr1:199316271:C:T	8.93708e-08	-1.68756e-10	-0.888274	0.000214401	-1.68756e-10	-0.882091
199316283	chr1:199316283:T:C	8.93398e-08	-1.68756e-10	-0.888621	0.000214323	-1.68756e-10	-0.882452
199316456	chr1:199316456:G:T	8.94293e-08	-1.68756e-10	-0.88762	0.000214542	-1.68756e-10	-0.881432
199316540	chr1:199316540:T:C	2.33143e-07	-1.68756e-10	0.0705832	0.000579016	-1.68756e-10	0.111391
199316652	chr1:199316652:G:A	9.20698e-08	-1.68756e-10	-0.858522	0.000220936	-1.68756e-10	-0.852064
199316885	chr1:199316885:G:A	8.94293e-08	-1.68756e-10	-0.88762	0.000214542	-1.68756e-10	-0.881432
199316938	chr1:199316938:T:A	1.1289e-08	-1.74854	-1.20869	2.68305e-05	-1.74127	-1.21913
199316939	chr1:199316939:A:T	2.58033e-08	-1.2396	-0.890967	7.10439e-05	-1.15583	-0.830806
199316946	chr1:199316946:G:A	8.87994e-08	-1.68756e-10	-0.894689	0.000213015	-1.68756e-10	-0.888578
199317075	chr1:199317075:T:C	1.67344e-08	-1.76013	-0.80347	4.1697e-05	-1.76645	-0.753057
199317103	chr1:199317103:A:G	2.53161e-08	-1.30941	-0.840213	6.84744e-05	-1.23105	-0.792431
199317153	chr1:199317153:A:C	7.81683e-08	-1.68756e-10	-1.0222	0.000180801	-1.68756e-10	-1.05254
199317354	chr1:199317354:T:C	1.50737e-07	-1.22919	0.86366	0.000280861	-1.38173	0.769653
199317465	chr1:199317465:T:C	6.46586e-08	-1.68756e-10	-1.21195	0.000153373	-1.68756e-10	-1.21707
199317771	chr1:199317771:G:T	8.7798e-08	-1.68756e-10	-0.90603	0.000210649	-1.68756e-10	-0.899748
199317988	chr1:199317988:CAAT:C	1.14954e-08	-1.71887	-1.22025	3.09978e-05	-1.59548	-1.22054
199318016	chr1:199318016:G:A	6.41533e-08	-1.68756e-10	-1.21979	0.000152991	-1.68756e-10	-1.21956
199318105	chr1:199318105:T:C	2.10872e-08	-1.40201	-0.930395	5.14572e-05	-1.45662	-0.852564
199318863	chr1:199318863:T:C	2.24509e-08	-1.11647	-1.15327	6.38617e-05	-0.911916	-1.1813
199320066	chr1:199320066:T:C	8.30788e-08	-1.68756e-10	-0.961279	0.000186486	-1.68756e-10	-1.02158
199320308	chr1:199320308:G:A	4.2659e-08	-1.41172	-0.21611	8.46663e-05	-1.52905	-0.282175
199320468	chr1:199320468:G:A	1.1324e-07	-1.68756e-10	-0.651555	0.000274505	-1.68756e-10	-0.634969
199320669	chr1:199320669:G:T	1.66128e-07	0.525135	-0.793447	0.000340105	0.375978	-0.796663
199320724	chr1:199320724:T:G	1.51559e-07	0.39945	-0.759543	0.000313433	0.260611	-0.762963
199320950	chr1:199320950:A:G	1.16909e-07	-1.68756e-10	-0.619671	0.000283657	-1.68756e-10	-0.602172
199321689	chr1:199321689:T:C	6.47233e-08	-1.68756e-10	-1.21095	0.000153757	-1.68756e-10	-1.21456
199321763	chr1:199321763:A:G	1.55824e-08	-1.43368	-1.20124	4.05268e-05	-1.3491	-1.19887
199322594	chr1:199322594:C:T	1.15321e-07	0.352152	-0.9855	0.000237507	0.212997	-0.992738
199322749	chr1:199322749:T:C	1.52199e-07	-1.68756e-10	-0.355879	0.000371733	-1.68756e-10	-0.331763
199323110	chr1:199323110:A:G	4.26372e-08	-1.62834	-2.62661e-10	0.000102407	-1.62098	-2.62661e-10
199323146	chr1:199323146:T:A	1.35805e-07	-1.68756e-10	-0.469852	0.000311424	-1.68756e-10	-0.508785
199323260	chr1:199323260:T:C	1.35944e-07	-1.68756e-10	-0.468822	0.000311737	-1.68756e-10	-0.50778
199323670	chr1:199323670:A:C	6.86223e-08	-1.68756e-10	-1.15245	0.000163111	-1.68756e-10	-1.15551
199324207	chr1:199324207:T:C	1.735e-07	0.489668	-0.71456	0.000357959	0.348043	-0.717563
199324424	chr1:199324424:G:A	1.81744e-08	-1.73265	-0.748403	4.57421e-05	-1.75459	-0.672333
199324648	chr1:199324648:C:T	6.75639e-08	-1.68756e-10	-1.16799	0.000161131	-1.68756e-10	-1.16772
199324774	chr1:199324774:C:T	6.43952e-08	-1.68756e-10	-1.21603	0.000153174	-1.68756e-10	-1.21837
199325352	chr1:199325352:A:C	1.66041e-08	-1.47792	-1.0935	4.48849e-05	-1.31641	-1.12942
199325465	chr1:199325465:T:C	6.73157e-08	-1.68756e-10	-1.17167	0.00015647	-1.68756e-10	-1.19707
199325486	chr1:199325486:G:A	2.75159e-08	-1.39306	-0.673244	5.74658e-05	-1.43278	-0.765966
199325789	chr1:199325789:T:C	4.76407e-08	-1.3464	-0.170983	9.33312e-05	-1.47509	-0.23869
199325808	chr1:199325808:G:A	3.47697e-08	-0.861002	-0.971321	9.16648e-05	-0.79177	-0.94003
199325840	chr1:199325840:A:G	5.12657e-08	-1.44405	-2.62661e-10	0.000101598	-1.62891	-2.62661e-10
199326087	chr1:199326087:T:A	2.07189e-08	-1.4753	-0.874723	4.43625e-05	-1.49979	-0.957756
199326305	chr1:199326305:T:C	1.42582e-07	-1.68756e-10	-0.421149	0.000347625	-1.68756e-10	-0.398815
199327018	chr1:199327018:G:A	1.3633e-07	-1.68756e-10	-0.465986	0.000312628	-1.68756e-10	-0.504925
199327090	chr1:199327090:T:G	7.86198e-08	-1.68756e-10	-1.01645	0.000188491	-1.68756e-10	-1.01089
199327351	chr1:199327351:G:A	1.04789e-07	-1.68756e-10	-0.729124	0.000268935	-1.68756e-10	-0.655468
199327736	chr1:199327736:A:AT	1.46509e-08	-1.76194	-0.934622	3.35614e-05	-1.76732	-0.969243
199327859	chr1:199327859:T:C	1.36016e-08	-1.68164	-1.08924	3.33217e-05	-1.64905	-1.09468
199328287	chr1:199328287:C:T	1.6758e-08	-1.46857	-1.09362	4.46108e-05	-1.32242	-1.12954
199328352	chr1:199328352:T:C	7.51967e-08	-1.68756e-10	-1.06096	0.000177908	-1.68756e-10	-1.06867
199328459	chr1:199328459:T:C	7.94642e-08	-1.68756e-10	-1.00576	0.00017932	-1.68756e-10	-1.06076
199328715	chr1:199328715:C:T	9.22976e-08	-0.85605	-2.62661e-10	0.000199746	-0.952892	-2.62661e-10
199328827	chr1:199328827:G:A	6.55256e-08	-1.7633	0.564677	0.00016108	-1.76761	0.599575
199329495	chr1:199329495:TCTTTC:T	8.91608e-08	-0.890627	-2.62661e-10	0.000193362	-0.985375	-2.62661e-10
199329555	chr1:199329555:T:C	2.70098e-08	-1.39539	-0.689473	5.65271e-05	-1.43755	-0.777668
199330493	chr1:199330493:C:T	1.20547e-08	-1.76248	-1.12913	3.08771e-05	-1.68767	-1.13225
199330611	chr1:199330611:T:C	1.79198e-08	-1.48498	-1.01018	4.7352e-05	-1.32974	-1.06259
199331347	chr1:199331347:A:G	1.61778e-08	-1.48984	-1.10759	4.37348e-05	-1.3309	-1.14089
199331617	chr1:199331617:T:C	4.79073e-08	-1.39139	-0.120412	9.44042e-05	-1.5121	-0.190251
199331897	chr1:199331897:C:T	1.15902e-07	-1.68756e-10	-0.62832	0.000281177	-1.68756e-10	-0.610955
199331900	chr1:199331900:T:C	1.60812e-08	-1.48871	-1.11471	4.35297e-05	-1.32963	-1.14687
199332088	chr1:199332088:C:T	6.42883e-08	-1.68756e-10	-1.21769	0.000152883	-1.68756e-10	-1.22027
199332357	chr1:199332357:G:A	7.50779e-08	-1.68756e-10	-1.06254	0.000167953	-1.68756e-10	-1.12626
199332461	chr1:199332461:A:T	6.57536e-08	-1.68756e-10	-1.19515	0.000159164	-1.68756e-10	-1.18
199332518	chr1:199332518:T:C	1.68725e-08	-1.3377	-1.21768	4.78256e-05	-1.18268	-1.1997
199332657	chr1:199332657:C:T	1.99268e-08	-1.17385	-1.21516	4.7126e-05	-1.17692	-1.2202
199333509	chr1:199333509:AT:A	1.12346e-07	-1.68756e-10	-0.659488	0.000272446	-1.68756e-10	-0.642497
199333510	chr1:199333510:T:A	3.0838e-08	-0.736197	-1.21613	8.08049e-05	-0.642238	-1.21566
199333616	chr1:199333616:CAGTG:C	1.13782e-08	-1.72887	-1.22049	2.7542e-05	-1.71369	-1.22054
199333791	chr1:199333791:T:G	1.80673e-08	-1.37117	-1.1158	4.04393e-05	-1.41909	-1.13105
199334227	chr1:199334227:G:A	6.84302e-08	-1.68756e-10	-1.15525	0.000162699	-1.68756e-10	-1.15803
199334263	chr1:199334263:TAAGCATTTCCACTATTTTAATTTTAAAA:T	6.6519e-08	-1.68756e-10	-1.18358	0.000161529	-1.68756e-10	-1.16525
199334954	chr1:199334954:T:A	1.05913e-07	0.27776	-0.996207	0.00022082	0.145859	-0.998449
199335011	chr1:199335011:T:C	7.24349e-08	-1.68756e-10	-1.09838	0.000180669	-1.68756e-10	-1.05327
199335604	chr1:199335604:G:A	8.54886e-08	-1.68756e-10	-0.932685	0.000208125	-1.68756e-10	-0.911801
199335785	chr1:199335785:G:A	1.44037e-08	-1.65437	-1.05921	3.54034e-05	-1.61764	-1.06549
199336167	chr1:199336167:C:T	4.9608e-08	-1.24884	-0.22808	9.62904e-05	-1.38604	-0.296525
199336289	chr1:199336289:T:C	6.69105e-08	-1.68756e-10	-1.17771	0.000157856	-1.68756e-10	-1.18826
199336302	chr1:199336302:A:C	8.41875e-08	-0.948022	-2.62661e-10	0.000167412	-1.12948	-2.62661e-10
199336695	chr1:199336695:T:C	6.4514e-08	-1.68756e-10	-1.21419	0.00015285	-1.68756e-10	-1.22048
199336746	chr1:199336746:C:G	1.18509e-08	-1.76065	-1.14801	3.21275e-05	-1.63671	-1.14352
199337234	chr1:199337234:C:T	1.12239e-07	-1.68756e-10	-0.660441	0.000272194	-1.68756e-10	-0.643424
199337248	chr1:199337248:T:C	1.07129e-07	-1.68756e-10	-0.707032	0.000259617	-1.68756e-10	-0.690733
199337251	chr1:199337251:A:G	9.4609e-08	-1.68756e-10	-0.831316	0.000232743	-1.68756e-10	-0.800003
199337403	chr1:199337403:C:T	6.78619e-08	-1.68756e-10	-1.16359	0.000158975	-1.68756e-10	-1.18119
199337827	chr1:199337827:A:T	3.48674e-08	-1.60652	-0.222992	8.32489e-05	-1.66635	-0.161758
199337900	chr1:199337900:A:G	6.57847e-08	-1.68756e-10	-1.19468	0.00015926	-1.68756e-10	-1.1794
199337909	chr1:199337909:A:G	8.24169e-08	-1.68756e-10	-0.969277	0.000185148	-1.68756e-10	-1.02878
199337965	chr1:199337965:G:A	8.76757e-08	-1.68756e-10	-0.907424	0.00019546	-1.68756e-10	-0.974583
199337985	chr1:199337985:A:G	1.29833e-08	-1.68736	-1.13004	3.17867e-05	-1.66628	-1.12461
199338610	chr1:199338610:G:A	2.82853e-08	-0.944181	-1.09455	7.19794e-05	-0.891413	-1.08215
199338900	chr1:199338900:T:C	6.42968e-08	-1.68756e-10	-1.21756	0.000153337	-1.68756e-10	-1.2173
199339042	chr1:199339042:T:A	1.46002e-08	-1.60476	-1.09527	3.64904e-05	-1.56512	-1.08777
199339099	chr1:199339099:G:A	1.39833e-07	-1.68756e-10	-0.44062	0.000320047	-1.68756e-10	-0.48147
199339440	chr1:199339440:A:G	1.17674e-08	-1.76406	-1.15168	3.00104e-05	-1.6942	-1.15419
199339485	chr1:199339485:A:G	6.98079e-08	-1.68756e-10	-1.13532	0.000165896	-1.68756e-10	-1.13858
199339734	chr1:199339734:T:A	1.41884e-08	-1.53761	-1.19104	3.22921e-05	-1.57637	-1.19875
199339790	chr1:199339790:G:A	3.34417e-07	-1.68756e-10	0.431322	0.000838052	-1.68756e-10	0.481142
199339809	chr1:199339809:A:T	7.56925e-08	-1.68756e-10	-1.05439	0.000179911	-1.68756e-10	-1.05748
199339844	chr1:199339844:A:G	7.21925e-08	-1.68756e-10	-1.10173	0.000179917	-1.68756e-10	-1.05744
199339935	chr1:199339935:A:G	1.9584e-08	-1.21585	-1.19051	4.97574e-05	-1.1514	-1.19138
199340089	chr1:199340089:C:A	1.3942e-08	-1.52561	-1.22055	3.53912e-05	-1.46311	-1.22036
199340203	chr1:199340203:T:G	8.86863e-08	-1.68756e-10	-0.895963	0.00019881	-1.68756e-10	-0.957591
199340219	chr1:199340219:C:A	7.2359e-08	-1.68756e-10	-1.09943	0.000172158	-1.68756e-10	-1.10153
199341156	chr1:199341156:AC:A	1.41035e-08	-1.72538	-1.00927	3.46797e-05	-1.70139	-1.00239
199341577	chr1:199341577:A:G	9.46082e-08	-1.68756e-10	-0.831324	0.000231377	-1.68756e-10	-0.805891
199342510	chr1:199342510:G:C	1.36263e-08	-1.57003	-1.19904	3.11397e-05	-1.60595	-1.20551
199342642	chr1:199342642:C:T	1.84065e-08	-1.55261	-0.915755	3.94155e-05	-1.58472	-0.991057
199342675	chr1:199342675:C:A	6.81045e-08	-1.68756e-10	-1.16002	0.000158377	-1.68756e-10	-1.18496
199342862	chr1:199342862:A:C	1.23834e-08	-1.71699	-1.14772	3.01796e-05	-1.69864	-1.14414
199342888	chr1:199342888:C:T	9.56037e-08	-1.68756e-10	-0.820857	0.00021295	-1.68756e-10	-0.888881
199343152	chr1:199343152:C:T	1.18641e-08	-1.74013	-1.16742	3.16826e-05	-1.64701	-1.14716
199343198	chr1:199343198:T:C	4.27971e-08	-1.31647	-0.308131	8.42477e-05	-1.44297	-0.373204
199343335	chr1:199343335:A:G	4.45618e-08	-1.26851	-0.31568	8.71644e-05	-1.40164	-0.380502
199343397	chr1:199343397:C:A	1.54062e-08	-1.61246	-1.03384	3.89007e-05	-1.56222	-1.0267
199343590	chr1:199343590:C:A	4.18808e-08	-1.31819	-0.328053	8.26432e-05	-1.44342	-0.391988
199343881	chr1:199343881:G:T	7.07892e-08	-1.68756e-10	-1.12136	0.000168381	-1.68756e-10	-1.12371
199344097	chr1:199344097:G:T	1.0262e-07	-1.68756e-10	-0.750033	0.000237148	-1.68756e-10	-0.781254
199344206	chr1:199344206:T:C	1.8408e-07	-1.68756e-10	-0.165699	0.000454175	-1.68756e-10	-0.131457
199344349	chr1:199344349:A:G	1.14404e-08	-1.75769	-1.18623	2.78544e-05	-1.71467	-1.20828
199344399	chr1:199344399:C:T	6.4564e-08	-1.68756e-10	-1.21341	0.000154551	-1.68756e-10	-1.20942
199344645	chr1:199344645:C:T	1.18678e-07	-1.68756e-10	-0.604654	0.000270132	-1.68756e-10	-0.651027
199344647	chr1:199344647:C:T	1.9144e-07	-1.68756e-10	-0.126495	0.00049562	-1.68756e-10	-0.0441284
199344931	chr1:199344931:G:C	1.30779e-08	-1.76634	-1.0438	3.00229e-05	-1.75294	-1.09503
199344938	chr1:199344938:A:G	6.54831e-08	-1.68756e-10	-1.19928	0.000156952	-1.68756e-10	-1.194
199345131	chr1:199345131:A:C	8.95831e-08	-1.68756e-10	-0.885902	0.000218117	-1.68756e-10	-0.864906
199345157	chr1:199345157:G:A	7.07073e-08	-1.68756e-10	-1.12252	0.000175712	-1.68756e-10	-1.08109
199345415	chr1:199345415:C:T	3.44449e-08	-1.3199	-0.521809	6.8743e-05	-1.44276	-0.576803
199345462	chr1:199345462:T:A	3.45282e-08	-1.29722	-0.542072	6.87582e-05	-1.42308	-0.596266
199345466	chr1:199345466:T:A	3.46336e-08	-1.29223	-0.544011	6.8906e-05	-1.41908	-0.598118
199346044	chr1:199346044:T:C	6.76754e-08	-1.68756e-10	-1.16634	0.000165992	-1.68756e-10	-1.138
199346059	chr1:199346059:G:A	2.38946e-08	-1.35413	-0.853282	7.23839e-05	-1.06329	-0.904665
199346126	chr1:199346126:C:T	3.85893e-08	-1.72809	-2.62661e-10	9.83507e-05	-1.6614	-2.62661e-10
199346166	chr1:199346166:C:T	5.40814e-08	-1.39058	-2.62661e-10	0.000122747	-1.43981	-2.62661e-10
199346411	chr1:199346411:T:C	1.6642e-07	-1.68756e-10	-0.266555	0.000324811	-1.68756e-10	-0.466696
199346440	chr1:199346440:C:T	5.41366e-08	-1.38956	-2.62661e-10	0.000122859	-1.4389	-2.62661e-10
199346458	chr1:199346458:T:C	1.31648e-08	-1.72513	-1.0784	3.03527e-05	-1.75394	-1.08311
199346477	chr1:199346477:G:T	7.14137e-08	-1.68756e-10	-1.11258	0.000177824	-1.68756e-10	-1.06915
199346494	chr1:199346494:C:T	4.26074e-08	-0.412738	-1.2163	9.35162e-05	-0.498244	-1.21356
199346521	chr1:199346521:C:G	5.46615e-08	-0.19781	-1.1821	0.0001194	-0.292045	-1.17542
199346544	chr1:199346544:G:A	5.72602e-08	-0.143988	-1.18948	0.000124738	-0.240349	-1.18337
199346591	chr1:199346591:G:A	4.50789e-08	-0.358546	-1.21411	9.8799e-05	-0.446041	-1.21081
199346619	chr1:199346619:T:C	1.01615e-07	-1.68756e-10	-0.759873	0.000250431	-1.68756e-10	-0.726754
199346676	chr1:199346676:T:C	7.73006e-08	-1.68756e-10	-1.03337	0.000183486	-1.68756e-10	-1.0378
199346727	chr1:199346727:T:C	1.07894e-07	-1.68756e-10	-0.699915	0.000249145	-1.68756e-10	-0.731903
199346870	chr1:199346870:C:T	1.52207e-08	-1.73321	-0.925205	3.34808e-05	-1.76674	-0.97223
199346919	chr1:199346919:CTT:C	3.31545e-08	-1.33782	-0.542072	6.63378e-05	-1.45891	-0.596266
199347099	chr1:199347099:C:T	2.34668e-08	-1.30412	-0.921362	6.39568e-05	-1.10103	-0.9907
199347134	chr1:199347134:G:A	7.69285e-08	-1.68756e-10	-1.03819	0.000182613	-1.68756e-10	-1.04257
199347155	chr1:199347155:C:T	1.07842e-07	-1.68756e-10	-0.700404	0.000249029	-1.68756e-10	-0.732371
199347333	chr1:199347333:C:T	1.32751e-08	-1.76683	-1.02834	3.04714e-05	-1.75118	-1.08197
199347369	chr1:199347369:G:A	3.71066e-08	-1.76727	-2.62661e-10	8.93805e-05	-1.75704	-2.62661e-10
199347679	chr1:199347679:G:C	6.65553e-08	-1.68756e-10	-1.18304	0.000159315	-1.68756e-10	-1.17905
199347721	chr1:199347721:G:A	4.71565e-07	-1.68756e-10	0.774988	0.00116077	-1.68756e-10	0.806898
199348015	chr1:199348015:T:C	2.07153e-08	-1.61748	-0.732722	4.89077e-05	-1.66908	-0.690929
199348316	chr1:199348316:A:G	6.46546e-08	-1.68756e-10	-1.21201	0.000155944	-1.68756e-10	-1.20044
199348349	chr1:199348349:C:T	7.04477e-08	-1.68756e-10	-1.1262	0.000164732	-1.68756e-10	-1.14562
199348441	chr1:199348441:T:C	1.29384e-08	-1.70937	-1.1115	3.574e-05	-1.56322	-1.11044
199348491	chr1:199348491:C:G	3.67132e-08	-0.567475	-1.21046	0.000104883	-0.377288	-1.2198
199348515	chr1:199348515:G:A	1.02361e-07	-0.752561	-2.62661e-10	0.000217895	-0.865928	-2.62661e-10
199348797	chr1:199348797:G:A	1.89865e-08	-1.28564	-1.1517	3.95164e-05	-1.4221	-1.15112
199349237	chr1:199349237:G:A	1.00726e-07	-1.68756e-10	-0.768661	0.000248298	-1.68756e-10	-0.735307
199349403	chr1:199349403:T:C	4.90866e-08	-0.271792	-1.21569	0.000103353	-0.399205	-1.21259
199349732	chr1:199349732:A:G	8.08021e-08	-1.68756e-10	-0.989065	0.00019105	-1.68756e-10	-0.997405
199349876	chr1:199349876:C:T	7.71156e-08	-1.68756e-10	-1.03576	0.000183035	-1.68756e-10	-1.04026
199350143	chr1:199350143:C:T	4.60196e-08	-1.552	-2.62661e-10	9.48444e-05	-1.6977	-2.62661e-10
199350224	chr1:199350224:T:A	1.11441e-08	-1.75004	-1.22011	2.81988e-05	-1.6982	-1.21246
199350399	chr1:199350399:C:T	1.2014e-07	-1.68756e-10	-0.592408	0.000276269	-1.68756e-10	-0.628564
199351335	chr1:199351335:C:G	4.53293e-07	-1.68756e-10	0.735471	0.00111671	-1.68756e-10	0.768203
199351428	chr1:199351428:T:C	3.32351e-08	-1.33524	-0.54222	6.64533e-05	-1.45704	-0.596397
199351657	chr1:199351657:A:C	1.15131e-08	-1.76067	-1.17691	2.78022e-05	-1.72205	-1.20278
199352434	chr1:199352434:A:G	7.184e-08	-1.68756e-10	-1.10663	0.00017539	-1.68756e-10	-1.08292
199352444	chr1:199352444:T:G	6.45355e-08	-1.68756e-10	-1.21385	0.000153557	-1.68756e-10	-1.21587
199352534	chr1:199352534:C:T	1.92103e-08	-1.20631	-1.21931	4.02728e-05	-1.33499	-1.21927
199352541	chr1:199352541:AGT:A	6.60963e-08	-1.68756e-10	-1.18996	0.000156896	-1.68756e-10	-1.19436
199352610	chr1:199352610:A:G	7.05344e-08	-1.68756e-10	-1.12497	0.000170818	-1.68756e-10	-1.10934
199353078	chr1:199353078:ATACTT:A	5.95084e-08	-0.105796	-1.18915	0.000124539	-0.241013	-1.18431
199353455	chr1:199353455:C:T	1.10489e-08	-1.7661	-1.21263	2.72022e-05	-1.75135	-1.19529
199353469	chr1:199353469:T:C	6.977e-08	-1.68756e-10	-1.13586	0.000161451	-1.68756e-10	-1.16574
199353748	chr1:199353748:G:A	7.3259e-08	-1.68756e-10	-1.08707	0.000176717	-1.68756e-10	-1.07539
199353841	chr1:199353841:T:C	9.13949e-08	-1.68756e-10	-0.865878	0.000231981	-1.68756e-10	-0.803285
199354044	chr1:199354044:C:T	1.16808e-07	-1.68756e-10	-0.620539	0.000286174	-1.68756e-10	-0.593339
199354388	chr1:199354388:G:C	1.92587e-08	-1.21676	-1.20634	3.88494e-05	-1.39326	-1.19699
199354698	chr1:199354698:A:T	6.9749e-08	-1.13616	-2.62661e-10	0.000138383	-1.31992	-2.62661e-10
199354767	chr1:199354767:T:C	1.67089e-08	-1.358	-1.20713	3.6512e-05	-1.46814	-1.18416
199354792	chr1:199354792:C:T	7.64788e-08	-1.68756e-10	-1.04405	0.000181586	-1.68756e-10	-1.04821
199355106	chr1:199355106:A:G	6.43016e-08	-1.68756e-10	-1.21748	0.000152855	-1.68756e-10	-1.22045
199355513	chr1:199355513:T:C	7.50451e-07	1.23961	-2.62661e-10	0.00160661	1.13194	-2.62661e-10
199356147	chr1:199356147:T:C	4.09889e-08	-1.46671	-0.201051	9.34135e-05	-1.5711	-0.141806
199356414	chr1:199356414:A:G	1.04005e-07	-1.68756e-10	-0.736627	0.000256597	-1.68756e-10	-0.702432
199356532	chr1:199356532:TA:T	6.42832e-08	-1.68756e-10	-1.21777	0.000152867	-1.68756e-10	-1.22037
199356974	chr1:199356974:C:T	1.7974e-08	-1.27714	-1.215	3.6511e-05	-1.44369	-1.20863
199357142	chr1:199357142:A:G	1.20147e-08	-1.7285	-1.16644	3.15477e-05	-1.61294	-1.1855
199357282	chr1:199357282:T:C	6.97537e-08	-1.68756e-10	-1.1361	0.000161419	-1.68756e-10	-1.16593
199357564	chr1:199357564:C:T	1.82693e-08	-1.49675	-0.979096	4.73707e-05	-1.3474	-1.04454
199357565	chr1:199357565:G:A	8.34125e-08	-1.68756e-10	-0.95727	0.000191861	-1.68756e-10	-0.99317
199357812	chr1:199357812:G:A	6.84489e-08	-1.68756e-10	-1.15498	0.000165299	-1.68756e-10	-1.14219
199357848	chr1:199357848:T:C	3.30785e-08	-1.42795	-0.454238	7.36043e-05	-1.55215	-0.399083
199357962	chr1:199357962:C:T	1.20619e-08	-1.73876	-1.15226	3.12538e-05	-1.63391	-1.17389
199358018	chr1:199358018:A:G	1.04221e-07	-1.68756e-10	-0.734555	0.000257155	-1.68756e-10	-0.700258
199358667	chr1:199358667:T:C	6.48668e-08	-1.68756e-10	-1.20873	0.000154864	-1.68756e-10	-1.20739
199358825	chr1:199358825:A:G	1.23541e-08	-1.76723	-1.09984	3.16075e-05	-1.74546	-1.05108
199358873	chr1:199358873:T:C	2.42109e-08	-1.03933	-1.15493	6.02579e-05	-1.04757	-1.10374
199359579	chr1:199359579:T:C	4.32664e-08	-1.61369	-2.62661e-10	0.000120544	-1.45793	-2.62661e-10
199359802	chr1:199359802:C:T	5.34886e-08	-0.203316	-1.19828	0.000111953	-0.337905	-1.19396
199359814	chr1:199359814:C:T	3.97142e-08	-1.69936	-2.62661e-10	0.000114447	-1.50982	-2.62661e-10
199360005	chr1:199360005:T:C	1.04168e-07	-1.68756e-10	-0.735059	0.000256948	-1.68756e-10	-0.701065
199360006	chr1:199360006:GCT:G	6.9569e-08	-1.68756e-10	-1.13875	0.00016829	-1.68756e-10	-1.12425
199360146	chr1:199360146:A:G	1.87279e-08	-1.24294	-1.20811	3.79049e-05	-1.41572	-1.19913
199360399	chr1:199360399:C:T	1.00116e-07	-1.68756e-10	-0.774737	0.000246295	-1.68756e-10	-0.743409
199360563	chr1:199360563:CTG:C	2.09344e-08	-1.1247	-1.21498	4.59413e-05	-1.2021	-1.22047
199360805	chr1:199360805:A:G	6.52965e-08	-1.68756e-10	-1.20213	0.00015503	-1.68756e-10	-1.20632
199361003	chr1:199361003:A:G	3.98448e-08	-1.70193	0.00585573	9.78851e-05	-1.73232	0.0661709
199361341	chr1:199361341:T:C	2.53172e-08	-0.986113	-1.16347	6.27653e-05	-0.993712	-1.11682
199361364	chr1:199361364:G:C	1.9589e-08	-1.20391	-1.20219	3.94262e-05	-1.3839	-1.1916
199361394	chr1:199361394:G:A	6.73445e-08	-1.68756e-10	-1.17125	0.000162388	-1.68756e-10	-1.15995
199361689	chr1:199361689:T:A	1.83818e-08	-1.27331	-1.1964	3.99386e-05	-1.39584	-1.16675
199362027	chr1:199362027:G:T	3.37381e-08	-1.31711	-0.54533	6.73185e-05	-1.44075	-0.599749
199362755	chr1:199362755:GC:G	3.61746e-08	-1.34192	-0.450796	7.21813e-05	-1.46218	-0.508582
199362872	chr1:199362872:A:G	8.1376e-08	-1.68756e-10	-0.981988	0.000187474	-1.68756e-10	-1.0163
199362966	chr1:199362966:A:G	6.63828e-08	-1.68756e-10	-1.18563	0.000160023	-1.68756e-10	-1.17462
199363129	chr1:199363129:G:C	6.49926e-08	-1.68756e-10	-1.2068	0.000154419	-1.68756e-10	-1.21027
199363130	chr1:199363130:T:A	6.42623e-08	-1.68756e-10	-1.21809	0.000152859	-1.68756e-10	-1.22042
199363250	chr1:199363250:T:C	1.22971e-07	-1.68756e-10	-0.569116	0.000282666	-1.68756e-10	-0.605672
199363301	chr1:199363301:T:C	6.98008e-08	-1.68756e-10	-1.13542	0.000161507	-1.68756e-10	-1.16539
199363473	chr1:199363473:G:T	7.55661e-08	-1.68756e-10	-1.05606	0.000179389	-1.68756e-10	-1.06038
199363749	chr1:199363749:TGTGTTGTTAGG:T	1.22496e-07	-1.68756e-10	-0.572991	0.000281605	-1.68756e-10	-0.609432
199363761	chr1:199363761:G:T	3.12333e-08	-1.35314	-0.586443	6.27704e-05	-1.47213	-0.638321
199364138	chr1:199364138:T:G	1.21827e-08	-1.73071	-1.15034	3.27262e-05	-1.61226	-1.1495
199364735	chr1:199364735:G:A	7.45411e-08	-1.68756e-10	-1.06972	0.000177063	-1.68756e-10	-1.07343
199364848	chr1:199364848:T:G	1.188e-08	-1.75083	-1.15538	3.02617e-05	-1.66329	-1.17677
199364870	chr1:199364870:A:G	2.14778e-08	-1.45509	-0.858961	4.50546e-05	-1.56158	-0.88048
199364950	chr1:199364950:T:C	6.42038e-08	-1.68756e-10	-1.21901	0.000152949	-1.68756e-10	-1.21983
199365324	chr1:199365324:G:C	3.8629e-08	-1.72707	-2.62661e-10	9.87878e-05	-1.65696	-2.62661e-10
199365371	chr1:199365371:G:T	7.78735e-08	-1.68756e-10	-1.02598	0.00019383	-1.68756e-10	-0.982958
199365723	chr1:199365723:C:T	1.10711e-08	-1.76559	-1.21114	2.71506e-05	-1.75698	-1.19156
199365724	chr1:199365724:G:A	6.74149e-08	-1.68756e-10	-1.1702	0.000159662	-1.68756e-10	-1.17688
199365972	chr1:199365972:T:C	3.49149e-08	-1.3579	-0.470258	6.99019e-05	-1.47585	-0.526998
199365983	chr1:199365983:GA:G	7.95358e-08	-1.68756e-10	-1.00486	0.000196881	-1.68756e-10	-0.967341
199366217	chr1:199366217:C:A	6.41813e-08	-1.68756e-10	-1.21936	0.000152992	-1.68756e-10	-1.21955
199366314	chr1:199366314:G:C	1.55686e-08	-1.41625	-1.21957	4.02365e-05	-1.34582	-1.20934
199366319	chr1:199366319:C:G	6.43953e-08	-1.68756e-10	-1.21603	0.00015329	-1.68756e-10	-1.21761
199366391	chr1:199366391:A:G	1.16181e-08	-1.7152	-1.21331	2.68272e-05	-1.76761	-1.19292
199366518	chr1:199366518:G:C	3.42809e-08	-1.30341	-0.543072	6.82358e-05	-1.42973	-0.597242
199366595	chr1:199366595:A:T	2.12954e-08	-1.75765	-0.564925	5.76323e-05	-1.66998	-0.525875
199366855	chr1:199366855:C:A	9.97056e-08	-1.68756e-10	-0.778847	0.000245557	-1.68756e-10	-0.746411
199366976	chr1:199366976:T:C	3.44262e-08	-1.43611	-0.406144	7.68805e-05	-1.55889	-0.348798
199367118	chr1:199367118:G:A	1.25894e-08	-1.70277	-1.14544	3.46104e-05	-1.56049	-1.14529
199367373	chr1:199367373:C:T	6.54584e-08	-1.68756e-10	-1.19965	0.000155494	-1.68756e-10	-1.20333
199367554	chr1:199367554:G:T	1.84257e-08	-1.26828	-1.19904	3.999e-05	-1.38893	-1.17238
199368964	chr1:199368964:A:G	4.05197e-07	-1.68756e-10	0.623305	0.000994693	-1.68756e-10	0.652495
199369194	chr1:199369194:A:G	3.33324e-08	-1.3392	-0.535338	6.66899e-05	-1.46008	-0.589805
199369218	chr1:199369218:T:C	1.84998e-08	-1.43784	-1.02547	4.90021e-05	-1.27444	-1.08364
199369285	chr1:199369285:G:A	4.0507e-07	-1.68756e-10	0.622993	0.000994367	-1.68756e-10	0.652168
199369332	chr1:199369332:G:A	2.90718e-08	-1.34237	-0.668934	5.85358e-05	-1.46302	-0.717278
199369405	chr1:199369405:A:C	2.33803e-08	-1.06055	-1.16863	5.78118e-05	-1.0704	-1.12235
199369689	chr1:199369689:T:C	7.0979e-08	-1.68756e-10	-1.11868	0.000180455	-1.68756e-10	-1.05446
199369982	chr1:199369982:C:T	3.34933e-08	-1.322	-0.547723	6.85678e-05	-1.44659	-0.575526
199370079	chr1:199370079:G:A	2.00209e-08	-1.42857	-0.955723	4.20137e-05	-1.5374	-0.97454
199370587	chr1:199370587:C:A	1.99482e-08	-1.17194	-1.21599	4.33614e-05	-1.25996	-1.22041
199370981	chr1:199370981:A:G	3.71239e-08	-1.76681	-2.62661e-10	9.77308e-05	-1.66772	-2.62661e-10
199371313	chr1:199371313:A:C	9.34993e-08	-1.68756e-10	-0.843114	0.000237174	-1.68756e-10	-0.781146
199371450	chr1:199371450:G:A	1.58265e-08	-1.39886	-1.22052	4.08795e-05	-1.32152	-1.21779
199371701	chr1:199371701:G:T	1.28407e-08	-1.60863	-1.21981	2.6944e-05	-1.73898	-1.2172
199372480	chr1:199372480:G:A	3.47475e-08	-1.29401	-0.538952	6.90368e-05	-1.42163	-0.59367
199372495	chr1:199372495:C:A	3.94054e-08	-1.70716	-2.62661e-10	0.000101695	-1.62796	-2.62661e-10
199372545	chr1:199372545:A:G	1.73265e-07	-1.68756e-10	-0.226247	0.000426728	-1.68756e-10	-0.193793
199372640	chr1:199372640:T:C	7.67698e-08	-1.04026	-2.62661e-10	0.000180756	-1.05279	-2.62661e-10
199373407	chr1:199373407:G:A	2.17986e-08	-1.07867	-1.22055	4.94886e-05	-1.13598	-1.21221
199373592	chr1:199373592:A:G	2.24253e-07	-1.68756e-10	0.0317086	0.000498682	-1.68756e-10	-0.0379708
199373597	chr1:199373597:T:TCATG	7.9185e-08	-1.68756e-10	-1.00928	0.000183409	-1.68756e-10	-1.03822
199374280	chr1:199374280:G:A	1.22656e-07	-1.68756e-10	-0.571687	0.000281961	-1.68756e-10	-0.60817
199374289	chr1:199374289:C:T	1.3257e-07	-1.68756e-10	-0.49396	0.000325324	-1.68756e-10	-0.465118
199374473	chr1:199374473:G:A	7.72915e-08	-1.68756e-10	-1.03348	0.000185844	-1.68756e-10	-1.02503
199374505	chr1:199374505:G:A	6.44708e-08	-1.68756e-10	-1.21486	0.000154134	-1.68756e-10	-1.21212
199374583	chr1:199374583:AAAAG:A	6.41242e-08	-1.68756e-10	-1.22025	0.000153338	-1.68756e-10	-1.21729
199374617	chr1:199374617:C:G	4.00029e-08	-1.69212	-2.62661e-10	0.000106487	-1.58192	-2.62661e-10
199374907	chr1:199374907:G:A	1.69613e-08	-1.34043	-1.20971	4.4424e-05	-1.25806	-1.19809
199375012	chr1:199375012:A:C	2.23927e-08	-1.7615	-0.510834	5.42927e-05	-1.7675	-0.488052
199375387	chr1:199375387:C:T	6.03781e-08	-0.0862421	-1.1942	0.000125782	-0.225528	-1.18986
199375526	chr1:199375526:T:C	5.06333e-08	-1.45646	-2.62661e-10	0.000115607	-1.49974	-2.62661e-10
199375929	chr1:199375929:A:G	3.31982e-08	-0.685367	-1.19321	5.82333e-05	-0.997459	-1.18802
199376110	chr1:199376110:T:A	1.22626e-07	-1.68756e-10	-0.571926	0.000281891	-1.68756e-10	-0.608417
199376294	chr1:199376294:A:T	1.64153e-08	-1.36721	-1.21565	4.28429e-05	-1.28522	-1.20718
199376392	chr1:199376392:C:T	3.7766e-08	-1.75797	0.00831281	9.2163e-05	-1.76668	0.0403038
199376709	chr1:199376709:A:G	6.43709e-08	-1.68756e-10	-1.21641	0.000153947	-1.68756e-10	-1.21333
199376903	chr1:199376903:C:A	1.57553e-08	-1.41016	-1.21373	4.0948e-05	-1.33464	-1.203
199377255	chr1:199377255:C:A	1.21385e-08	-1.66828	-1.2164	3.11998e-05	-1.59065	-1.21888
199377377	chr1:199377377:G:A	3.29777e-08	-1.75545	-0.129784	8.024e-05	-1.76583	-0.0990881
199377446	chr1:199377446:G:T	5.31471e-08	-1.33179	-0.076216	0.000109155	-1.45363	-0.103538
199377776	chr1:199377776:T:C	1.00387e-07	-1.68756e-10	-0.772032	0.000255383	-1.68756e-10	-0.707174
199377930	chr1:199377930:G:A	7.53721e-08	-1.68756e-10	-1.05863	0.000178917	-1.68756e-10	-1.06302
199377952	chr1:199377952:A:G	6.73668e-08	0.0408054	-1.21172	0.000139572	-0.10231	-1.20905
199378015	chr1:199378015:T:A	4.98347e-08	-1.47236	-2.62661e-10	9.94384e-05	-1.6504	-2.62661e-10
199378150	chr1:199378150:G:T	6.4879e-08	-1.68756e-10	-1.20854	0.000154892	-1.68756e-10	-1.20721
199378780	chr1:199378780:C:T	1.14865e-08	-1.76756	-1.17234	2.93549e-05	-1.73951	-1.13097
199378830	chr1:199378830:G:C	7.07531e-08	0.0783239	-1.2002	0.000146255	-0.0683215	-1.19626
199379007	chr1:199379007:T:TCAAA	1.39632e-07	-1.68756e-10	-0.442055	0.000366252	-1.68756e-10	-0.346617
199379071	chr1:199379071:A:G	7.65176e-08	-1.69086	0.647315	0.000177163	-1.72165	0.648779
199379095	chr1:199379095:C:A	1.22051e-08	-1.66201	-1.2172	3.14487e-05	-1.58224	-1.21935
199379292	chr1:199379292:T:G	1.16454e-08	-1.7676	-1.15855	2.98096e-05	-1.74347	-1.11164
199379790	chr1:199379790:A:C	1.18242e-07	-1.68756e-10	-0.608333	0.000272082	-1.68756e-10	-0.643834
199380250	chr1:199380250:A:G	1.18774e-08	-1.76738	-1.13906	3.04677e-05	-1.74681	-1.08646
199380292	chr1:199380292:T:C	1.18862e-07	-1.68756e-10	-0.603104	0.000308855	-1.68756e-10	-0.517067
199380751	chr1:199380751:C:T	3.46053e-08	-1.75808	-0.07898	8.44054e-05	-1.76672	-0.0475819
199381933	chr1:199381933:C:T	1.70494e-08	-1.34221	-1.20274	3.1991e-05	-1.59013	-1.19435
199382197	chr1:199382197:C:T	1.3226e-08	-1.76312	-1.03576	3.38355e-05	-1.72406	-1.00437
199382959	chr1:199382959:A:T	1.40364e-07	-1.68756e-10	-0.436826	0.000368334	-1.68756e-10	-0.340949
199383199	chr1:199383199:T:C	1.31953e-07	-1.68756e-10	-0.498623	0.000345114	-1.68756e-10	-0.406064
199383321	chr1:199383321:A:T	5.06658e-08	-1.45582	-2.62661e-10	0.000110016	-1.54931	-2.62661e-10
199384099	chr1:199384099:T:C	3.4408e-08	-1.3181	-0.524678	6.86e-05	-1.44209	-0.579561
199384222	chr1:199384222:T:C	1.21514e-08	-1.7667	-1.11692	3.11587e-05	-1.73913	-1.07171
199384392	chr1:199384392:C:G	8.69741e-08	-1.68756e-10	-0.915458	0.00021896	-1.68756e-10	-0.86105
199384844	chr1:199384844:T:A	3.23696e-08	-1.36426	-0.539585	6.50321e-05	-1.48119	-0.593871
199384906	chr1:199384906:T:C	1.58712e-08	-1.55431	-1.06225	3.45494e-05	-1.63973	-1.06782
199385221	chr1:199385221:G:A	1.19463e-08	-1.74058	-1.16007	3.0943e-05	-1.63758	-1.18021
199385343	chr1:199385343:C:T	5.33247e-08	-1.28704	-0.117629	0.00010885	-1.41554	-0.144425
199385507	chr1:199385507:C:T	3.29115e-08	-1.34517	-0.542072	6.5935e-05	-1.465	-0.596266
199385618	chr1:199385618:T:A	5.70821e-08	-1.31803	-0.0185526	0.00011679	-1.44203	-0.0475318
199385697	chr1:199385697:G:A	3.69129e-07	-1.68756e-10	0.530078	0.00079143	-1.68756e-10	0.423903
199385708	chr1:199385708:C:T	6.92312e-08	-1.68756e-10	-1.14362	0.000167353	-1.68756e-10	-1.12983
199385801	chr1:199385801:C:T	7.13571e-08	-1.68756e-10	-1.11337	0.000172908	-1.68756e-10	-1.09718
199386512	chr1:199386512:C:T	6.45765e-08	-1.68756e-10	-1.21322	0.000154126	-1.68756e-10	-1.21217
199386762	chr1:199386762:A:G	6.439e-08	-1.68756e-10	-1.21611	0.00015328	-1.68756e-10	-1.21767
199386853	chr1:199386853:G:A	3.48327e-08	-1.29968	-0.530829	7.19995e-05	-1.40996	-0.563314
199386892	chr1:199386892:T:C	1.85787e-07	-1.68756e-10	-0.156469	0.000356064	-1.68756e-10	-0.374828
199386975	chr1:199386975:C:A	1.19975e-08	-1.76413	-1.13224	3.01846e-05	-1.73043	-1.11218
199387007	chr1:199387007:A:C	6.74224e-08	0.0359086	-1.206	0.000139194	-0.111467	-1.2026
199387091	chr1:199387091:G:A	1.61127e-08	-1.38469	-1.21677	4.19134e-05	-1.30613	-1.2082
199387167	chr1:199387167:T:C	6.42039e-08	-1.68756e-10	-1.219	0.000152953	-1.68756e-10	-1.21981
199387355	chr1:199387355:G:A	6.45464e-08	-0.0165623	-1.19712	0.000133648	-0.16178	-1.19295
199387364	chr1:199387364:G:A	6.56683e-08	-0.000332703	-1.19612	0.000135797	-0.146905	-1.19187
199387388	chr1:199387388:A:C	7.44399e-08	-1.68756e-10	-1.07108	0.000170222	-1.68756e-10	-1.11283
199387684	chr1:199387684:G:C	6.48073e-08	-1.68756e-10	-1.20965	0.000154728	-1.68756e-10	-1.20827
199387765	chr1:199387765:C:T	1.34547e-08	-1.76427	-1.01747	3.3032e-05	-1.76704	-0.985425
199387817	chr1:199387817:G:A	4.96207e-08	-1.47666	-2.62661e-10	0.000123144	-1.43658	-2.62661e-10
199388115	chr1:199388115:A:G	1.1636e-08	-1.76255	-1.16441	2.8021e-05	-1.7657	-1.15128
199388222	chr1:199388222:T:C	1.33181e-08	-1.76287	-1.02908	3.26439e-05	-1.76637	-0.997914
199388235	chr1:199388235:T:C	1.31644e-08	-1.76143	-1.04213	3.22077e-05	-1.76557	-1.01217
199388268	chr1:199388268:G:T	1.22073e-08	-1.72991	-1.14912	3.28341e-05	-1.61013	-1.14834
199388316	chr1:199388316:G:A	7.66926e-08	-1.68756e-10	-1.04126	0.00018583	-1.68756e-10	-1.02511
199388366	chr1:199388366:G:A	3.19855e-08	-1.75799	-0.15779	7.79863e-05	-1.76665	-0.126754
199388384	chr1:199388384:C:T	1.93769e-08	-1.19648	-1.2205	4.08004e-05	-1.32455	-1.2167
199388395	chr1:199388395:T:C	3.87905e-08	-1.72289	-2.62661e-10	9.92905e-05	-1.65189	-2.62661e-10
199388458	chr1:199388458:G:C	1.24414e-08	-1.76682	-1.09322	3.12969e-05	-1.73903	-1.06739
199388750	chr1:199388750:A:C	1.22606e-08	-1.76729	-1.10739	3.0709e-05	-1.74231	-1.08307
199388853	chr1:199388853:C:T	1.22927e-08	-1.76655	-1.10551	3.09235e-05	-1.73741	-1.08101
199389180	chr1:199389180:C:T	6.09669e-08	-0.0783495	-1.19239	0.00012638	-0.222962	-1.18769
199389203	chr1:199389203:T:G	1.22532e-08	-1.76627	-1.10901	3.08683e-05	-1.73599	-1.08422
199389293	chr1:199389293:T:C	3.64171e-08	-1.76042	-0.025607	8.87163e-05	-1.76732	0.00282336
199389340	chr1:199389340:T:C	1.38292e-07	-1.68756e-10	-0.451703	0.000316448	-1.68756e-10	-0.49278
199389502	chr1:199389502:G:A	1.07504e-07	-1.68756e-10	-0.703541	0.000261849	-1.68756e-10	-0.682172
199389903	chr1:199389903:T:C	6.4534e-08	-1.68756e-10	-1.21388	0.000153494	-1.68756e-10	-1.21628
199389987	chr1:199389987:T:A	8.58936e-08	-1.68756e-10	-0.927959	0.000198205	-1.68756e-10	-0.960635
199390031	chr1:199390031:C:T	1.34515e-08	-1.63833	-1.14365	3.06279e-05	-1.67676	-1.15127
199390052	chr1:199390052:G:A	2.91944e-08	-1.31659	-0.690501	5.87395e-05	-1.44183	-0.735
199390217	chr1:199390217:T:C	6.61206e-08	-1.68756e-10	-1.18959	0.000159937	-1.68756e-10	-1.17516
199390221	chr1:199390221:C:T	1.2401e-07	-1.68756e-10	-0.56071	0.000319271	-1.68756e-10	-0.483898
199390312	chr1:199390312:C:A	1.41574e-08	-1.6311	-1.09973	2.91883e-05	-1.73251	-1.14367
199390553	chr1:199390553:C:T	1.27337e-07	-1.68756e-10	-0.534231	0.000256494	-1.68756e-10	-0.702835
199390675	chr1:199390675:A:G	1.46843e-08	-1.60283	-1.09146	3.45936e-05	-1.64396	-1.06231
199390702	chr1:199390702:A:T	2.78074e-08	-1.36261	-0.69316	5.63125e-05	-1.48146	-0.737563
199390911	chr1:199390911:A:T	7.58914e-08	-1.68756e-10	-1.05176	0.00018408	-1.68756e-10	-1.03457
199390967	chr1:199390967:A:G	1.26443e-08	-1.64735	-1.19651	2.90194e-05	-1.68522	-1.19676
199391278	chr1:199391278:A:G	6.52915e-08	-1.68756e-10	-1.20221	0.000155828	-1.68756e-10	-1.20119
199391539	chr1:199391539:C:T	8.86827e-08	-1.68756e-10	-0.896004	0.000217192	-1.68756e-10	-0.869156
199391574	chr1:199391574:A:T	7.14985e-08	-1.68756e-10	-1.11139	0.000169984	-1.68756e-10	-1.11423
199391718	chr1:199391718:A:G	1.44727e-08	-1.61285	-1.09595	3.41358e-05	-1.65221	-1.06739
199391849	chr1:199391849:C:T	1.29264e-08	-1.60443	-1.21736	2.79145e-05	-1.71759	-1.2032
199391913	chr1:199391913:A:T	7.59511e-08	-1.68756e-10	-1.05098	0.000179664	-1.68756e-10	-1.05885
199392067	chr1:199392067:G:A	1.44149e-08	-1.61881	-1.094	3.40315e-05	-1.65739	-1.06527
199392284	chr1:199392284:C:A	6.43053e-08	-1.68756e-10	-1.21743	0.000153384	-1.68756e-10	-1.217
199392470	chr1:199392470:G:A	1.13401e-08	-1.75064	-1.20208	2.9715e-05	-1.65651	-1.20178
199392504	chr1:199392504:C:T	6.43072e-08	-1.68756e-10	-1.2174	0.000153389	-1.68756e-10	-1.21696
199392641	chr1:199392641:A:T	9.32428e-08	-1.68756e-10	-0.845861	0.000228833	-1.68756e-10	-0.816945
199392706	chr1:199392706:A:C	1.46516e-08	-1.58401	-1.1125	3.4327e-05	-1.62749	-1.08651
199392838	chr1:199392838:T:A	1.47936e-07	-1.68756e-10	-0.384285	0.00033776	-1.68756e-10	-0.427604
199392853	chr1:199392853:G:C	7.75162e-08	-1.68756e-10	-1.03058	0.000187635	-1.68756e-10	-1.01544
199392979	chr1:199392979:G:T	2.96489e-08	-1.40627	-0.585377	6.32207e-05	-1.50747	-0.595838
199393025	chr1:199393025:C:T	1.45671e-08	-1.59154	-1.11076	2.96141e-05	-1.71005	-1.15164
199393077	chr1:199393077:A:G	1.47924e-07	-1.68756e-10	-0.384367	0.000337739	-1.68756e-10	-0.427666
199393088	chr1:199393088:C:T	1.33287e-08	-1.65266	-1.13849	2.99455e-05	-1.73525	-1.11531
199393214	chr1:199393214:A:G	4.59191e-08	-0.359606	-1.19458	9.68748e-05	-0.486517	-1.19
199393250	chr1:199393250:G:A	9.49793e-08	-1.68756e-10	-0.827409	0.000233255	-1.68756e-10	-0.797807
199393275	chr1:199393275:C:T	1.31644e-08	-1.66668	-1.13687	2.97838e-05	-1.74257	-1.1134
199393349	chr1:199393349:A:C	6.44616e-08	-1.68756e-10	-1.215	0.000153487	-1.68756e-10	-1.21632
199393355	chr1:199393355:G:A	1.29447e-08	-1.628	-1.19238	3.01762e-05	-1.66153	-1.18136
199393390	chr1:199393390:T:C	1.40151e-08	-1.60949	-1.13144	3.28722e-05	-1.64973	-1.10758
199393609	chr1:199393609:G:A	1.88885e-08	-1.66346	-0.779058	4.0109e-05	-1.74878	-0.80956
199393681	chr1:199393681:G:A	7.0722e-08	-1.68756e-10	-1.12231	0.000168209	-1.68756e-10	-1.12473
199393692	chr1:199393692:C:T	3.51383e-08	-0.601211	-1.22056	6.1404e-05	-0.912536	-1.21993
199393721	chr1:199393721:G:T	7.15394e-08	-1.68756e-10	-1.11082	0.000170079	-1.68756e-10	-1.11368
199393833	chr1:199393833:A:G	1.4178e-08	-1.62447	-1.10491	3.34292e-05	-1.66247	-1.07804
199394010	chr1:199394010:C:T	4.28603e-08	-0.436315	-1.18681	9.08502e-05	-0.559103	-1.18162
199394201	chr1:199394201:C:T	1.25812e-08	-1.67571	-1.17315	2.9026e-05	-1.70807	-1.17368
199394289	chr1:199394289:A:G	7.15442e-08	-1.68756e-10	-1.11075	0.000170092	-1.68756e-10	-1.1136
199394414	chr1:199394414:G:A	9.79678e-08	-1.68756e-10	-0.796429	0.000241215	-1.68756e-10	-0.764249
199394559	chr1:199394559:A:C	6.83626e-08	-1.68756e-10	-1.15624	0.000162673	-1.68756e-10	-1.1582
199395200	chr1:199395200:C:T	6.51037e-08	-1.68756e-10	-1.20509	0.000157531	-1.68756e-10	-1.19032
199395386	chr1:199395386:A:T	7.68354e-08	-1.68756e-10	-1.0394	0.000185914	-1.68756e-10	-1.02465
199395442	chr1:199395442:T:A	4.45703e-07	-1.68756e-10	0.718584	0.00109447	-1.68756e-10	0.748084
199395551	chr1:199395551:TAA:T	4.95649e-08	-1.47779	-2.62661e-10	0.000113466	-1.51844	-2.62661e-10
199395592	chr1:199395592:G:A	1.4785e-07	-1.68756e-10	-0.384873	0.000337549	-1.68756e-10	-0.428228
199395874	chr1:199395874:A:G	4.46493e-08	-0.687411	-0.894819	0.000108937	-0.712726	-0.846447
199396223	chr1:199396223:C:T	6.89004e-08	-1.68756e-10	-1.14841	0.000164696	-1.68756e-10	-1.14584
199396599	chr1:199396599:T:C	4.11449e-08	-1.75807	0.0941021	0.000101046	-1.76681	0.132446
199396704	chr1:199396704:C:A	6.75602e-08	-1.68756e-10	-1.16805	0.000159556	-1.68756e-10	-1.17754
199396744	chr1:199396744:A:G	2.90636e-08	-1.38589	-0.625695	6.18125e-05	-1.49005	-0.63578
199396884	chr1:199396884:T:G	1.21117e-07	-1.68756e-10	-0.58431	0.000314514	-1.68756e-10	-0.49891
199397123	chr1:199397123:G:C	2.85568e-08	-1.3525	-0.676678	6.04701e-05	-1.4615	-0.686294
199397152	chr1:199397152:G:A	2.93177e-08	-1.31172	-0.691161	5.8892e-05	-1.4386	-0.735638
199397184	chr1:199397184:A:G	1.04531e-07	-1.68756e-10	-0.731582	0.000268167	-1.68756e-10	-0.658328
199397372	chr1:199397372:A:G	7.14379e-08	-1.68756e-10	-1.11224	0.000169841	-1.68756e-10	-1.11507
199397408	chr1:199397408:C:T	2.9163e-08	-1.36967	-0.638493	6.18826e-05	-1.47621	-0.648491
199397510	chr1:199397510:C:T	2.08235e-08	-1.21118	-1.13381	3.55237e-05	-1.50651	-1.17323
199397945	chr1:199397945:T:C	1.20785e-07	-1.68756e-10	-0.587057	0.000313595	-1.68756e-10	-0.501835
199398054	chr1:199398054:A:G	7.24044e-08	-1.68756e-10	-1.0988	0.000172109	-1.68756e-10	-1.10181
199398183	chr1:199398183:C:T	7.83898e-08	-1.68756e-10	-1.01937	0.000194852	-1.68756e-10	-0.977697
199398301	chr1:199398301:C:G	1.2051e-07	-1.68756e-10	-0.589334	0.0003128	-1.68756e-10	-0.504375
199398839	chr1:199398839:G:A	4.49571e-08	-1.46689	-0.10847	0.000103935	-1.57266	-0.0335087
199398978	chr1:199398978:C:A	2.6788e-08	-1.49154	-0.601578	6.13915e-05	-1.59148	-0.541189
199399081	chr1:199399081:A:T	1.17925e-07	-1.68756e-10	-0.611022	0.000307883	-1.68756e-10	-0.520219
199399222	chr1:199399222:A:G	4.50609e-08	-1.47785	-0.095204	0.000104376	-1.58142	-0.0205182
199399422	chr1:199399422:G:A	9.49824e-08	-1.68756e-10	-0.827377	0.000233262	-1.68756e-10	-0.797777
199399478	chr1:199399478:C:A	2.98737e-08	-1.32663	-0.65746	6.00631e-05	-1.45118	-0.703363
199399755	chr1:199399755:G:T	4.47471e-08	-1.46637	-0.113673	0.000103345	-1.57219	-0.0396715
199399970	chr1:199399970:C:G	4.19083e-08	-1.64558	-2.62661e-10	9.40745e-05	-1.70585	-2.62661e-10
199399997	chr1:199399997:G:T	2.25345e-08	-1.42189	-0.84413	5.2765e-05	-1.45392	-0.830168
199400086	chr1:199400086:GA:G	3.14325e-08	-1.49634	-0.436888	7.13806e-05	-1.59626	-0.385654
199400139	chr1:199400139:G:GAAT	6.8115e-08	-1.68756e-10	-1.15987	0.000158396	-1.68756e-10	-1.18484
199400270	chr1:199400270:C:T	1.17923e-07	-0.611033	-2.62661e-10	0.000221229	-0.850739	-2.62661e-10
199400287	chr1:199400287:GTGTGTA:G	1.55991e-08	-1.57803	-1.05582	3.3003e-05	-1.72273	-1.03061
199400405	chr1:199400405:C:A	2.52279e-08	-1.53195	-0.621169	5.73605e-05	-1.62447	-0.576115
199400747	chr1:199400747:G:A	1.73947e-08	-1.67387	-0.851029	4.09911e-05	-1.70517	-0.831415
199400884	chr1:199400884:G:A	5.04436e-08	-0.294299	-1.16591	8.94209e-05	-0.596078	-1.16051
199401091	chr1:199401091:C:T	1.12834e-08	-1.73795	-1.21978	3.00375e-05	-1.63217	-1.21532
199401145	chr1:199401145:A:G	1.51765e-08	-1.54451	-1.11681	3.28378e-05	-1.64123	-1.11713
199401165	chr1:199401165:C:T	2.19215e-08	-1.45502	-0.838582	4.65171e-05	-1.54874	-0.861381
199401211	chr1:199401211:G:A	2.22334e-08	-1.42547	-0.853998	4.69749e-05	-1.52395	-0.876375
199401657	chr1:199401657:T:C	7.06365e-08	-1.68756e-10	-1.12352	0.00016796	-1.68756e-10	-1.12621
199402307	chr1:199402307:T:C	7.15304e-08	-1.68756e-10	-1.11095	0.000170058	-1.68756e-10	-1.1138
199402670	chr1:199402670:T:C	7.34618e-08	-1.0843	-2.62661e-10	0.000148576	-1.24884	-2.62661e-10
199402750	chr1:199402750:G:A	2.12729e-08	-1.44153	-0.882107	4.51072e-05	-1.53724	-0.903661
199402884	chr1:199402884:TTAATTC:T	8.52156e-08	0.194637	-1.13052	0.000144405	-0.154669	-1.12265
199402905	chr1:199402905:G:C	2.11273e-08	-1.45691	-0.873591	4.48915e-05	-1.55025	-0.89544
199403312	chr1:199403312:C:T	2.89537e-08	-1.30831	-0.707061	5.82181e-05	-1.43583	-0.749913
199403317	chr1:199403317:A:G	2.64051e-08	-1.51552	-0.591996	5.99795e-05	-1.61124	-0.544699
199403494	chr1:199403494:C:T	7.92159e-08	-1.68756e-10	-1.00889	0.000183532	-1.68756e-10	-1.03755
199403605	chr1:199403605:G:A	1.4799e-07	-1.68756e-10	-0.383926	0.000337872	-1.68756e-10	-0.427273
199404194	chr1:199404194:T:C	7.15476e-08	-1.68756e-10	-1.11071	0.000170099	-1.68756e-10	-1.11356
199404224	chr1:199404224:G:A	3.12327e-08	-0.738287	-1.20131	4.40742e-05	-1.26973	-1.19433
199404230	chr1:199404230:C:T	1.44058e-08	-1.49376	-1.21968	2.8216e-05	-1.68949	-1.22056
199404406	chr1:199404406:C:T	2.84535e-08	-1.32589	-0.7069	5.73664e-05	-1.45074	-0.749739
199404415	chr1:199404415:G:A	2.22257e-08	-1.40623	-0.873591	4.6848e-05	-1.50759	-0.89544
199404546	chr1:199404546:G:T	3.09033e-08	-1.76751	-0.182695	8.58001e-05	-1.71627	-0.0816484
199404588	chr1:199404588:T:C	1.32907e-08	-1.60769	-1.18632	2.78581e-05	-1.73606	-1.18675
199404738	chr1:199404738:T:C	2.15949e-08	-1.25089	-1.05772	3.74517e-05	-1.5881	-1.03879
199405179	chr1:199405179:G:A	2.87683e-08	-1.03844	-0.983352	6.50663e-05	-1.09169	-0.982841
199405246	chr1:199405246:G:A	5.8816e-08	-1.74668	0.440027	0.000143105	-1.76303	0.476671
199405360	chr1:199405360:C:A	1.37965e-08	-1.62877	-1.12788	2.92727e-05	-1.7449	-1.12838
199405568	chr1:199405568:A:G	3.09618e-08	-1.52521	-0.423106	7.08202e-05	-1.61904	-0.370758
199405892	chr1:199405892:G:A	3.17005e-08	-1.52512	-0.399617	7.25521e-05	-1.61901	-0.346626
199406002	chr1:199406002:G:C	6.81371e-08	-1.68756e-10	-1.15955	0.000158435	-1.68756e-10	-1.18459
199406151	chr1:199406151:T:C	8.34508e-08	-1.68756e-10	-0.956811	0.000205864	-1.68756e-10	-0.922722
199406214	chr1:199406214:T:C	2.89656e-08	-1.52043	-0.494526	6.60044e-05	-1.61533	-0.444883
199406347	chr1:199406347:G:A	2.11899e-08	-1.46265	-0.864899	4.50413e-05	-1.55546	-0.886896
199406573	chr1:199406573:A:C	4.68933e-08	-1.70612	0.172926	0.000112991	-1.73663	0.214005
199406646	chr1:199406646:G:C	5.17028e-08	-1.43556	-2.62661e-10	0.000118055	-1.47879	-2.62661e-10
199406709	chr1:199406709:G:T	1.53888e-08	-1.63049	-1.01694	3.41566e-05	-1.7025	-1.01648
199406737	chr1:199406737:T:C	3.94957e-08	-1.70488	-2.62661e-10	9.17538e-05	-1.73083	-2.62661e-10
199407242	chr1:199407242:C:T	4.98253e-08	-1.47255	-2.62661e-10	0.00011023	-1.54737	-2.62661e-10
199407653	chr1:199407653:A:C	2.19903e-08	-1.44861	-0.841861	4.66258e-05	-1.54324	-0.864548
199407787	chr1:199407787:C:T	2.19787e-08	-1.45386	-0.837135	4.66421e-05	-1.54786	-0.85957
199407872	chr1:199407872:A:C	2.83529e-08	-0.996849	-1.03949	3.80854e-05	-1.5355	-1.0746
199407986	chr1:199407986:C:T	3.13321e-08	-0.765446	-1.17098	3.83394e-05	-1.42679	-1.17667
199408303	chr1:199408303:A:G	3.36975e-07	-1.68756e-10	0.438941	0.00083829	-1.68756e-10	0.481425
199408547	chr1:199408547:G:A	1.86706e-08	-1.46034	-0.993784	3.98622e-05	-1.55163	-1.01288
199408875	chr1:199408875:T:C	1.94959e-08	-1.52694	-0.883917	4.20018e-05	-1.60364	-0.908585
199409084	chr1:199409084:C:T	2.42734e-08	-1.01371	-1.17798	3.43025e-05	-1.54364	-1.17108
199409497	chr1:199409497:T:C	2.79408e-08	-1.34481	-0.706171	5.6482e-05	-1.46689	-0.749124
199409505	chr1:199409505:A:C	4.15164e-08	-0.669209	-0.98577	4.96451e-05	-1.37349	-0.97155
199409627	chr1:199409627:C:T	6.42979e-08	-1.68756e-10	-1.21754	0.000154776	-1.68756e-10	-1.20796
199409677	chr1:199409677:G:A	9.2445e-07	-1.68756e-10	1.44813	0.00219688	-1.68756e-10	1.44486
199409783	chr1:199409783:A:G	7.97524e-08	-1.68756e-10	-1.00214	0.000192235	-1.68756e-10	-0.991219
199410034	chr1:199410034:GA:G	1.87622e-07	-1.68756e-10	-0.146637	0.000463727	-1.68756e-10	-0.110643
199410312	chr1:199410312:C:T	2.71658e-08	-1.3309	-0.748213	5.48964e-05	-1.45521	-0.789277
199410480	chr1:199410480:G:C	2.60548e-08	-1.02404	-1.09682	4.63267e-05	-1.31464	-1.09958
199410686	chr1:199410686:C:T	7.2315e-08	-1.68756e-10	-1.10004	0.000171896	-1.68756e-10	-1.10305
199411270	chr1:199411270:G:A	6.15011e-08	-0.199483	-1.06253	5.86125e-05	-1.12234	-1.05665
199411925	chr1:199411925:T:A	2.08917e-07	-1.68756e-10	-0.0391323	0.000516636	-1.68756e-10	-0.00259987
199411965	chr1:199411965:T:C	1.12522e-08	-1.74553	-1.21498	2.63168e-05	-1.76758	-1.21215
199412192	chr1:199412192:C:T	3.15904e-08	-1.55395	-0.374262	7.26005e-05	-1.63967	-0.325294
199412446	chr1:199412446:A:G	3.09564e-08	-1.52944	-0.419049	7.06896e-05	-1.62031	-0.371326
199412483	chr1:199412483:A:C	4.78701e-08	-1.06604	-0.44654	8.87772e-05	-1.36106	-0.402746
199412736	chr1:199412736:A:G	2.9818e-08	-0.810594	-1.17536	3.72239e-05	-1.45295	-1.18004
199413092	chr1:199413092:G:A	1.49478e-07	-1.68756e-10	-0.373917	0.000348701	-1.68756e-10	-0.395723
199413734	chr1:199413734:A:C	7.17776e-08	-1.68756e-10	-1.1075	0.000170607	-1.68756e-10	-1.11058
199413885	chr1:199413885:T:C	1.87693e-08	-1.45447	-0.994375	4.00357e-05	-1.54661	-1.01356
199413937	chr1:199413937:AAC:A	7.86539e-08	-1.68756e-10	-1.01601	0.000186028	-1.68756e-10	-1.02404
199414405	chr1:199414405:C:T	1.89529e-08	-1.44436	-0.994751	4.03585e-05	-1.53824	-1.01389
199414536	chr1:199414536:T:C	1.78047e-08	-1.48421	-1.01739	3.82043e-05	-1.57145	-1.03554
199414734	chr1:199414734:A:G	1.85101e-08	-1.46441	-0.998348	3.9552e-05	-1.55497	-1.01736
199414903	chr1:199414903:T:C	1.86367e-08	-1.53016	-0.925771	4.13346e-05	-1.62118	-0.907058
199415285	chr1:199415285:G:A	1.83863e-08	-1.47229	-0.99717	3.93359e-05	-1.56157	-1.01623
199415457	chr1:199415457:C:A	2.25359e-07	-1.68756e-10	0.0366264	0.000557305	-1.68756e-10	0.0731745
199415632	chr1:199415632:C:T	7.02568e-08	-1.68756e-10	-1.12891	0.000171435	-1.68756e-10	-1.10573
199415732	chr1:199415732:G:A	1.51189e-08	-1.60246	-1.06266	3.31871e-05	-1.66983	-1.07794
199415869	chr1:199415869:T:A	1.85778e-08	-1.47946	-0.97964	3.97638e-05	-1.56752	-0.999462
199415876	chr1:199415876:T:A	1.88298e-08	-1.4691	-0.976527	4.02305e-05	-1.55885	-0.996464
199415931	chr1:199415931:G:A	3.98766e-08	-1.69528	-2.62661e-10	9.1033e-05	-1.73872	-2.62661e-10
199416364	chr1:199416364:A:G	1.81481e-08	-1.48533	-0.99717	3.89136e-05	-1.57236	-1.01623
199416397	chr1:199416397:C:T	6.52301e-08	-1.68756e-10	-1.20315	0.000155258	-1.68756e-10	-1.20485
199416513	chr1:199416513:C:T	1.87556e-08	-1.46483	-0.984749	4.00652e-05	-1.55529	-1.00414
199416653	chr1:199416653:C:A	7.22295e-08	-1.68756e-10	-1.10122	0.00017646	-1.68756e-10	-1.07685
199416706	chr1:199416706:A:G	1.8729e-08	-1.48239	-0.968605	4.00929e-05	-1.56986	-0.988877
199416708	chr1:199416708:A:G	1.20267e-07	-1.68756e-10	-0.591352	0.000294761	-1.68756e-10	-0.563774
199416762	chr1:199416762:A:T	1.81018e-08	-1.48923	-0.995829	3.88391e-05	-1.57558	-1.01493
199416789	chr1:199416789:T:C	1.75576e-08	-1.67009	-0.845486	4.09383e-05	-1.70857	-0.829303
199416848	chr1:199416848:G:A	1.20422e-07	-1.68756e-10	-0.590067	0.000295151	-1.68756e-10	-0.562452
199416938	chr1:199416938:A:G	1.95749e-08	-1.54048	-0.866339	4.3574e-05	-1.62929	-0.846186
199417282	chr1:199417282:C:T	5.24864e-08	-0.347856	-1.07266	9.42001e-05	-0.645429	-1.05909
199417313	chr1:199417313:T:C	2.69226e-08	-1.3829	-0.705203	5.47692e-05	-1.4987	-0.748113
199417752	chr1:199417752:T:C	3.05336e-08	-0.746009	-1.21623	3.72483e-05	-1.41437	-1.21796
199417882	chr1:199417882:A:G	7.37238e-08	-1.68756e-10	-1.08074	0.000174609	-1.68756e-10	-1.08739
199418030	chr1:199418030:C:T	3.80064e-08	-0.694987	-1.04833	4.60629e-05	-1.37896	-1.04097
199418177	chr1:199418177:G:C	2.81494e-08	-1.34902	-0.694518	5.69456e-05	-1.46992	-0.737927
199418368	chr1:199418368:T:C	7.38786e-08	-1.68756e-10	-1.07865	0.000180536	-1.68756e-10	-1.05401
199418416	chr1:199418416:T:C	7.32047e-08	-1.68756e-10	-1.08781	0.000183569	-1.68756e-10	-1.03735
199418857	chr1:199418857:T:C	6.62131e-08	-1.68756e-10	-1.18819	0.000159409	-1.68756e-10	-1.17846
199419084	chr1:199419084:G:C	1.79275e-07	-0.192146	-2.62661e-10	0.000515268	-0.00525199	-2.62661e-10
199419142	chr1:199419142:G:A	2.10108e-07	-1.68756e-10	-0.0334448	0.00051928	-1.68756e-10	0.00250517
199419212	chr1:199419212:T:C	2.14427e-07	-1.68756e-10	-0.0131008	0.000530143	-1.68756e-10	0.023208
199419836	chr1:199419836:C:A	1.17655e-08	-1.76587	-1.15002	2.83164e-05	-1.74661	-1.15989
199421226	chr1:199421226:G:A	6.67934e-08	-1.68756e-10	-1.17946	0.000164182	-1.68756e-10	-1.14896
199422095	chr1:199422095:A:G	1.89226e-08	-1.55837	-0.882339	4.22499e-05	-1.64367	-0.862667
199422377	chr1:199422377:T:C	1.11768e-08	-1.75304	-1.21419	2.61544e-05	-1.76591	-1.22001
199422632	chr1:199422632:G:A	7.12526e-08	-1.68756e-10	-1.11484	0.0001694	-1.68756e-10	-1.11767
199422940	chr1:199422940:T:C	2.73928e-08	-1.3623	-0.708482	5.55377e-05	-1.4816	-0.75128
199423063	chr1:199423063:G:A	5.74273e-08	-1.33055	-2.62661e-10	0.000117735	-1.48151	-2.62661e-10
199423146	chr1:199423146:C:A	1.78193e-08	-1.67864	-0.822146	4.16345e-05	-1.71513	-0.805883
199423395	chr1:199423395:A:G	6.79817e-08	-1.68756e-10	-1.16183	0.000165237	-1.68756e-10	-1.14256
199423614	chr1:199423614:A:T	6.67937e-08	-1.68756e-10	-1.17946	0.000164184	-1.68756e-10	-1.14895
199424033	chr1:199424033:A:C	1.87697e-07	-1.68756e-10	-0.146238	0.000463359	-1.68756e-10	-0.111438
199424550	chr1:199424550:A:C	1.17097e-08	-1.74924	-1.17141	2.88278e-05	-1.70893	-1.17967
199424977	chr1:199424977:A:C	1.18514e-07	-1.68756e-10	-0.606034	0.000291835	-1.68756e-10	-0.57375
199425107	chr1:199425107:A:G	1.17044e-07	-1.68756e-10	-0.618521	0.00027446	-1.68756e-10	-0.635132
199425311	chr1:199425311:C:T	8.35423e-08	-1.68756e-10	-0.955715	0.000206031	-1.68756e-10	-0.921913
199425454	chr1:199425454:C:T	2.67966e-08	-0.889304	-1.20349	3.50457e-05	-1.49274	-1.20054
199425543	chr1:199425543:T:A	7.15806e-08	-1.68756e-10	-1.11024	0.000170145	-1.68756e-10	-1.11329
199425650	chr1:199425650:G:A	1.94818e-08	-1.51965	-0.891938	4.31447e-05	-1.61291	-0.87247
199425824	chr1:199425824:T:C	1.97274e-08	-1.52822	-0.870838	4.37928e-05	-1.61969	-0.850777
199425968	chr1:199425968:C:A	2.31977e-08	-1.04349	-1.19352	3.32022e-05	-1.56025	-1.18708
199425970	chr1:199425970:G:GA	7.06879e-08	-1.68756e-10	-1.12279	0.000172314	-1.68756e-10	-1.10062
199426291	chr1:199426291:T:A	6.57155e-08	-1.68756e-10	-1.19573	0.000158043	-1.68756e-10	-1.18707
199426614	chr1:199426614:C:T	1.93316e-08	-1.52279	-0.896537	4.28274e-05	-1.61551	-0.877255
199426625	chr1:199426625:C:T	2.3758e-08	-1.0435	-1.16965	3.40912e-05	-1.55887	-1.16203
199427045	chr1:199427045:C:G	6.52432e-08	-1.68756e-10	-1.20295	0.000156776	-1.68756e-10	-1.19512
199427150	chr1:199427150:A:G	2.73673e-08	-0.863421	-1.2083	3.49571e-05	-1.48571	-1.21011
199427284	chr1:199427284:T:C	1.85897e-08	-1.54894	-0.909514	4.13875e-05	-1.63579	-0.891168
199427315	chr1:199427315:A:G	1.93607e-08	-1.53098	-0.886845	4.29801e-05	-1.62188	-0.867325
199427346	chr1:199427346:G:A	2.16052e-07	-1.68756e-10	-0.00554982	0.000533933	-1.68756e-10	0.0303318
199427466	chr1:199427466:G:A	6.58016e-08	-1.68756e-10	-1.19442	0.000158899	-1.68756e-10	-1.18167
199427552	chr1:199427552:G:A	1.44896e-08	-1.73199	-0.975651	3.71652e-05	-1.67043	-0.964139
199427729	chr1:199427729:C:T	1.65433e-08	-1.71572	-0.859371	4.31319e-05	-1.64417	-0.841508
199427821	chr1:199427821:C:T	6.70695e-08	-1.68756e-10	-1.17534	0.000165074	-1.68756e-10	-1.14354
199427829	chr1:199427829:A:G	1.85372e-08	-1.57285	-0.888439	4.1543e-05	-1.65429	-0.86892
199427911	chr1:199427911:T:C	1.90437e-08	-1.55114	-0.883193	4.24662e-05	-1.63763	-0.863601
199428038	chr1:199428038:A:G	7.09856e-08	-1.68756e-10	-1.11859	0.000170519	-1.68756e-10	-1.11109
199428082	chr1:199428082:A:G	1.40397e-07	-0.436594	-2.62661e-10	0.000495207	-0.0449625	-2.62661e-10
199428122	chr1:199428122:A:G	4.22075e-08	-0.499757	-1.13871	7.75039e-05	-0.771101	-1.12851
199428470	chr1:199428470:A:T	1.86253e-08	-1.46046	-0.996086	3.97662e-05	-1.55171	-1.01521
199428518	chr1:199428518:A:G	1.75961e-08	-1.49198	-1.02141	3.78104e-05	-1.57796	-1.0394
199428525	chr1:199428525:C:T	2.25343e-07	-1.68756e-10	0.0365574	0.000557313	-1.68756e-10	0.0731876
199428526	chr1:199428526:A:G	1.83154e-08	-1.47701	-0.996316	3.92212e-05	-1.56531	-1.01541
199428602	chr1:199428602:AG:A	1.14767e-08	-1.75177	-1.18898	2.83168e-05	-1.71249	-1.19399
199428647	chr1:199428647:A:G	1.75298e-08	-1.50026	-1.01691	3.72917e-05	-1.59666	-1.03451
199428670	chr1:199428670:TCAA:T	3.44452e-08	-0.851054	-0.990644	4.46602e-05	-1.48114	-0.969717
199428835	chr1:199428835:T:A	2.23651e-07	-1.68756e-10	0.0290198	0.000553056	-1.68756e-10	0.0655204
199429475	chr1:199429475:T:G	6.79818e-08	-1.68756e-10	-1.16183	0.000162784	-1.68756e-10	-1.15751
199429714	chr1:199429714:TA:T	6.88993e-08	-1.68756e-10	-1.14842	0.000167492	-1.68756e-10	-1.129
199429948	chr1:199429948:C:T	8.07199e-08	-1.68756e-10	-0.990083	0.000190813	-1.68756e-10	-0.998647
199430292	chr1:199430292:A:C	7.15981e-08	-1.68756e-10	-1.11	0.000170185	-1.68756e-10	-1.11305
199430374	chr1:199430374:A:G	6.41695e-08	-1.68756e-10	-1.21954	0.00015289	-1.68756e-10	-1.22022
199430666	chr1:199430666:A:G	2.73512e-08	-1.37496	-0.697346	5.55552e-05	-1.49194	-0.740619
199431341	chr1:199431341:G:A	7.16042e-08	-1.68756e-10	-1.10991	0.0001702	-1.68756e-10	-1.11296
199431637	chr1:199431637:C:T	2.68072e-07	-1.68756e-10	0.210188	0.000578251	-1.68756e-10	0.110069
199431814	chr1:199431814:T:C	1.92246e-08	-1.53429	-0.890584	4.27118e-05	-1.6243	-0.871165
199431835	chr1:199431835:G:C	1.82505e-07	-1.68756e-10	-0.174288	0.000385035	-1.68756e-10	-0.296605
199431857	chr1:199431857:T:C	6.57156e-08	-1.68756e-10	-1.19573	0.000158044	-1.68756e-10	-1.18706
199432256	chr1:199432256:CTTAA:C	6.99618e-08	-1.68756e-10	-1.13312	0.000166384	-1.68756e-10	-1.13564
199432567	chr1:199432567:T:C	6.78164e-08	-0.382215	-0.782049	7.04883e-05	-1.25257	-0.741918
199432935	chr1:199432935:G:A	7.58619e-08	-1.05215	-2.62661e-10	0.000122608	-1.44095	-2.62661e-10
199432942	chr1:199432942:AATT:A	3.70965e-08	-1.76754	-2.62661e-10	8.87664e-05	-1.76393	-2.62661e-10
199432970	chr1:199432970:A:G	2.08584e-07	-1.68756e-10	-0.0407278	0.000515451	-1.68756e-10	-0.00489586
199433403	chr1:199433403:A:C	2.75517e-08	-1.35817	-0.706837	5.58358e-05	-1.47784	-0.749678
199433884	chr1:199433884:G:A	1.73741e-08	-1.48263	-1.04346	3.73444e-05	-1.56932	-1.06043
199434217	chr1:199434217:G:A	6.88165e-08	-1.68756e-10	-1.14963	0.000165877	-1.68756e-10	-1.13869
199434805	chr1:199434805:G:C	6.68047e-08	-1.68756e-10	-1.17929	0.000164222	-1.68756e-10	-1.14872
199434827	chr1:199434827:T:C	1.78407e-08	-1.66676	-0.832827	4.15766e-05	-1.70565	-0.816748
199434898	chr1:199434898:AGCTCAAATGT:A	1.88888e-08	-1.46361	-0.978895	4.03353e-05	-1.55398	-0.998737
199434899	chr1:199434899:G:A	6.64607e-08	-1.68756e-10	-1.18446	0.000160135	-1.68756e-10	-1.17392
199435174	chr1:199435174:C:T	7.86484e-08	-1.68756e-10	-1.01608	0.00018601	-1.68756e-10	-1.02414
199435608	chr1:199435608:T:C	1.35883e-07	-1.68756e-10	-0.469275	0.000310745	-1.68756e-10	-0.510965
199435724	chr1:199435724:T:C	7.23127e-08	-1.68756e-10	-1.10007	0.000171711	-1.68756e-10	-1.10413
199435772	chr1:199435772:T:C	2.29588e-07	-1.68756e-10	0.0552194	0.000583262	-1.68756e-10	0.118698
199435926	chr1:199435926:C:T	6.60891e-08	-1.68756e-10	-1.19006	0.000159068	-1.68756e-10	-1.18061
199435998	chr1:199435998:T:C	1.69679e-08	-1.54085	-1.00889	3.76348e-05	-1.62915	-0.992859
199436509	chr1:199436509:T:C	1.65303e-08	-1.56973	-1.00615	3.69214e-05	-1.65115	-0.989995
199437050	chr1:199437050:TG:T	6.50065e-08	-0.430032	-0.776548	6.89512e-05	-1.2822	-0.734345
199437507	chr1:199437507:T:G	2.21553e-07	-1.68756e-10	0.0195945	0.000615464	-1.68756e-10	0.172437
199437682	chr1:199437682:T:G	6.42434e-08	-1.68756e-10	-1.21839	0.00015293	-1.68756e-10	-1.21996
199437738	chr1:199437738:T:C	4.09329e-08	-1.66913	-2.62661e-10	9.12884e-05	-1.73591	-2.62661e-10
199438005	chr1:199438005:T:C	2.08171e-08	-1.26488	-1.08041	4.47287e-05	-1.3447	-1.10463
199438139	chr1:199438139:C:T	6.1949e-08	-0.347526	-0.907231	6.25762e-05	-1.21546	-0.898098
199438149	chr1:199438149:A:C	9.47379e-08	-0.829954	-2.62661e-10	0.000334682	-0.436758	-2.62661e-10
199438384	chr1:199438384:T:C	2.38787e-08	-1.10697	-1.10111	3.54362e-05	-1.59314	-1.08907
199438438	chr1:199438438:C:T	7.2915e-08	-1.68756e-10	-1.09177	0.000182666	-1.68756e-10	-1.04228
199438718	chr1:199438718:A:G	1.91064e-07	-0.128458	-2.62661e-10	0.00055222	0.0640072	-2.62661e-10
199438870	chr1:199438870:AG:A	1.93631e-08	-1.45284	-0.964855	4.12408e-05	-1.54516	-0.985349
199438925	chr1:199438925:C:A	7.83782e-08	-1.68756e-10	-1.01952	0.000188833	-1.68756e-10	-1.00908
199439204	chr1:199439204:T:C	5.52334e-08	-0.359857	-1.00964	5.60141e-05	-1.22268	-1.00166
199439226	chr1:199439226:A:T	7.40653e-08	-1.68756e-10	-1.07612	0.00018103	-1.68756e-10	-1.05128
199439340	chr1:199439340:A:T	7.28053e-08	-1.68756e-10	-1.09328	0.000177691	-1.68756e-10	-1.06989
199439472	chr1:199439472:G:A	6.51988e-08	-1.68756e-10	-1.20363	0.000156646	-1.68756e-10	-1.19595
199439545	chr1:199439545:C:G	6.57023e-08	-1.68756e-10	-1.19593	0.000158006	-1.68756e-10	-1.1873
199439864	chr1:199439864:T:C	1.15781e-07	-0.460879	-0.168488	0.000247612	-0.657037	-0.0810405
199440033	chr1:199440033:C:T	8.16153e-08	-0.934727	-0.0443252	0.000185139	-0.982256	-0.0465737
199440187	chr1:199440187:A:G	7.99185e-08	-1.68756e-10	-1.00006	0.000192602	-1.68756e-10	-0.989315
199441002	chr1:199441002:C:G	1.69891e-08	-1.46384	-1.08466	3.60343e-05	-1.56589	-1.09958
199441011	chr1:199441011:T:C	1.48567e-07	-1.68756e-10	-0.380035	0.000369771	-1.68756e-10	-0.337056
199441012	chr1:199441012:A:T	8.2449e-08	-1.68756e-10	-0.968888	0.000200099	-1.68756e-10	-0.951124
199441013	chr1:199441013:T:A	8.23202e-08	-1.68756e-10	-0.970452	0.000199781	-1.68756e-10	-0.952719
199441402	chr1:199441402:T:TA	1.01261e-07	-1.68756e-10	-0.763365	0.000240092	-1.68756e-10	-0.768917
199442297	chr1:199442297:C:G	1.70622e-08	-1.46076	-1.08344	3.61721e-05	-1.56321	-1.09845
199442304	chr1:199442304:G:A	6.41295e-08	-1.68756e-10	-1.22016	0.000153039	-1.68756e-10	-1.21925
199442381	chr1:199442381:T:C	6.59293e-08	-1.68756e-10	-1.19249	0.000157491	-1.68756e-10	-1.19057
199442536	chr1:199442536:T:C	2.68406e-08	-1.3943	-0.696855	5.4664e-05	-1.50877	-0.739959
199442679	chr1:199442679:C:T	1.64053e-08	-1.49922	-1.08424	3.50044e-05	-1.59527	-1.09919
199443047	chr1:199443047:A:G	1.62449e-08	-1.50861	-1.08468	3.47317e-05	-1.60268	-1.09961
199443100	chr1:199443100:C:T	7.4462e-08	-1.68756e-10	-1.07078	0.000176464	-1.68756e-10	-1.07682
199443216	chr1:199443216:C:T	3.85898e-07	-1.68756e-10	0.574505	0.000967465	-1.68756e-10	0.624741
199443327	chr1:199443327:T:C	2.4937e-07	-1.68756e-10	0.137869	0.000537918	-1.68756e-10	0.0377667
199443403	chr1:199443403:C:T	7.26059e-08	-1.68756e-10	-1.09602	0.000177209	-1.68756e-10	-1.07261
199443914	chr1:199443914:T:C	2.51379e-08	-1.04791	-1.10878	3.61998e-05	-1.56329	-1.0976
199443997	chr1:199443997:C:T	5.29761e-08	-0.432548	-0.978679	5.46019e-05	-1.27943	-0.970443
199444532	chr1:199444532:T:C	7.14663e-08	-1.68756e-10	-1.11184	0.000173358	-1.68756e-10	-1.09458
199444770	chr1:199444770:C:T	1.62565e-08	-1.50756	-1.08501	3.47941e-05	-1.60039	-1.1001
199445066	chr1:199445066:T:C	7.77433e-08	-1.68756e-10	-1.02766	0.000202869	-1.68756e-10	-0.937376
199445072	chr1:199445072:G:A	1.60155e-08	-1.50984	-1.09767	3.4317e-05	-1.60227	-1.11203
199445502	chr1:199445502:T:C	1.00302e-07	-1.68756e-10	-0.772885	0.000239164	-1.68756e-10	-0.77279
199445551	chr1:199445551:G:A	5.51998e-08	-1.37011	-2.62661e-10	0.000113982	-1.5139	-2.62661e-10
199445751	chr1:199445751:T:G	1.11614e-08	-1.75548	-1.21313	2.90126e-05	-1.66833	-1.21388
199445773	chr1:199445773:C:T	1.48985e-08	-1.47714	-1.20266	3.24979e-05	-1.57671	-1.19206
199446229	chr1:199446229:A:T	3.20461e-08	-1.15912	-0.754778	7.54401e-05	-1.16546	-0.761142
199446309	chr1:199446309:A:G	7.14056e-08	-1.68756e-10	-1.11269	0.000173196	-1.68756e-10	-1.09552
199446352	chr1:199446352:C:T	2.49229e-08	-1.45512	-0.710158	5.14131e-05	-1.55719	-0.752855
199447417	chr1:199447417:C:T	3.76612e-08	-1.75244	-2.62661e-10	8.91545e-05	-1.75957	-2.62661e-10
199447481	chr1:199447481:C:T	2.63344e-08	-1.41002	-0.700172	5.38836e-05	-1.51981	-0.743306
199447917	chr1:199447917:T:C	6.55503e-08	-1.68756e-10	-1.19825	0.000158121	-1.68756e-10	-1.18658
199448364	chr1:199448364:A:G	1.64898e-08	-1.69211	-0.886215	3.85812e-05	-1.72646	-0.870716
199448386	chr1:199448386:C:T	4.34151e-07	-1.68756e-10	0.692325	0.00109439	-1.68756e-10	0.748017
199448416	chr1:199448416:C:T	1.65066e-08	-1.69246	-0.884846	3.86244e-05	-1.72672	-0.869341
199448453	chr1:199448453:T:G	7.21053e-08	-0.236824	-0.866117	0.000129067	-0.533361	-0.856243
199448459	chr1:199448459:A:G	2.9607e-08	-0.875041	-1.11802	4.51629e-05	-1.3329	-1.10677
199448575	chr1:199448575:C:A	4.19689e-07	-1.68756e-10	0.658446	0.00105683	-1.68756e-10	0.713088
199449515	chr1:199449515:G:A	6.60722e-08	-1.19032	-2.62661e-10	0.000219591	-0.858171	-2.62661e-10
199449798	chr1:199449798:T:C	8.78935e-08	-0.0836173	-0.821325	0.000154199	-0.400372	-0.811326
199450038	chr1:199450038:T:C	4.18708e-07	-1.68756e-10	0.656105	0.00105435	-1.68756e-10	0.710744
199450233	chr1:199450233:T:TGTA	2.76149e-08	-1.4008	-0.661912	8.51875e-05	-1.2169	-0.588181
199450298	chr1:199450298:T:C	8.19836e-08	-0.974549	-2.62661e-10	0.000146032	-1.26611	-2.62661e-10
199450529	chr1:199450529:T:C	5.42227e-08	-0.216235	-1.17173	4.92432e-05	-1.17675	-1.17642
199450807	chr1:199450807:G:A	2.26731e-08	-1.46995	-0.789937	6.74499e-05	-1.31286	-0.725695
199450937	chr1:199450937:G:A	2.30877e-08	-1.46139	-0.780383	6.88768e-05	-1.30218	-0.715438
199451881	chr1:199451881:A:G	1.91083e-08	-1.55553	-0.875419	4.17555e-05	-1.63393	-0.884175
199452293	chr1:199452293:G:A	2.81127e-08	-1.34497	-0.699882	5.58578e-05	-1.48492	-0.742206
199452729	chr1:199452729:G:C	3.87913e-08	-1.72287	-2.62661e-10	8.93216e-05	-1.7577	-2.62661e-10
199452872	chr1:199452872:C:T	1.02163e-07	0.0390853	-0.793581	0.000170901	-0.33621	-0.772646
199453652	chr1:199453652:A:C	5.06379e-08	-1.45637	-2.62661e-10	0.000109569	-1.55339	-2.62661e-10
199455264	chr1:199455264:G:C	1.22964e-08	-1.65283	-1.21893	2.80758e-05	-1.69615	-1.21888
199455301	chr1:199455301:C:G	2.62097e-08	-1.01528	-1.09966	5.75675e-05	-1.13217	-1.06481
199455374	chr1:199455374:A:G	1.21388e-08	-1.67458	-1.21008	2.78534e-05	-1.71316	-1.20982
199455561	chr1:199455561:C:T	1.23537e-08	-1.65879	-1.20833	2.82426e-05	-1.70105	-1.20805
199455662	chr1:199455662:G:A	2.70871e-08	-1.31503	-0.766982	5.37346e-05	-1.45803	-0.807851
199455697	chr1:199455697:TTGAAAAGTAGTC:T	1.22357e-08	-1.67438	-1.20233	2.80735e-05	-1.71312	-1.20199
199455723	chr1:199455723:G:A	7.14675e-08	-1.68756e-10	-1.11183	0.000170445	-1.68756e-10	-1.11153
199455762	chr1:199455762:C:A	1.20075e-08	-1.68591	-1.20962	2.76269e-05	-1.72179	-1.20936
199455936	chr1:199455936:T:A	4.93223e-08	-0.640706	-0.841985	7.5129e-05	-1.10365	-0.827081
199456023	chr1:199456023:T:C	2.71188e-08	-1.32279	-0.75805	5.37308e-05	-1.46668	-0.799271
199456180	chr1:199456180:C:G	5.17593e-08	-0.542686	-0.891777	0.000126661	-0.55233	-0.856095
199456515	chr1:199456515:C:T	2.3101e-07	0.827355	-0.765962	0.000186105	-0.304023	-0.719606
199456632	chr1:199456632:G:A	6.68735e-07	1.12432	-2.62661e-10	0.00114823	0.79604	-2.62661e-10
199456678	chr1:199456678:T:C	2.119e-08	-1.14385	-1.18369	4.67683e-05	-1.23142	-1.17331
199457091	chr1:199457091:C:A	1.6356e-07	0.840626	-1.12451	0.000128337	-0.284122	-1.11116
199457232	chr1:199457232:C:T	8.2837e-08	0.244104	-1.2083	0.000134248	-0.143883	-1.20637
199457901	chr1:199457901:C:A	4.1962e-07	-1.68756e-10	0.658282	0.00105663	-1.68756e-10	0.712902
199458012	chr1:199458012:G:A	2.69565e-08	-0.888954	-1.19789	6.76703e-05	-0.844954	-1.19034
199458065	chr1:199458065:A:G	2.73187e-08	-0.87649	-1.19701	6.86112e-05	-0.832187	-1.1893
199458193	chr1:199458193:T:C	7.8984e-08	-0.530731	-0.481092	8.67331e-05	-1.26785	-0.51925
199458277	chr1:199458277:C:G	6.42011e-08	-1.68756e-10	-1.21905	0.000152868	-1.68756e-10	-1.22037
199458337	chr1:199458337:A:T	6.43697e-08	-1.68756e-10	-1.21642	0.000152847	-1.68756e-10	-1.2205
199458343	chr1:199458343:T:C	3.72218e-08	-1.76417	-2.62661e-10	8.86817e-05	-1.76488	-2.62661e-10
199458645	chr1:199458645:G:A	1.94133e-08	-1.19713	-1.21798	2.92535e-05	-1.65649	-1.21745
199459075	chr1:199459075:T:A	8.57717e-08	-1.68756e-10	-0.929379	0.000203026	-1.68756e-10	-0.936603
199459121	chr1:199459121:C:T	1.18676e-08	-1.7182	-1.18905	2.76617e-05	-1.73773	-1.19216
199459431	chr1:199459431:T:C	7.16673e-08	-1.68756e-10	-1.10903	0.000174902	-1.68756e-10	-1.08571
199459503	chr1:199459503:G:C	1.71281e-07	0.464411	-0.702172	0.000276322	0.0594795	-0.687851
199460326	chr1:199460326:G:C	4.5135e-07	-1.68756e-10	0.731174	0.00113522	-1.68756e-10	0.784646
199460381	chr1:199460381:G:A	1.26876e-08	-1.67	-1.17045	2.83925e-05	-1.73932	-1.16449
199460447	chr1:199460447:ATAAAC:A	1.19589e-08	-1.68655	-1.21304	2.75451e-05	-1.72116	-1.21295
199460620	chr1:199460620:T:A	1.56895e-08	-1.42988	-1.1982	3.66945e-05	-1.44788	-1.19943
199460629	chr1:199460629:G:A	6.56376e-08	-1.68756e-10	-1.19692	0.000155463	-1.68756e-10	-1.20353
199460640	chr1:199460640:T:G	1.97336e-07	-1.68756e-10	-0.0961622	0.000481783	-1.68756e-10	-0.0724457
199460960	chr1:199460960:C:T	8.30334e-08	-1.68756e-10	-0.961825	0.000212363	-1.68756e-10	-0.89164
199460962	chr1:199460962:C:A	2.27158e-07	-1.68756e-10	0.0445782	0.000565049	-1.68756e-10	0.0869741
199461160	chr1:199461160:T:C	1.36738e-08	-1.64186	-1.12372	3.82917e-05	-1.4816	-1.12311
199461249	chr1:199461249:T:C	3.74626e-08	-1.37422	-0.383509	7.63386e-05	-1.4938	-0.420958
199461649	chr1:199461649:T:C	4.88909e-08	-0.523022	-0.968454	7.07332e-05	-1.00221	-0.98881
199461993	chr1:199461993:T:C	2.1834e-08	-1.17942	-1.11818	3.26771e-05	-1.64938	-1.11389
199462217	chr1:199462217:A:G	6.71284e-08	-1.17446	-2.62661e-10	0.000150215	-1.23787	-2.62661e-10
199462253	chr1:199462253:A:T	3.62647e-08	-1.39062	-0.399602	7.41419e-05	-1.50739	-0.43657
199462267	chr1:199462267:T:G	2.17319e-07	-1.68756e-10	0.000296187	0.000540064	-1.68756e-10	0.0417489
199462531	chr1:199462531:A:C	1.23918e-08	-1.64357	-1.22046	2.82451e-05	-1.68855	-1.22047
199462650	chr1:199462650:G:C	2.48434e-08	-1.09834	-1.07013	3.55633e-05	-1.60975	-1.06887
199463515	chr1:199463515:T:A	3.98027e-08	-1.69713	-2.62661e-10	0.000105753	-1.58883	-2.62661e-10
199463736	chr1:199463736:A:C	2.14127e-08	-1.51071	-0.806378	4.35644e-05	-1.74271	-0.732992
199463825	chr1:199463825:A:G	3.72928e-08	-1.76227	-2.62661e-10	9.12169e-05	-1.7367	-2.62661e-10
199464007	chr1:199464007:A:G	3.60631e-08	-1.35732	-0.438475	7.33504e-05	-1.47999	-0.474705
199464163	chr1:199464163:C:T	1.21698e-08	-1.74486	-1.13725	2.93288e-05	-1.74544	-1.12593
199464541	chr1:199464541:G:A	2.16108e-07	-1.68756e-10	-0.00528911	0.000535938	-1.68756e-10	0.0340789
199464705	chr1:199464705:G:A	7.3394e-08	-1.68756e-10	-1.08523	0.000179696	-1.68756e-10	-1.05867
199464746	chr1:199464746:A:G	1.13915e-08	-1.74872	-1.19949	2.99693e-05	-1.64196	-1.2078
199464940	chr1:199464940:T:C	2.24457e-08	-1.65233	-0.617641	6.63191e-05	-1.46126	-0.594202
199464967	chr1:199464967:C:T	3.63532e-08	-1.45018	-0.337604	7.5279e-05	-1.55719	-0.371551
199465117	chr1:199465117:T:C	2.62395e-08	-1.07212	-1.04168	3.71166e-05	-1.59757	-1.0383
199465311	chr1:199465311:G:A	2.57764e-08	-1.08566	-1.04595	3.67096e-05	-1.60424	-1.04266
199465331	chr1:199465331:G:A	3.7365e-08	-1.43823	-0.322098	7.71545e-05	-1.5475	-0.356633
199465409	chr1:199465409:C:T	2.60054e-08	-1.05529	-1.06747	3.64803e-05	-1.58889	-1.06427
199465422	chr1:199465422:AGAAAGGTAGGC:A	1.24928e-08	-1.64041	-1.21551	2.84243e-05	-1.68717	-1.21553
199465427	chr1:199465427:G:A	1.82525e-07	0.409325	-0.583506	0.000291259	-0.0213604	-0.554365
199465434	chr1:199465434:G:A	2.12659e-07	-1.68756e-10	-0.0213788	0.000521301	-1.68756e-10	0.00638844
199465462	chr1:199465462:C:T	3.70331e-08	-1.50635	-0.262907	7.7512e-05	-1.6015	-0.298003
199465632	chr1:199465632:T:G	8.41412e-08	-0.362734	-0.585838	8.07668e-05	-1.26728	-0.59109
199465750	chr1:199465750:A:T	2.60448e-08	-1.09571	-1.02554	3.72929e-05	-1.6091	-1.02203
199465941	chr1:199465941:C:T	1.13552e-08	-1.76347	-1.18793	2.86197e-05	-1.71213	-1.18371
199466649	chr1:199466649:G:A	6.52395e-08	-1.203	-2.62661e-10	0.000146236	-1.26472	-2.62661e-10
199467014	chr1:199467014:T:C	2.18133e-07	-0.458634	0.462673	0.000329522	-0.959592	0.507297
199467512	chr1:199467512:G:A	4.29281e-08	-0.652493	-0.969049	4.96722e-05	-1.37628	-0.968212
199467542	chr1:199467542:A:G	6.67582e-08	-1.68756e-10	-1.17999	0.000160736	-1.68756e-10	-1.17018
199467633	chr1:199467633:T:C	2.53888e-07	-0.397279	0.553104	0.000379265	-0.911278	0.599575
199467671	chr1:199467671:G:A	1.35792e-08	-1.55297	-1.21955	2.64417e-05	-1.75501	-1.21999
199467785	chr1:199467785:T:A	1.40604e-08	-1.51714	-1.22056	2.66857e-05	-1.74527	-1.22054
199468131	chr1:199468131:T:G	3.92076e-08	-0.697275	-1.01492	4.60679e-05	-1.40565	-1.01417
199468232	chr1:199468232:G:C	1.91017e-07	-1.68756e-10	-0.128705	0.00047247	-1.68756e-10	-0.0919646
199468329	chr1:199468329:T:C	1.09249e-07	-1.68756e-10	-0.687439	0.0002707	-1.68756e-10	-0.648926
199468590	chr1:199468590:A:C	2.33191e-07	-1.68756e-10	0.0707898	0.00057336	-1.68756e-10	0.101575
199468632	chr1:199468632:T:G	1.14481e-08	-1.73283	-1.21042	3.38248e-05	-1.51841	-1.21033
199468735	chr1:199468735:G:T	1.19158e-07	-1.68756e-10	-0.60062	0.000274046	-1.68756e-10	-0.636644
199468934	chr1:199468934:G:A	6.69909e-08	-1.68756e-10	-1.17651	0.000161617	-1.68756e-10	-1.16471
199469085	chr1:199469085:A:G	3.92335e-08	-0.705662	-1.00588	4.62429e-05	-1.41088	-1.00515
199469176	chr1:199469176:G:A	3.98469e-07	0.578373	0.0281886	0.000648367	0.171329	0.0531891
199469210	chr1:199469210:CA:C	3.93856e-08	-0.697583	-1.01009	4.63363e-05	-1.40445	-1.00957
199469283	chr1:199469283:C:T	8.33961e-08	-1.68756e-10	-0.957467	0.0002016	-1.68756e-10	-0.943655
199471146	chr1:199471146:A:G	1.65641e-08	-1.43859	-1.13525	2.90482e-05	-1.74623	-1.13476
199471603	chr1:199471603:A:G	6.08466e-08	-1.27271	-2.62661e-10	0.000135444	-1.34138	-2.62661e-10
199471790	chr1:199471790:T:C	4.91667e-08	-1.48585	-2.62661e-10	9.1281e-05	-1.736	-2.62661e-10
199471855	chr1:199471855:G:A	8.36215e-08	-0.434279	-0.520488	8.90185e-05	-1.20357	-0.557523
199471867	chr1:199471867:A:G	6.74161e-08	-1.68756e-10	-1.17018	0.00016266	-1.68756e-10	-1.15828
199471903	chr1:199471903:T:G	1.23722e-08	-1.64742	-1.21819	2.81783e-05	-1.69324	-1.21814
199472047	chr1:199472047:G:T	4.90271e-08	-0.69026	-0.798435	5.84816e-05	-1.38831	-0.792915
199472048	chr1:199472048:C:A	4.90568e-08	-0.689467	-0.798622	5.84955e-05	-1.38789	-0.793103
199472124	chr1:199472124:A:G	1.56535e-08	-1.66788	-0.962494	3.47271e-05	-1.76718	-0.93524
199472246	chr1:199472246:T:C	3.85991e-08	-0.725462	-1.00238	4.59234e-05	-1.42191	-1.00106
199472481	chr1:199472481:T:G	4.61586e-08	-0.820869	-0.728116	5.83418e-05	-1.46793	-0.715692
199472650	chr1:199472650:C:T	1.01014e-07	-1.68756e-10	-0.765806	0.000246255	-1.68756e-10	-0.743572
199472846	chr1:199472846:C:T	4.82419e-08	-0.711819	-0.793021	5.79893e-05	-1.40226	-0.787416
199472937	chr1:199472937:T:C	2.52173e-08	-0.935994	-1.21755	3.35841e-05	-1.51649	-1.21939
199473184	chr1:199473184:G:A	3.21048e-07	0.468195	-0.0776737	0.000522062	0.055294	-0.0474461
199473219	chr1:199473219:G:A	2.54318e-08	-1.62947	-0.515595	7.4659e-05	-1.44038	-0.496623
199473427	chr1:199473427:A:C	2.44752e-07	-0.523486	0.642665	0.000377106	-1.0089	0.691491
199473530	chr1:199473530:T:C	2.69994e-08	-0.864744	-1.22051	3.49082e-05	-1.47689	-1.22032
199473582	chr1:199473582:G:A	1.24923e-08	-1.63714	-1.21882	2.84054e-05	-1.68458	-1.21878
199473651	chr1:199473651:T:C	4.85287e-08	-0.720623	-0.778291	5.86604e-05	-1.40553	-0.772644
199473807	chr1:199473807:C:T	1.59072e-08	-1.40768	-1.20662	3.71032e-05	-1.4293	-1.20693
199473997	chr1:199473997:C:T	7.07816e-08	-1.12147	-2.62661e-10	0.000158546	-1.18389	-2.62661e-10
199474193	chr1:199474193:G:A	1.58678e-08	-1.42511	-1.19166	2.85373e-05	-1.70947	-1.18925
199474369	chr1:199474369:CTG:C	2.51565e-08	-0.935397	-1.22055	5.583e-05	-1.00708	-1.22055
199474522	chr1:199474522:A:G	1.91017e-07	-1.68756e-10	-0.128705	0.00047247	-1.68756e-10	-0.0919646
199474774	chr1:199474774:C:T	3.12513e-08	-1.44293	-0.496079	6.93418e-05	-1.56953	-0.441365
199475023	chr1:199475023:G:A	3.94603e-08	-0.784342	-0.92143	4.8954e-05	-1.44163	-0.917431
199475033	chr1:199475033:C:T	2.71194e-08	-1.44648	-0.634338	5.47103e-05	-1.56874	-0.679144
199475310	chr1:199475310:T:C	7.77911e-08	-1.68756e-10	-1.02704	0.000197394	-1.68756e-10	-0.964738
199475333	chr1:199475333:G:A	6.7973e-08	-0.436667	-0.72529	7.40698e-05	-1.22866	-0.71627
199475409	chr1:199475409:T:C	6.84055e-08	-1.15561	-2.62661e-10	0.000181712	-1.04751	-2.62661e-10
199475509	chr1:199475509:T:C	1.69068e-08	-1.60938	-0.943973	3.50324e-05	-1.76321	-0.930453
199475851	chr1:199475851:G:A	6.77016e-08	-0.423788	-0.742171	7.33927e-05	-1.22078	-0.733333
199475952	chr1:199475952:T:C	1.27184e-08	-1.61819	-1.21983	2.88159e-05	-1.6692	-1.21981
199476087	chr1:199476087:A:C	8.74337e-08	-1.68756e-10	-0.910187	0.000210597	-1.68756e-10	-0.899992
199476088	chr1:199476088:A:T	8.31785e-08	-1.68756e-10	-0.96008	0.000205472	-1.68756e-10	-0.92463
199476217	chr1:199476217:A:T	6.76389e-08	-0.453064	-0.713821	7.41499e-05	-1.23915	-0.7047
199476263	chr1:199476263:CAATGGTTGTGCT:C	5.02221e-07	1.0258	-0.187823	0.000823247	0.618827	-0.15551
199476298	chr1:199476298:T:G	2.20186e-08	-1.66209	-0.627096	6.46091e-05	-1.47664	-0.604945
199476389	chr1:199476389:T:C	1.09516e-07	-1.68756e-10	-0.685001	0.00027329	-1.68756e-10	-0.639406
199476428	chr1:199476428:C:T	1.89836e-07	-1.68756e-10	-0.134908	0.000469514	-1.68756e-10	-0.0982408
199476477	chr1:199476477:G:A	1.08427e-07	-0.694991	-2.62661e-10	0.000116002	-1.49633	-2.62661e-10
199476859	chr1:199476859:T:C	1.41737e-08	-1.53061	-1.19908	2.72805e-05	-1.74679	-1.19698
199477587	chr1:199477587:G:A	7.3551e-08	-0.160538	-0.922551	7.10568e-05	-1.05853	-0.927933
199477851	chr1:199477851:A:C	6.49184e-08	-1.68756e-10	-1.20794	0.000154675	-1.68756e-10	-1.20861
199478112	chr1:199478112:T:C	1.24643e-08	-1.63854	-1.21966	2.8344e-05	-1.68589	-1.21964
199479027	chr1:199479027:C:T	8.60883e-08	-1.68756e-10	-0.925694	0.000209143	-1.68756e-10	-0.906919
199479096	chr1:199479096:T:C	2.63476e-08	-1.24392	-0.865767	5.30944e-05	-1.41172	-0.866148
199479354	chr1:199479354:A:G	1.49108e-08	-1.58043	-1.09855	3.5047e-05	-1.60121	-1.09203
199479456	chr1:199479456:C:T	1.03437e-07	-1.68756e-10	-0.742103	0.000247147	-1.68756e-10	-0.739957
199479471	chr1:199479471:G:A	1.90006e-08	-1.32975	-1.10685	4.74968e-05	-1.29638	-1.09289
199479588	chr1:199479588:G:A	6.41042e-08	-1.68756e-10	-1.22056	0.000153401	-1.68756e-10	-1.21688
199479904	chr1:199479904:A:G	1.46868e-07	-0.391535	-2.62661e-10	0.000368043	-0.341739	-2.62661e-10
199479927	chr1:199479927:T:A	3.83754e-08	-0.733255	-1.0004	4.87145e-05	-1.36601	-0.99795
199480072	chr1:199480072:G:A	1.3754e-08	-1.7406	-1.01914	3.67147e-05	-1.62612	-1.02064
199480245	chr1:199480245:T:C	4.77643e-08	-1.51479	-2.62661e-10	0.000102987	-1.61533	-2.62661e-10
199480319	chr1:199480319:A:G	8.22725e-08	-1.6457	0.674665	0.000189081	-1.68413	0.676364
199481002	chr1:199481002:C:G	7.45616e-08	-1.68756e-10	-1.06944	0.000188806	-1.68756e-10	-1.00922
199481277	chr1:199481277:C:T	1.98287e-07	-1.68756e-10	-0.0913541	0.00038108	-1.68756e-10	-0.306929
199481403	chr1:199481403:G:T	1.40493e-07	-1.68756e-10	-0.435909	0.000341032	-1.68756e-10	-0.417962
199481651	chr1:199481651:G:A	8.93491e-08	-0.888517	-2.62661e-10	0.000138199	-1.32124	-2.62661e-10
199482369	chr1:199482369:T:C	7.42948e-08	-1.68756e-10	-1.07303	0.000188905	-1.68756e-10	-1.00869
199482539	chr1:199482539:T:C	5.60824e-08	-0.48067	-0.873577	8.97299e-05	-0.894161	-0.858974
199483082	chr1:199483082:T:C	7.96617e-08	-1.68756e-10	-1.00328	0.000190735	-1.68756e-10	-0.999052
199483301	chr1:199483301:A:G	2.44655e-07	-1.68756e-10	0.11878	0.000546095	-1.68756e-10	0.0528543
199483523	chr1:199483523:T:C	7.08521e-08	-1.68756e-10	-1.12047	0.000169584	-1.68756e-10	-1.11659
199484517	chr1:199484517:T:C	8.76558e-08	-1.68756e-10	-0.90765	0.000214794	-1.68756e-10	-0.880261
199484593	chr1:199484593:A:G	7.43972e-08	-1.68756e-10	-1.07165	0.000189196	-1.68756e-10	-1.00716
199484846	chr1:199484846:T:C	8.82594e-08	-1.68756e-10	-0.900788	0.000216412	-1.68756e-10	-0.872754
199484915	chr1:199484915:C:T	3.78583e-08	-1.4377	-0.309521	7.7037e-05	-1.56709	-0.338564
199485267	chr1:199485267:C:T	2.37574e-08	-1.64055	-0.572625	6.16693e-05	-1.62304	-0.505113
199485750	chr1:199485750:G:A	5.76286e-08	-1.71071	0.383663	0.000157388	-1.69708	0.505852
199485872	chr1:199485872:A:G	1.38194e-07	-1.68756e-10	-0.452412	0.000334762	-1.68756e-10	-0.436518
199486484	chr1:199486484:G:C	1.6522e-07	-1.68756e-10	-0.273791	0.00040131	-1.68756e-10	-0.255205
199486666	chr1:199486666:T:C	6.31672e-08	-1.23528	-2.62661e-10	0.000147344	-1.25717	-2.62661e-10
199486717	chr1:199486717:G:T	3.24437e-08	-0.932622	-0.968939	5.52134e-05	-1.3088	-0.929934
199486747	chr1:199486747:A:G	2.41103e-08	-1.67496	-0.523472	6.26243e-05	-1.65952	-0.453261
199486842	chr1:199486842:A:T	8.11961e-08	-1.68756e-10	-0.984201	0.000194443	-1.68756e-10	-0.979799
199486879	chr1:199486879:G:A	3.83091e-08	-0.92561	-0.809772	6.4966e-05	-1.30247	-0.773602
199486881	chr1:199486881:G:A	3.90015e-08	-0.900579	-0.81689	6.57021e-05	-1.28399	-0.780821
199486922	chr1:199486922:A:G	6.34665e-08	-1.26987	0.0393169	0.000159459	-1.2819	0.103744
199486995	chr1:199486995:G:A	7.32229e-08	-1.68756e-10	-1.08756	0.000177038	-1.68756e-10	-1.07357
199487022	chr1:199487022:G:A	2.6757e-08	-1.44454	-0.649735	5.39069e-05	-1.56837	-0.694313
199487432	chr1:199487432:C:T	1.0045e-07	-1.68756e-10	-0.771404	0.000234999	-1.68756e-10	-0.790356
199487459	chr1:199487459:C:T	3.5593e-08	-1.45479	-0.354134	7.40531e-05	-1.57806	-0.367097
199488122	chr1:199488122:A:G	2.84795e-08	-1.3892	-0.642688	5.67019e-05	-1.52442	-0.687715
199488180	chr1:199488180:T:A	1.17285e-07	-1.68756e-10	-0.616465	0.000284057	-1.68756e-10	-0.600764
199488264	chr1:199488264:G:C	3.04867e-08	-0.966232	-0.997545	5.25695e-05	-1.32778	-0.96002
199488277	chr1:199488277:A:G	3.17402e-08	-0.975981	-0.947504	5.51575e-05	-1.33421	-0.905538
199488399	chr1:199488399:G:A	7.94027e-08	-0.238122	-0.768414	0.000122666	-0.6876	-0.752872
199488413	chr1:199488413:A:G	8.78036e-08	-1.68756e-10	-0.905966	0.000215171	-1.68756e-10	-0.878506
199488935	chr1:199488935:T:G	6.9699e-08	-1.68756e-10	-1.13688	0.000171324	-1.68756e-10	-1.10638
199489383	chr1:199489383:G:C	1.12741e-07	-1.68756e-10	-0.655972	0.000273562	-1.68756e-10	-0.638411
199489427	chr1:199489427:T:C	7.108e-08	-1.68756e-10	-1.11726	0.000175303	-1.68756e-10	-1.08342
199489836	chr1:199489836:A:G	3.31397e-08	-1.0198	-0.860542	5.50957e-05	-1.41015	-0.830718
199490040	chr1:199490040:C:T	1.18917e-07	-1.68756e-10	-0.60264	0.000288757	-1.68756e-10	-0.584353
199490370	chr1:199490370:C:T	2.57287e-08	-1.38943	-0.744033	5.69544e-05	-1.44272	-0.764967
199490378	chr1:199490378:A:T	1.09382e-07	-1.68756e-10	-0.686218	0.000272374	-1.68756e-10	-0.642761
199490415	chr1:199490415:T:C	2.19879e-08	-1.34783	-0.942742	4.38121e-05	-1.49639	-0.973641
199490778	chr1:199490778:T:C	1.19692e-07	-1.68756e-10	-0.596143	0.000290666	-1.68756e-10	-0.577762
199490975	chr1:199490975:T:C	2.28634e-08	-1.07731	-1.17421	3.79391e-05	-1.45068	-1.16327
199491109	chr1:199491109:T:C	7.2419e-08	-1.68756e-10	-1.0986	0.000176645	-1.68756e-10	-1.07579
199491138	chr1:199491138:A:G	1.63686e-07	-1.68756e-10	-0.28312	0.00040655	-1.68756e-10	-0.242232
199491172	chr1:199491172:T:C	1.534e-08	-1.76757	-0.883034	3.77377e-05	-1.74123	-0.878043
199491213	chr1:199491213:C:T	2.35404e-08	-1.08035	-1.142	3.90576e-05	-1.45694	-1.12796
199491460	chr1:199491460:T:TA	1.12609e-07	-1.68756e-10	-0.657151	0.000273272	-1.68756e-10	-0.639471
199491778	chr1:199491778:G:A	3.57706e-08	-1.74877	-0.0551731	9.3292e-05	-1.68458	-0.0296254
199491780	chr1:199491780:G:A	3.55679e-08	-1.7496	-0.0600238	9.26775e-05	-1.68625	-0.034559
199492850	chr1:199492850:A:T	3.64664e-08	-1.75875	-0.0259324	9.37773e-05	-1.70837	-0.000646588
199492864	chr1:199492864:A:C	1.22329e-07	-1.68756e-10	-0.574355	0.000306103	-1.68756e-10	-0.526016
199492897	chr1:199492897:T:C	2.54624e-08	-0.988171	-1.15569	4.1219e-05	-1.38944	-1.14159
199493020	chr1:199493020:C:T	1.73011e-07	-1.68756e-10	-0.227713	0.000430379	-1.68756e-10	-0.185273
199493242	chr1:199493242:A:T	2.12014e-08	-1.37901	-0.947991	4.25596e-05	-1.52016	-0.978876
199493377	chr1:199493377:T:C	6.79656e-08	-1.68756e-10	-1.16207	0.000166323	-1.68756e-10	-1.13601
199493550	chr1:199493550:C:A	2.68148e-08	-1.74976	-0.342353	6.94789e-05	-1.68783	-0.321087
199493956	chr1:199493956:T:C	2.86155e-08	-1.73757	-0.289547	7.51737e-05	-1.663	-0.267141
199493958	chr1:199493958:C:T	1.66521e-08	-1.767	-0.801529	4.16202e-05	-1.73543	-0.785923
199494028	chr1:199494028:G:A	1.68266e-08	-1.55334	-1.00477	3.64126e-05	-1.7416	-0.913419
199495178	chr1:199495178:A:G	9.13786e-08	0.00863396	-0.874691	0.000125173	-0.575761	-0.844482
199495483	chr1:199495483:C:T	8.17363e-08	-0.131515	-0.846055	0.000114906	-0.691053	-0.81477
199495536	chr1:199495536:G:T	4.74088e-08	-1.52226	-2.62661e-10	9.71444e-05	-1.67374	-2.62661e-10
199495547	chr1:199495547:A:C	3.18645e-08	-1.74321	-0.176364	8.3371e-05	-1.67393	-0.152706
199495638	chr1:199495638:G:A	2.14531e-08	-1.43326	-0.881934	4.53046e-05	-1.56613	-0.870398
199496025	chr1:199496025:A:C	2.68622e-08	-0.975784	-1.11457	4.34272e-05	-1.38117	-1.09768
199496160	chr1:199496160:G:A	4.43516e-08	-0.449394	-1.13953	6.41601e-05	-0.959017	-1.12954
199496162	chr1:199496162:G:A	1.27402e-07	-1.68756e-10	-0.533721	0.00030891	-1.68756e-10	-0.516888
199496296	chr1:199496296:C:T	1.32966e-08	-1.64381	-1.14975	3.22126e-05	-1.64778	-1.12981
199496333	chr1:199496333:C:T	2.23463e-08	-1.42173	-0.852673	4.71456e-05	-1.55735	-0.839343
199496494	chr1:199496494:T:C	1.12938e-07	-1.68756e-10	-0.654231	0.00027393	-1.68756e-10	-0.637067
199497405	chr1:199497405:A:C	6.42398e-08	-1.68756e-10	-1.21845	0.000152928	-1.68756e-10	-1.21997
199497422	chr1:199497422:A:G	6.41935e-08	-1.68756e-10	-1.21917	0.000154183	-1.68756e-10	-1.2118
199497848	chr1:199497848:C:T	2.26156e-08	-1.15007	-1.11235	3.87124e-05	-1.49966	-1.09412
199497969	chr1:199497969:C:T	1.15612e-07	-1.68756e-10	-0.63083	0.000280617	-1.68756e-10	-0.612947
199498632	chr1:199498632:G:C	1.96065e-08	-1.76696	-0.638251	4.91365e-05	-1.73539	-0.61995
199498756	chr1:199498756:A:G	3.45446e-08	-1.74013	-0.0986874	9.06472e-05	-1.66876	-0.074206
199499008	chr1:199499008:G:GA	6.48557e-08	-1.68756e-10	-1.2089	0.00015393	-1.68756e-10	-1.21344
199499297	chr1:199499297:A:G	7.4549e-08	-1.68756e-10	-1.06961	0.000185047	-1.68756e-10	-1.02933
199499525	chr1:199499525:A:C	1.07918e-07	-1.68756e-10	-0.699697	0.000249726	-1.68756e-10	-0.729574
199499740	chr1:199499740:C:T	7.02032e-08	-1.68756e-10	-1.12967	0.000168013	-1.68756e-10	-1.1259
199500089	chr1:199500089:G:A	1.22378e-07	-0.57395	-2.62661e-10	0.000167263	-1.13037	-2.62661e-10
199500286	chr1:199500286:C:T	8.1357e-08	-1.68756e-10	-0.982222	0.00019617	-1.68756e-10	-0.970957
199500908	chr1:199500908:T:C	4.07087e-08	-1.67463	-2.62661e-10	0.000119864	-1.46358	-2.62661e-10
199501358	chr1:199501358:A:T	3.67587e-08	-1.76113	-0.015562	9.41056e-05	-1.71542	0.00990194
199501521	chr1:199501521:C:T	6.42141e-08	-1.68756e-10	-1.21885	0.000153505	-1.68756e-10	-1.2162
199501556	chr1:199501556:A:G	7.81157e-08	-1.02288	-2.62661e-10	0.0002159	-0.875124	-2.62661e-10
199501832	chr1:199501832:A:G	4.95697e-08	-1.47769	-2.62661e-10	0.000110471	-1.54519	-2.62661e-10
199501992	chr1:199501992:C:T	1.25327e-07	-0.550143	-2.62661e-10	0.000168227	-1.12462	-2.62661e-10
199502060	chr1:199502060:G:A	6.42569e-08	-1.68756e-10	-1.21818	0.000154535	-1.68756e-10	-1.20952
199502099	chr1:199502099:G:A	2.93731e-08	-1.56689	-0.434102	9.01058e-05	-1.3834	-0.365556
199502104	chr1:199502104:AT:A	6.73691e-08	-1.68756e-10	-1.17088	0.000164318	-1.68756e-10	-1.14814
199502267	chr1:199502267:T:C	3.20116e-08	-0.748179	-1.16679	4.83578e-05	-1.2163	-1.15501
199502423	chr1:199502423:A:G	4.08371e-08	-1.76076	0.0892828	0.000104722	-1.71439	0.115764
199502488	chr1:199502488:T:C	3.22111e-08	-0.947685	-0.961072	5.28781e-05	-1.35944	-0.922513
199502843	chr1:199502843:G:T	2.19615e-08	-1.37137	-0.920406	4.38975e-05	-1.51581	-0.952274
199503120	chr1:199503120:T:C	6.41732e-08	-1.68756e-10	-1.21948	0.000154056	-1.68756e-10	-1.21262
199503207	chr1:199503207:A:G	3.678e-07	-1.68756e-10	0.526472	0.000956831	-1.68756e-10	0.613688
199503451	chr1:199503451:T:C	8.72013e-08	0.0270752	-0.939925	0.000119321	-0.556123	-0.912
199503499	chr1:199503499:A:G	4.62946e-08	-1.52431	-0.0217306	0.000126045	-1.50788	0.0945751
199503852	chr1:199503852:A:G	4.38779e-08	-1.75861	0.158955	0.000113064	-1.70801	0.186022
199503933	chr1:199503933:A:T	3.91937e-08	-1.75844	0.0458913	0.000100917	-1.70762	0.0719822
199504406	chr1:199504406:G:A	3.81826e-08	-1.58158	-0.15711	0.000102844	-1.56704	-0.0496862
199504476	chr1:199504476:T:C	1.45876e-08	-1.48033	-1.22057	3.47508e-05	-1.48121	-1.22052
199504477	chr1:199504477:G:A	1.10409e-08	-1.76679	-1.21267	2.87562e-05	-1.67943	-1.21166
199504513	chr1:199504513:G:C	3.81639e-08	-1.75976	0.0205828	9.80933e-05	-1.71084	0.0468205
199504899	chr1:199504899:T:C	1.01584e-07	-0.0072992	-0.752879	0.000188348	-0.288993	-0.722654
199504907	chr1:199504907:T:C	2.09486e-08	-1.41907	-0.919932	4.23511e-05	-1.55166	-0.952281
199505021	chr1:199505021:T:C	4.06745e-08	-1.75986	0.0843965	0.000104427	-1.71227	0.110816
199505348	chr1:199505348:A:G	8.03951e-08	-0.0854529	-0.908662	0.000111745	-0.654224	-0.879499
199505573	chr1:199505573:C:A	4.30156e-08	-1.58529	-0.0342206	0.000116766	-1.57322	0.0834555
199505708	chr1:199505708:G:A	2.59028e-08	-0.991784	-1.13493	4.21454e-05	-1.39007	-1.11875
199507400	chr1:199507400:C:T	4.29389e-08	-0.400971	-1.22032	6.19345e-05	-0.903784	-1.22008
199508711	chr1:199508711:C:A	2.07403e-08	-1.29467	-1.05432	4.45951e-05	-1.41567	-1.03665
199509187	chr1:199509187:C:T	2.99232e-08	-0.763326	-1.21911	4.95973e-05	-1.13298	-1.21302
199509728	chr1:199509728:T:C	2.48329e-08	-1.04578	-1.12312	4.72691e-05	-1.28796	-1.10612
199509818	chr1:199509818:A:T	7.61317e-08	-1.40851	0.359907	0.000148869	-1.52714	0.280267
199510021	chr1:199510021:A:T	4.87645e-08	-0.273515	-1.22055	7.02964e-05	-0.77692	-1.2203
199510191	chr1:199510191:C:T	1.10821e-08	-1.75849	-1.21725	2.66832e-05	-1.75085	-1.21505
199510486	chr1:199510486:C:T	4.70661e-08	-0.331418	-1.1981	6.88267e-05	-0.822732	-1.19561
199511038	chr1:199511038:G:T	6.83759e-08	-1.68756e-10	-1.15605	0.000158996	-1.68756e-10	-1.18106
199511103	chr1:199511103:C:T	9.155e-08	-1.68756e-10	-0.864183	0.000222376	-1.68756e-10	-0.845571
199511109	chr1:199511109:C:T	3.84132e-08	-1.73267	-2.62661e-10	9.10919e-05	-1.73807	-2.62661e-10
199511193	chr1:199511193:G:A	1.11175e-08	-1.76723	-1.20531	2.69056e-05	-1.75024	-1.20737
199511435	chr1:199511435:T:C	4.02483e-08	-0.46983	-1.21617	6.01348e-05	-0.938019	-1.21533
199511806	chr1:199511806:A:T	8.6286e-08	-1.68756e-10	-0.923401	0.000196745	-1.68756e-10	-0.968032
199512030	chr1:199512030:G:A	2.69097e-08	-1.11873	-0.969846	5.20326e-05	-1.35496	-0.943108
199512428	chr1:199512428:G:A	7.25664e-08	-1.68756e-10	-1.09657	0.000173585	-1.68756e-10	-1.09327
199512512	chr1:199512512:C:T	3.63946e-08	-0.568578	-1.21807	5.50086e-05	-1.02505	-1.2174
199512632	chr1:199512632:A:G	1.96021e-08	-1.36768	-1.03775	4.10213e-05	-1.54329	-0.992561
199512673	chr1:199512673:T:C	5.11098e-08	-1.44709	-2.62661e-10	0.000122061	-1.44542	-2.62661e-10
199513208	chr1:199513208:T:C	8.18509e-08	-1.68756e-10	-0.976168	0.000201724	-1.68756e-10	-0.943037
199513318	chr1:199513318:A:G	1.81058e-08	-1.36961	-1.11523	3.93914e-05	-1.47467	-1.10172
199513433	chr1:199513433:C:T	3.59907e-08	-1.4079	-0.389908	7.36068e-05	-1.50427	-0.446936
199513437	chr1:199513437:G:A	1.19482e-08	-1.76739	-1.1331	2.88127e-05	-1.76496	-1.12416
199513442	chr1:199513442:C:T	1.00985e-07	-1.68756e-10	-0.766096	0.000211776	-1.68756e-10	-0.89441
199513570	chr1:199513570:G:A	1.20743e-08	-1.76631	-1.12368	2.9176e-05	-1.76233	-1.11427
199513603	chr1:199513603:T:C	1.2109e-08	-1.76427	-1.12285	2.9303e-05	-1.75882	-1.11343
199513858	chr1:199513858:T:C	2.16628e-08	-1.27167	-1.0338	4.30876e-05	-1.47452	-1.01218
199514654	chr1:199514654:C:G	6.47857e-08	-1.68756e-10	-1.20998	0.000153183	-1.68756e-10	-1.2183
199515298	chr1:199515298:A:T	1.22298e-08	-1.76159	-1.1156	2.96447e-05	-1.75473	-1.10592
199515423	chr1:199515423:G:A	3.64902e-08	-0.574667	-1.20936	5.56849e-05	-1.02233	-1.2079
199515873	chr1:199515873:C:T	2.47091e-08	-1.26053	-0.913368	4.96156e-05	-1.46611	-0.879522
199516094	chr1:199516094:A:G	1.45473e-08	-1.74574	-0.957921	3.61351e-05	-1.7362	-0.926473
199516652	chr1:199516652:G:A	3.72577e-08	-1.76321	-2.62661e-10	8.86263e-05	-1.76551	-2.62661e-10
199516657	chr1:199516657:T:C	1.22229e-08	-1.76489	-1.11287	2.96236e-05	-1.75979	-1.10157
199516677	chr1:199516677:A:T	6.44572e-08	-1.68756e-10	-1.21507	0.000154582	-1.68756e-10	-1.20921
199516679	chr1:199516679:C:A	3.85471e-08	-0.532106	-1.19708	5.81964e-05	-0.991441	-1.19468
199517029	chr1:199517029:T:C	8.98961e-08	-1.68756e-10	-0.882414	0.000223136	-1.68756e-10	-0.842157
199517086	chr1:199517086:A:C	6.99873e-08	-1.68756e-10	-1.13275	0.000166807	-1.68756e-10	-1.1331
199517286	chr1:199517286:G:A	3.74989e-08	-0.553081	-1.20368	5.68565e-05	-1.0078	-1.20161
199517456	chr1:199517456:A:C	7.89676e-08	-1.68756e-10	-1.01203	0.000179236	-1.68756e-10	-1.06123
199517557	chr1:199517557:C:A	1.23367e-08	-1.76012	-1.10837	2.99318e-05	-1.75265	-1.09837
199517587	chr1:199517587:A:G	1.23289e-08	-1.76383	-1.10529	2.98668e-05	-1.75814	-1.09505
199517902	chr1:199517902:G:C	3.14199e-08	-1.46256	-0.471067	6.47817e-05	-1.55083	-0.528087
199518156	chr1:199518156:T:C	4.69216e-08	-1.53259	-2.62661e-10	0.000105365	-1.59251	-2.62661e-10
199518349	chr1:199518349:T:C	3.18226e-08	-1.46702	-0.453867	6.56178e-05	-1.55434	-0.511752
199518553	chr1:199518553:A:G	3.6373e-08	-0.576194	-1.21105	5.55196e-05	-1.02329	-1.20991
199518668	chr1:199518668:G:C	6.48045e-08	-1.68756e-10	-1.20969	0.000154176	-1.68756e-10	-1.21184
199518830	chr1:199518830:G:A	1.21962e-08	-1.76158	-1.11836	2.95721e-05	-1.7546	-1.1085
199518897	chr1:199518897:A:C	1.22853e-08	-1.76151	-1.11116	2.97956e-05	-1.75448	-1.10109
199519476	chr1:199519476:C:T	1.22706e-08	-1.75452	-1.11934	2.98251e-05	-1.745	-1.10959
199519705	chr1:199519705:G:A	3.12228e-08	-1.46181	-0.478108	6.4385e-05	-1.54998	-0.535077
199519903	chr1:199519903:G:A	1.24461e-08	-1.75351	-1.10614	3.02794e-05	-1.74371	-1.09577
199520181	chr1:199520181:G:T	1.66765e-08	-1.4312	-1.13587	3.6541e-05	-1.52796	-1.12354
199520310	chr1:199520310:T:C	1.218e-08	-1.75212	-1.12915	2.96105e-05	-1.74195	-1.11986
199520596	chr1:199520596:C:T	2.44656e-08	-1.26487	-0.918936	4.88834e-05	-1.47014	-0.890361
199520764	chr1:199520764:T:C	6.88938e-08	-1.68756e-10	-1.1485	0.000159947	-1.68756e-10	-1.1751
199520848	chr1:199520848:C:T	4.85154e-08	-1.49919	-2.62661e-10	0.000116438	-1.49258	-2.62661e-10
199521000	chr1:199521000:T:C	1.13855e-08	-1.74404	-1.20468	2.69801e-05	-1.74816	-1.20668
199521059	chr1:199521059:G:A	6.62398e-08	-1.68756e-10	-1.18779	0.000160007	-1.68756e-10	-1.17472
199521249	chr1:199521249:A:T	1.22985e-08	-1.76325	-1.10834	2.98075e-05	-1.75716	-1.09802
199521456	chr1:199521456:T:C	1.24104e-08	-1.76142	-1.10111	3.01182e-05	-1.75447	-1.09033
199521928	chr1:199521928:C:G	1.32186e-08	-1.75805	-1.0414	3.17196e-05	-1.76704	-1.02596
199522010	chr1:199522010:C:A	4.90729e-07	-1.68756e-10	0.814823	0.00123175	-1.68756e-10	0.866256
199522135	chr1:199522135:T:C	1.3346e-08	-1.75893	-1.03092	3.20622e-05	-1.76724	-1.01503
199522499	chr1:199522499:T:C	1.68624e-08	-1.42028	-1.1357	3.6835e-05	-1.51868	-1.12481
199522680	chr1:199522680:G:T	1.59848e-08	-1.52911	-1.08032	3.32441e-05	-1.64489	-1.10117
199523109	chr1:199523109:C:T	2.36746e-08	-1.35676	-0.8599	4.89506e-05	-1.53968	-0.819449
199523531	chr1:199523531:T:C	1.16131e-08	-1.74359	-1.18534	2.74893e-05	-1.74783	-1.18832
199524453	chr1:199524453:A:C	6.68588e-08	-1.68756e-10	-1.17849	0.000161706	-1.68756e-10	-1.16416
199524893	chr1:199524893:G:A	7.15183e-08	-1.68756e-10	-1.11111	0.00017046	-1.68756e-10	-1.11144
199524969	chr1:199524969:C:T	3.37625e-08	-0.66373	-1.19799	5.19688e-05	-1.10377	-1.19552
199525044	chr1:199525044:A:G	6.90328e-08	-1.68756e-10	-1.14649	0.00016591	-1.68756e-10	-1.13849
199525058	chr1:199525058:G:A	7.88254e-08	-1.68756e-10	-1.01383	0.000178973	-1.68756e-10	-1.0627
199525418	chr1:199525418:T:A	1.97419e-08	-1.57102	-0.827303	4.40349e-05	-1.69153	-0.77343
199525419	chr1:199525419:G:A	1.99839e-08	-1.55839	-0.82775	4.43667e-05	-1.68363	-0.773817
199525474	chr1:199525474:A:C	6.59072e-08	-1.68756e-10	-1.19282	0.000159042	-1.68756e-10	-1.18077
199525583	chr1:199525583:G:A	3.26648e-08	-1.29352	-0.601253	6.48425e-05	-1.49563	-0.582349
199525588	chr1:199525588:A:G	4.23108e-08	-1.63603	-2.62661e-10	9.42751e-05	-1.70372	-2.62661e-10
199525649	chr1:199525649:C:T	6.89349e-08	-1.68756e-10	-1.14791	0.000165663	-1.68756e-10	-1.13998
199526291	chr1:199526291:G:C	3.17939e-08	-1.48889	-0.432898	6.57077e-05	-1.57301	-0.491714
199526554	chr1:199526554:A:G	8.11637e-08	-1.68756e-10	-0.9846	0.000197474	-1.68756e-10	-0.964331
199526610	chr1:199526610:A:G	8.66113e-08	-1.68756e-10	-0.919638	0.000211276	-1.68756e-10	-0.896773
199526987	chr1:199526987:GCAA:G	7.86828e-08	-1.68756e-10	-1.01564	0.000190545	-1.68756e-10	-1.00005
199527221	chr1:199527221:T:C	8.52149e-08	-1.68756e-10	-0.935891	0.00021009	-1.68756e-10	-0.902404
199527234	chr1:199527234:C:T	2.1575e-08	-1.27453	-1.035	4.09938e-05	-1.49791	-1.03861
199527279	chr1:199527279:T:C	6.70875e-08	-1.68756e-10	-1.17507	0.000161585	-1.68756e-10	-1.16491
199527450	chr1:199527450:G:A	6.50659e-08	-1.68756e-10	-1.20567	0.000156188	-1.68756e-10	-1.19888
199527645	chr1:199527645:G:A	1.35426e-08	-1.75583	-1.01939	3.2472e-05	-1.76641	-1.00315
199527784	chr1:199527784:C:G	7.26517e-08	-1.68756e-10	-1.09539	0.000177124	-1.68756e-10	-1.07309
199528445	chr1:199528445:C:T	6.83398e-08	-1.68756e-10	-1.15658	0.000164175	-1.68756e-10	-1.149
199528858	chr1:199528858:G:T	3.48088e-08	-0.623897	-1.2073	5.32384e-05	-1.06981	-1.20535
199529518	chr1:199529518:C:CT	1.61684e-07	-1.68756e-10	-0.295422	0.000384683	-1.68756e-10	-0.297519
199530022	chr1:199530022:C:G	8.02762e-08	-1.68756e-10	-0.995595	0.000181902	-1.68756e-10	-1.04647
199530023	chr1:199530023:A:G	1.22247e-08	-1.71155	-1.16606	2.88903e-05	-1.74501	-1.14142
199530188	chr1:199530188:TAA:T	1.32921e-08	-1.75606	-1.03784	3.18527e-05	-1.76648	-1.02233
199530612	chr1:199530612:G:A	3.02195e-08	-1.42508	-0.547495	6.22034e-05	-1.5185	-0.601029
199530773	chr1:199530773:A:G	6.41377e-08	-1.68756e-10	-1.22004	0.000153408	-1.68756e-10	-1.21684
199531332	chr1:199531332:G:T	7.17979e-08	-1.68756e-10	-1.10721	0.000173218	-1.68756e-10	-1.09539
199531371	chr1:199531371:T:C	2.82045e-08	-1.29083	-0.750753	5.58056e-05	-1.49192	-0.736147
199532543	chr1:199532543:T:C	6.6767e-08	-1.68756e-10	-1.17986	0.000160507	-1.68756e-10	-1.1716
199532689	chr1:199532689:C:T	3.62799e-08	-0.582908	-1.2069	5.50031e-05	-1.03772	-1.20483
199532785	chr1:199532785:C:T	1.10977e-07	-1.68756e-10	-0.671747	0.000276312	-1.68756e-10	-0.628409
199532849	chr1:199532849:T:A	3.65367e-07	-1.68756e-10	0.519833	0.000945361	-1.68756e-10	0.601629
199533111	chr1:199533111:T:C	6.83398e-08	-1.68756e-10	-1.15658	0.000164175	-1.68756e-10	-1.149
199533593	chr1:199533593:C:A	3.22407e-08	-1.43168	-0.476157	6.62001e-05	-1.52394	-0.533314
199533851	chr1:199533851:T:C	6.70317e-08	-1.68756e-10	-1.1759	0.000161173	-1.68756e-10	-1.16746
199533966	chr1:199533966:T:C	2.9887e-08	-1.34252	-0.641126	6.02146e-05	-1.53067	-0.62135
199534152	chr1:199534152:T:C	2.98256e-08	-1.32559	-0.660106	5.97894e-05	-1.51826	-0.640851
199534286	chr1:199534286:CA:C	3.07472e-08	-1.32867	-0.626596	6.17423e-05	-1.52039	-0.606575
199534415	chr1:199534415:A:G	7.62392e-08	-1.68756e-10	-1.04719	0.000184462	-1.68756e-10	-1.03249
199534498	chr1:199534498:T:C	3.30135e-08	-1.39359	-0.490562	6.74094e-05	-1.49193	-0.547224
199534512	chr1:199534512:CT:C	6.71449e-08	-1.68756e-10	-1.17422	0.000161502	-1.68756e-10	-1.16542
199534546	chr1:199534546:C:T	3.53876e-08	-0.60713	-1.20758	5.38191e-05	-1.05869	-1.20562
199534835	chr1:199534835:T:C	6.90264e-08	-1.68756e-10	-1.14658	0.000160195	-1.68756e-10	-1.17355
199534838	chr1:199534838:T:C	3.2892e-08	-0.668644	-1.21919	5.05216e-05	-1.10924	-1.2183
199534903	chr1:199534903:C:T	1.38271e-08	-1.7577	-0.996732	3.32879e-05	-1.76695	-0.977793
199534934	chr1:199534934:G:A	3.74848e-08	-1.75713	-2.62661e-10	8.88376e-05	-1.76313	-2.62661e-10
199535072	chr1:199535072:T:C	6.72303e-08	-1.68756e-10	-1.17294	0.00016172	-1.68756e-10	-1.16407
199535219	chr1:199535219:G:A	1.40475e-08	-1.73291	-1.00571	3.33665e-05	-1.75508	-0.98731
199535266	chr1:199535266:T:C	5.98603e-08	-1.28905	-2.62661e-10	0.000113536	-1.51782	-2.62661e-10
199535275	chr1:199535275:T:A	4.6033e-07	-1.68756e-10	0.750875	0.00116688	-1.68756e-10	0.812147
199535496	chr1:199535496:T:C	8.43495e-08	-0.946099	-2.62661e-10	0.000185886	-1.0248	-2.62661e-10
199535981	chr1:199535981:G:A	7.18831e-08	-1.68756e-10	-1.10603	0.000171702	-1.68756e-10	-1.10418
199536002	chr1:199536002:C:T	1.51559e-07	-1.68756e-10	-0.360094	0.000406585	-1.68756e-10	-0.242146
199536144	chr1:199536144:T:G	1.95722e-08	-1.45517	-0.95179	4.22584e-05	-1.60657	-0.899565
199536204	chr1:199536204:A:T	1.86542e-08	-1.47931	-0.975687	4.06668e-05	-1.62378	-0.920743
199536257	chr1:199536257:C:A	1.3745e-08	-1.75369	-1.0067	3.29865e-05	-1.76568	-0.988164
199536298	chr1:199536298:AG:A	1.37599e-08	-1.75299	-1.00632	3.30082e-05	-1.76541	-0.987773
199536384	chr1:199536384:G:A	7.97508e-08	-1.68756e-10	-1.00216	0.000195998	-1.68756e-10	-0.971835
199537347	chr1:199537347:T:C	1.1439e-08	-1.74067	-1.20337	2.70948e-05	-1.74517	-1.20543
199537452	chr1:199537452:T:G	3.14774e-08	-1.40741	-0.52439	6.45046e-05	-1.50413	-0.579073
199537454	chr1:199537454:C:T	3.2103e-08	-1.38773	-0.52439	6.56026e-05	-1.48725	-0.579073
199537543	chr1:199537543:G:C	3.2801e-08	-1.40703	-0.483582	6.71253e-05	-1.5035	-0.539873
199537766	chr1:199537766:T:C	2.61666e-08	-1.3264	-0.790182	5.37859e-05	-1.51676	-0.748166
199537874	chr1:199537874:G:A	3.18431e-08	-1.39485	-0.525397	6.51033e-05	-1.49391	-0.580051
199537902	chr1:199537902:C:A	6.77228e-08	-1.68756e-10	-1.16565	0.000163027	-1.68756e-10	-1.15602
199538090	chr1:199538090:A:G	1.99687e-08	-1.46643	-0.920475	4.32546e-05	-1.61636	-0.866471
199538304	chr1:199538304:C:T	6.51837e-08	-1.68756e-10	-1.20386	0.000154156	-1.68756e-10	-1.21198
199538682	chr1:199538682:GT:G	2.08041e-08	-1.43724	-0.908679	4.47686e-05	-1.59568	-0.852751
199539230	chr1:199539230:C:T	7.8819e-08	-1.68756e-10	-1.01391	0.000191334	-1.68756e-10	-0.995919
199539243	chr1:199539243:T:G	3.81571e-08	-0.51892	-1.22044	5.71214e-05	-0.984204	-1.22056
199539851	chr1:199539851:A:G	6.73804e-08	-1.68756e-10	-1.17071	0.000162531	-1.68756e-10	-1.15907
199540058	chr1:199540058:T:C	6.45687e-08	-1.68756e-10	-1.21334	0.000154686	-1.68756e-10	-1.20854
199540061	chr1:199540061:C:T	9.51524e-08	-1.68756e-10	-0.825589	0.000228268	-1.68756e-10	-0.819419
199540318	chr1:199540318:A:G	1.355e-08	-1.75852	-1.01616	3.26141e-05	-1.76716	-0.998033
199540480	chr1:199540480:G:A	6.69298e-08	-1.68756e-10	-1.17742	0.000160938	-1.68756e-10	-1.16892
199540637	chr1:199540637:T:C	6.65174e-08	-1.68756e-10	-1.1836	0.000159858	-1.68756e-10	-1.17565
199540734	chr1:199540734:T:G	7.72254e-08	-1.68756e-10	-1.03434	0.000175829	-1.68756e-10	-1.08043
199541056	chr1:199541056:A:G	2.04626e-08	-1.42063	-0.941832	4.37397e-05	-1.58267	-0.889009
199541443	chr1:199541443:T:C	1.00693e-07	-1.68756e-10	-0.768994	0.000251318	-1.68756e-10	-0.72322
```
