## Supplementary material for "Characterization of shared and ancestry-specific signals driving complex traits using multi-ancestry fine-mapping": susiex_nc2.cs80.summary

```
# chr1:198522914-199541591
CS_ID	CS_LENGTH	CS_PURITY	MAX_PIP_SNP	BP	REF_ALLELE	ALT_ALLELE	REF_FRQ	BETA	SE	-LOG10P	MAX_PIP	POST-HOC_PROB_POP1	POST-HOC_PROB_POP2
1	3	0.976522	chr1:199035580:A:T	199035580	T,T	A,A	1,1	-inf,-inf	inf,inf	8.01622,1.13077	0.39869	0.999273	0.492964
2	1858	0	chr1:199230217:A:G	199230217	NA,G	NA,A	NA,1	NA,inf	NA,inf	NA,2.73832	0.0146969	0.416096	0.400826
```
