## Supplementary material for "Characterization of shared and ancestry-specific signals driving complex traits using multi-ancestry fine-mapping": susiex_nc3.cs80.cs

```
CS_ID	SNP	BP	REF_ALLELE	ALT_ALLELE	REF_FRQ	BETA	SE	-LOG10P	CS_PIP	OVRL_PIP
1	chr1:199035580:A:T	199035580	T,T	A,A	1,1	-inf,-inf	inf,inf	8.01622,1.13077	0.398962	0.399
1	chr1:199022914:A:G	199022914	G,G	A,A	1,1	-inf,-inf	inf,inf	8.10244,0.921522	0.33864	0.33868
1	chr1:199038079:C:T	199038079	T,T	C,C	1,1	-inf,-inf	inf,inf	7.51145,1.32829	0.189857	0.189911
2	chr1:199230217:A:G	199230217	NA,G	NA,A	NA,1	NA,inf	NA,inf	NA,2.73832	0.0131872	0.0262123
2	chr1:199254234:G:A	199254234	NA,A	NA,G	NA,1	NA,inf	NA,inf	NA,2.54345	0.00904563	0.0180177
2	chr1:199238628:T:A	199238628	NA,A	NA,T	NA,1	NA,-inf	NA,inf	NA,2.47644	0.00777324	0.0154967
2	chr1:199035237:T:C	199035237	NA,C	NA,T	NA,1	NA,-inf	NA,inf	NA,2.91954	0.00749679	0.0149058
2	chr1:199025943:G:A	199025943	NA,A	NA,G	NA,1	NA,-inf	NA,inf	NA,2.80405	0.00618485	0.0123061
2	chr1:199018943:C:T	199018943	NA,T	NA,C	NA,1	NA,-inf	NA,inf	NA,2.77428	0.00587537	0.0116924
2	chr1:199275022:T:G	199275022	NA,G	NA,T	NA,1	NA,-inf	NA,inf	NA,2.41559	0.00545731	0.0108893
2	chr1:199019067:G:A	199019067	NA,A	NA,G	NA,1	NA,-inf	NA,inf	NA,2.72481	0.00540023	0.0107497
2	chr1:199045950:G:A	199045950	NA,A	NA,G	NA,1	NA,inf	NA,inf	NA,2.0973	0.00498138	0.00993977
2	chr1:199027356:A:G	199027356	NA,G	NA,A	NA,1	NA,-inf	NA,inf	NA,2.65107	0.00476081	0.00948029
2	chr1:199195273:C:G	199195273	NA,G	NA,C	NA,1	NA,-inf	NA,inf	NA,2.28443	0.00424084	0.00846134
2	chr1:199038520:T:G	199038520	NA,G	NA,T	NA,1	NA,-inf	NA,inf	NA,2.54427	0.00396396	0.00789863
2	chr1:199113461:T:A	199113461	NA,A	NA,T	NA,1	NA,inf	NA,inf	NA,2.05417	0.00338425	0.00675995
2	chr1:199032743:A:G	199032743	NA,G	NA,A	NA,1	NA,-inf	NA,inf	NA,2.43856	0.00330604	0.00659013
2	chr1:199005998:A:G	199005998	NA,G	NA,A	NA,1	NA,-inf	NA,inf	NA,2.40737	0.00324575	0.00646991
2	chr1:198863088:C:T	198863088	T,T	C,C	1,1	inf,-inf	inf,inf	1.51614,2.03414	0.00292929	0.00584638
2	chr1:198905188:G:A	198905188	NA,A	NA,G	NA,1	NA,inf	NA,inf	NA,1.82456	0.00286971	0.00573289
2	chr1:198901507:G:A	198901507	NA,A	NA,G	NA,1	NA,inf	NA,inf	NA,1.83572	0.00284438	0.00568217
2	chr1:198893113:T:C	198893113	NA,C	NA,T	NA,1	NA,inf	NA,inf	NA,1.78523	0.00265522	0.00530498
2	chr1:198898026:A:G	198898026	NA,G	NA,A	NA,1	NA,inf	NA,inf	NA,1.70446	0.00227948	0.00455514
2	chr1:199409677:G:A	199409677	NA,A	NA,G	NA,1	NA,-inf	NA,inf	NA,1.87667	0.00216032	0.00431627
2	chr1:199082411:TC:T	199082411	NA,T	NA,TC	NA,1	NA,inf	NA,inf	NA,1.68127	0.00214941	0.00429563
2	chr1:199250876:T:C	199250876	C,C	T,T	1,1	-inf,-inf	inf,inf	1.67898,0.68329	0.00210285	0.00420228
2	chr1:198657032:T:C	198657032	C,C	T,T	1,1	inf,-inf	inf,inf	2.39531,0.308024	0.00187742	0.00375199
2	chr1:199047287:C:A	199047287	NA,A	NA,C	NA,1	NA,-inf	NA,inf	NA,1.99366	0.00186057	0.00371354
2	chr1:199109607:T:C	199109607	NA,C	NA,T	NA,1	NA,inf	NA,inf	NA,1.57948	0.0018409	0.00367959
2	chr1:199231867:C:A	199231867	NA,A	NA,C	NA,1	NA,-inf	NA,inf	NA,1.66528	0.00182814	0.00365509
2	chr1:199127446:A:G	199127446	NA,G	NA,A	NA,1	NA,inf	NA,inf	NA,1.73493	0.00179971	0.00359774
2	chr1:199212115:T:C	199212115	NA,C	NA,T	NA,1	NA,-inf	NA,inf	NA,1.70533	0.00178185	0.00356265
2	chr1:199100005:G:T	199100005	NA,T	NA,G	NA,1	NA,-inf	NA,inf	NA,1.76101	0.00172699	0.00345321
2	chr1:199235911:T:C	199235911	NA,C	NA,T	NA,1	NA,-inf	NA,inf	NA,1.63146	0.00171078	0.00342057
2	chr1:198565245:T:C	198565245	C,NA	T,NA	1,NA	inf,NA	inf,NA	1.74808,NA	0.00168473	0.00336785
2	chr1:199088849:C:T	199088849	NA,T	NA,C	NA,1	NA,inf	NA,inf	NA,1.55266	0.00168423	0.00336677
2	chr1:198838130:T:C	198838130	C,C	T,T	1,1	-inf,inf	inf,inf	1.01087,2.18054	0.00166303	0.00332282
2	chr1:199206176:G:C	199206176	NA,C	NA,G	NA,1	NA,-inf	NA,inf	NA,1.56413	0.00165497	0.00330903
2	chr1:199355513:T:C	199355513	C,NA	T,NA	1,NA	-inf,NA	inf,NA	1.93033,NA	0.00164405	0.00328666
2	chr1:199090823:C:T	199090823	NA,T	NA,C	NA,1	NA,inf	NA,inf	NA,1.53864	0.00164258	0.00328357
2	chr1:198687227:C:T	198687227	T,T	C,C	1,1	inf,-inf	inf,inf	1.74087,1.21541	0.0016381	0.00327327
2	chr1:198629699:T:C	198629699	C,C	T,T	1,1	inf,-inf	inf,inf	2.21194,0.410804	0.00155945	0.00311705
2	chr1:199236790:A:G	199236790	G,G	A,A	1,1	-inf,inf	inf,inf	0.046343,2.63528	0.00154153	0.0030819
2	chr1:199221271:A:G	199221271	NA,G	NA,A	NA,1	NA,-inf	NA,inf	NA,1.70767	0.00153447	0.00306783
2	chr1:199178253:G:C	199178253	C,C	G,G	1,1	-inf,-inf	inf,inf	1.44666,0.851122	0.0014886	0.00297622
2	chr1:198970796:T:G	198970796	NA,G	NA,T	NA,1	NA,inf	NA,inf	NA,1.48734	0.00147435	0.00294744
2	chr1:198614168:A:T	198614168	T,T	A,A	1,1	-inf,-inf	inf,inf	1.65618,1.05478	0.00144186	0.00287903
2	chr1:199255532:C:G	199255532	NA,G	NA,C	NA,1	NA,-inf	NA,inf	NA,1.56946	0.00139023	0.00278034
2	chr1:198601013:C:T	198601013	T,T	C,C	1,1	-inf,-inf	inf,inf	1.96992,0.611824	0.00138177	0.00275876
2	chr1:198742443:A:AT	198742443	NA,AT	NA,A	NA,1	NA,inf	NA,inf	NA,1.48981	0.00137655	0.00275238
2	chr1:198988738:C:A	198988738	NA,A	NA,C	NA,1	NA,-inf	NA,inf	NA,1.63981	0.00137161	0.00274308
2	chr1:199210957:T:C	199210957	NA,C	NA,T	NA,1	NA,-inf	NA,inf	NA,1.46	0.00136443	0.00272849
2	chr1:198970274:G:A	198970274	A,A	G,G	1,1	-inf,inf	inf,inf	1.25929,2.23514	0.0013439	0.0026867
2	chr1:198668837:T:C	198668837	C,NA	T,NA	1,NA	-inf,NA	inf,NA	1.15981,NA	0.00134034	0.00267968
2	chr1:198681847:C:A	198681847	A,A	C,C	1,1	inf,-inf	inf,inf	1.66805,1.16857	0.00131893	0.00263595
2	chr1:199211568:G:A	199211568	NA,A	NA,G	NA,1	NA,-inf	NA,inf	NA,1.60765	0.00129205	0.00258349
2	chr1:199522010:C:A	199522010	NA,A	NA,C	NA,1	NA,inf	NA,inf	NA,1.48332	0.00128986	0.00257905
2	chr1:198613506:T:C	198613506	C,C	T,T	1,1	-inf,-inf	inf,inf	1.84832,0.729994	0.00127959	0.00255498
2	chr1:198810105:T:C	198810105	C,C	T,T	1,1	inf,inf	inf,inf	2.59134,0.0189293	0.00125804	0.00251516
2	chr1:199456632:G:A	199456632	A,NA	G,NA	1,NA	-inf,NA	inf,NA	1.8342,NA	0.0012501	0.00249998
2	chr1:198811908:C:A	198811908	A,A	C,C	1,1	inf,inf	inf,inf	2.58598,0.140642	0.00124097	0.00248105
2	chr1:199535275:T:A	199535275	NA,A	NA,T	NA,1	NA,inf	NA,inf	NA,1.44769	0.00122151	0.00244249
2	chr1:198689727:C:T	198689727	T,T	C,C	1,1	-inf,inf	inf,inf	1.93663,0.671371	0.00121655	0.00243084
2	chr1:198612768:A:G	198612768	G,NA	A,NA	1,NA	-inf,NA	inf,NA	1.70581,NA	0.00120086	0.00239822
2	chr1:198924878:T:C	198924878	NA,C	NA,T	NA,1	NA,inf	NA,inf	NA,1.33514	0.00118426	0.00236791
2	chr1:199347721:G:A	199347721	NA,A	NA,G	NA,1	NA,inf	NA,inf	NA,1.48343	0.00117085	0.00234136
2	chr1:199234598:G:T	199234598	NA,T	NA,G	NA,1	NA,-inf	NA,inf	NA,1.42039	0.00116985	0.00233969
2	chr1:198649141:A:C	198649141	C,C	A,A	1,1	inf,-inf	inf,inf	2.09131,0.370152	0.00116496	0.00232902
2	chr1:199210374:G:A	199210374	NA,A	NA,G	NA,1	NA,-inf	NA,inf	NA,1.54084	0.00115931	0.00231814
2	chr1:198811873:G:A	198811873	A,A	G,G	1,1	inf,inf	inf,inf	2.54838,0.140642	0.00115586	0.002311
2	chr1:198597424:G:T	198597424	T,T	G,G	1,1	-inf,-inf	inf,inf	1.92159,0.557839	0.0011558	0.00230792
2	chr1:199460326:G:C	199460326	NA,C	NA,G	NA,1	NA,inf	NA,inf	NA,1.46259	0.00113736	0.00227446
2	chr1:198622398:G:C	198622398	C,C	G,G	1,1	-inf,-inf	inf,inf	1.80817,0.703488	0.00113344	0.00226338
2	chr1:199068589:T:C	199068589	NA,C	NA,T	NA,1	NA,-inf	NA,inf	NA,1.68991	0.00113137	0.00225943
2	chr1:198980095:T:G	198980095	NA,G	NA,T	NA,1	NA,-inf	NA,inf	NA,1.65117	0.00112938	0.00225556
2	chr1:199351335:C:G	199351335	NA,G	NA,C	NA,1	NA,inf	NA,inf	NA,1.461	0.00112728	0.00225428
2	chr1:199053632:A:G	199053632	NA,G	NA,A	NA,1	NA,-inf	NA,inf	NA,1.66843	0.0011264	0.00224972
2	chr1:198933107:GT:G	198933107	NA,G	NA,GT	NA,1	NA,-inf	NA,inf	NA,1.52517	0.0011259	0.00225195
2	chr1:199232223:A:T	199232223	NA,T	NA,A	NA,1	NA,-inf	NA,inf	NA,1.39371	0.00111608	0.0022322
2	chr1:198589439:C:T	198589439	T,NA	C,NA	1,NA	-inf,NA	inf,NA	1.66345,NA	0.00111361	0.00222412
2	chr1:199395442:T:A	199395442	NA,A	NA,T	NA,1	NA,inf	NA,inf	NA,1.45232	0.00110348	0.00220672
2	chr1:199448386:C:T	199448386	NA,T	NA,C	NA,1	NA,inf	NA,inf	NA,1.44024	0.00109772	0.00219522
2	chr1:198609440:T:C	198609440	C,C	T,T	1,1	-inf,-inf	inf,inf	1.80973,0.681525	0.00109612	0.0021889
2	chr1:199100259:T:C	199100259	NA,C	NA,T	NA,1	NA,inf	NA,inf	NA,1.35043	0.00109561	0.00219074
2	chr1:199068036:TTAAC:T	199068036	NA,T	NA,TTAAC	NA,1	NA,-inf	NA,inf	NA,1.66973	0.00109251	0.0021819
2	chr1:199254111:T:C	199254111	NA,C	NA,T	NA,1	NA,-inf	NA,inf	NA,1.39471	0.00109228	0.00218445
2	chr1:198975279:C:T	198975279	T,T	C,C	1,1	inf,-inf	inf,inf	0.590676,2.44701	0.0010814	0.00216251
2	chr1:199003002:G:A	199003002	NA,A	NA,G	NA,1	NA,-inf	NA,inf	NA,1.59765	0.0010646	0.00212667
2	chr1:198594019:C:T	198594019	T,NA	C,NA	1,NA	-inf,NA	inf,NA	1.64251,NA	0.00106207	0.00212127
2	chr1:199448575:C:A	199448575	NA,A	NA,C	NA,1	NA,inf	NA,inf	NA,1.42119	0.00106032	0.00212046
2	chr1:199457901:C:A	199457901	NA,A	NA,C	NA,1	NA,inf	NA,inf	NA,1.42109	0.00106013	0.00212008
2	chr1:199450038:T:C	199450038	NA,C	NA,T	NA,1	NA,inf	NA,inf	NA,1.41985	0.00105788	0.00211559
2	chr1:198606417:C:T	198606417	T,NA	C,NA	1,NA	-inf,NA	inf,NA	1.63801,NA	0.00105547	0.00210809
2	chr1:198604072:C:A	198604072	A,NA	C,NA	1,NA	-inf,NA	inf,NA	1.63749,NA	0.00105392	0.002105
2	chr1:198575712:C:A	198575712	A,NA	C,NA	1,NA	-inf,NA	inf,NA	1.6286,NA	0.00105043	0.00209805
2	chr1:198598928:G:A	198598928	A,NA	G,NA	1,NA	-inf,NA	inf,NA	1.63587,NA	0.0010501	0.00209737
2	chr1:198618102:T:C	198618102	C,C	T,T	1,1	-inf,-inf	inf,inf	1.77346,0.696616	0.00104824	0.00209337
2	chr1:198936884:G:C	198936884	NA,C	NA,G	NA,1	NA,-inf	NA,inf	NA,1.67105	0.00104713	0.00209081
2	chr1:198933113:A:T	198933113	NA,T	NA,A	NA,1	NA,-inf	NA,inf	NA,1.477	0.0010375	0.00207522
2	chr1:198618389:T:G	198618389	G,G	T,T	1,1	-inf,-inf	inf,inf	1.76676,0.696846	0.00103574	0.00206842
2	chr1:198684255:C:A	198684255	A,A	C,C	1,1	inf,-inf	inf,inf	1.56506,1.1311	0.00103471	0.00206833
2	chr1:199089277:A:T	199089277	NA,T	NA,A	NA,1	NA,inf	NA,inf	NA,1.32229	0.00103318	0.00206598
2	chr1:199273268:A:G	199273268	NA,G	NA,A	NA,1	NA,inf	NA,inf	NA,1.27725	0.00103112	0.00206196
2	chr1:198689168:TA:T	198689168	T,T	TA,TA	1,1	-inf,inf	inf,inf	1.61176,0.713753	0.00101911	0.00203645
2	chr1:199093564:C:T	199093564	NA,T	NA,C	NA,1	NA,inf	NA,inf	NA,1.25921	0.00101667	0.00203299
2	chr1:198582958:T:C	198582958	C,NA	T,NA	1,NA	-inf,NA	inf,NA	1.61,NA	0.0010153	0.00202792
2	chr1:198919998:G:C	198919998	NA,C	NA,G	NA,1	NA,inf	NA,inf	NA,1.16786	0.00101199	0.00202336
2	chr1:198972543:C:T	198972543	NA,T	NA,C	NA,1	NA,inf	NA,inf	NA,1.2771	0.0010112	0.00202199
2	chr1:198599052:A:G	198599052	G,NA	A,NA	1,NA	-inf,NA	inf,NA	1.6143,NA	0.00100887	0.00201508
2	chr1:199532849:T:A	199532849	NA,A	NA,T	NA,1	NA,-inf	NA,inf	NA,1.30687	0.00100681	0.00201353
2	chr1:199368964:A:G	199368964	NA,G	NA,A	NA,1	NA,inf	NA,inf	NA,1.3977	0.00100543	0.00201074
2	chr1:199369285:G:A	199369285	NA,A	NA,G	NA,1	NA,inf	NA,inf	NA,1.39752	0.00100511	0.00201009
2	chr1:198687642:C:T	198687642	T,T	C,C	1,1	inf,-inf	inf,inf	1.54957,1.13058	0.00100442	0.0020078
2	chr1:199503207:A:G	199503207	NA,G	NA,A	NA,1	NA,inf	NA,inf	NA,1.32204	0.00100115	0.00200207
2	chr1:198617961:T:C	198617961	C,C	T,T	1,1	-inf,-inf	inf,inf	1.75874,0.683681	0.000997841	0.00199278
2	chr1:198579280:G:A	198579280	A,NA	G,NA	1,NA	-inf,NA	inf,NA	1.61162,NA	0.000996622	0.00199067
2	chr1:199241405:C:T	199241405	NA,T	NA,C	NA,1	NA,-inf	NA,inf	NA,1.28813	0.000993708	0.0019875
2	chr1:198621291:C:T	198621291	T,T	C,C	1,1	-inf,-inf	inf,inf	1.76692,0.671035	0.000991725	0.00198057
2	chr1:198584212:G:A	198584212	A,NA	G,NA	1,NA	-inf,NA	inf,NA	1.59715,NA	0.000990845	0.00197911
2	chr1:198618114:T:A	198618114	A,A	T,T	1,1	-inf,-inf	inf,inf	1.7448,0.695606	0.000989104	0.00197535
2	chr1:198625114:A:G	198625114	G,G	A,A	1,1	-inf,-inf	inf,inf	1.77972,0.647374	0.000988418	0.00197396
2	chr1:198599535:G:A	198599535	A,NA	G,NA	1,NA	-inf,NA	inf,NA	1.60316,NA	0.000986721	0.00197088
2	chr1:198601992:G:A	198601992	A,NA	G,NA	1,NA	-inf,NA	inf,NA	1.60131,NA	0.00098405	0.00196555
2	chr1:198612161:C:T	198612161	T,NA	C,NA	1,NA	-inf,NA	inf,NA	1.60125,NA	0.000976278	0.00195004
2	chr1:199443216:C:T	199443216	NA,T	NA,C	NA,1	NA,inf	NA,inf	NA,1.37244	0.000973431	0.00194679
2	chr1:199071199:C:T	199071199	NA,T	NA,C	NA,1	NA,inf	NA,inf	NA,1.64281	0.00096089	0.00192182
2	chr1:198608222:G:T	198608222	T,NA	G,NA	1,NA	-inf,NA	inf,NA	1.58724,NA	0.000959053	0.00191566
2	chr1:199087206:G:A	199087206	NA,A	NA,G	NA,1	NA,inf	NA,inf	NA,1.28009	0.000958245	0.00191621
2	chr1:199079772:G:A	199079772	NA,A	NA,G	NA,1	NA,-inf	NA,inf	NA,1.58248	0.0009527	0.00190287
2	chr1:199235862:A:G	199235862	NA,G	NA,A	NA,1	NA,-inf	NA,inf	NA,1.31037	0.000949886	0.00189999
2	chr1:198532275:C:A	198532275	NA,A	NA,C	NA,1	NA,inf	NA,inf	NA,1.37992	0.000947291	0.0018946
2	chr1:198721772:T:C	198721772	NA,C	NA,T	NA,1	NA,inf	NA,inf	NA,1.27866	0.000943556	0.00188705
2	chr1:198907683:A:G	198907683	NA,G	NA,A	NA,1	NA,inf	NA,inf	NA,1.13109	0.00094349	0.00188647
2	chr1:198907729:T:C	198907729	NA,C	NA,T	NA,1	NA,inf	NA,inf	NA,1.12703	0.000937769	0.00187504
2	chr1:199046219:G:A	199046219	NA,A	NA,G	NA,1	NA,-inf	NA,inf	NA,1.55826	0.000925047	0.00184768
2	chr1:199128446:G:A	199128446	NA,A	NA,G	NA,1	NA,inf	NA,inf	NA,1.53898	0.000918831	0.00183767
2	chr1:198573897:C:T	198573897	T,NA	C,NA	1,NA	-inf,NA	inf,NA	1.56085,NA	0.000917834	0.0018334
2	chr1:198574784:A:G	198574784	G,NA	A,NA	1,NA	-inf,NA	inf,NA	1.56482,NA	0.000913355	0.00182448
2	chr1:199250772:G:T	199250772	NA,T	NA,G	NA,1	NA,-inf	NA,inf	NA,1.23291	0.000913093	0.00182633
2	chr1:198899644:A:G	198899644	NA,G	NA,A	NA,1	NA,inf	NA,inf	NA,1.11227	0.000910209	0.00181996
2	chr1:198740348:C:T	198740348	T,T	C,C	1,1	inf,-inf	inf,inf	2.43057,0.0207603	0.000905633	0.00181095
2	chr1:198576955:G:A	198576955	A,NA	G,NA	1,NA	-inf,NA	inf,NA	1.55913,NA	0.000904624	0.00180704
2	chr1:198623799:A:T	198623799	T,T	A,A	1,1	-inf,-inf	inf,inf	1.73384,0.650389	0.000901665	0.00180082
2	chr1:198574345:A:T	198574345	T,NA	A,NA	1,NA	-inf,NA	inf,NA	1.55627,NA	0.000900283	0.00179838
2	chr1:198751312:C:A	198751312	NA,A	NA,C	NA,1	NA,inf	NA,inf	NA,1.16641	0.000896263	0.00179244
2	chr1:199150583:C:T	199150583	NA,T	NA,C	NA,1	NA,inf	NA,inf	NA,1.24505	0.000894441	0.00178869
2	chr1:198593028:T:C	198593028	C,NA	T,NA	1,NA	-inf,NA	inf,NA	1.5595,NA	0.000892336	0.00178249
2	chr1:198770884:T:A	198770884	NA,A	NA,T	NA,1	NA,-inf	NA,inf	NA,1.3841	0.000891894	0.0017829
2	chr1:199271889:G:A	199271889	NA,A	NA,G	NA,1	NA,-inf	NA,inf	NA,1.41895	0.000890709	0.00178136
2	chr1:199339790:G:A	199339790	NA,A	NA,G	NA,1	NA,-inf	NA,inf	NA,1.25907	0.000889261	0.00177854
2	chr1:198621236:C:T	198621236	T,T	C,C	1,1	-inf,-inf	inf,inf	1.72585,0.650389	0.000885669	0.00176889
2	chr1:198676520:T:C	198676520	C,C	T,T	1,1	inf,-inf	inf,inf	1.63413,0.965885	0.000885042	0.00176937
2	chr1:198575183:A:C	198575183	C,C	A,A	1,1	-inf,-inf	inf,inf	1.78363,0.575051	0.00088111	0.00175979
2	chr1:199061827:G:A	199061827	NA,A	NA,G	NA,1	NA,-inf	NA,inf	NA,1.53213	0.00088001	0.0017578
2	chr1:198576422:T:G	198576422	G,NA	T,NA	1,NA	-inf,NA	inf,NA	1.54323,NA	0.000876671	0.00175124
2	chr1:198618952:T:C	198618952	C,C	T,T	1,1	-inf,-inf	inf,inf	1.66769,0.713237	0.000874121	0.00174588
2	chr1:198623075:G:A	198623075	A,A	G,G	1,1	-inf,-inf	inf,inf	1.71841,0.650481	0.00087318	0.00174397
2	chr1:198539695:T:G	198539695	NA,G	NA,T	NA,1	NA,inf	NA,inf	NA,1.33078	0.000871383	0.00174285
2	chr1:198617942:G:A	198617942	A,A	G,G	1,1	-inf,-inf	inf,inf	1.67857,0.696846	0.000870222	0.00173809
2	chr1:199385697:G:A	199385697	NA,A	NA,G	NA,1	NA,-inf	NA,inf	NA,1.29659	0.00086629	0.00173265
2	chr1:199239991:T:C	199239991	NA,C	NA,T	NA,1	NA,-inf	NA,inf	NA,1.20361	0.000864717	0.00172961
2	chr1:199056240:C:A	199056240	NA,A	NA,C	NA,1	NA,inf	NA,inf	NA,1.58536	0.000864667	0.00172946
2	chr1:199061115:C:T	199061115	NA,T	NA,C	NA,1	NA,-inf	NA,inf	NA,1.51675	0.00085825	0.00171437
2	chr1:198720325:A:T	198720325	T,T	A,A	1,1	inf,inf	inf,inf	2.37324,0.0729877	0.000855583	0.00171088
2	chr1:199408303:A:G	199408303	NA,G	NA,A	NA,1	NA,inf	NA,inf	NA,1.29059	0.000851095	0.00170223
2	chr1:198808856:T:C	198808856	C,C	T,T	1,1	inf,inf	inf,inf	2.50636,0.128555	0.000850842	0.00170152
2	chr1:198625652:C:T	198625652	T,T	C,C	1,1	-inf,-inf	inf,inf	1.73244,0.610292	0.000850221	0.00169813
2	chr1:199133760:T:C	199133760	NA,C	NA,T	NA,1	NA,inf	NA,inf	NA,1.2063	0.000847525	0.0016949
2	chr1:199058613:C:A	199058613	NA,A	NA,C	NA,1	NA,-inf	NA,inf	NA,1.50782	0.000846261	0.00169043
2	chr1:199105930:A:G	199105930	NA,G	NA,A	NA,1	NA,inf	NA,inf	NA,1.19898	0.00083848	0.00167683
2	chr1:199476263:CAATGGTTGTGCT:C	199476263	C,C	CAATGGTTGTGCT,CAATGGTTGTGCT	1,1	inf,-inf	inf,inf	1.80282,0.898244	0.000837501	0.00167528
2	chr1:198571980:A:G	198571980	NA,G	NA,A	NA,1	NA,-inf	NA,inf	NA,1.29553	0.000837366	0.00167487
2	chr1:199239377:G:A	199239377	A,NA	G,NA	1,NA	inf,NA	inf,NA	1.18581,NA	0.000835728	0.00167133
2	chr1:199046075:G:A	199046075	NA,A	NA,G	NA,1	NA,-inf	NA,inf	NA,1.48933	0.000829428	0.00165683
2	chr1:198592712:A:G	198592712	G,NA	A,NA	1,NA	-inf,NA	inf,NA	1.51785,NA	0.000826626	0.00165132
2	chr1:198737005:T:C	198737005	C,C	T,T	1,1	inf,inf	inf,inf	2.38681,0.0149855	0.000824531	0.00164884
2	chr1:198625969:A:G	198625969	G,G	A,A	1,1	-inf,-inf	inf,inf	1.65906,0.684045	0.000821757	0.00164135
2	chr1:198726038:A:G	198726038	G,G	A,A	1,1	inf,inf	inf,inf	2.36076,0.0956833	0.000818392	0.00163655
2	chr1:198573965:A:T	198573965	T,NA	A,NA	1,NA	-inf,NA	inf,NA	1.50716,NA	0.000815102	0.00162834
2	chr1:198890711:T:C	198890711	NA,C	NA,T	NA,1	NA,inf	NA,inf	NA,1.04426	0.00080481	0.00160933
2	chr1:198808843:C:G	198808843	G,G	C,C	1,1	inf,-inf	inf,inf	0.778923,1.091	0.000803617	0.00160734
2	chr1:198594970:G:T	198594970	T,NA	G,NA	1,NA	-inf,NA	inf,NA	1.50422,NA	0.000802138	0.00160243
2	chr1:198802864:C:T	198802864	NA,T	NA,C	NA,1	NA,inf	NA,inf	NA,1.18635	0.000801128	0.0016023
2	chr1:198579795:G:A	198579795	A,A	G,G	1,1	-inf,-inf	inf,inf	1.83891,0.418559	0.000799509	0.00159686
2	chr1:198537161:G:A	198537161	NA,A	NA,G	NA,1	NA,-inf	NA,inf	NA,1.29513	0.000781938	0.00156403
2	chr1:198973095:C:A	198973095	NA,A	NA,C	NA,1	NA,-inf	NA,inf	NA,1.32321	0.000779013	0.00155722
2	chr1:198726079:T:C	198726079	C,C	T,T	1,1	inf,inf	inf,inf	2.34191,0.0582334	0.000778521	0.00155686
2	chr1:198539069:T:C	198539069	NA,C	NA,T	NA,1	NA,-inf	NA,inf	NA,1.29184	0.000777675	0.00155551
2	chr1:198533686:A:G	198533686	NA,G	NA,A	NA,1	NA,-inf	NA,inf	NA,1.29306	0.000777243	0.00155465
2	chr1:199127520:T:C	199127520	NA,C	NA,T	NA,1	NA,inf	NA,inf	NA,1.15467	0.00077342	0.00154677
2	chr1:198832501:T:G	198832501	G,G	T,T	1,1	-inf,inf	inf,inf	0.814785,1.90696	0.000772732	0.00154474
2	chr1:199001016:G:A	199001016	NA,A	NA,G	NA,1	NA,-inf	NA,inf	NA,1.31737	0.000771805	0.00154281
2	chr1:198536701:G:A	198536701	NA,A	NA,G	NA,1	NA,-inf	NA,inf	NA,1.28678	0.000771208	0.00154258
2	chr1:198803131:T:G	198803131	G,G	T,T	1,1	inf,inf	inf,inf	2.44199,0.185169	0.000770746	0.00154142
2	chr1:198542149:A:C	198542149	C,C	A,A	1,1	-inf,inf	inf,inf	1.73175,0.24526	0.000770678	0.00154133
2	chr1:198943857:A:G	198943857	NA,G	NA,A	NA,1	NA,-inf	NA,inf	NA,1.39011	0.00076055	0.00151971
2	chr1:199035112:T:C	199035112	NA,C	NA,T	NA,1	NA,inf	NA,inf	NA,1.11521	0.000755494	0.00151089
2	chr1:198623177:C:G	198623177	G,NA	C,NA	1,NA	-inf,NA	inf,NA	1.47059,NA	0.000755267	0.00150886
2	chr1:198616662:G:T	198616662	T,NA	G,NA	1,NA	-inf,NA	inf,NA	1.46768,NA	0.000751814	0.00150196
2	chr1:198537523:A:G	198537523	G,G	A,A	1,1	-inf,inf	inf,inf	1.71925,0.244749	0.000751174	0.00150234
2	chr1:199039979:G:A	199039979	NA,A	NA,G	NA,1	NA,inf	NA,inf	NA,1.11015	0.000750101	0.00150011
2	chr1:198605088:T:C	198605088	C,NA	T,NA	1,NA	-inf,NA	inf,NA	1.46609,NA	0.000749424	0.00149719
2	chr1:198609235:C:A	198609235	A,NA	C,NA	1,NA	-inf,NA	inf,NA	1.46558,NA	0.000747369	0.00149309
2	chr1:198538287:AAGATTGCCCAAGGACAGCAT:A	198538287	NA,A	NA,AAGATTGCCCAAGGACAGCAT	NA,1	NA,-inf	NA,inf	NA,1.26387	0.0007426	0.00148538
2	chr1:198544176:T:C	198544176	C,C	T,T	1,1	-inf,inf	inf,inf	1.71384,0.245906	0.000741477	0.00148295
2	chr1:198719162:A:C	198719162	NA,C	NA,A	NA,1	NA,inf	NA,inf	NA,1.08776	0.000739084	0.00147818
2	chr1:198878237:C:A	198878237	NA,A	NA,C	NA,1	NA,-inf	NA,inf	NA,1.25536	0.000738719	0.00147779
2	chr1:199057874:G:T	199057874	NA,T	NA,G	NA,1	NA,-inf	NA,inf	NA,1.41547	0.000734493	0.00146736
2	chr1:198924110:C:T	198924110	T,T	C,C	1,1	-inf,inf	inf,inf	1.8303,1.3553	0.00073447	0.00146938
2	chr1:198548929:A:G	198548929	G,G	A,A	1,1	-inf,inf	inf,inf	1.7308,0.185473	0.0007343	0.0014686
2	chr1:198670708:C:A	198670708	NA,A	NA,C	NA,1	NA,-inf	NA,inf	NA,1.25421	0.000732561	0.00146463
2	chr1:198667595:T:G	198667595	NA,G	NA,T	NA,1	NA,inf	NA,inf	NA,1.11542	0.00073213	0.00146438
2	chr1:198687764:G:T	198687764	T,T	G,G	1,1	-inf,inf	inf,inf	1.2397,1.0866	0.000732118	0.0014644
2	chr1:199232690:G:A	199232690	A,A	G,G	1,1	-inf,-inf	inf,inf	0.709925,1.71504	0.000731747	0.00146411
2	chr1:198618423:T:C	198618423	C,NA	T,NA	1,NA	-inf,NA	inf,NA	1.45279,NA	0.00073091	0.00146023
2	chr1:199264001:T:C	199264001	NA,C	NA,T	NA,1	NA,-inf	NA,inf	NA,1.08362	0.000730466	0.00146114
2	chr1:198623223:A:G	198623223	G,NA	A,NA	1,NA	-inf,NA	inf,NA	1.45213,NA	0.000730258	0.00145893
2	chr1:198693565:C:G	198693565	NA,G	NA,C	NA,1	NA,inf	NA,inf	NA,1.15915	0.000728453	0.00145691
2	chr1:198687277:C:T	198687277	T,T	C,C	1,1	-inf,inf	inf,inf	1.67638,0.391887	0.000727489	0.00145388
2	chr1:198610186:G:T	198610186	T,NA	G,NA	1,NA	-inf,NA	inf,NA	1.44995,NA	0.000726507	0.00145144
2	chr1:198796718:T:G	198796718	NA,G	NA,T	NA,1	NA,-inf	NA,inf	NA,1.32091	0.000726377	0.00145199
2	chr1:199102061:T:A	199102061	NA,A	NA,T	NA,1	NA,-inf	NA,inf	NA,1.34645	0.000726321	0.00145116
2	chr1:199108021:TACC:T	199108021	NA,T	NA,TACC	NA,1	NA,-inf	NA,inf	NA,1.40198	0.000725328	0.0014491
2	chr1:198933266:T:C	198933266	NA,C	NA,T	NA,1	NA,inf	NA,inf	NA,1.06559	0.000723903	0.00144773
2	chr1:198615017:C:T	198615017	T,NA	C,NA	1,NA	-inf,NA	inf,NA	1.44691,NA	0.000723387	0.00144521
2	chr1:198615243:GA:G	198615243	G,NA	GA,NA	1,NA	-inf,NA	inf,NA	1.44632,NA	0.000722514	0.00144347
2	chr1:198709985:C:A	198709985	A,A	C,C	1,1	inf,-inf	inf,inf	2.0411,0.447155	0.000718023	0.00143597
2	chr1:198596061:A:G	198596061	G,NA	A,NA	1,NA	-inf,NA	inf,NA	1.44353,NA	0.000717004	0.00143247
2	chr1:198618350:G:A	198618350	A,NA	G,NA	1,NA	-inf,NA	inf,NA	1.4422,NA	0.00071627	0.001431
2	chr1:199264582:A:C	199264582	C,C	A,A	1,1	-inf,-inf	inf,inf	1.32553,0.259222	0.000714924	0.00142978
2	chr1:198624081:G:A	198624081	A,NA	G,NA	1,NA	-inf,NA	inf,NA	1.43965,NA	0.000713942	0.00142635
2	chr1:199129937:C:T	199129937	NA,T	NA,C	NA,1	NA,inf	NA,inf	NA,1.10975	0.000708968	0.00141792
2	chr1:198675193:C:T	198675193	T,T	C,C	1,1	inf,-inf	inf,inf	1.39429,1.06074	0.000707883	0.00141538
2	chr1:198969041:A:T	198969041	T,T	A,A	1,1	-inf,inf	inf,inf	0.969921,1.79418	0.000706681	0.00141254
2	chr1:198594237:T:G	198594237	NA,G	NA,T	NA,1	NA,inf	NA,inf	NA,1.30311	0.000705517	0.00141118
2	chr1:198940754:G:T	198940754	NA,T	NA,G	NA,1	NA,inf	NA,inf	NA,1.02085	0.000705002	0.00140993
2	chr1:198893996:T:C	198893996	NA,C	NA,T	NA,1	NA,-inf	NA,inf	NA,1.34039	0.000704297	0.00140739
2	chr1:198594979:T:C	198594979	C,NA	T,NA	1,NA	-inf,NA	inf,NA	1.43491,NA	0.000702845	0.0014042
2	chr1:198550149:A:G	198550149	G,G	A,A	1,1	-inf,inf	inf,inf	1.70906,0.182784	0.000700463	0.00140095
2	chr1:198589173:T:C	198589173	C,NA	T,NA	1,NA	-inf,NA	inf,NA	1.42607,NA	0.000699402	0.00139732
2	chr1:198840815:G:A	198840815	NA,A	NA,G	NA,1	NA,inf	NA,inf	NA,1.0747	0.000696166	0.00139231
2	chr1:198623619:G:A	198623619	A,NA	G,NA	1,NA	-inf,NA	inf,NA	1.42481,NA	0.000694558	0.00138765
2	chr1:198959821:C:T	198959821	NA,T	NA,C	NA,1	NA,-inf	NA,inf	NA,1.24574	0.000693623	0.00138663
2	chr1:198563252:C:T	198563252	T,T	C,C	1,1	-inf,inf	inf,inf	1.68142,0.233012	0.000691451	0.00138294
2	chr1:198585259:C:A	198585259	A,NA	C,NA	1,NA	-inf,NA	inf,NA	1.4154,NA	0.000689807	0.00137817
2	chr1:198715038:T:A	198715038	A,NA	T,NA	1,NA	-inf,NA	inf,NA	1.57468,NA	0.000687268	0.00137487
2	chr1:199190996:C:G	199190996	NA,G	NA,C	NA,1	NA,-inf	NA,inf	NA,1.19184	0.00068638	0.00137304
2	chr1:198826260:C:T	198826260	T,T	C,C	1,1	inf,-inf	inf,inf	3.01914,0.459238	0.000683558	0.00136966
2	chr1:198620579:G:A	198620579	A,NA	G,NA	1,NA	-inf,NA	inf,NA	1.4154,NA	0.000681803	0.00136218
2	chr1:198578103:C:G	198578103	G,G	C,C	1,1	-inf,-inf	inf,inf	1.65576,0.575496	0.000681504	0.00136134
2	chr1:199127578:A:G	199127578	NA,G	NA,A	NA,1	NA,inf	NA,inf	NA,1.07837	0.00067752	0.00135505
2	chr1:198548553:AAG:A	198548553	A,A	AAG,AAG	1,1	-inf,inf	inf,inf	1.68733,0.18616	0.000670034	0.00134012
2	chr1:199221585:G:T	199221585	NA,T	NA,G	NA,1	NA,-inf	NA,inf	NA,1.09541	0.00066774	0.0013357
2	chr1:199469176:G:A	199469176	A,A	G,G	1,1	inf,-inf	inf,inf	1.5683,1.02928	0.00066409	0.00132852
2	chr1:199046386:A:G	199046386	NA,G	NA,A	NA,1	NA,-inf	NA,inf	NA,1.32837	0.000662484	0.00132372
2	chr1:199139644:G:A	199139644	A,NA	G,NA	1,NA	-inf,NA	inf,NA	1.68532,NA	0.000660165	0.00132032
2	chr1:198899978:T:C	198899978	NA,C	NA,T	NA,1	NA,-inf	NA,inf	NA,1.29817	0.000659216	0.00131736
2	chr1:198561104:CTTG:C	198561104	NA,C	NA,CTTG	NA,1	NA,-inf	NA,inf	NA,1.11699	0.00065647	0.00131315
2	chr1:199437507:T:G	199437507	NA,G	NA,T	NA,1	NA,-inf	NA,inf	NA,1.02544	0.000651262	0.00130244
2	chr1:198828488:C:T	198828488	T,T	C,C	1,1	-inf,inf	inf,inf	0.986806,1.68197	0.000649608	0.00129868
2	chr1:199265615:T:C	199265615	C,C	T,T	1,1	-inf,-inf	inf,inf	1.27971,0.269904	0.000648613	0.00129722
2	chr1:198561360:GA:G	198561360	G,G	GA,GA	1,1	-inf,inf	inf,inf	1.67045,0.186361	0.0006471	0.00129426
2	chr1:198594882:A:G	198594882	G,NA	A,NA	1,NA	-inf,NA	inf,NA	1.38617,NA	0.000645034	0.00128877
2	chr1:199257430:T:C	199257430	NA,C	NA,T	NA,1	NA,-inf	NA,inf	NA,1.12357	0.000640835	0.00128203
2	chr1:198826991:C:T	198826991	T,T	C,C	1,1	inf,-inf	inf,inf	2.89929,0.510734	0.000638172	0.00127852
2	chr1:198529796:T:C	198529796	C,C	T,T	1,1	-inf,inf	inf,inf	1.63754,0.247397	0.000633725	0.00126752
2	chr1:199431637:C:T	199431637	NA,T	NA,C	NA,1	NA,-inf	NA,inf	NA,1.1129	0.000632581	0.00126536
2	chr1:198917018:G:A	198917018	NA,A	NA,G	NA,1	NA,inf	NA,inf	NA,0.983975	0.000632201	0.0012644
2	chr1:198771015:C:A	198771015	NA,A	NA,C	NA,1	NA,inf	NA,inf	NA,0.970963	0.000631174	0.00126246
2	chr1:198535137:G:A	198535137	A,A	G,G	1,1	-inf,inf	inf,inf	1.63736,0.247568	0.000630618	0.00126131
2	chr1:198587633:A:G	198587633	G,NA	A,NA	1,NA	-inf,NA	inf,NA	1.36615,NA	0.000626693	0.00125214
2	chr1:198784351:C:G	198784351	NA,G	NA,C	NA,1	NA,inf	NA,inf	NA,0.967689	0.000626578	0.00125327
2	chr1:199435772:T:C	199435772	NA,C	NA,T	NA,1	NA,-inf	NA,inf	NA,1.03556	0.000623936	0.00124805
2	chr1:198927844:T:C	198927844	NA,C	NA,T	NA,1	NA,-inf	NA,inf	NA,1.17468	0.000618685	0.0012369
2	chr1:198974137:G:A	198974137	NA,A	NA,G	NA,1	NA,inf	NA,inf	NA,1.24076	0.00061827	0.00123662
2	chr1:199316540:T:C	199316540	NA,C	NA,T	NA,1	NA,-inf	NA,inf	NA,1.04602	0.000617818	0.00123583
2	chr1:199257427:G:C	199257427	NA,C	NA,G	NA,1	NA,-inf	NA,inf	NA,1.10156	0.000617769	0.0012359
2	chr1:198952161:A:G	198952161	NA,G	NA,A	NA,1	NA,-inf	NA,inf	NA,1.17368	0.000617099	0.00123373
2	chr1:198525721:T:C	198525721	NA,C	NA,T	NA,1	NA,-inf	NA,inf	NA,1.04484	0.000614517	0.00122922
2	chr1:198769242:A:G	198769242	G,G	A,A	1,1	inf,inf	inf,inf	2.32481,0.162589	0.000613746	0.00122753
2	chr1:198948963:T:C	198948963	NA,C	NA,T	NA,1	NA,-inf	NA,inf	NA,1.16874	0.000612266	0.00122407
2	chr1:198571386:A:G	198571386	NA,G	NA,A	NA,1	NA,inf	NA,inf	NA,0.961116	0.000612225	0.00122455
2	chr1:199122115:C:T	199122115	NA,T	NA,C	NA,1	NA,-inf	NA,inf	NA,1.251	0.000610439	0.00122004
2	chr1:198950125:T:C	198950125	NA,C	NA,T	NA,1	NA,inf	NA,inf	NA,0.872679	0.000608515	0.00121693
2	chr1:199087478:T:C	199087478	NA,C	NA,T	NA,1	NA,-inf	NA,inf	NA,1.28231	0.000608461	0.00121582
2	chr1:198569725:ATACT:A	198569725	NA,A	NA,ATACT	NA,1	NA,-inf	NA,inf	NA,1.14164	0.000605373	0.00121097
2	chr1:198560206:A:C	198560206	NA,C	NA,A	NA,1	NA,-inf	NA,inf	NA,1.13505	0.000600553	0.00120133
2	chr1:198947634:T:C	198947634	NA,C	NA,T	NA,1	NA,inf	NA,inf	NA,0.921895	0.000599275	0.00119856
2	chr1:198827562:G:A	198827562	A,A	G,G	1,1	inf,-inf	inf,inf	2.64184,0.759969	0.000598736	0.00119903
2	chr1:199483301:A:G	199483301	NA,G	NA,A	NA,1	NA,-inf	NA,inf	NA,1.05943	0.000596586	0.00119342
2	chr1:199438718:A:G	199438718	G,NA	A,NA	1,NA	inf,NA	inf,NA	1.18753,NA	0.000593173	0.00118647
2	chr1:199304034:T:G	199304034	NA,G	NA,T	NA,1	NA,inf	NA,inf	NA,1.04097	0.000591252	0.00118267
2	chr1:198955676:A:G	198955676	G,G	A,A	1,1	-inf,inf	inf,inf	5.04329,1.04709	0.000590158	0.00150492
2	chr1:199443327:T:C	199443327	NA,C	NA,T	NA,1	NA,-inf	NA,inf	NA,1.07001	0.000588985	0.00117818
2	chr1:199302626:A:G	199302626	NA,G	NA,A	NA,1	NA,inf	NA,inf	NA,1.03828	0.000588626	0.00117742
2	chr1:199468590:A:C	199468590	NA,C	NA,A	NA,1	NA,inf	NA,inf	NA,1.07197	0.000588166	0.00117651
2	chr1:198878105:TCA:T	198878105	T,T	TCA,TCA	1,1	inf,-inf	inf,inf	1.42162,1.25602	0.000587417	0.00117441
2	chr1:198914940:T:C	198914940	C,C	T,T	1,1	-inf,inf	inf,inf	0.963426,1.71947	0.00058671	0.00117282
2	chr1:198878110:T:C	198878110	C,C	T,T	1,1	inf,-inf	inf,inf	1.42009,1.25602	0.000586155	0.00117189
2	chr1:198711251:A:G	198711251	G,G	A,A	1,1	inf,-inf	inf,inf	2.04321,0.259176	0.000585636	0.00117125
2	chr1:199212448:T:C	199212448	NA,C	NA,T	NA,1	NA,-inf	NA,inf	NA,1.01799	0.000584357	0.00116899
2	chr1:198537653:G:A	198537653	NA,A	NA,G	NA,1	NA,inf	NA,inf	NA,1.06355	0.000582053	0.00116429
2	chr1:198648411:G:T	198648411	NA,T	NA,G	NA,1	NA,-inf	NA,inf	NA,1.03924	0.000582018	0.001164
2	chr1:198607039:T:C	198607039	NA,C	NA,T	NA,1	NA,inf	NA,inf	NA,0.950318	0.000581924	0.00116393
2	chr1:198839978:C:G	198839978	G,G	C,C	1,1	inf,inf	inf,inf	0.886691,2.20647	0.000581108	0.0011626
2	chr1:199298738:T:C	199298738	NA,C	NA,T	NA,1	NA,inf	NA,inf	NA,1.03029	0.000580782	0.00116173
2	chr1:199312559:TGAAAA:T	199312559	NA,T	NA,TGAAAA	NA,1	NA,inf	NA,inf	NA,1.02938	0.000579335	0.00115884
2	chr1:198689353:C:T	198689353	T,T	C,C	1,1	-inf,inf	inf,inf	1.20935,0.979197	0.000578013	0.00115624
2	chr1:199134156:T:C	199134156	NA,C	NA,T	NA,1	NA,-inf	NA,inf	NA,1.21549	0.000577063	0.00115337
2	chr1:199460962:C:A	199460962	NA,A	NA,C	NA,1	NA,inf	NA,inf	NA,1.05983	0.000576519	0.00115321
2	chr1:199256138:T:C	199256138	NA,C	NA,T	NA,1	NA,-inf	NA,inf	NA,1.01136	0.000571017	0.00114227
2	chr1:199428525:C:T	199428525	NA,T	NA,C	NA,1	NA,inf	NA,inf	NA,1.05462	0.00056882	0.00113783
2	chr1:199415457:C:A	199415457	NA,A	NA,C	NA,1	NA,inf	NA,inf	NA,1.05467	0.000568805	0.0011378
2	chr1:199107708:A:G	199107708	NA,G	NA,A	NA,1	NA,-inf	NA,inf	NA,1.20345	0.00056727	0.00113381
2	chr1:199428835:T:A	199428835	NA,A	NA,T	NA,1	NA,inf	NA,inf	NA,1.05005	0.000564589	0.00112937
2	chr1:199033304:A:T	199033304	NA,T	NA,A	NA,1	NA,-inf	NA,inf	NA,1.1748	0.000564549	0.00112835
2	chr1:199258315:T:C	199258315	C,C	T,T	1,1	-inf,-inf	inf,inf	1.29266,0.171939	0.000563818	0.00112762
2	chr1:198638198:T:C	198638198	C,NA	T,NA	1,NA	-inf,NA	inf,NA	1.32558,NA	0.000563387	0.00112578
2	chr1:199257923:T:C	199257923	C,C	T,T	1,1	-inf,-inf	inf,inf	1.27798,0.20925	0.000561032	0.00112205
2	chr1:198633534:G:C	198633534	NA,C	NA,G	NA,1	NA,-inf	NA,inf	NA,1.0907	0.000560456	0.00112068
2	chr1:199218728:C:T	199218728	NA,T	NA,C	NA,1	NA,-inf	NA,inf	NA,1.00555	0.000559405	0.00111911
2	chr1:199026219:G:T	199026219	NA,T	NA,G	NA,1	NA,-inf	NA,inf	NA,1.0999	0.000558803	0.00111795
2	chr1:198778963:T:C	198778963	C,NA	T,NA	1,NA	inf,NA	inf,NA	1.12083,NA	0.000557569	0.00111525
2	chr1:198712228:G:A	198712228	A,A	G,G	1,1	inf,-inf	inf,inf	1.99944,0.288454	0.000556397	0.0011128
2	chr1:198674920:G:T	198674920	NA,T	NA,G	NA,1	NA,-inf	NA,inf	NA,1.05708	0.000555857	0.00111201
2	chr1:199100308:T:G	199100308	NA,G	NA,T	NA,1	NA,-inf	NA,inf	NA,1.23169	0.000555211	0.00110971
2	chr1:199419084:G:C	199419084	C,NA	G,NA	1,NA	inf,NA	inf,NA	1.15272,NA	0.000553681	0.0011075
2	chr1:199147814:T:G	199147814	NA,G	NA,T	NA,1	NA,-inf	NA,inf	NA,1.2064	0.000552735	0.00110491
2	chr1:199130003:ATTCT:A	199130003	NA,A	NA,ATTCT	NA,1	NA,-inf	NA,inf	NA,1.18602	0.000551968	0.00110325
2	chr1:199462267:T:G	199462267	NA,G	NA,T	NA,1	NA,inf	NA,inf	NA,1.03303	0.000551618	0.00110342
2	chr1:198959576:C:T	198959576	NA,T	NA,C	NA,1	NA,inf	NA,inf	NA,0.875083	0.000551176	0.00110239
2	chr1:199091491:C:T	199091491	NA,T	NA,C	NA,1	NA,-inf	NA,inf	NA,1.09696	0.000550525	0.00110138
2	chr1:199195318:A:G	199195318	G,G	A,A	1,1	-inf,-inf	inf,inf	1.42995,0.603228	0.000548417	0.00109716
2	chr1:199133990:C:A	199133990	NA,A	NA,C	NA,1	NA,-inf	NA,inf	NA,1.18185	0.000547984	0.00109529
2	chr1:199266627:T:C	199266627	C,C	T,T	1,1	-inf,-inf	inf,inf	1.24744,0.271123	0.000547763	0.00109557
2	chr1:199464541:G:A	199464541	NA,A	NA,G	NA,1	NA,inf	NA,inf	NA,1.0296	0.000547538	0.00109526
2	chr1:199270756:T:C	199270756	NA,C	NA,T	NA,1	NA,inf	NA,inf	NA,0.991013	0.000546549	0.00109328
2	chr1:199427346:G:A	199427346	NA,A	NA,G	NA,1	NA,inf	NA,inf	NA,1.02903	0.00054558	0.00109136
2	chr1:198658871:A:T	198658871	T,NA	A,NA	1,NA	-inf,NA	inf,NA	1.30661,NA	0.000544787	0.00108864
2	chr1:198563667:C:G	198563667	G,G	C,C	1,1	-inf,inf	inf,inf	1.56845,0.235236	0.000544405	0.00108892
2	chr1:199203913:G:A	199203913	A,NA	G,NA	1,NA	-inf,NA	inf,NA	1.17983,NA	0.000544291	0.00108876
2	chr1:198706229:C:G	198706229	G,G	C,C	1,1	inf,-inf	inf,inf	1.93369,0.4111	0.000543866	0.00108777
2	chr1:198658870:G:A	198658870	A,NA	G,NA	1,NA	-inf,NA	inf,NA	1.3052,NA	0.000543569	0.0010862
2	chr1:198917112:C:G	198917112	NA,G	NA,C	NA,1	NA,inf	NA,inf	NA,0.825614	0.000542814	0.00108559
2	chr1:199419212:T:C	199419212	NA,C	NA,T	NA,1	NA,inf	NA,inf	NA,1.02443	0.000541813	0.00108382
2	chr1:199224761:G:A	199224761	NA,A	NA,G	NA,1	NA,-inf	NA,inf	NA,1.12173	0.000540977	0.00108226
2	chr1:199135450:A:G	199135450	NA,G	NA,A	NA,1	NA,-inf	NA,inf	NA,1.17293	0.000540746	0.00108083
2	chr1:198754786:A:C	198754786	C,C	A,A	1,1	inf,inf	inf,inf	2.26442,0.118927	0.000540666	0.00108141
2	chr1:199103459:T:A	199103459	NA,A	NA,T	NA,1	NA,-inf	NA,inf	NA,1.17089	0.000539784	0.00107891
2	chr1:199428082:A:G	199428082	G,NA	A,NA	1,NA	inf,NA	inf,NA	1.01283,NA	0.000537196	0.0010745
2	chr1:199473184:G:A	199473184	A,A	G,G	1,1	inf,-inf	inf,inf	1.50943,0.964959	0.000537144	0.00107464
2	chr1:199252766:T:C	199252766	NA,C	NA,T	NA,1	NA,-inf	NA,inf	NA,0.96488	0.000536644	0.0010736
2	chr1:199465434:G:A	199465434	NA,A	NA,G	NA,1	NA,inf	NA,inf	NA,1.01638	0.000535782	0.00107175
2	chr1:199373592:A:G	199373592	NA,G	NA,A	NA,1	NA,-inf	NA,inf	NA,1.0183	0.000535004	0.00107028
2	chr1:198926715:A:C	198926715	C,C	A,A	1,1	inf,-inf	inf,inf	5.29967,0.965309	0.000534267	0.00159482
2	chr1:199419142:G:A	199419142	NA,A	NA,G	NA,1	NA,inf	NA,inf	NA,1.012	0.000531009	0.00106222
2	chr1:199411925:T:A	199411925	NA,A	NA,T	NA,1	NA,inf	NA,inf	NA,1.00848	0.000528412	0.00105702
2	chr1:198564200:T:G	198564200	NA,G	NA,T	NA,1	NA,-inf	NA,inf	NA,0.950447	0.000528241	0.00105669
2	chr1:199432970:A:G	199432970	NA,G	NA,A	NA,1	NA,inf	NA,inf	NA,1.00754	0.000527199	0.0010546
2	chr1:198602713:A:G	198602713	NA,G	NA,A	NA,1	NA,-inf	NA,inf	NA,1.0442	0.000526653	0.00105313
2	chr1:199344647:C:T	199344647	NA,T	NA,C	NA,1	NA,inf	NA,inf	NA,0.936255	0.000523039	0.0010462
2	chr1:198717996:A:G	198717996	G,G	A,A	1,1	inf,-inf	inf,inf	2.08936,0.0428465	0.000522949	0.00104591
2	chr1:199020666:C:CA	199020666	NA,CA	NA,C	NA,1	NA,inf	NA,inf	NA,1.32122	0.000522842	0.00104599
2	chr1:198563576:C:T	198563576	T,T	C,C	1,1	-inf,inf	inf,inf	1.53929,0.267514	0.000522291	0.0010447
2	chr1:199273555:T:C	199273555	C,C	T,T	1,1	-inf,-inf	inf,inf	0.322331,1.75879	0.00052211	0.00104422
2	chr1:199302598:T:G	199302598	NA,G	NA,T	NA,1	NA,inf	NA,inf	NA,0.966741	0.000521608	0.0010434
2	chr1:199460640:T:G	199460640	NA,G	NA,T	NA,1	NA,-inf	NA,inf	NA,0.938299	0.000519955	0.00104015
2	chr1:199275173:G:A	199275173	A,A	G,G	1,1	-inf,-inf	inf,inf	0.39058,1.55674	0.000519595	0.00103918
2	chr1:198677173:C:G	198677173	NA,G	NA,C	NA,1	NA,-inf	NA,inf	NA,1.04141	0.000519306	0.00103843
2	chr1:198954187:A:AT	198954187	NA,AT	NA,A	NA,1	NA,inf	NA,inf	NA,0.799337	0.000519029	0.00103806
2	chr1:198552877:G:A	198552877	A,NA	G,NA	1,NA	inf,NA	inf,NA	0.993076,NA	0.000517348	0.00103478
2	chr1:198641801:A:G	198641801	G,NA	A,NA	1,NA	-inf,NA	inf,NA	1.27437,NA	0.00051431	0.00102777
2	chr1:199243274:A:G	199243274	NA,G	NA,A	NA,1	NA,-inf	NA,inf	NA,0.950252	0.000513382	0.00102702
2	chr1:199205409:A:C	199205409	NA,C	NA,A	NA,1	NA,-inf	NA,inf	NA,0.952169	0.000512141	0.00102457
2	chr1:198989032:C:T	198989032	NA,T	NA,C	NA,1	NA,-inf	NA,inf	NA,0.864139	0.000511504	0.00102322
2	chr1:198859729:G:A	198859729	NA,A	NA,G	NA,1	NA,-inf	NA,inf	NA,1.021	0.00051092	0.00102217
2	chr1:198564861:G:A	198564861	A,A	G,G	1,1	-inf,inf	inf,inf	1.52681,0.257868	0.000507545	0.00101521
2	chr1:198797692:T:C	198797692	C,C	T,T	1,1	inf,-inf	inf,inf	0.976949,0.841669	0.000507132	0.0010145
2	chr1:198913541:A:C	198913541	C,C	A,A	1,1	-inf,inf	inf,inf	0.948307,1.64684	0.000505646	0.00101083
2	chr1:198547917:T:C	198547917	NA,C	NA,T	NA,1	NA,-inf	NA,inf	NA,0.922948	0.000504487	0.00100918
2	chr1:199305561:G:A	199305561	A,NA	G,NA	1,NA	inf,NA	inf,NA	2.09317,NA	0.000502121	0.00100529
2	chr1:198557529:G:A	198557529	NA,A	NA,G	NA,1	NA,-inf	NA,inf	NA,0.91882	0.000501313	0.00100283
2	chr1:198831218:C:A	198831218	A,A	C,C	1,1	inf,-inf	inf,inf	0.48561,1.87494	0.000500799	0.00100096
2	chr1:198796039:C:T	198796039	T,T	C,C	1,1	inf,-inf	inf,inf	0.940766,0.871016	0.000500078	0.0010004
2	chr1:198884894:T:C	198884894	NA,C	NA,T	NA,1	NA,-inf	NA,inf	NA,1.011	0.000499356	0.000999039
2	chr1:198654054:T:A	198654054	A,NA	T,NA	1,NA	-inf,NA	inf,NA	1.25716,NA	0.000498839	0.000996867
2	chr1:198678149:T:C	198678149	NA,C	NA,T	NA,1	NA,-inf	NA,inf	NA,1.05651	0.000498599	0.000996881
2	chr1:199205455:G:A	199205455	NA,A	NA,G	NA,1	NA,-inf	NA,inf	NA,0.929253	0.000498038	0.000996328
2	chr1:199206337:C:T	199206337	NA,T	NA,C	NA,1	NA,-inf	NA,inf	NA,0.98142	0.000496205	0.000992667
2	chr1:199054207:C:A	199054207	NA,A	NA,C	NA,1	NA,-inf	NA,inf	NA,1.06793	0.000495656	0.000990846
2	chr1:198887587:T:C	198887587	NA,C	NA,T	NA,1	NA,inf	NA,inf	NA,0.770763	0.00049538	0.000990783
2	chr1:198696743:A:G	198696743	NA,G	NA,A	NA,1	NA,-inf	NA,inf	NA,0.771607	0.000494821	0.000989787
2	chr1:198804291:A:G	198804291	NA,G	NA,A	NA,1	NA,-inf	NA,inf	NA,1.09765	0.000493537	0.000986538
2	chr1:199054550:T:C	199054550	NA,C	NA,T	NA,1	NA,-inf	NA,inf	NA,1.06368	0.000492451	0.000984443
2	chr1:198669413:G:C	198669413	NA,C	NA,G	NA,1	NA,-inf	NA,inf	NA,1.04593	0.000492075	0.000983819
2	chr1:199009264:A:G	199009264	NA,G	NA,A	NA,1	NA,-inf	NA,inf	NA,1.08082	0.000490645	0.000980723
2	chr1:199047934:A:G	199047934	NA,G	NA,A	NA,1	NA,-inf	NA,inf	NA,1.05962	0.000489291	0.000978129
2	chr1:199124104:G:A	199124104	NA,A	NA,G	NA,1	NA,-inf	NA,inf	NA,1.01959	0.000488759	0.000977834
2	chr1:199280602:T:G	199280602	NA,G	NA,T	NA,1	NA,-inf	NA,inf	NA,0.979287	0.000487366	0.000975023
2	chr1:199115675:A:C	199115675	NA,C	NA,A	NA,1	NA,-inf	NA,inf	NA,1.01691	0.000486571	0.000973458
2	chr1:199344206:T:C	199344206	NA,C	NA,T	NA,1	NA,-inf	NA,inf	NA,0.905052	0.000484472	0.000969148
2	chr1:199468232:G:C	199468232	NA,C	NA,G	NA,1	NA,inf	NA,inf	NA,0.953689	0.000484374	0.000968939
2	chr1:199474522:A:G	199474522	NA,G	NA,A	NA,1	NA,inf	NA,inf	NA,0.953689	0.000484374	0.000968939
2	chr1:198548282:C:T	198548282	NA,T	NA,C	NA,1	NA,-inf	NA,inf	NA,0.899806	0.000484103	0.000968415
2	chr1:199137411:G:A	199137411	NA,A	NA,G	NA,1	NA,-inf	NA,inf	NA,1.11871	0.000483893	0.000967368
2	chr1:198955520:A:G	198955520	NA,G	NA,A	NA,1	NA,inf	NA,inf	NA,0.757136	0.000481605	0.000963236
2	chr1:199476428:C:T	199476428	NA,T	NA,C	NA,1	NA,inf	NA,inf	NA,0.949842	0.000481426	0.000963044
2	chr1:199004302:T:A	199004302	NA,A	NA,T	NA,1	NA,inf	NA,inf	NA,0.845984	0.000481279	0.000962654
2	chr1:199289523:C:T	199289523	NA,T	NA,C	NA,1	NA,inf	NA,inf	NA,0.849421	0.000480914	0.000961981
2	chr1:198636748:C:T	198636748	T,NA	C,NA	1,NA	inf,NA	inf,NA	0.889926,NA	0.000480275	0.000960629
2	chr1:198723457:GTTCT:G	198723457	NA,G	NA,GTTCT	NA,1	NA,inf	NA,inf	NA,0.872263	0.000479895	0.000959904
2	chr1:198887835:T:C	198887835	NA,C	NA,T	NA,1	NA,-inf	NA,inf	NA,0.983216	0.000477969	0.000956259
2	chr1:199285772:G:A	199285772	NA,A	NA,G	NA,1	NA,-inf	NA,inf	NA,0.966172	0.000477922	0.000956143
2	chr1:198953299:T:A	198953299	NA,A	NA,T	NA,1	NA,-inf	NA,inf	NA,1.11543	0.00047752	0.000954298
2	chr1:199424033:A:C	199424033	NA,C	NA,A	NA,1	NA,inf	NA,inf	NA,0.941029	0.000476382	0.000952965
2	chr1:199410034:GA:G	199410034	NA,G	NA,GA	NA,1	NA,inf	NA,inf	NA,0.942148	0.000475759	0.000951719
2	chr1:199281369:ATAAAAAATAATTCATAAAACCATATATAGCCCTATTTTATCTCTCTGTATCTGTCTGCCCATG:A	199281369	NA,A	NA,ATAAAAAATAATTCATAAAACCATATATAGCCCTATTTTATCTCTCTGTATCTGTCTGCCCATG	NA,1	NA,-inf	NA,inf	NA,0.976776	0.000475105	0.000950262
2	chr1:199279783:G:A	199279783	NA,A	NA,G	NA,1	NA,inf	NA,inf	NA,0.841327	0.000473311	0.000946861
2	chr1:199055772:T:C	199055772	NA,C	NA,T	NA,1	NA,-inf	NA,inf	NA,1.0379	0.000473227	0.000946034
2	chr1:198675963:C:T	198675963	NA,T	NA,C	NA,1	NA,-inf	NA,inf	NA,0.747817	0.000472616	0.000945381
2	chr1:199493020:C:T	199493020	NA,T	NA,C	NA,1	NA,inf	NA,inf	NA,0.852089	0.000470534	0.000941242
2	chr1:198724897:G:A	198724897	NA,A	NA,G	NA,1	NA,inf	NA,inf	NA,0.846806	0.000467797	0.000935779
2	chr1:199086261:G:A	199086261	NA,A	NA,G	NA,1	NA,-inf	NA,inf	NA,0.98389	0.000466962	0.000933651
2	chr1:199280628:T:A	199280628	NA,A	NA,T	NA,1	NA,-inf	NA,inf	NA,0.952412	0.000466581	0.000933448
2	chr1:198725706:A:AT	198725706	NA,AT	NA,A	NA,1	NA,inf	NA,inf	NA,0.845152	0.000466557	0.000933299
2	chr1:199250837:G:T	199250837	NA,T	NA,G	NA,1	NA,inf	NA,inf	NA,0.901078	0.000465872	0.0009319
2	chr1:198725755:T:G	198725755	NA,G	NA,T	NA,1	NA,inf	NA,inf	NA,0.843948	0.000465621	0.000931427
2	chr1:199265372:T:C	199265372	C,C	T,T	1,1	-inf,-inf	inf,inf	1.21092,0.18312	0.000464823	0.000929685
2	chr1:198885899:A:G	198885899	NA,G	NA,A	NA,1	NA,-inf	NA,inf	NA,0.964903	0.000464545	0.000929407
2	chr1:198523602:C:A	198523602	NA,A	NA,C	NA,1	NA,-inf	NA,inf	NA,0.952803	0.000464501	0.00092894
2	chr1:199147841:A:G	199147841	NA,G	NA,A	NA,1	NA,-inf	NA,inf	NA,1.0845	0.00046171	0.000923044
2	chr1:198831859:C:G	198831859	G,G	C,C	1,1	inf,-inf	inf,inf	0.4427,1.82421	0.000461598	0.00092263
2	chr1:198775962:A:G	198775962	NA,G	NA,A	NA,1	NA,inf	NA,inf	NA,0.836039	0.000458528	0.00091724
2	chr1:199166632:T:G	199166632	G,G	T,T	1,1	inf,-inf	inf,inf	1.20828,0.947436	0.000456203	0.000912744
2	chr1:199372545:A:G	199372545	NA,G	NA,A	NA,1	NA,-inf	NA,inf	NA,0.867467	0.000455547	0.0009113
2	chr1:198670918:A:G	198670918	G,G	A,A	1,1	-inf,-inf	inf,inf	0.867566,1.46222	0.000453926	0.000906808
2	chr1:199224443:C:T	199224443	NA,T	NA,C	NA,1	NA,-inf	NA,inf	NA,0.850461	0.000453631	0.000907533
2	chr1:199301977:C:G	199301977	NA,G	NA,C	NA,1	NA,-inf	NA,inf	NA,0.90697	0.000452924	0.000906085
2	chr1:199231652:C:G	199231652	NA,G	NA,C	NA,1	NA,-inf	NA,inf	NA,0.866991	0.00045237	0.000904982
2	chr1:199000423:AC:A	199000423	NA,A	NA,AC	NA,1	NA,-inf	NA,inf	NA,0.795965	0.000447248	0.000894709
2	chr1:198871040:T:G	198871040	NA,G	NA,T	NA,1	NA,-inf	NA,inf	NA,0.939254	0.000446977	0.000894262
2	chr1:199296154:C:G	199296154	NA,G	NA,C	NA,1	NA,-inf	NA,inf	NA,0.898233	0.000446784	0.000893803
2	chr1:199491138:A:G	199491138	NA,G	NA,A	NA,1	NA,inf	NA,inf	NA,0.817654	0.000444469	0.000889115
2	chr1:198836636:T:A	198836636	A,A	T,T	1,1	inf,-inf	inf,inf	0.315954,1.29701	0.000444275	0.000888815
2	chr1:198995031:T:C	198995031	NA,C	NA,T	NA,1	NA,inf	NA,inf	NA,0.797122	0.000443523	0.000887177
2	chr1:198873501:A:G	198873501	G,G	A,A	1,1	inf,-inf	inf,inf	1.71445,0.916514	0.000443478	0.000886869
2	chr1:198838733:C:T	198838733	T,T	C,C	1,1	inf,-inf	inf,inf	0.483506,1.17508	0.000442603	0.000885462
2	chr1:198635300:C:A	198635300	NA,A	NA,C	NA,1	NA,-inf	NA,inf	NA,0.912779	0.000441529	0.00088333
2	chr1:198634527:C:T	198634527	T,NA	C,NA	1,NA	inf,NA	inf,NA	1.06425,NA	0.000438743	0.000877549
2	chr1:199062263:A:T	199062263	NA,T	NA,A	NA,1	NA,inf	NA,inf	NA,1.22185	0.000438388	0.000877074
2	chr1:199063203:G:A	199063203	NA,A	NA,G	NA,1	NA,-inf	NA,inf	NA,0.97959	0.000438024	0.000875708
2	chr1:198870538:T:C	198870538	C,C	T,T	1,1	-inf,inf	inf,inf	1.5298,1.31288	0.000437154	0.000874742
2	chr1:198599715:C:T	198599715	NA,T	NA,C	NA,1	NA,-inf	NA,inf	NA,0.752354	0.000436458	0.000873107
2	chr1:199299451:A:G	199299451	G,G	A,A	1,1	-inf,inf	inf,inf	0.574857,1.68224	0.000435409	0.00087105
2	chr1:199029434:T:C	199029434	NA,C	NA,T	NA,1	NA,inf	NA,inf	NA,0.76933	0.000434936	0.000870002
2	chr1:198583115:G:A	198583115	A,A	G,G	1,1	inf,inf	inf,inf	1.81651,0.409655	0.000433716	0.000867299
2	chr1:199313025:AAT:A	199313025	A,A	AAT,AAT	1,1	-inf,inf	inf,inf	0.60637,1.65636	0.000433284	0.000866803
2	chr1:199486484:G:C	199486484	NA,C	NA,G	NA,1	NA,-inf	NA,inf	NA,0.830262	0.000432866	0.000865961
2	chr1:199536002:C:T	199536002	NA,T	NA,C	NA,1	NA,-inf	NA,inf	NA,0.78933	0.000432809	0.00086569
2	chr1:198667757:G:A	198667757	NA,A	NA,G	NA,1	NA,inf	NA,inf	NA,0.865804	0.000431131	0.000862497
2	chr1:198768610:A:T	198768610	NA,T	NA,A	NA,1	NA,-inf	NA,inf	NA,0.923756	0.000430681	0.000861254
2	chr1:198976153:G:A	198976153	NA,A	NA,G	NA,1	NA,inf	NA,inf	NA,0.710029	0.000430179	0.000860383
2	chr1:199099485:A:G	199099485	G,G	A,A	1,1	inf,inf	inf,inf	1.59764,1.88192	0.000429343	0.000859983
2	chr1:199219699:T:G	199219699	NA,G	NA,T	NA,1	NA,-inf	NA,inf	NA,0.965264	0.000428928	0.000858136
2	chr1:199057272:A:G	199057272	NA,G	NA,A	NA,1	NA,-inf	NA,inf	NA,0.970051	0.000428284	0.000856236
2	chr1:198634617:A:G	198634617	G,NA	A,NA	1,NA	inf,NA	inf,NA	1.04808,NA	0.000427159	0.000854384
2	chr1:199255117:T:C	199255117	C,C	T,T	1,1	-inf,-inf	inf,inf	1.16824,0.156187	0.00042683	0.000853715
2	chr1:199049014:A:G	199049014	G,G	A,A	1,1	-inf,inf	inf,inf	0.000304947,1.05452	0.000425815	0.000851552
2	chr1:198781171:C:T	198781171	NA,T	NA,C	NA,1	NA,inf	NA,inf	NA,0.787086	0.000423983	0.00084815
2	chr1:198632475:T:A	198632475	NA,A	NA,T	NA,1	NA,-inf	NA,inf	NA,0.84622	0.000423741	0.000847551
2	chr1:198840537:T:C	198840537	C,C	T,T	1,1	-inf,inf	inf,inf	0.894847,1.46782	0.000418481	0.000836711
2	chr1:198568287:T:C	198568287	C,C	T,T	1,1	-inf,inf	inf,inf	1.37074,0.306295	0.00041741	0.000834947
2	chr1:199431835:G:C	199431835	NA,C	NA,G	NA,1	NA,inf	NA,inf	NA,0.889656	0.000417408	0.00083503
2	chr1:199175255:G:A	199175255	NA,A	NA,G	NA,1	NA,inf	NA,inf	NA,1.00225	0.000416773	0.000833751
2	chr1:199529518:C:CT	199529518	NA,CT	NA,C	NA,1	NA,inf	NA,inf	NA,0.81847	0.000414643	0.000829486
2	chr1:199312730:G:A	199312730	NA,A	NA,G	NA,1	NA,inf	NA,inf	NA,0.761806	0.000414583	0.00082936
2	chr1:199123565:T:C	199123565	C,NA	T,NA	1,NA	-inf,NA	inf,NA	1.29369,NA	0.000413887	0.000828063
2	chr1:199481277:C:T	199481277	NA,T	NA,C	NA,1	NA,inf	NA,inf	NA,0.939763	0.000413054	0.000826357
2	chr1:198717985:AC:A	198717985	A,A	AC,AC	1,1	inf,-inf	inf,inf	1.9609,0.0652629	0.000412447	0.000824957
2	chr1:199305137:A:G	199305137	G,G	A,A	1,1	-inf,inf	inf,inf	0.564338,1.65671	0.000411556	0.00082334
2	chr1:198803271:G:C	198803271	NA,C	NA,G	NA,1	NA,-inf	NA,inf	NA,0.808674	0.000410256	0.000820776
2	chr1:198988506:G:A	198988506	NA,A	NA,G	NA,1	NA,inf	NA,inf	NA,0.761262	0.00040902	0.00081816
2	chr1:199067390:T:C	199067390	NA,C	NA,T	NA,1	NA,-inf	NA,inf	NA,0.916307	0.00040887	0.00081807
2	chr1:199208960:C:A	199208960	A,A	C,C	1,1	-inf,-inf	inf,inf	0.541696,1.52951	0.000408233	0.000816683
2	chr1:198638825:A:T	198638825	NA,T	NA,A	NA,1	NA,-inf	NA,inf	NA,0.823871	0.000408232	0.000816539
2	chr1:198723537:T:C	198723537	NA,C	NA,T	NA,1	NA,inf	NA,inf	NA,0.762129	0.000407419	0.000815024
2	chr1:198734160:C:T	198734160	NA,T	NA,C	NA,1	NA,-inf	NA,inf	NA,0.844066	0.000407272	0.000814788
2	chr1:199264111:C:T	199264111	T,T	C,C	1,1	-inf,-inf	inf,inf	1.25617,0.116284	0.000406346	0.000812726
2	chr1:198789087:A:G	198789087	G,G	A,A	1,1	-inf,inf	inf,inf	1.31268,0.969305	0.000405854	0.000811337
2	chr1:198664681:C:T	198664681	NA,T	NA,C	NA,1	NA,-inf	NA,inf	NA,0.816497	0.000404686	0.000809448
2	chr1:198661160:T:A	198661160	A,NA	T,NA	1,NA	-inf,NA	inf,NA	1.25004,NA	0.000404126	0.0008081
2	chr1:198695987:C:T	198695987	T,T	C,C	1,1	inf,-inf	inf,inf	1.52331,0.516947	0.000403527	0.000807128
2	chr1:199159079:G:A	199159079	NA,A	NA,G	NA,1	NA,-inf	NA,inf	NA,0.871549	0.000400335	0.000800534
2	chr1:199103536:G:A	199103536	NA,A	NA,G	NA,1	NA,-inf	NA,inf	NA,0.805554	0.000400156	0.000800609
2	chr1:198611927:A:G	198611927	NA,G	NA,A	NA,1	NA,inf	NA,inf	NA,0.810517	0.000399583	0.000799383
2	chr1:198542719:A:G	198542719	NA,G	NA,A	NA,1	NA,inf	NA,inf	NA,0.827381	0.000398983	0.000798162
2	chr1:198563329:A:G	198563329	NA,G	NA,A	NA,1	NA,inf	NA,inf	NA,0.826568	0.000398936	0.000798068
2	chr1:199233484:A:G	199233484	NA,G	NA,A	NA,1	NA,-inf	NA,inf	NA,0.797938	0.000397938	0.000796126
2	chr1:199441011:T:C	199441011	NA,C	NA,T	NA,1	NA,-inf	NA,inf	NA,0.769269	0.000397716	0.000795552
2	chr1:198667753:T:A	198667753	NA,A	NA,T	NA,1	NA,-inf	NA,inf	NA,0.906573	0.000396903	0.000793644
2	chr1:199467633:T:C	199467633	C,C	T,T	1,1	inf,-inf	inf,inf	1.03173,1.33447	0.000396755	0.000793843
2	chr1:199265162:A:T	199265162	T,T	A,A	1,1	-inf,-inf	inf,inf	1.27522,0.113753	0.000396015	0.000792071
2	chr1:199271134:A:G	199271134	G,NA	A,NA	1,NA	inf,NA	inf,NA	0.882111,NA	0.000395302	0.000790741
2	chr1:199479904:A:G	199479904	G,NA	A,NA	1,NA	-inf,NA	inf,NA	1.04693,NA	0.000394379	0.000788915
2	chr1:199041358:G:A	199041358	NA,A	NA,G	NA,1	NA,inf	NA,inf	NA,0.705455	0.000394187	0.000788503
2	chr1:199473427:A:C	199473427	C,C	A,A	1,1	inf,-inf	inf,inf	0.96084,1.38585	0.000394014	0.000788352
2	chr1:199149753:GTA:G	199149753	NA,G	NA,GTA	NA,1	NA,-inf	NA,inf	NA,0.895547	0.000393493	0.00078731
2	chr1:198816959:G:A	198816959	NA,A	NA,G	NA,1	NA,inf	NA,inf	NA,0.726413	0.000392932	0.000786015
2	chr1:199000751:T:A	199000751	NA,A	NA,T	NA,1	NA,inf	NA,inf	NA,0.64681	0.000392535	0.000785109
2	chr1:198553748:T:C	198553748	NA,C	NA,T	NA,1	NA,inf	NA,inf	NA,0.815491	0.000392282	0.000784759
2	chr1:199382959:A:T	199382959	NA,T	NA,A	NA,1	NA,inf	NA,inf	NA,0.739846	0.000390593	0.00078133
2	chr1:198984102:A:G	198984102	G,G	A,A	1,1	-inf,-inf	inf,inf	1.45308,1.96185	0.00039002	0.000781004
2	chr1:198904495:C:T	198904495	NA,T	NA,C	NA,1	NA,inf	NA,inf	NA,0.672261	0.000389648	0.000779379
2	chr1:198625802:T:C	198625802	NA,C	NA,T	NA,1	NA,inf	NA,inf	NA,0.817504	0.000389587	0.000779382
2	chr1:199379007:T:TCAAA	199379007	NA,TCAAA	NA,T	NA,1	NA,inf	NA,inf	NA,0.73644	0.000388416	0.000776977
2	chr1:199322749:T:C	199322749	NA,C	NA,T	NA,1	NA,inf	NA,inf	NA,0.802734	0.000388074	0.000776331
2	chr1:198828691:A:G	198828691	NA,G	NA,A	NA,1	NA,-inf	NA,inf	NA,0.804097	0.000386688	0.000773601
2	chr1:199386892:T:C	199386892	NA,C	NA,T	NA,1	NA,inf	NA,inf	NA,0.899496	0.000386262	0.000772768
2	chr1:198691595:G:A	198691595	A,A	G,G	1,1	-inf,inf	inf,inf	1.12136,0.819947	0.000385764	0.000771748
2	chr1:198952954:C:T	198952954	T,NA	C,NA	1,NA	-inf,NA	inf,NA	1.45303,NA	0.000385087	0.000770489
2	chr1:198909358:T:C	198909358	NA,C	NA,T	NA,1	NA,inf	NA,inf	NA,0.668151	0.0003847	0.000769512
2	chr1:199038783:A:T	199038783	NA,T	NA,A	NA,1	NA,inf	NA,inf	NA,0.688704	0.000383923	0.000767977
2	chr1:198888903:G:T	198888903	NA,T	NA,G	NA,1	NA,inf	NA,inf	NA,0.93506	0.000383869	0.000767901
2	chr1:199232473:TTTTAATTTTTAATTAATTAATA:T	199232473	T,T	TTTTAATTTTTAATTAATTAATA,TTTTAATTTTTAATTAATTAATA	1,1	-inf,-inf	inf,inf	0.254465,1.68201	0.000383638	0.00076772
2	chr1:199062541:G:A	199062541	NA,A	NA,G	NA,1	NA,-inf	NA,inf	NA,0.888798	0.000383231	0.000766217
2	chr1:199153784:G:A	199153784	A,A	G,G	1,1	-inf,-inf	inf,inf	1.46099,1.3799	0.000383076	0.000767046
2	chr1:198569372:C:A	198569372	A,NA	C,NA	1,NA	inf,NA	inf,NA	0.856449,NA	0.000382267	0.000764647
2	chr1:199413092:G:A	199413092	NA,A	NA,G	NA,1	NA,-inf	NA,inf	NA,0.760705	0.000380607	0.00076142
2	chr1:198657398:A:G	198657398	NA,G	NA,A	NA,1	NA,-inf	NA,inf	NA,0.777355	0.000379403	0.000758901
2	chr1:198567874:G:A	198567874	NA,A	NA,G	NA,1	NA,inf	NA,inf	NA,0.7937	0.000379202	0.000758598
2	chr1:198532865:A:G	198532865	NA,G	NA,A	NA,1	NA,inf	NA,inf	NA,0.793708	0.000378586	0.000757365
2	chr1:198601024:G:A	198601024	NA,A	NA,G	NA,1	NA,inf	NA,inf	NA,0.774068	0.000377754	0.000755722
2	chr1:198537160:C:T	198537160	T,NA	C,NA	1,NA	-inf,NA	inf,NA	1.03791,NA	0.000377095	0.000754355
2	chr1:198532089:C:T	198532089	NA,T	NA,C	NA,1	NA,inf	NA,inf	NA,0.789906	0.000376875	0.000753942
2	chr1:198952511:G:A	198952511	A,A	G,G	1,1	-inf,-inf	inf,inf	1.29375,1.93707	0.000376727	0.000754173
2	chr1:199112563:A:G	199112563	NA,G	NA,A	NA,1	NA,inf	NA,inf	NA,0.664817	0.00037569	0.000751495
2	chr1:198546647:C:T	198546647	NA,T	NA,C	NA,1	NA,inf	NA,inf	NA,0.787388	0.00037532	0.000750834
2	chr1:198889748:A:G	198889748	NA,G	NA,A	NA,1	NA,inf	NA,inf	NA,0.655987	0.000374902	0.000749923
2	chr1:199246281:T:C	199246281	C,C	T,T	1,1	-inf,-inf	inf,inf	1.0255,0.375893	0.000374439	0.000748934
2	chr1:199136864:TC:T	199136864	NA,T	NA,TC	NA,1	NA,-inf	NA,inf	NA,0.759817	0.000373037	0.000746356
2	chr1:199135829:A:T	199135829	T,NA	A,NA	1,NA	-inf,NA	inf,NA	1.48026,NA	0.000372291	0.000744912
2	chr1:199032731:A:G	199032731	NA,G	NA,A	NA,1	NA,inf	NA,inf	NA,0.68575	0.000370538	0.000741193
2	chr1:199324207:T:C	199324207	C,C	T,T	1,1	inf,-inf	inf,inf	1.52797,0.544473	0.000369749	0.000739759
2	chr1:199403605:G:A	199403605	NA,A	NA,G	NA,1	NA,-inf	NA,inf	NA,0.75374	0.000368984	0.000738175
2	chr1:199392838:T:A	199392838	NA,A	NA,T	NA,1	NA,-inf	NA,inf	NA,0.753512	0.000368861	0.00073793
2	chr1:199393077:A:G	199393077	NA,G	NA,A	NA,1	NA,-inf	NA,inf	NA,0.753459	0.000368838	0.000737884
2	chr1:199395592:G:A	199395592	NA,A	NA,G	NA,1	NA,-inf	NA,inf	NA,0.753132	0.000368634	0.000737474
2	chr1:199481403:G:T	199481403	NA,T	NA,G	NA,1	NA,-inf	NA,inf	NA,0.727066	0.000368283	0.000736782
2	chr1:198587641:G:C	198587641	NA,C	NA,G	NA,1	NA,-inf	NA,inf	NA,0.813119	0.000368218	0.000736422
2	chr1:198949395:A:G	198949395	G,G	A,A	1,1	-inf,inf	inf,inf	5.8432,0.616107	0.000367279	0.00175855
2	chr1:198727454:A:C	198727454	NA,C	NA,A	NA,1	NA,inf	NA,inf	NA,0.644644	0.000366742	0.00073362
2	chr1:199383199:T:C	199383199	NA,C	NA,T	NA,1	NA,inf	NA,inf	NA,0.699179	0.000366366	0.000732879
2	chr1:198733389:G:A	198733389	NA,A	NA,G	NA,1	NA,inf	NA,inf	NA,0.64114	0.000366109	0.000732355
2	chr1:198676871:T:C	198676871	NA,C	NA,T	NA,1	NA,inf	NA,inf	NA,0.655006	0.000365374	0.000730905
2	chr1:198529509:C:T	198529509	NA,T	NA,C	NA,1	NA,inf	NA,inf	NA,0.767894	0.000364503	0.000729198
2	chr1:198584369:C:T	198584369	NA,T	NA,C	NA,1	NA,inf	NA,inf	NA,0.750544	0.000364457	0.000729123
2	chr1:199326305:T:C	199326305	NA,C	NA,T	NA,1	NA,inf	NA,inf	NA,0.760249	0.000363579	0.000727339
2	chr1:199275817:A:G	199275817	NA,G	NA,A	NA,1	NA,-inf	NA,inf	NA,0.792243	0.00036354	0.000727154
2	chr1:199252372:T:A	199252372	NA,A	NA,T	NA,1	NA,-inf	NA,inf	NA,0.835674	0.000363516	0.000727299
2	chr1:199438149:A:C	199438149	C,NA	A,NA	1,NA	inf,NA	inf,NA	0.787405,NA	0.000362618	0.000725367
2	chr1:199215185:A:G	199215185	NA,G	NA,A	NA,1	NA,-inf	NA,inf	NA,0.705713	0.00036153	0.000723301
2	chr1:198826493:CTG:C	198826493	NA,C	NA,CTG	NA,1	NA,inf	NA,inf	NA,0.665574	0.000360772	0.000721704
2	chr1:198875186:C:A	198875186	A,A	C,C	1,1	-inf,inf	inf,inf	1.63662,1.15633	0.00036009	0.000720608
2	chr1:199485872:A:G	199485872	NA,G	NA,A	NA,1	NA,-inf	NA,inf	NA,0.720107	0.000359541	0.0007193
2	chr1:199200216:C:T	199200216	NA,T	NA,C	NA,1	NA,inf	NA,inf	NA,0.726117	0.000358304	0.000716768
2	chr1:198783411:T:C	198783411	NA,C	NA,T	NA,1	NA,inf	NA,inf	NA,0.679577	0.00035731	0.000714801
2	chr1:199227231:T:A	199227231	NA,A	NA,T	NA,1	NA,-inf	NA,inf	NA,0.694335	0.000356103	0.000712445
2	chr1:199251720:T:C	199251720	C,C	T,T	1,1	-inf,-inf	inf,inf	1.13907,0.227121	0.000355232	0.000710492
2	chr1:199262895:G:A	199262895	NA,A	NA,G	NA,1	NA,-inf	NA,inf	NA,0.660275	0.000355225	0.000710672
2	chr1:198841499:C:T	198841499	T,T	C,C	1,1	-inf,inf	inf,inf	0.766848,1.46783	0.000354989	0.000709801
2	chr1:199298985:T:C	199298985	NA,C	NA,T	NA,1	NA,-inf	NA,inf	NA,0.776207	0.000353501	0.000706991
2	chr1:199255399:T:C	199255399	NA,C	NA,T	NA,1	NA,inf	NA,inf	NA,0.667194	0.000353152	0.000706453
2	chr1:199346411:T:C	199346411	NA,C	NA,T	NA,1	NA,inf	NA,inf	NA,0.831505	0.000352511	0.000705252
2	chr1:198880333:A:C	198880333	C,C	A,A	1,1	inf,-inf	inf,inf	2.00189,0.698982	0.000352464	0.000705018
2	chr1:198703011:C:T	198703011	NA,T	NA,C	NA,1	NA,inf	NA,inf	NA,0.682047	0.000351882	0.000703983
2	chr1:198638868:G:A	198638868	A,A	G,G	1,1	-inf,-inf	inf,inf	1.59156,0.374857	0.000351704	0.000702767
2	chr1:199320669:G:T	199320669	T,T	G,G	1,1	inf,-inf	inf,inf	1.54659,0.487004	0.000351647	0.00070355
2	chr1:199297432:C:T	199297432	NA,T	NA,C	NA,1	NA,inf	NA,inf	NA,0.654725	0.00035131	0.000702806
2	chr1:198883513:G:A	198883513	A,A	G,G	1,1	-inf,inf	inf,inf	0.736718,1.57481	0.000350001	0.0007002
2	chr1:199339099:G:A	199339099	NA,A	NA,G	NA,1	NA,-inf	NA,inf	NA,0.71655	0.000349874	0.000699947
2	chr1:199301241:C:T	199301241	T,T	C,C	1,1	-inf,inf	inf,inf	0.576372,1.55398	0.000348884	0.000697985
2	chr1:199374289:C:T	199374289	NA,T	NA,C	NA,1	NA,-inf	NA,inf	NA,0.69594	0.000348486	0.000697165
2	chr1:198728467:T:A	198728467	NA,A	NA,T	NA,1	NA,inf	NA,inf	NA,0.607283	0.000346634	0.000693406
2	chr1:199213978:A:G	199213978	NA,G	NA,A	NA,1	NA,-inf	NA,inf	NA,0.67825	0.000346522	0.00069328
2	chr1:199389340:T:C	199389340	NA,C	NA,T	NA,1	NA,-inf	NA,inf	NA,0.710114	0.000345619	0.000691439
2	chr1:198761143:G:A	198761143	NA,A	NA,G	NA,1	NA,inf	NA,inf	NA,0.600597	0.000345614	0.000691369
2	chr1:199086131:TTTATTTA:T	199086131	NA,T	NA,TTTATTTA	NA,1	NA,-inf	NA,inf	NA,0.740915	0.000345524	0.00069128
2	chr1:199000903:C:T	199000903	NA,T	NA,C	NA,1	NA,-inf	NA,inf	NA,0.757397	0.000345489	0.000691205
2	chr1:198807046:T:C	198807046	C,C	T,T	1,1	inf,-inf	inf,inf	2.60113,0.458611	0.000345287	0.00069163
2	chr1:199467014:T:C	199467014	C,C	T,T	1,1	inf,-inf	inf,inf	0.997418,1.28266	0.000345096	0.000690497
2	chr1:198540809:C:T	198540809	NA,T	NA,C	NA,1	NA,-inf	NA,inf	NA,0.748302	0.000344645	0.000689493
2	chr1:199136971:T:A	199136971	A,NA	T,NA	1,NA	-inf,NA	inf,NA	1.42423,NA	0.000344251	0.000688809
2	chr1:198807992:T:C	198807992	NA,C	NA,T	NA,1	NA,inf	NA,inf	NA,0.563341	0.000344224	0.000688536
2	chr1:198591539:T:C	198591539	NA,C	NA,T	NA,1	NA,-inf	NA,inf	NA,0.751112	0.000343423	0.000686909
2	chr1:198826402:C:T	198826402	NA,T	NA,C	NA,1	NA,inf	NA,inf	NA,0.655312	0.000343117	0.00068641
2	chr1:199069458:G:T	199069458	NA,T	NA,G	NA,1	NA,-inf	NA,inf	NA,0.805879	0.000342326	0.000684478
2	chr1:199327018:G:A	199327018	NA,A	NA,G	NA,1	NA,-inf	NA,inf	NA,0.699628	0.000341943	0.000684086
2	chr1:199323260:T:C	199323260	NA,C	NA,T	NA,1	NA,-inf	NA,inf	NA,0.697787	0.000340967	0.000682133
2	chr1:198866620:A:G	198866620	G,G	A,A	1,1	inf,-inf	inf,inf	1.57989,0.86445	0.000340856	0.00068169
2	chr1:198696308:T:C	198696308	C,C	T,T	1,1	-inf,inf	inf,inf	1.04426,0.833899	0.000340823	0.000681855
2	chr1:199323146:T:A	199323146	NA,A	NA,T	NA,1	NA,-inf	NA,inf	NA,0.697116	0.000340624	0.000681448
2	chr1:198960312:T:C	198960312	C,C	T,T	1,1	-inf,inf	inf,inf	1.05492,1.46886	0.000339157	0.000678277
2	chr1:199253146:C:G	199253146	NA,G	NA,C	NA,1	NA,-inf	NA,inf	NA,0.646438	0.000339123	0.000678472
2	chr1:199390221:C:T	199390221	NA,T	NA,C	NA,1	NA,inf	NA,inf	NA,0.658266	0.000338997	0.000678145
2	chr1:198685181:T:A	198685181	A,A	T,T	1,1	inf,-inf	inf,inf	1.44429,0.492139	0.000338976	0.000678039
2	chr1:199175763:A:T	199175763	NA,T	NA,A	NA,1	NA,-inf	NA,inf	NA,0.731378	0.000338389	0.00067701
2	chr1:199225000:G:A	199225000	NA,A	NA,G	NA,1	NA,inf	NA,inf	NA,0.635542	0.000337807	0.000675757
2	chr1:198788201:T:C	198788201	NA,C	NA,T	NA,1	NA,inf	NA,inf	NA,0.641721	0.000336901	0.00067398
2	chr1:199251202:G:A	199251202	NA,A	NA,G	NA,1	NA,-inf	NA,inf	NA,0.641296	0.000336268	0.000672763
2	chr1:199202699:T:A	199202699	A,A	T,T	1,1	-inf,inf	inf,inf	1.92217,0.151625	0.000336113	0.000672534
2	chr1:198841538:A:G	198841538	G,G	A,A	1,1	-inf,inf	inf,inf	0.762221,1.43896	0.000336009	0.00067186
2	chr1:199247202:A:C	199247202	NA,C	NA,A	NA,1	NA,-inf	NA,inf	NA,0.638655	0.000334772	0.00066977
2	chr1:198815177:A:G	198815177	G,G	A,A	1,1	-inf,inf	inf,inf	0.875088,1.40146	0.000334683	0.000669239
2	chr1:198890700:C:T	198890700	T,NA	C,NA	1,NA	-inf,NA	inf,NA	1.45077,NA	0.000334668	0.000669688
2	chr1:199396884:T:G	199396884	NA,G	NA,T	NA,1	NA,inf	NA,inf	NA,0.641292	0.000334529	0.000669206
2	chr1:199249357:G:C	199249357	NA,C	NA,G	NA,1	NA,-inf	NA,inf	NA,0.638125	0.000334506	0.000669237
2	chr1:199131433:T:C	199131433	NA,C	NA,T	NA,1	NA,-inf	NA,inf	NA,0.79052	0.000334418	0.00066869
2	chr1:199496162:G:A	199496162	NA,A	NA,G	NA,1	NA,-inf	NA,inf	NA,0.662121	0.00033419	0.000668586
2	chr1:199435608:T:C	199435608	NA,C	NA,T	NA,1	NA,-inf	NA,inf	NA,0.709271	0.000334141	0.000668489
2	chr1:199193888:C:T	199193888	NA,T	NA,C	NA,1	NA,-inf	NA,inf	NA,0.677915	0.000333702	0.000667616
2	chr1:199172072:G:A	199172072	NA,A	NA,G	NA,1	NA,-inf	NA,inf	NA,0.677848	0.00033367	0.000667552
2	chr1:199397945:T:C	199397945	NA,C	NA,T	NA,1	NA,inf	NA,inf	NA,0.639419	0.000333569	0.000667287
2	chr1:199038777:A:C	199038777	NA,C	NA,A	NA,1	NA,-inf	NA,inf	NA,0.797355	0.000333393	0.000666595
2	chr1:198808232:G:A	198808232	NA,A	NA,G	NA,1	NA,inf	NA,inf	NA,0.646251	0.00033309	0.000666337
2	chr1:198535505:A:G	198535505	NA,G	NA,A	NA,1	NA,-inf	NA,inf	NA,0.724603	0.000332908	0.000666017
2	chr1:198590365:A:G	198590365	NA,G	NA,A	NA,1	NA,-inf	NA,inf	NA,0.732555	0.000332883	0.000665828
2	chr1:199398301:C:G	199398301	NA,G	NA,C	NA,1	NA,inf	NA,inf	NA,0.637854	0.000332743	0.000665635
2	chr1:198745052:C:T	198745052	NA,T	NA,C	NA,1	NA,-inf	NA,inf	NA,0.717897	0.000332026	0.000664032
2	chr1:198738497:G:A	198738497	NA,A	NA,G	NA,1	NA,-inf	NA,inf	NA,0.717792	0.000331987	0.000663954
2	chr1:198747743:A:C	198747743	NA,C	NA,A	NA,1	NA,-inf	NA,inf	NA,0.71766	0.000331929	0.000663839
2	chr1:199191591:G:A	199191591	NA,A	NA,G	NA,1	NA,-inf	NA,inf	NA,0.673294	0.000331849	0.000663911
2	chr1:199181904:C:A	199181904	NA,A	NA,C	NA,1	NA,-inf	NA,inf	NA,0.673048	0.000331727	0.000663666
2	chr1:198746505:T:C	198746505	NA,C	NA,T	NA,1	NA,-inf	NA,inf	NA,0.717221	0.000331721	0.000663424
2	chr1:199191308:G:A	199191308	NA,A	NA,G	NA,1	NA,-inf	NA,inf	NA,0.672968	0.000331691	0.000663594
2	chr1:198816180:C:T	198816180	T,T	C,C	1,1	-inf,inf	inf,inf	0.96487,1.31976	0.000329958	0.000659791
2	chr1:198672781:A:T	198672781	NA,T	NA,A	NA,1	NA,inf	NA,inf	NA,0.588851	0.000329902	0.000659959
2	chr1:198627794:T:C	198627794	NA,C	NA,T	NA,1	NA,inf	NA,inf	NA,0.622959	0.00032948	0.000659119
2	chr1:199492864:A:C	199492864	NA,C	NA,A	NA,1	NA,inf	NA,inf	NA,0.64277	0.000328499	0.000657146
2	chr1:199380292:T:C	199380292	NA,C	NA,T	NA,1	NA,inf	NA,inf	NA,0.62895	0.000328413	0.000656972
2	chr1:198758804:C:T	198758804	NA,T	NA,C	NA,1	NA,inf	NA,inf	NA,0.99006	0.00032759	0.000655415
2	chr1:199399081:A:T	199399081	NA,T	NA,A	NA,1	NA,inf	NA,inf	NA,0.623713	0.000327414	0.000654969
2	chr1:198694502:C:T	198694502	NA,T	NA,C	NA,1	NA,inf	NA,inf	NA,0.694854	0.000327002	0.000654147
2	chr1:199320724:T:G	199320724	G,G	T,T	1,1	inf,-inf	inf,inf	1.48051,0.511959	0.000324287	0.000648817
2	chr1:198834132:A:T	198834132	NA,T	NA,A	NA,1	NA,-inf	NA,inf	NA,0.712477	0.000323396	0.000647034
2	chr1:198586725:A:C	198586725	NA,C	NA,A	NA,1	NA,inf	NA,inf	NA,0.758652	0.000323119	0.000646397
2	chr1:198769624:C:A	198769624	NA,A	NA,C	NA,1	NA,-inf	NA,inf	NA,0.439697	0.000321818	0.000643811
2	chr1:198807541:C:T	198807541	T,T	C,C	1,1	-inf,inf	inf,inf	0.92389,1.33713	0.000321732	0.000643346
2	chr1:198672076:C:T	198672076	T,T	C,C	1,1	-inf,inf	inf,inf	1.18023,0.664906	0.000321031	0.00064226
2	chr1:198944439:A:G	198944439	NA,G	NA,A	NA,1	NA,inf	NA,inf	NA,0.53358	0.000320528	0.000641153
2	chr1:199416848:G:A	199416848	NA,A	NA,G	NA,1	NA,inf	NA,inf	NA,0.623825	0.000320342	0.000640851
2	chr1:198688844:T:C	198688844	NA,C	NA,T	NA,1	NA,inf	NA,inf	NA,0.569733	0.000320221	0.000640595
2	chr1:198580200:C:T	198580200	NA,T	NA,C	NA,1	NA,-inf	NA,inf	NA,0.757807	0.000319996	0.000639984
2	chr1:199416708:A:G	199416708	NA,G	NA,A	NA,1	NA,inf	NA,inf	NA,0.622956	0.000319921	0.000640008
2	chr1:199047091:G:A	199047091	NA,A	NA,G	NA,1	NA,inf	NA,inf	NA,0.99826	0.000319627	0.000639496
2	chr1:199424977:A:C	199424977	NA,C	NA,A	NA,1	NA,inf	NA,inf	NA,0.608291	0.000318909	0.00063799
2	chr1:198687113:C:T	198687113	T,T	C,C	1,1	inf,inf	inf,inf	0.276333,1.57313	0.000318244	0.000636626
2	chr1:198894898:G:T	198894898	T,T	G,G	1,1	inf,-inf	inf,inf	5.72367,0.737435	0.000317309	0.00154379
2	chr1:199131026:C:G	199131026	NA,G	NA,C	NA,1	NA,-inf	NA,inf	NA,0.752309	0.000317207	0.000634292
2	chr1:198811257:A:G	198811257	G,G	A,A	1,1	inf,-inf	inf,inf	2.58918,0.413277	0.000316706	0.000634398
2	chr1:198954685:C:T	198954685	NA,T	NA,C	NA,1	NA,inf	NA,inf	NA,0.523952	0.000316058	0.000632214
2	chr1:198826625:A:G	198826625	NA,G	NA,A	NA,1	NA,-inf	NA,inf	NA,0.66874	0.000315488	0.000631177
2	chr1:198873198:G:A	198873198	NA,A	NA,G	NA,1	NA,-inf	NA,inf	NA,0.681528	0.000315407	0.000631042
2	chr1:198688307:C:T	198688307	NA,T	NA,C	NA,1	NA,inf	NA,inf	NA,0.559775	0.000315268	0.000630689
2	chr1:198642041:T:A	198642041	NA,A	NA,T	NA,1	NA,inf	NA,inf	NA,0.759178	0.000315183	0.000630545
2	chr1:198567010:T:A	198567010	NA,A	NA,T	NA,1	NA,inf	NA,inf	NA,0.671434	0.000315149	0.000630479
2	chr1:198911138:A:G	198911138	G,G	A,A	1,1	inf,inf	inf,inf	1.64175,1.74291	0.000314801	0.000630686
2	chr1:199490778:T:C	199490778	NA,C	NA,T	NA,1	NA,-inf	NA,inf	NA,0.62053	0.000314468	0.000629132
2	chr1:198817982:A:G	198817982	NA,G	NA,A	NA,1	NA,inf	NA,inf	NA,0.608012	0.000314308	0.000628772
2	chr1:198806683:A:G	198806683	NA,G	NA,A	NA,1	NA,inf	NA,inf	NA,0.607303	0.000313969	0.000628094
2	chr1:198696570:A:G	198696570	NA,G	NA,A	NA,1	NA,inf	NA,inf	NA,0.667109	0.00031392	0.000627982
2	chr1:198810968:G:A	198810968	NA,A	NA,G	NA,1	NA,inf	NA,inf	NA,0.607136	0.000313894	0.000627943
2	chr1:199113742:G:A	199113742	NA,A	NA,G	NA,1	NA,-inf	NA,inf	NA,0.745014	0.000313884	0.000627645
2	chr1:199490040:C:T	199490040	NA,T	NA,C	NA,1	NA,-inf	NA,inf	NA,0.616124	0.000312414	0.000625025
2	chr1:199071130:C:T	199071130	NA,T	NA,C	NA,1	NA,-inf	NA,inf	NA,0.62751	0.00031121	0.000622662
2	chr1:198837272:AC:A	198837272	NA,A	NA,AC	NA,1	NA,-inf	NA,inf	NA,0.684508	0.000311044	0.000622325
2	chr1:199169032:T:C	199169032	NA,C	NA,T	NA,1	NA,inf	NA,inf	NA,0.63121	0.000310454	0.000621064
2	chr1:198816726:G:C	198816726	NA,C	NA,G	NA,1	NA,inf	NA,inf	NA,0.504235	0.00031031	0.000620716
2	chr1:198684000:A:G	198684000	NA,G	NA,A	NA,1	NA,inf	NA,inf	NA,0.547447	0.000309362	0.000618877
2	chr1:198524616:C:A	198524616	NA,A	NA,C	NA,1	NA,inf	NA,inf	NA,0.536232	0.000309053	0.000618466
2	chr1:198753249:A:G	198753249	NA,G	NA,A	NA,1	NA,-inf	NA,inf	NA,0.661545	0.00030904	0.00061829
2	chr1:199363250:T:C	199363250	NA,C	NA,T	NA,1	NA,-inf	NA,inf	NA,0.633013	0.000308642	0.000617474
2	chr1:198690095:A:G	198690095	NA,G	NA,A	NA,1	NA,inf	NA,inf	NA,0.545682	0.000308478	0.000617108
2	chr1:198706667:G:T	198706667	NA,T	NA,G	NA,1	NA,inf	NA,inf	NA,0.572282	0.000308343	0.000616846
2	chr1:199021964:A:G	199021964	G,G	A,A	1,1	-inf,inf	inf,inf	0.394762,1.10798	0.000308132	0.000616225
2	chr1:199374280:G:A	199374280	NA,A	NA,G	NA,1	NA,-inf	NA,inf	NA,0.631289	0.000307873	0.000615934
2	chr1:199376110:T:A	199376110	NA,A	NA,T	NA,1	NA,-inf	NA,inf	NA,0.631135	0.000307795	0.000615778
2	chr1:199066451:C:T	199066451	NA,T	NA,C	NA,1	NA,-inf	NA,inf	NA,0.619839	0.000307748	0.000615736
2	chr1:199363749:TGTGTTGTTAGG:T	199363749	NA,T	NA,TGTGTTGTTAGG	NA,1	NA,-inf	NA,inf	NA,0.630419	0.000307483	0.000615154
2	chr1:199488180:T:A	199488180	NA,A	NA,T	NA,1	NA,-inf	NA,inf	NA,0.606574	0.000307394	0.000614984
2	chr1:198686599:TC:T	198686599	NA,T	NA,TC	NA,1	NA,inf	NA,inf	NA,0.543264	0.000307383	0.000614918
2	chr1:199354044:C:T	199354044	NA,T	NA,C	NA,1	NA,-inf	NA,inf	NA,0.61014	0.000307282	0.000614748
2	chr1:199088830:C:T	199088830	T,NA	C,NA	1,NA	-inf,NA	inf,NA	0.56408,NA	0.000307245	0.000614605
2	chr1:198715825:G:A	198715825	NA,A	NA,G	NA,1	NA,-inf	NA,inf	NA,0.612134	0.000307205	0.000614554
2	chr1:198683338:T:C	198683338	NA,C	NA,T	NA,1	NA,inf	NA,inf	NA,0.542426	0.000307012	0.000614177
2	chr1:198684964:T:C	198684964	NA,C	NA,T	NA,1	NA,inf	NA,inf	NA,0.542419	0.00030697	0.000614093
2	chr1:199019520:G:A	199019520	NA,A	NA,G	NA,1	NA,inf	NA,inf	NA,0.553551	0.000306908	0.000613952
2	chr1:198813546:T:C	198813546	NA,C	NA,T	NA,1	NA,inf	NA,inf	NA,0.590971	0.00030642	0.000612994
2	chr1:198692077:T:G	198692077	NA,G	NA,T	NA,1	NA,inf	NA,inf	NA,0.541109	0.000306314	0.000612781
2	chr1:198685343:C:T	198685343	NA,T	NA,C	NA,1	NA,inf	NA,inf	NA,0.540143	0.00030592	0.000611992
2	chr1:198685191:C:A	198685191	NA,A	NA,C	NA,1	NA,inf	NA,inf	NA,0.540143	0.00030592	0.000611992
2	chr1:198868758:T:C	198868758	C,C	T,T	1,1	-inf,inf	inf,inf	1.47758,1.15366	0.000305387	0.000611117
2	chr1:198685070:T:A	198685070	NA,A	NA,T	NA,1	NA,inf	NA,inf	NA,0.538372	0.000305087	0.000610326
2	chr1:198685629:A:AG	198685629	NA,AG	NA,A	NA,1	NA,inf	NA,inf	NA,0.538208	0.000305009	0.00061017
2	chr1:199150646:T:C	199150646	NA,C	NA,T	NA,1	NA,-inf	NA,inf	NA,0.720969	0.00030378	0.000607457
2	chr1:199497969:C:T	199497969	NA,T	NA,C	NA,1	NA,-inf	NA,inf	NA,0.596769	0.000303704	0.000607601
2	chr1:198690955:C:A	198690955	NA,A	NA,C	NA,1	NA,inf	NA,inf	NA,0.535482	0.000303691	0.000607534
2	chr1:198715368:G:A	198715368	NA,A	NA,G	NA,1	NA,inf	NA,inf	NA,0.561519	0.000303358	0.000606876
2	chr1:198968314:C:T	198968314	T,T	C,C	1,1	-inf,inf	inf,inf	1.2475,1.5587	0.000303019	0.000606367
2	chr1:199465427:G:A	199465427	A,A	G,G	1,1	inf,-inf	inf,inf	1.47717,0.642618	0.000302232	0.000604734
2	chr1:199279819:G:A	199279819	A,A	G,G	1,1	inf,inf	inf,inf	0.7928,0.889785	0.00030205	0.000604259
2	chr1:199278199:T:C	199278199	NA,C	NA,T	NA,1	NA,-inf	NA,inf	NA,0.598061	0.000301931	0.000604058
2	chr1:198642545:G:A	198642545	NA,A	NA,G	NA,1	NA,inf	NA,inf	NA,0.724811	0.000301621	0.000603416
2	chr1:199350399:C:T	199350399	NA,T	NA,C	NA,1	NA,-inf	NA,inf	NA,0.617502	0.000301613	0.000603412
2	chr1:198815859:A:G	198815859	NA,G	NA,A	NA,1	NA,-inf	NA,inf	NA,0.636581	0.000301379	0.000602953
2	chr1:198943906:C:T	198943906	NA,T	NA,C	NA,1	NA,-inf	NA,inf	NA,0.616821	0.000300792	0.000601779
2	chr1:198705079:G:T	198705079	NA,T	NA,G	NA,1	NA,inf	NA,inf	NA,0.531594	0.000300224	0.000600603
2	chr1:199120933:A:T	199120933	NA,T	NA,A	NA,1	NA,-inf	NA,inf	NA,0.649478	0.000300028	0.00060027
2	chr1:199425107:A:G	199425107	NA,G	NA,A	NA,1	NA,-inf	NA,inf	NA,0.599833	0.000299626	0.000599439
2	chr1:199210241:T:A	199210241	NA,A	NA,T	NA,1	NA,-inf	NA,inf	NA,0.681381	0.000299581	0.000599291
2	chr1:199181222:G:A	199181222	NA,A	NA,G	NA,1	NA,-inf	NA,inf	NA,0.658134	0.000299503	0.000599231
2	chr1:199468735:G:T	199468735	NA,T	NA,G	NA,1	NA,-inf	NA,inf	NA,0.611033	0.000299298	0.000598794
2	chr1:199096317:G:A	199096317	NA,A	NA,G	NA,1	NA,-inf	NA,inf	NA,0.440134	0.000299268	0.000598742
2	chr1:198711099:C:T	198711099	NA,T	NA,C	NA,1	NA,inf	NA,inf	NA,0.552034	0.00029915	0.000598459
2	chr1:199317354:T:C	199317354	C,C	T,T	1,1	-inf,inf	inf,inf	0.53168,1.50251	0.000298723	0.000597644
2	chr1:198682954:C:T	198682954	NA,T	NA,C	NA,1	NA,inf	NA,inf	NA,0.53451	0.000298665	0.000597483
2	chr1:198615071:T:C	198615071	NA,C	NA,T	NA,1	NA,inf	NA,inf	NA,0.539412	0.000298653	0.000597445
2	chr1:199075750:TAA:T	199075750	NA,T	NA,TAA	NA,1	NA,-inf	NA,inf	NA,0.681505	0.000298448	0.000597129
2	chr1:199320950:A:G	199320950	NA,G	NA,A	NA,1	NA,inf	NA,inf	NA,0.626591	0.000298421	0.000597009
2	chr1:199066488:G:A	199066488	NA,A	NA,G	NA,1	NA,-inf	NA,inf	NA,0.681141	0.000298149	0.00059653
2	chr1:199532785:C:T	199532785	NA,T	NA,C	NA,1	NA,-inf	NA,inf	NA,0.574682	0.000298058	0.000596238
2	chr1:198948712:G:A	198948712	NA,A	NA,G	NA,1	NA,inf	NA,inf	NA,0.487289	0.000298054	0.00059621
2	chr1:198843219:A:G	198843219	G,G	A,A	1,1	-inf,inf	inf,inf	0.773405,1.36258	0.00029793	0.000595742
2	chr1:198684181:A:G	198684181	NA,G	NA,A	NA,1	NA,inf	NA,inf	NA,0.521317	0.000297241	0.000594633
2	chr1:199490378:A:T	199490378	NA,T	NA,A	NA,1	NA,inf	NA,inf	NA,0.555066	0.00029709	0.000594334
2	chr1:199379790:A:C	199379790	NA,C	NA,A	NA,1	NA,-inf	NA,inf	NA,0.606575	0.000297085	0.000594355
2	chr1:199496494:T:C	199496494	NA,C	NA,T	NA,1	NA,-inf	NA,inf	NA,0.58051	0.000296563	0.000593315
2	chr1:198692766:T:C	198692766	NA,C	NA,T	NA,1	NA,inf	NA,inf	NA,0.51936	0.000296305	0.00059276
2	chr1:199489383:G:C	199489383	NA,C	NA,G	NA,1	NA,-inf	NA,inf	NA,0.579455	0.000296109	0.000592408
2	chr1:199344645:C:T	199344645	NA,T	NA,C	NA,1	NA,-inf	NA,inf	NA,0.606547	0.000296008	0.000592203
2	chr1:199331897:C:T	199331897	NA,T	NA,C	NA,1	NA,inf	NA,inf	NA,0.620576	0.00029589	0.000591948
2	chr1:198998072:G:A	198998072	NA,A	NA,G	NA,1	NA,inf	NA,inf	NA,0.555356	0.000295874	0.000591885
2	chr1:199491460:T:TA	199491460	NA,TA	NA,T	NA,1	NA,-inf	NA,inf	NA,0.57864	0.000295798	0.000591785
2	chr1:199110442:A:G	199110442	NA,G	NA,A	NA,1	NA,-inf	NA,inf	NA,0.695484	0.000295143	0.000590189
2	chr1:198817987:A:C	198817987	C,C	A,A	1,1	-inf,inf	inf,inf	0.913781,1.29623	0.000295077	0.000590064
2	chr1:199077285:C:G	199077285	NA,G	NA,C	NA,1	NA,-inf	NA,inf	NA,0.672341	0.000294731	0.000589692
2	chr1:199109450:C:T	199109450	NA,T	NA,C	NA,1	NA,-inf	NA,inf	NA,0.429116	0.00029437	0.000588944
2	chr1:199130171:T:C	199130171	NA,C	NA,T	NA,1	NA,inf	NA,inf	NA,0.507797	0.000294097	0.000588315
2	chr1:198653532:T:G	198653532	NA,G	NA,T	NA,1	NA,-inf	NA,inf	NA,0.640497	0.000293951	0.000588116
2	chr1:199468329:T:C	199468329	NA,C	NA,T	NA,1	NA,inf	NA,inf	NA,0.556375	0.000293886	0.000587941
2	chr1:199476389:T:C	199476389	NA,C	NA,T	NA,1	NA,inf	NA,inf	NA,0.567038	0.000293472	0.000587089
2	chr1:199127683:A:G	199127683	NA,G	NA,A	NA,1	NA,-inf	NA,inf	NA,0.455589	0.000293294	0.000586766
2	chr1:198825632:A:G	198825632	NA,G	NA,A	NA,1	NA,-inf	NA,inf	NA,0.728358	0.000293111	0.000586202
2	chr1:199291525:T:C	199291525	C,C	T,T	1,1	-inf,inf	inf,inf	0.541173,1.49307	0.000292994	0.000586186
2	chr1:198904071:T:G	198904071	NA,G	NA,T	NA,1	NA,inf	NA,inf	NA,0.516936	0.00029233	0.000584797
2	chr1:198824067:G:A	198824067	A,NA	G,NA	1,NA	inf,NA	inf,NA	0.656499,NA	0.000292245	0.000584616
2	chr1:199121227:T:C	199121227	NA,C	NA,T	NA,1	NA,-inf	NA,inf	NA,0.424165	0.000292083	0.000584367
2	chr1:198759616:C:T	198759616	NA,T	NA,C	NA,1	NA,inf	NA,inf	NA,0.894727	0.000291207	0.000582628
2	chr1:198919707:T:G	198919707	NA,G	NA,T	NA,1	NA,inf	NA,inf	NA,0.512761	0.000290803	0.00058174
2	chr1:198594576:T:C	198594576	NA,C	NA,T	NA,1	NA,inf	NA,inf	NA,0.518928	0.000290253	0.000580643
2	chr1:199397184:A:G	199397184	NA,G	NA,A	NA,1	NA,inf	NA,inf	NA,0.530183	0.000289656	0.000579457
2	chr1:198966047:G:A	198966047	NA,A	NA,G	NA,1	NA,-inf	NA,inf	NA,0.688054	0.000289474	0.000578844
2	chr1:199108874:A:C	199108874	NA,C	NA,A	NA,1	NA,-inf	NA,inf	NA,0.685299	0.000289446	0.000578802
2	chr1:199202954:T:C	199202954	C,NA	T,NA	1,NA	inf,NA	inf,NA	1.70477,NA	0.000289177	0.000578911
2	chr1:199320468:G:A	199320468	NA,A	NA,G	NA,1	NA,inf	NA,inf	NA,0.60423	0.000289118	0.0005784
2	chr1:198629501:A:G	198629501	NA,G	NA,A	NA,1	NA,inf	NA,inf	NA,0.516164	0.000288548	0.000577252
2	chr1:199459503:G:C	199459503	C,C	G,G	1,1	inf,-inf	inf,inf	1.50813,0.553811	0.000288464	0.0005772
2	chr1:198659354:A:G	198659354	G,G	A,A	1,1	-inf,-inf	inf,inf	1.57523,0.252655	0.000288389	0.000576309
2	chr1:199265937:C:T	199265937	NA,T	NA,C	NA,1	NA,inf	NA,inf	NA,0.470875	0.000288285	0.000576918
2	chr1:199242229:T:C	199242229	NA,C	NA,T	NA,1	NA,-inf	NA,inf	NA,0.61438	0.000288026	0.000576291
2	chr1:199327351:G:A	199327351	NA,A	NA,G	NA,1	NA,inf	NA,inf	NA,0.538082	0.000287965	0.000576067
2	chr1:198800381:C:G	198800381	NA,G	NA,C	NA,1	NA,-inf	NA,inf	NA,0.609823	0.000287959	0.00057612
2	chr1:198815090:C:T	198815090	NA,T	NA,C	NA,1	NA,-inf	NA,inf	NA,0.604418	0.000287819	0.000575828
2	chr1:198756040:T:C	198756040	NA,C	NA,T	NA,1	NA,inf	NA,inf	NA,0.541279	0.00028746	0.000575063
2	chr1:198819169:ACTG:A	198819169	NA,A	NA,ACTG	NA,1	NA,-inf	NA,inf	NA,0.601369	0.000287171	0.000574534
2	chr1:198584171:G:A	198584171	NA,A	NA,G	NA,1	NA,-inf	NA,inf	NA,0.658465	0.000287014	0.000574051
2	chr1:199333509:AT:A	199333509	NA,A	NA,AT	NA,1	NA,inf	NA,inf	NA,0.59875	0.000286976	0.000574116
2	chr1:199200578:A:G	199200578	NA,G	NA,A	NA,1	NA,-inf	NA,inf	NA,0.594925	0.000286946	0.000574077
2	chr1:198708687:A:G	198708687	NA,G	NA,A	NA,1	NA,inf	NA,inf	NA,0.522426	0.000286819	0.000573792
2	chr1:199337234:C:T	199337234	NA,T	NA,C	NA,1	NA,inf	NA,inf	NA,0.598076	0.000286719	0.000573603
2	chr1:199048236:A:T	199048236	T,NA	A,NA	1,NA	inf,NA	inf,NA	0.455271,NA	0.000286399	0.000572872
2	chr1:198543853:A:G	198543853	NA,G	NA,A	NA,1	NA,inf	NA,inf	NA,0.51452	0.000286372	0.000572892
2	chr1:199076410:T:C	199076410	NA,C	NA,T	NA,1	NA,-inf	NA,inf	NA,0.65041	0.000286114	0.000572451
2	chr1:199077548:AT:A	199077548	NA,A	NA,AT	NA,1	NA,-inf	NA,inf	NA,0.649938	0.000285917	0.000572057
2	chr1:199266917:C:T	199266917	NA,T	NA,C	NA,1	NA,inf	NA,inf	NA,0.465477	0.000285819	0.000571983
2	chr1:198538328:A:G	198538328	NA,G	NA,A	NA,1	NA,-inf	NA,inf	NA,0.5761	0.000285768	0.000571727
2	chr1:198584468:G:T	198584468	NA,T	NA,G	NA,1	NA,inf	NA,inf	NA,0.811327	0.000285638	0.00057147
2	chr1:199102583:C:T	199102583	NA,T	NA,C	NA,1	NA,-inf	NA,inf	NA,0.675152	0.000285636	0.000571189
2	chr1:199067901:A:C	199067901	NA,C	NA,A	NA,1	NA,-inf	NA,inf	NA,0.598314	0.00028552	0.000571234
2	chr1:199107017:G:T	199107017	NA,T	NA,G	NA,1	NA,-inf	NA,inf	NA,0.674582	0.000285421	0.000570759
2	chr1:198806896:C:CA	198806896	NA,CA	NA,C	NA,1	NA,inf	NA,inf	NA,0.445362	0.000284959	0.000570018
2	chr1:198923421:TA:T	198923421	NA,T	NA,TA	NA,1	NA,inf	NA,inf	NA,0.499726	0.00028492	0.000569975
2	chr1:198609599:G:A	198609599	NA,A	NA,G	NA,1	NA,inf	NA,inf	NA,0.791989	0.000284821	0.000569832
2	chr1:198742614:A:G	198742614	NA,G	NA,A	NA,1	NA,inf	NA,inf	NA,0.534397	0.000284651	0.000569445
2	chr1:198763037:T:C	198763037	NA,C	NA,T	NA,1	NA,inf	NA,inf	NA,0.511558	0.000284461	0.000569072
2	chr1:198993790:T:G	198993790	G,NA	T,NA	1,NA	-inf,NA	inf,NA	1.25235,NA	0.000284317	0.000568879
2	chr1:198574035:C:A	198574035	NA,A	NA,C	NA,1	NA,inf	NA,inf	NA,0.807031	0.000284133	0.000568459
2	chr1:198693776:A:G	198693776	NA,G	NA,A	NA,1	NA,inf	NA,inf	NA,0.596384	0.000284122	0.000568383
2	chr1:198754571:A:G	198754571	NA,G	NA,A	NA,1	NA,-inf	NA,inf	NA,0.607793	0.000284094	0.000568206
2	chr1:199116522:T:C	199116522	NA,C	NA,T	NA,1	NA,inf	NA,inf	NA,0.88234	0.000283474	0.000567163
2	chr1:198814346:TTAAAG:T	198814346	T,T	TTAAAG,TTAAAG	1,1	-inf,inf	inf,inf	0.89881,1.28256	0.000283118	0.000566152
2	chr1:198822778:G:A	198822778	A,A	G,G	1,1	inf,-inf	inf,inf	2.96612,0.416563	0.000282713	0.000568167
2	chr1:199389502:G:A	199389502	NA,A	NA,G	NA,1	NA,inf	NA,inf	NA,0.549956	0.000282579	0.000565315
2	chr1:198598908:A:G	198598908	NA,G	NA,A	NA,1	NA,inf	NA,inf	NA,0.501401	0.000282347	0.00056483
2	chr1:199287686:T:C	199287686	NA,C	NA,T	NA,1	NA,inf	NA,inf	NA,0.503831	0.000282213	0.000564568
2	chr1:199055052:T:C	199055052	NA,C	NA,T	NA,1	NA,inf	NA,inf	NA,0.508368	0.000282047	0.000564224
2	chr1:198711196:C:T	198711196	T,NA	C,NA	1,NA	inf,NA	inf,NA	0.751684,NA	0.000280915	0.000561971
2	chr1:198712125:G:A	198712125	NA,A	NA,G	NA,1	NA,-inf	NA,inf	NA,0.603204	0.000280785	0.000561774
2	chr1:198815119:G:T	198815119	NA,T	NA,G	NA,1	NA,-inf	NA,inf	NA,0.582991	0.000279802	0.000559793
2	chr1:198609873:A:G	198609873	NA,G	NA,A	NA,1	NA,-inf	NA,inf	NA,0.544707	0.000279465	0.000559021
2	chr1:198694889:T:C	198694889	C,C	T,T	1,1	inf,-inf	inf,inf	1.51912,0.217708	0.000279302	0.000558679
2	chr1:199358018:A:G	199358018	NA,G	NA,A	NA,1	NA,inf	NA,inf	NA,0.52386	0.000279177	0.000558509
2	chr1:199360005:T:C	199360005	NA,C	NA,T	NA,1	NA,inf	NA,inf	NA,0.523452	0.000278968	0.000558091
2	chr1:199302469:C:T	199302469	NA,T	NA,C	NA,1	NA,inf	NA,inf	NA,0.524934	0.000278721	0.000557596
2	chr1:199356414:A:G	199356414	NA,G	NA,A	NA,1	NA,inf	NA,inf	NA,0.52237	0.000278575	0.000557304
2	chr1:198846119:G:A	198846119	NA,A	NA,G	NA,1	NA,-inf	NA,inf	NA,0.604891	0.000278485	0.000557184
2	chr1:198813486:C:T	198813486	NA,T	NA,C	NA,1	NA,-inf	NA,inf	NA,0.578465	0.000278223	0.000556634
2	chr1:199390553:C:T	199390553	NA,T	NA,C	NA,1	NA,inf	NA,inf	NA,0.661232	0.000278036	0.00055627
2	chr1:198807801:G:A	198807801	NA,A	NA,G	NA,1	NA,-inf	NA,inf	NA,0.577978	0.000278033	0.000556254
2	chr1:198813830:G:A	198813830	NA,A	NA,G	NA,1	NA,-inf	NA,inf	NA,0.577978	0.000278033	0.000556254
2	chr1:198807048:C:CCCAGG	198807048	NA,CCCAGG	NA,C	NA,1	NA,-inf	NA,inf	NA,0.577978	0.000278033	0.000556254
2	chr1:198609619:G:A	198609619	NA,A	NA,G	NA,1	NA,-inf	NA,inf	NA,0.634562	0.000278029	0.000556087
2	chr1:198684223:G:T	198684223	T,T	G,G	1,1	inf,-inf	inf,inf	1.4112,0.396251	0.000277368	0.000554825
2	chr1:198757686:A:C	198757686	NA,C	NA,A	NA,1	NA,inf	NA,inf	NA,0.516483	0.000277314	0.000554768
2	chr1:198689410:T:C	198689410	C,NA	T,NA	1,NA	-inf,NA	inf,NA	0.945851,NA	0.000277171	0.000554097
2	chr1:198712122:G:T	198712122	NA,T	NA,G	NA,1	NA,inf	NA,inf	NA,0.499955	0.000277086	0.000554325
2	chr1:198645175:C:A	198645175	NA,A	NA,C	NA,1	NA,-inf	NA,inf	NA,0.534785	0.000276665	0.000553469
2	chr1:198828667:C:T	198828667	T,NA	C,NA	1,NA	-inf,NA	inf,NA	1.1489,NA	0.000276316	0.00055288
2	chr1:199001563:C:T	199001563	NA,T	NA,C	NA,1	NA,inf	NA,inf	NA,0.500733	0.000275865	0.000551875
2	chr1:199267546:CAGATTCTTCCCT:C	199267546	NA,C	NA,CAGATTCTTCCCT	NA,1	NA,inf	NA,inf	NA,0.442114	0.000275818	0.000551965
2	chr1:198610861:C:T	198610861	NA,T	NA,C	NA,1	NA,inf	NA,inf	NA,0.484089	0.000275396	0.000550927
2	chr1:198781875:C:T	198781875	NA,T	NA,C	NA,1	NA,inf	NA,inf	NA,0.852552	0.000275088	0.000550382
2	chr1:198581499:G:A	198581499	NA,A	NA,G	NA,1	NA,inf	NA,inf	NA,0.780548	0.000275075	0.000550337
2	chr1:199278623:C:T	199278623	NA,T	NA,C	NA,1	NA,inf	NA,inf	NA,0.487171	0.000274574	0.000549292
2	chr1:198572279:C:T	198572279	NA,T	NA,C	NA,1	NA,-inf	NA,inf	NA,0.638175	0.000274374	0.00054895
2	chr1:199060757:T:C	199060757	NA,C	NA,T	NA,1	NA,-inf	NA,inf	NA,0.618761	0.000274109	0.000548433
2	chr1:198619701:A:G	198619701	NA,G	NA,A	NA,1	NA,inf	NA,inf	NA,0.480881	0.000274087	0.000548309
2	chr1:199337248:T:C	199337248	NA,C	NA,T	NA,1	NA,inf	NA,inf	NA,0.564898	0.000273885	0.000547931
2	chr1:199135532:C:T	199135532	NA,T	NA,C	NA,1	NA,-inf	NA,inf	NA,0.382616	0.000273217	0.000546628
2	chr1:198584403:G:A	198584403	NA,A	NA,G	NA,1	NA,inf	NA,inf	NA,0.459447	0.000272974	0.000546113
2	chr1:199377776:T:C	199377776	NA,C	NA,T	NA,1	NA,inf	NA,inf	NA,0.508053	0.000272952	0.000546046
2	chr1:199080123:A:G	199080123	NA,G	NA,A	NA,1	NA,-inf	NA,inf	NA,0.552064	0.00027293	0.000546084
2	chr1:199541443:T:C	199541443	NA,C	NA,T	NA,1	NA,inf	NA,inf	NA,0.499074	0.000272838	0.000545831
2	chr1:198980859:G:T	198980859	NA,T	NA,G	NA,1	NA,inf	NA,inf	NA,0.493259	0.000272717	0.000545578
2	chr1:198671391:A:G	198671391	G,G	A,A	1,1	-inf,-inf	inf,inf	0.603387,1.43066	0.000272518	0.000544638
2	chr1:198629248:G:A	198629248	NA,A	NA,G	NA,1	NA,-inf	NA,inf	NA,0.617896	0.00027246	0.000545012
2	chr1:199080361:T:A	199080361	NA,A	NA,T	NA,1	NA,-inf	NA,inf	NA,0.549653	0.000272059	0.000544343
2	chr1:199346619:T:C	199346619	NA,C	NA,T	NA,1	NA,inf	NA,inf	NA,0.505191	0.000272031	0.000544215
2	chr1:199346727:T:C	199346727	NA,C	NA,T	NA,1	NA,-inf	NA,inf	NA,0.54347	0.000271997	0.000544169
2	chr1:198600841:C:T	198600841	NA,T	NA,C	NA,1	NA,-inf	NA,inf	NA,0.618499	0.000271907	0.000543845
2	chr1:198657902:G:A	198657902	A,A	G,G	1,1	-inf,-inf	inf,inf	1.52216,0.296435	0.000271885	0.000543344
2	chr1:199347155:C:T	199347155	NA,T	NA,C	NA,1	NA,-inf	NA,inf	NA,0.543131	0.000271868	0.000543911
2	chr1:198580467:A:T	198580467	NA,T	NA,A	NA,1	NA,inf	NA,inf	NA,0.474819	0.000271794	0.000543723
2	chr1:198593684:A:C	198593684	NA,C	NA,A	NA,1	NA,inf	NA,inf	NA,0.474051	0.000271388	0.00054291
2	chr1:199288825:T:C	199288825	NA,C	NA,T	NA,1	NA,-inf	NA,inf	NA,0.59868	0.000271277	0.000542685
2	chr1:199293876:T:G	199293876	NA,G	NA,T	NA,1	NA,inf	NA,inf	NA,0.502684	0.000271066	0.000542269
2	chr1:198596056:A:T	198596056	T,NA	A,NA	1,NA	-inf,NA	inf,NA	1.11554,NA	0.000270801	0.000541741
2	chr1:199158517:T:TA	199158517	NA,TA	NA,T	NA,1	NA,-inf	NA,inf	NA,0.54415	0.000270707	0.00054159
2	chr1:198930682:A:G	198930682	NA,G	NA,A	NA,1	NA,inf	NA,inf	NA,0.465046	0.000270701	0.000541536
2	chr1:199479456:C:T	199479456	NA,T	NA,C	NA,1	NA,-inf	NA,inf	NA,0.511116	0.000270588	0.00054135
2	chr1:198597947:T:A	198597947	NA,A	NA,T	NA,1	NA,inf	NA,inf	NA,0.478452	0.00026989	0.000539914
2	chr1:199349237:G:A	199349237	NA,A	NA,G	NA,1	NA,inf	NA,inf	NA,0.498841	0.000269711	0.000539574
2	chr1:198930648:AAC:A	198930648	A,A	AAC,AAC	1,1	-inf,inf	inf,inf	0.965789,1.3632	0.000269572	0.000539164
2	chr1:198573401:C:T	198573401	NA,T	NA,C	NA,1	NA,-inf	NA,inf	NA,0.524441	0.000269504	0.000539161
2	chr1:199499525:A:C	199499525	NA,C	NA,A	NA,1	NA,-inf	NA,inf	NA,0.552494	0.000269236	0.000538653
2	chr1:198816577:C:A	198816577	NA,A	NA,C	NA,1	NA,inf	NA,inf	NA,0.49026	0.000268743	0.000537645
2	chr1:199233492:G:C	199233492	NA,C	NA,G	NA,1	NA,inf	NA,inf	NA,0.450689	0.000268474	0.000537066
2	chr1:198576162:T:C	198576162	NA,C	NA,T	NA,1	NA,inf	NA,inf	NA,0.466146	0.000268322	0.000536778
2	chr1:198574991:T:C	198574991	NA,C	NA,T	NA,1	NA,inf	NA,inf	NA,0.466092	0.000268301	0.000536737
2	chr1:199032005:T:C	199032005	NA,C	NA,T	NA,1	NA,inf	NA,inf	NA,0.454597	0.000267503	0.000535137
2	chr1:199360399:C:T	199360399	NA,T	NA,C	NA,1	NA,inf	NA,inf	NA,0.494646	0.00026748	0.000535113
2	chr1:198925600:C:T	198925600	T,T	C,C	1,1	inf,inf	inf,inf	1.48232,1.71468	0.000267139	0.000535012
2	chr1:198827529:C:CA	198827529	NA,CA	NA,C	NA,1	NA,-inf	NA,inf	NA,0.32936	0.000266792	0.000533746
2	chr1:198574089:T:C	198574089	NA,C	NA,T	NA,1	NA,inf	NA,inf	NA,0.461817	0.000266722	0.000533579
2	chr1:199366855:C:A	199366855	NA,A	NA,C	NA,1	NA,inf	NA,inf	NA,0.49169	0.000266667	0.000533486
2	chr1:199297779:T:C	199297779	NA,C	NA,T	NA,1	NA,inf	NA,inf	NA,0.491007	0.000266656	0.000533446
2	chr1:198713049:C:T	198713049	NA,T	NA,C	NA,1	NA,inf	NA,inf	NA,0.457105	0.000266483	0.000533112
2	chr1:199048507:A:G	199048507	NA,G	NA,A	NA,1	NA,inf	NA,inf	NA,0.433659	0.000266459	0.00053304
2	chr1:198580469:G:T	198580469	NA,T	NA,G	NA,1	NA,inf	NA,inf	NA,0.460821	0.000266374	0.000532882
2	chr1:198577844:G:C	198577844	NA,C	NA,G	NA,1	NA,inf	NA,inf	NA,0.46072	0.000266306	0.000532746
2	chr1:198875332:C:T	198875332	NA,T	NA,C	NA,1	NA,inf	NA,inf	NA,0.480303	0.000266299	0.00053275
2	chr1:199148795:C:T	199148795	NA,T	NA,C	NA,1	NA,-inf	NA,inf	NA,0.561776	0.00026609	0.000532375
2	chr1:198834957:G:T	198834957	T,T	G,G	1,1	inf,-inf	inf,inf	1.48733,0.578487	0.000266025	0.000532202
2	chr1:198623731:A:G	198623731	NA,G	NA,A	NA,1	NA,inf	NA,inf	NA,0.459991	0.000265889	0.000531912
2	chr1:198603480:T:A	198603480	NA,A	NA,T	NA,1	NA,inf	NA,inf	NA,0.458487	0.000265527	0.000531189
2	chr1:198620368:T:C	198620368	NA,C	NA,T	NA,1	NA,inf	NA,inf	NA,0.440471	0.000264877	0.000529917
2	chr1:198622779:T:C	198622779	NA,C	NA,T	NA,1	NA,inf	NA,inf	NA,0.456341	0.000264614	0.000529361
2	chr1:198562106:C:G	198562106	NA,G	NA,C	NA,1	NA,inf	NA,inf	NA,0.460556	0.000264457	0.000529117
2	chr1:199150119:T:C	199150119	NA,C	NA,T	NA,1	NA,inf	NA,inf	NA,0.427187	0.000263885	0.000527887
2	chr1:199394414:G:A	199394414	NA,A	NA,G	NA,1	NA,inf	NA,inf	NA,0.472444	0.000263839	0.000527846
2	chr1:199064609:C:A	199064609	NA,A	NA,C	NA,1	NA,-inf	NA,inf	NA,0.526483	0.000263409	0.000527036
2	chr1:198612890:T:C	198612890	NA,C	NA,T	NA,1	NA,-inf	NA,inf	NA,0.600251	0.000262787	0.000525609
2	chr1:199043324:A:G	199043324	NA,G	NA,A	NA,1	NA,inf	NA,inf	NA,0.39668	0.000262229	0.000524547
2	chr1:198592878:C:A	198592878	NA,A	NA,C	NA,1	NA,inf	NA,inf	NA,0.610061	0.000262228	0.000524601
2	chr1:198700694:G:A	198700694	A,A	G,G	1,1	inf,-inf	inf,inf	1.43794,0.306077	0.0002622	0.00052448
2	chr1:198812880:T:A	198812880	NA,A	NA,T	NA,1	NA,-inf	NA,inf	NA,0.532994	0.00026161	0.0005234
2	chr1:199053030:A:T	199053030	NA,T	NA,A	NA,1	NA,-inf	NA,inf	NA,0.600116	0.000261076	0.000522374
2	chr1:199102119:C:G	199102119	NA,G	NA,C	NA,1	NA,-inf	NA,inf	NA,0.604434	0.000261008	0.000521965
2	chr1:198785793:A:T	198785793	NA,T	NA,A	NA,1	NA,inf	NA,inf	NA,0.431735	0.000261002	0.000522111
2	chr1:198613468:T:C	198613468	NA,C	NA,T	NA,1	NA,inf	NA,inf	NA,0.446744	0.000260848	0.00052183
2	chr1:198976150:A:G	198976150	G,G	A,A	1,1	-inf,inf	inf,inf	5.34612,0.616048	0.00026073	0.000881151
2	chr1:199441402:T:TA	199441402	NA,TA	NA,T	NA,1	NA,inf	NA,inf	NA,0.50446	0.000260502	0.000521156
2	chr1:199235547:C:A	199235547	NA,A	NA,C	NA,1	NA,-inf	NA,inf	NA,0.471261	0.000260386	0.000520948
2	chr1:198675395:C:A	198675395	NA,A	NA,C	NA,1	NA,inf	NA,inf	NA,0.497944	0.000260325	0.000520827
2	chr1:198841594:C:T	198841594	NA,T	NA,C	NA,1	NA,inf	NA,inf	NA,0.438717	0.000260234	0.0005206
2	chr1:199472650:C:T	199472650	NA,T	NA,C	NA,1	NA,inf	NA,inf	NA,0.52205	0.000259829	0.000519831
2	chr1:199445502:T:C	199445502	NA,C	NA,T	NA,1	NA,inf	NA,inf	NA,0.498164	0.000259299	0.000518747
2	chr1:199344097:G:T	199344097	NA,T	NA,G	NA,1	NA,-inf	NA,inf	NA,0.506662	0.000259267	0.000518701
2	chr1:199311980:A:G	199311980	NA,G	NA,A	NA,1	NA,-inf	NA,inf	NA,0.495512	0.000259232	0.00051864
2	chr1:198586276:C:A	198586276	NA,A	NA,C	NA,1	NA,inf	NA,inf	NA,0.449087	0.000258861	0.000517854
2	chr1:198692810:A:G	198692810	G,G	A,A	1,1	inf,-inf	inf,inf	1.29351,0.49848	0.000258836	0.000517749
2	chr1:198607772:C:T	198607772	NA,T	NA,C	NA,1	NA,inf	NA,inf	NA,0.440843	0.000258751	0.000517635
2	chr1:199099192:C:T	199099192	NA,T	NA,C	NA,1	NA,-inf	NA,inf	NA,0.587315	0.000258652	0.000517281
2	chr1:198912461:C:T	198912461	T,T	C,C	1,1	inf,-inf	inf,inf	5.30655,0.76399	0.000258257	0.000908121
2	chr1:198708674:T:C	198708674	C,NA	T,NA	1,NA	-inf,NA	inf,NA	0.904668,NA	0.000258195	0.000516205
2	chr1:199106461:A:G	199106461	G,NA	A,NA	1,NA	inf,NA	inf,NA	0.803218,NA	0.000257264	0.000514673
2	chr1:199177325:T:C	199177325	NA,C	NA,T	NA,1	NA,-inf	NA,inf	NA,0.511547	0.000257154	0.000514483
2	chr1:198901684:T:C	198901684	C,C	T,T	1,1	inf,-inf	inf,inf	4.83797,0.881503	0.000256886	0.000683777
2	chr1:199175176:G:T	199175176	NA,T	NA,G	NA,1	NA,-inf	NA,inf	NA,0.555457	0.000256722	0.000513642
2	chr1:199239255:C:T	199239255	NA,T	NA,C	NA,1	NA,-inf	NA,inf	NA,0.473245	0.00025666	0.000513493
2	chr1:199195804:T:C	199195804	NA,C	NA,T	NA,1	NA,-inf	NA,inf	NA,0.496067	0.000256657	0.000513492
2	chr1:199371313:A:C	199371313	NA,C	NA,A	NA,1	NA,inf	NA,inf	NA,0.447774	0.000256446	0.000513032
2	chr1:198763189:A:C	198763189	NA,C	NA,A	NA,1	NA,-inf	NA,inf	NA,0.222097	0.000256412	0.000512971
2	chr1:199151663:T:C	199151663	NA,C	NA,T	NA,1	NA,inf	NA,inf	NA,0.407255	0.000256302	0.000512719
2	chr1:199123372:G:A	199123372	NA,A	NA,G	NA,1	NA,inf	NA,inf	NA,0.437222	0.000255662	0.000511459
2	chr1:199050363:G:T	199050363	NA,T	NA,G	NA,1	NA,-inf	NA,inf	NA,0.58274	0.00025531	0.000510835
2	chr1:198831391:T:C	198831391	NA,C	NA,T	NA,1	NA,inf	NA,inf	NA,0.429026	0.000255165	0.000510452
2	chr1:199337251:A:G	199337251	NA,G	NA,A	NA,1	NA,inf	NA,inf	NA,0.445137	0.000254807	0.000509787
2	chr1:199051486:G:C	199051486	NA,C	NA,G	NA,1	NA,-inf	NA,inf	NA,0.580882	0.000254629	0.000509473
2	chr1:199184620:G:A	199184620	NA,A	NA,G	NA,1	NA,inf	NA,inf	NA,0.410602	0.000254294	0.000508888
2	chr1:199254024:T:A	199254024	NA,A	NA,T	NA,1	NA,-inf	NA,inf	NA,0.457122	0.000254218	0.000508609
2	chr1:199439864:T:C	199439864	C,C	T,T	1,1	inf,-inf	inf,inf	1.01434,0.911961	0.000254185	0.000508504
2	chr1:198826753:C:T	198826753	T,T	C,C	1,1	inf,-inf	inf,inf	0.839077,0.519139	0.000254084	0.000508318
2	chr1:199151553:T:G	199151553	NA,G	NA,T	NA,1	NA,inf	NA,inf	NA,0.401041	0.000254014	0.000508143
2	chr1:198949516:G:T	198949516	NA,T	NA,G	NA,1	NA,inf	NA,inf	NA,0.423004	0.000253983	0.000508097
2	chr1:199399422:G:A	199399422	NA,A	NA,G	NA,1	NA,inf	NA,inf	NA,0.455707	0.000253343	0.000506834
2	chr1:199393250:G:A	199393250	NA,A	NA,G	NA,1	NA,inf	NA,inf	NA,0.45568	0.000253336	0.000506821
2	chr1:199042613:C:G	199042613	NA,G	NA,C	NA,1	NA,inf	NA,inf	NA,0.417927	0.000253291	0.00050671
2	chr1:198586460:T:C	198586460	NA,C	NA,T	NA,1	NA,-inf	NA,inf	NA,0.41194	0.000253221	0.000506597
2	chr1:198955616:T:C	198955616	C,C	T,T	1,1	-inf,-inf	inf,inf	1.63832,1.54733	0.000253218	0.000507515
2	chr1:199068881:C:T	199068881	NA,T	NA,C	NA,1	NA,-inf	NA,inf	NA,0.526072	0.000253126	0.000506441
2	chr1:198627010:G:A	198627010	NA,A	NA,G	NA,1	NA,inf	NA,inf	NA,0.439645	0.000253038	0.000506228
2	chr1:198661641:A:G	198661641	NA,G	NA,A	NA,1	NA,-inf	NA,inf	NA,0.509091	0.000253015	0.000506207
2	chr1:199224605:T:C	199224605	NA,C	NA,T	NA,1	NA,-inf	NA,inf	NA,0.554763	0.000253012	0.000506136
2	chr1:198621214:C:CA	198621214	NA,CA	NA,C	NA,1	NA,-inf	NA,inf	NA,0.558081	0.000252987	0.000506018
2	chr1:198709705:A:G	198709705	NA,G	NA,A	NA,1	NA,-inf	NA,inf	NA,0.467533	0.00025265	0.000505438
2	chr1:199232965:C:G	199232965	NA,G	NA,C	NA,1	NA,-inf	NA,inf	NA,0.498925	0.000252572	0.000505322
2	chr1:198812363:T:C	198812363	NA,C	NA,T	NA,1	NA,-inf	NA,inf	NA,0.606297	0.000252053	0.000504088
2	chr1:199215531:T:C	199215531	NA,C	NA,T	NA,1	NA,-inf	NA,inf	NA,0.484711	0.000251988	0.000504153
2	chr1:198577956:T:C	198577956	NA,C	NA,T	NA,1	NA,inf	NA,inf	NA,0.429636	0.000251957	0.000504046
2	chr1:198612047:T:C	198612047	NA,C	NA,T	NA,1	NA,inf	NA,inf	NA,0.42879	0.000251833	0.000503799
2	chr1:198637978:G:T	198637978	NA,T	NA,G	NA,1	NA,inf	NA,inf	NA,0.445295	0.000251825	0.000503796
2	chr1:199273215:G:T	199273215	NA,T	NA,G	NA,1	NA,-inf	NA,inf	NA,0.449878	0.000251819	0.000503793
2	chr1:199487432:C:T	199487432	NA,T	NA,C	NA,1	NA,-inf	NA,inf	NA,0.514402	0.000251602	0.000503284
2	chr1:198532083:C:T	198532083	NA,T	NA,C	NA,1	NA,-inf	NA,inf	NA,0.483439	0.000251343	0.000502855
2	chr1:198795066:C:A	198795066	NA,A	NA,C	NA,1	NA,inf	NA,inf	NA,0.426027	0.000251157	0.000502449
2	chr1:198697841:C:A	198697841	A,A	C,C	1,1	-inf,inf	inf,inf	0.980162,0.71687	0.000251097	0.000502368
2	chr1:198630565:C:A	198630565	NA,A	NA,C	NA,1	NA,-inf	NA,inf	NA,0.523127	0.000251035	0.000502259
2	chr1:199341577:A:G	199341577	NA,G	NA,A	NA,1	NA,inf	NA,inf	NA,0.451164	0.000250976	0.000502128
2	chr1:198968825:C:G	198968825	NA,G	NA,C	NA,1	NA,inf	NA,inf	NA,0.435683	0.000250962	0.000502065
2	chr1:198739413:A:AAGAGAAGG	198739413	NA,AAGAGAAGG	NA,A	NA,1	NA,inf	NA,inf	NA,0.41858	0.000250593	0.000501298
2	chr1:199051080:G:A	199051080	NA,A	NA,G	NA,1	NA,-inf	NA,inf	NA,0.567636	0.000250516	0.000501243
2	chr1:198590494:C:G	198590494	NA,G	NA,C	NA,1	NA,inf	NA,inf	NA,0.424175	0.000249934	0.0005
2	chr1:199540061:C:T	199540061	NA,T	NA,C	NA,1	NA,-inf	NA,inf	NA,0.450277	0.000249907	0.000499974
2	chr1:198582241:G:A	198582241	NA,A	NA,G	NA,1	NA,inf	NA,inf	NA,0.423068	0.000249552	0.000499234
2	chr1:199213704:G:T	199213704	NA,T	NA,G	NA,1	NA,-inf	NA,inf	NA,0.54156	0.000249332	0.000498776
2	chr1:198672213:C:A	198672213	A,A	C,C	1,1	inf,-inf	inf,inf	1.35464,0.391755	0.000249205	0.000498499
2	chr1:198617023:T:C	198617023	NA,C	NA,T	NA,1	NA,inf	NA,inf	NA,0.421497	0.000249202	0.000498535
2	chr1:198597602:T:A	198597602	NA,A	NA,T	NA,1	NA,inf	NA,inf	NA,0.421378	0.000249171	0.000498473
2	chr1:199163855:C:T	199163855	T,NA	C,NA	1,NA	inf,NA	inf,NA	0.620209,NA	0.00024911	0.000498346
2	chr1:199353841:T:C	199353841	NA,C	NA,T	NA,1	NA,inf	NA,inf	NA,0.435027	0.000249081	0.000498301
2	chr1:198566582:G:A	198566582	NA,A	NA,G	NA,1	NA,-inf	NA,inf	NA,0.473764	0.000249016	0.000498201
2	chr1:198997437:C:T	198997437	NA,T	NA,C	NA,1	NA,inf	NA,inf	NA,0.3863	0.000248987	0.000498095
2	chr1:199082600:T:C	199082600	NA,C	NA,T	NA,1	NA,-inf	NA,inf	NA,0.466292	0.000248926	0.000498048
2	chr1:198754962:A:C	198754962	NA,C	NA,A	NA,1	NA,inf	NA,inf	NA,0.413384	0.000248847	0.000497806
2	chr1:198646016:G:A	198646016	NA,A	NA,G	NA,1	NA,inf	NA,inf	NA,0.722957	0.000248814	0.000497809
2	chr1:198843596:T:G	198843596	G,G	T,T	1,1	inf,inf	inf,inf	0.966528,1.5882	0.000248598	0.000497404
2	chr1:199392641:A:T	199392641	NA,T	NA,A	NA,1	NA,inf	NA,inf	NA,0.441671	0.000248562	0.00049727
2	chr1:198609989:C:T	198609989	NA,T	NA,C	NA,1	NA,inf	NA,inf	NA,0.419598	0.000248529	0.000497189
2	chr1:199031279:T:C	199031279	C,C	T,T	1,1	-inf,inf	inf,inf	0.396728,0.962031	0.000248234	0.000496463
2	chr1:198550203:G:A	198550203	NA,A	NA,G	NA,1	NA,-inf	NA,inf	NA,0.413149	0.000247694	0.000495536
2	chr1:198844218:G:C	198844218	NA,C	NA,G	NA,1	NA,inf	NA,inf	NA,0.418584	0.000247244	0.000494626
2	chr1:199322594:C:T	199322594	T,T	C,C	1,1	inf,-inf	inf,inf	1.45556,0.332675	0.000247126	0.000494455
2	chr1:199151539:C:T	199151539	NA,T	NA,C	NA,1	NA,inf	NA,inf	NA,0.381304	0.00024689	0.000493896
2	chr1:199277177:T:C	199277177	NA,C	NA,T	NA,1	NA,-inf	NA,inf	NA,0.434426	0.00024683	0.000493812
2	chr1:199294108:A:C	199294108	NA,C	NA,A	NA,1	NA,inf	NA,inf	NA,0.438043	0.000246762	0.000493669
2	chr1:199186751:A:G	199186751	NA,G	NA,A	NA,1	NA,-inf	NA,inf	NA,0.523452	0.000246708	0.000493606
2	chr1:199184333:C:G	199184333	NA,G	NA,C	NA,1	NA,inf	NA,inf	NA,0.389124	0.00024658	0.000493448
2	chr1:198836602:G:A	198836602	A,NA	G,NA	1,NA	inf,NA	inf,NA	0.559413,NA	0.000246303	0.000492718
2	chr1:199220294:G:A	199220294	NA,A	NA,G	NA,1	NA,-inf	NA,inf	NA,0.489881	0.0002463	0.000492776
2	chr1:198601299:C:T	198601299	NA,T	NA,C	NA,1	NA,inf	NA,inf	NA,0.68149	0.000245918	0.000492009
2	chr1:198864184:C:A	198864184	A,NA	C,NA	1,NA	inf,NA	inf,NA	0.507183,NA	0.000245835	0.000491777
2	chr1:198810934:G:C	198810934	NA,C	NA,G	NA,1	NA,-inf	NA,inf	NA,0.563361	0.000245271	0.000490556
2	chr1:198608051:A:C	198608051	NA,C	NA,A	NA,1	NA,-inf	NA,inf	NA,0.477043	0.000244683	0.000489543
2	chr1:199314929:C:T	199314929	NA,T	NA,C	NA,1	NA,inf	NA,inf	NA,0.44765	0.000244442	0.000489041
2	chr1:198644825:T:A	198644825	A,A	T,T	1,1	-inf,-inf	inf,inf	0.581456,0.133655	0.000244249	0.000488397
2	chr1:198930867:G:A	198930867	A,A	G,G	1,1	inf,inf	inf,inf	1.36468,1.69777	0.000243532	0.00048762
2	chr1:198875627:T:G	198875627	NA,G	NA,T	NA,1	NA,inf	NA,inf	NA,0.375906	0.000243368	0.000486863
2	chr1:198962142:G:A	198962142	A,A	G,G	1,1	-inf,inf	inf,inf	1.29025,1.21745	0.00024335	0.000486715
2	chr1:198830332:C:T	198830332	T,NA	C,NA	1,NA	-inf,NA	inf,NA	1.05988,NA	0.000243307	0.000486817
2	chr1:198607282:G:T	198607282	NA,T	NA,G	NA,1	NA,inf	NA,inf	NA,0.69179	0.000243195	0.000486566
2	chr1:199312962:A:G	199312962	NA,G	NA,A	NA,1	NA,inf	NA,inf	NA,0.443731	0.000243191	0.000486539
2	chr1:198917005:G:A	198917005	NA,A	NA,G	NA,1	NA,inf	NA,inf	NA,0.359823	0.000242977	0.000486067
2	chr1:199077549:T:A	199077549	NA,A	NA,T	NA,1	NA,-inf	NA,inf	NA,0.501932	0.000242953	0.000486094
2	chr1:198817706:GA:G	198817706	NA,G	NA,GA	NA,1	NA,inf	NA,inf	NA,0.412619	0.000241683	0.000483516
2	chr1:199053967:G:A	199053967	NA,A	NA,G	NA,1	NA,inf	NA,inf	NA,0.459251	0.000241581	0.000483289
2	chr1:199072368:A:T	199072368	NA,T	NA,A	NA,1	NA,inf	NA,inf	NA,0.382583	0.000241508	0.000483147
2	chr1:198816365:G:A	198816365	A,A	G,G	1,1	inf,-inf	inf,inf	0.75152,0.604656	0.000241381	0.00048292
2	chr1:198880085:T:C	198880085	NA,C	NA,T	NA,1	NA,inf	NA,inf	NA,0.420652	0.000241247	0.000482631
2	chr1:198993825:T:C	198993825	NA,C	NA,T	NA,1	NA,inf	NA,inf	NA,0.362397	0.000240709	0.000481537
2	chr1:199195227:T:C	199195227	NA,C	NA,T	NA,1	NA,inf	NA,inf	NA,0.386617	0.000240489	0.00048125
2	chr1:199511103:C:T	199511103	NA,T	NA,C	NA,1	NA,-inf	NA,inf	NA,0.42979	0.000240438	0.000481043
2	chr1:199017251:T:C	199017251	NA,C	NA,T	NA,1	NA,-inf	NA,inf	NA,0.519275	0.000240414	0.000481022
2	chr1:199192937:T:C	199192937	NA,C	NA,T	NA,1	NA,inf	NA,inf	NA,0.370504	0.000240226	0.000480729
2	chr1:198655576:A:C	198655576	NA,C	NA,A	NA,1	NA,inf	NA,inf	NA,0.589819	0.000239972	0.000480107
2	chr1:199316652:G:A	199316652	NA,A	NA,G	NA,1	NA,inf	NA,inf	NA,0.432418	0.00023963	0.000479415
2	chr1:199020349:T:G	199020349	NA,G	NA,T	NA,1	NA,-inf	NA,inf	NA,0.515339	0.000239355	0.000478904
2	chr1:198599562:G:A	198599562	NA,A	NA,G	NA,1	NA,inf	NA,inf	NA,0.391267	0.000239167	0.000478463
2	chr1:198883304:C:T	198883304	T,T	C,C	1,1	inf,-inf	inf,inf	2.06814,0.500749	0.000239165	0.00047853
2	chr1:198599563:C:G	198599563	NA,G	NA,C	NA,1	NA,inf	NA,inf	NA,0.391161	0.000239136	0.000478401
2	chr1:199157396:T:C	199157396	NA,C	NA,T	NA,1	NA,-inf	NA,inf	NA,0.460906	0.000238432	0.000477041
2	chr1:199449515:G:A	199449515	A,NA	G,NA	1,NA	inf,NA	inf,NA	0.563029,NA	0.000238339	0.0004768
2	chr1:199517029:T:C	199517029	NA,C	NA,T	NA,1	NA,inf	NA,inf	NA,0.428621	0.000238332	0.000476807
2	chr1:199038195:C:T	199038195	NA,T	NA,C	NA,1	NA,inf	NA,inf	NA,0.382156	0.000238236	0.000476599
2	chr1:199088605:G:A	199088605	A,NA	G,NA	1,NA	inf,NA	inf,NA	1.8698,NA	0.000238178	0.000477058
2	chr1:198844621:G:T	198844621	NA,T	NA,G	NA,1	NA,-inf	NA,inf	NA,0.569549	0.000238161	0.000476329
2	chr1:199345131:A:C	199345131	NA,C	NA,A	NA,1	NA,inf	NA,inf	NA,0.40753	0.000238159	0.000476454
2	chr1:198827536:A:T	198827536	NA,T	NA,A	NA,1	NA,inf	NA,inf	NA,0.43432	0.00023793	0.000476007
2	chr1:199082503:A:T	199082503	NA,T	NA,A	NA,1	NA,-inf	NA,inf	NA,0.412314	0.000237924	0.000475852
2	chr1:199249330:T:C	199249330	NA,C	NA,T	NA,1	NA,-inf	NA,inf	NA,0.47016	0.000237465	0.00047513
2	chr1:198871443:C:T	198871443	NA,T	NA,C	NA,1	NA,inf	NA,inf	NA,0.409113	0.000237447	0.000475029
2	chr1:199037801:T:A	199037801	NA,A	NA,T	NA,1	NA,inf	NA,inf	NA,0.328096	0.00023742	0.000474934
2	chr1:198822103:TAGTA:T	198822103	T,T	TAGTA,TAGTA	1,1	inf,-inf	inf,inf	1.10389,1.47852	0.000237378	0.000474656
2	chr1:199222062:C:T	199222062	NA,T	NA,C	NA,1	NA,inf	NA,inf	NA,0.411765	0.000237317	0.000474775
2	chr1:199220576:A:T	199220576	NA,T	NA,A	NA,1	NA,-inf	NA,inf	NA,0.500709	0.000236942	0.000473996
2	chr1:199256860:A:T	199256860	T,T	A,A	1,1	-inf,-inf	inf,inf	0.887564,0.333413	0.000236806	0.000473702
2	chr1:199276023:A:ATG	199276023	NA,ATG	NA,A	NA,1	NA,-inf	NA,inf	NA,0.490344	0.000236773	0.000473674
2	chr1:198982813:T:C	198982813	NA,C	NA,T	NA,1	NA,inf	NA,inf	NA,0.348361	0.000236648	0.000473416
2	chr1:199278059:A:G	199278059	NA,G	NA,A	NA,1	NA,inf	NA,inf	NA,0.376893	0.000236636	0.000473407
2	chr1:199501556:A:G	199501556	G,NA	A,NA	1,NA	-inf,NA	inf,NA	0.663382,NA	0.000236627	0.000473402
2	chr1:198620326:C:T	198620326	NA,T	NA,C	NA,1	NA,inf	NA,inf	NA,0.667051	0.000236574	0.000473319
2	chr1:199400270:C:T	199400270	T,NA	C,NA	1,NA	inf,NA	inf,NA	0.922872,NA	0.000236347	0.000472893
2	chr1:199015836:G:A	199015836	NA,A	NA,G	NA,1	NA,-inf	NA,inf	NA,0.503124	0.000236294	0.000472779
2	chr1:198600719:C:T	198600719	NA,T	NA,C	NA,1	NA,inf	NA,inf	NA,0.663552	0.000236177	0.000472525
2	chr1:199348515:G:A	199348515	A,NA	G,NA	1,NA	-inf,NA	inf,NA	0.834513,NA	0.000236176	0.000472502
2	chr1:198626589:G:T	198626589	NA,T	NA,G	NA,1	NA,inf	NA,inf	NA,0.378219	0.000236167	0.00047246
2	chr1:198711068:C:T	198711068	NA,T	NA,C	NA,1	NA,-inf	NA,inf	NA,0.351332	0.000236137	0.000472424
2	chr1:198613592:C:T	198613592	NA,T	NA,C	NA,1	NA,inf	NA,inf	NA,0.663869	0.000235992	0.000472156
2	chr1:199391539:C:T	199391539	NA,T	NA,C	NA,1	NA,inf	NA,inf	NA,0.402737	0.000235977	0.000472097
2	chr1:198524527:G:A	198524527	NA,A	NA,G	NA,1	NA,-inf	NA,inf	NA,0.433333	0.000235825	0.000471811
2	chr1:199342888:C:T	199342888	NA,T	NA,C	NA,1	NA,inf	NA,inf	NA,0.440283	0.000235321	0.000470857
2	chr1:199193430:C:A	199193430	NA,A	NA,C	NA,1	NA,inf	NA,inf	NA,0.567134	0.000235291	0.000470749
2	chr1:198537852:A:G	198537852	NA,G	NA,A	NA,1	NA,-inf	NA,inf	NA,0.431523	0.00023529	0.00047074
2	chr1:198869073:G:C	198869073	NA,C	NA,G	NA,1	NA,inf	NA,inf	NA,0.401929	0.000235267	0.000470669
2	chr1:199176722:T:C	199176722	NA,C	NA,T	NA,1	NA,-inf	NA,inf	NA,0.444486	0.000235038	0.00047024
2	chr1:198573301:C:T	198573301	NA,T	NA,C	NA,1	NA,inf	NA,inf	NA,0.378435	0.000234854	0.000469837
2	chr1:199384392:C:G	199384392	NA,G	NA,C	NA,1	NA,inf	NA,inf	NA,0.397526	0.000234784	0.000469704
2	chr1:198759737:T:C	198759737	NA,C	NA,T	NA,1	NA,-inf	NA,inf	NA,0.245054	0.000234593	0.000469336
2	chr1:199018501:G:T	199018501	NA,T	NA,G	NA,1	NA,-inf	NA,inf	NA,0.498613	0.000234503	0.000469196
2	chr1:198704243:G:T	198704243	NA,T	NA,G	NA,1	NA,-inf	NA,inf	NA,0.416715	0.000234418	0.000468969
2	chr1:199281457:T:C	199281457	NA,C	NA,T	NA,1	NA,-inf	NA,inf	NA,0.446349	0.000234389	0.000468943
2	chr1:199186857:A:G	199186857	NA,G	NA,A	NA,1	NA,inf	NA,inf	NA,0.555895	0.000233932	0.00046803
2	chr1:198843961:G:A	198843961	NA,A	NA,G	NA,1	NA,inf	NA,inf	NA,0.642759	0.000233922	0.000468029
2	chr1:198797052:T:G	198797052	G,NA	T,NA	1,NA	-inf,NA	inf,NA	0.466499,NA	0.000233904	0.000467883
2	chr1:198957018:A:T	198957018	NA,T	NA,A	NA,1	NA,inf	NA,inf	NA,0.361975	0.000233813	0.000467754
2	chr1:199236280:G:A	199236280	NA,A	NA,G	NA,1	NA,-inf	NA,inf	NA,0.47749	0.000233746	0.00046769
2	chr1:198966265:T:C	198966265	C,C	T,T	1,1	-inf,inf	inf,inf	1.18111,1.23408	0.000233321	0.000466642
2	chr1:199312908:T:A	199312908	NA,A	NA,T	NA,1	NA,inf	NA,inf	NA,0.409835	0.000232776	0.000465705
2	chr1:199316885:G:A	199316885	NA,A	NA,G	NA,1	NA,inf	NA,inf	NA,0.409739	0.000232755	0.000465663
2	chr1:199315519:A:G	199315519	NA,G	NA,A	NA,1	NA,inf	NA,inf	NA,0.409739	0.000232755	0.000465663
2	chr1:199315763:A:G	199315763	NA,G	NA,A	NA,1	NA,inf	NA,inf	NA,0.409739	0.000232755	0.000465663
2	chr1:199316456:G:T	199316456	NA,T	NA,G	NA,1	NA,inf	NA,inf	NA,0.409739	0.000232755	0.000465663
2	chr1:199315080:A:G	199315080	NA,G	NA,A	NA,1	NA,inf	NA,inf	NA,0.409739	0.000232755	0.000465663
2	chr1:199313342:G:A	199313342	NA,A	NA,G	NA,1	NA,inf	NA,inf	NA,0.409562	0.000232703	0.000465559
2	chr1:198822369:C:T	198822369	NA,T	NA,C	NA,1	NA,inf	NA,inf	NA,0.331102	0.000232684	0.000465469
2	chr1:198855969:C:T	198855969	T,T	C,C	1,1	-inf,inf	inf,inf	1.52794,0.971192	0.000232616	0.000465529
2	chr1:199316271:C:T	199316271	NA,T	NA,C	NA,1	NA,inf	NA,inf	NA,0.409215	0.000232605	0.000465362
2	chr1:198621875:G:A	198621875	A,NA	G,NA	1,NA	-inf,NA	inf,NA	0.669947,NA	0.000232585	0.000465221
2	chr1:199316283:T:C	199316283	NA,C	NA,T	NA,1	NA,inf	NA,inf	NA,0.408947	0.000232521	0.000465193
2	chr1:199314772:C:G	199314772	NA,G	NA,C	NA,1	NA,inf	NA,inf	NA,0.408805	0.000232481	0.000465114
2	chr1:199312649:T:C	199312649	NA,C	NA,T	NA,1	NA,inf	NA,inf	NA,0.408736	0.000232461	0.000465073
2	chr1:199208361:A:T	199208361	NA,T	NA,A	NA,1	NA,-inf	NA,inf	NA,0.44384	0.000232408	0.000464985
2	chr1:198710143:C:T	198710143	NA,T	NA,C	NA,1	NA,inf	NA,inf	NA,0.389825	0.000232358	0.000464867
2	chr1:199220783:G:A	199220783	NA,A	NA,G	NA,1	NA,-inf	NA,inf	NA,0.483629	0.000232081	0.000464273
2	chr1:199311895:C:T	199311895	NA,T	NA,C	NA,1	NA,inf	NA,inf	NA,0.406887	0.000232072	0.000464297
2	chr1:199313918:T:G	199313918	NA,G	NA,T	NA,1	NA,inf	NA,inf	NA,0.407183	0.000231998	0.000464148
2	chr1:198527443:AATG:A	198527443	NA,A	NA,AATG	NA,1	NA,-inf	NA,inf	NA,0.420415	0.000231896	0.00046395
2	chr1:199194071:C:A	199194071	NA,A	NA,C	NA,1	NA,-inf	NA,inf	NA,0.433226	0.000231843	0.000463849
2	chr1:199271475:T:C	199271475	NA,C	NA,T	NA,1	NA,-inf	NA,inf	NA,0.482157	0.00023169	0.000463517
2	chr1:198932034:A:G	198932034	NA,G	NA,A	NA,1	NA,inf	NA,inf	NA,0.366522	0.00023152	0.00046317
2	chr1:198529169:C:T	198529169	NA,T	NA,C	NA,1	NA,inf	NA,inf	NA,0.609674	0.000231517	0.000463197
2	chr1:199012053:G:A	199012053	NA,A	NA,G	NA,1	NA,-inf	NA,inf	NA,0.486446	0.000231486	0.00046316
2	chr1:199311845:T:TAA	199311845	NA,TAA	NA,T	NA,1	NA,inf	NA,inf	NA,0.404242	0.000231294	0.000462739
2	chr1:199279854:T:G	199279854	NA,G	NA,T	NA,1	NA,inf	NA,inf	NA,0.355377	0.000231282	0.000462687
2	chr1:198715223:C:G	198715223	G,G	C,C	1,1	-inf,-inf	inf,inf	0.712483,1.25309	0.000231236	0.000462105
2	chr1:198949373:T:C	198949373	C,C	T,T	1,1	-inf,inf	inf,inf	5.82221,0.463103	0.00023122	0.00128614
2	chr1:199316946:G:A	199316946	NA,A	NA,G	NA,1	NA,inf	NA,inf	NA,0.404153	0.000231113	0.000462377
2	chr1:199211639:G:A	199211639	NA,A	NA,G	NA,1	NA,-inf	NA,inf	NA,0.478356	0.000231002	0.000462116
2	chr1:199175549:C:A	199175549	NA,A	NA,C	NA,1	NA,-inf	NA,inf	NA,0.429903	0.000230839	0.00046184
2	chr1:199219548:AC:A	199219548	NA,A	NA,AC	NA,1	NA,-inf	NA,inf	NA,0.477773	0.000230391	0.000460893
2	chr1:198585187:A:G	198585187	NA,G	NA,A	NA,1	NA,inf	NA,inf	NA,0.363059	0.00023027	0.000460669
2	chr1:199526610:A:G	199526610	NA,G	NA,A	NA,1	NA,inf	NA,inf	NA,0.382343	0.000230116	0.000460371
2	chr1:199236479:T:C	199236479	NA,C	NA,T	NA,1	NA,-inf	NA,inf	NA,0.463824	0.000230053	0.000460302
2	chr1:199294020:T:C	199294020	C,NA	T,NA	1,NA	-inf,NA	inf,NA	0.617911,NA	0.000230023	0.000460166
2	chr1:199513442:C:T	199513442	NA,T	NA,C	NA,1	NA,inf	NA,inf	NA,0.500539	0.000229996	0.000460158
2	chr1:199334954:T:A	199334954	A,A	T,T	1,1	inf,-inf	inf,inf	1.41616,0.323743	0.000229808	0.000459809
2	chr1:198672619:G:A	198672619	A,A	G,G	1,1	inf,-inf	inf,inf	1.25445,0.440051	0.000229755	0.00045959
2	chr1:198676779:C:G	198676779	NA,G	NA,C	NA,1	NA,inf	NA,inf	NA,0.383111	0.000229673	0.000459478
2	chr1:198802847:C:T	198802847	T,NA	C,NA	1,NA	-inf,NA	inf,NA	0.455856,NA	0.000229592	0.000459258
2	chr1:199484846:T:C	199484846	NA,C	NA,T	NA,1	NA,inf	NA,inf	NA,0.418972	0.000229428	0.000459002
2	chr1:199476087:A:C	199476087	NA,C	NA,A	NA,1	NA,inf	NA,inf	NA,0.389743	0.00022923	0.000458605
2	chr1:199093733:C:T	199093733	NA,T	NA,C	NA,1	NA,-inf	NA,inf	NA,0.40082	0.000229213	0.000458608
2	chr1:199156550:T:C	199156550	NA,C	NA,T	NA,1	NA,-inf	NA,inf	NA,0.436978	0.000229106	0.000458378
2	chr1:199220943:A:T	199220943	NA,T	NA,A	NA,1	NA,-inf	NA,inf	NA,0.472718	0.0002291	0.000458311
2	chr1:198879849:G:A	198879849	NA,A	NA,G	NA,1	NA,-inf	NA,inf	NA,0.497538	0.000229063	0.000458113
2	chr1:199237797:A:G	199237797	NA,G	NA,A	NA,1	NA,-inf	NA,inf	NA,0.421253	0.000228846	0.000457857
2	chr1:198697202:C:T	198697202	NA,T	NA,C	NA,1	NA,inf	NA,inf	NA,0.378884	0.000228807	0.000457744
2	chr1:198947243:C:T	198947243	NA,T	NA,C	NA,1	NA,inf	NA,inf	NA,0.322961	0.000228656	0.000457427
2	chr1:199258778:A:C	199258778	C,C	A,A	1,1	-inf,-inf	inf,inf	0.957023,0.11568	0.000228607	0.000457297
2	chr1:199317771:G:T	199317771	NA,T	NA,G	NA,1	NA,inf	NA,inf	NA,0.395113	0.000228571	0.000457292
2	chr1:199527221:T:C	199527221	NA,C	NA,T	NA,1	NA,inf	NA,inf	NA,0.370494	0.000228332	0.000456805
2	chr1:198816037:C:T	198816037	NA,T	NA,C	NA,1	NA,inf	NA,inf	NA,0.399538	0.000228202	0.000456547
2	chr1:199460960:C:T	199460960	NA,T	NA,C	NA,1	NA,inf	NA,inf	NA,0.359865	0.000228147	0.000456427
2	chr1:199488413:A:G	199488413	NA,G	NA,A	NA,1	NA,inf	NA,inf	NA,0.414891	0.000228137	0.000456421
2	chr1:199168921:AT:A	199168921	NA,A	NA,AT	NA,1	NA,-inf	NA,inf	NA,0.419767	0.000228024	0.000456208
2	chr1:198867185:C:G	198867185	NA,G	NA,C	NA,1	NA,inf	NA,inf	NA,0.375442	0.000227962	0.000456056
2	chr1:199236253:C:T	199236253	NA,T	NA,C	NA,1	NA,-inf	NA,inf	NA,0.456013	0.000227907	0.000456007
2	chr1:198799488:A:G	198799488	G,NA	A,NA	1,NA	-inf,NA	inf,NA	0.453522,NA	0.000227856	0.000455786
2	chr1:199271809:T:C	199271809	NA,C	NA,T	NA,1	NA,-inf	NA,inf	NA,0.460364	0.000227842	0.000455809
2	chr1:199197107:T:G	199197107	NA,G	NA,T	NA,1	NA,-inf	NA,inf	NA,0.457734	0.000227833	0.000455843
2	chr1:198553833:G:T	198553833	NA,T	NA,G	NA,1	NA,inf	NA,inf	NA,0.43502	0.000227784	0.000455715
2	chr1:199484517:T:C	199484517	NA,C	NA,T	NA,1	NA,inf	NA,inf	NA,0.41352	0.000227754	0.000455655
2	chr1:198854143:GT:G	198854143	NA,G	NA,GT	NA,1	NA,inf	NA,inf	NA,0.356612	0.000227668	0.000455469
2	chr1:198863056:C:T	198863056	NA,T	NA,C	NA,1	NA,inf	NA,inf	NA,0.356612	0.000227668	0.000455469
2	chr1:198661845:A:C	198661845	NA,C	NA,A	NA,1	NA,-inf	NA,inf	NA,0.438153	0.000227604	0.000455264
2	chr1:199275887:A:G	199275887	NA,G	NA,A	NA,1	NA,-inf	NA,inf	NA,0.390225	0.000227333	0.000454824
2	chr1:199335604:G:A	199335604	NA,A	NA,G	NA,1	NA,inf	NA,inf	NA,0.370215	0.000227191	0.000454516
2	chr1:199077149:G:C	199077149	NA,C	NA,G	NA,1	NA,-inf	NA,inf	NA,0.405887	0.000226848	0.000453884
2	chr1:199280621:A:G	199280621	NA,G	NA,A	NA,1	NA,-inf	NA,inf	NA,0.367193	0.000226658	0.00045346
2	chr1:198551969:G:A	198551969	NA,A	NA,G	NA,1	NA,-inf	NA,inf	NA,0.401336	0.000226609	0.000453375
2	chr1:198630573:ATT:A	198630573	A,NA	ATT,NA	1,NA	inf,NA	inf,NA	0.505899,NA	0.000226604	0.000453305
2	chr1:198558984:CCA:C	198558984	NA,C	NA,CCA	NA,1	NA,-inf	NA,inf	NA,0.400903	0.000226488	0.000453133
2	chr1:199479027:C:T	199479027	NA,T	NA,C	NA,1	NA,-inf	NA,inf	NA,0.383379	0.000225695	0.000451547
2	chr1:199262791:TATC:T	199262791	T,NA	TATC,NA	1,NA	-inf,NA	inf,NA	0.576941,NA	0.000225581	0.000451299
2	chr1:198740586:A:C	198740586	NA,C	NA,A	NA,1	NA,-inf	NA,inf	NA,0.430803	0.000225564	0.00045129
2	chr1:199230827:CAT:C	199230827	NA,C	NA,CAT	NA,1	NA,-inf	NA,inf	NA,0.451973	0.000225544	0.00045128
2	chr1:199228164:A:T	199228164	NA,T	NA,A	NA,1	NA,-inf	NA,inf	NA,0.419353	0.000225364	0.000450888
2	chr1:198799609:A:AT	198799609	NA,AT	NA,A	NA,1	NA,-inf	NA,inf	NA,0.444239	0.000225197	0.000450527
2	chr1:199017383:G:A	199017383	NA,A	NA,G	NA,1	NA,inf	NA,inf	NA,0.32758	0.00022512	0.000450365
2	chr1:198796657:G:A	198796657	A,NA	G,NA	1,NA	-inf,NA	inf,NA	0.447802,NA	0.000224812	0.000449699
2	chr1:199172680:C:T	199172680	NA,T	NA,C	NA,1	NA,inf	NA,inf	NA,0.319362	0.000224749	0.000449755
2	chr1:198637762:G:C	198637762	NA,C	NA,G	NA,1	NA,-inf	NA,inf	NA,0.468733	0.00022452	0.000449059
2	chr1:199017248:T:C	199017248	NA,C	NA,T	NA,1	NA,inf	NA,inf	NA,0.325089	0.000224392	0.000448909
2	chr1:199224309:T:C	199224309	NA,C	NA,T	NA,1	NA,inf	NA,inf	NA,0.603226	0.000224291	0.000448742
2	chr1:199185341:C:T	199185341	NA,T	NA,C	NA,1	NA,inf	NA,inf	NA,0.519074	0.000224059	0.000448277
2	chr1:199100210:A:G	199100210	NA,G	NA,A	NA,1	NA,-inf	NA,inf	NA,0.378309	0.000223954	0.000448086
2	chr1:198807485:TTTTAA:T	198807485	T,T	TTTTAA,TTTTAA	1,1	inf,-inf	inf,inf	0.748631,0.562159	0.000223911	0.000447968
2	chr1:198744534:C:G	198744534	NA,G	NA,C	NA,1	NA,-inf	NA,inf	NA,0.498658	0.000223828	0.000447657
2	chr1:198544502:T:A	198544502	NA,A	NA,T	NA,1	NA,-inf	NA,inf	NA,0.391231	0.00022378	0.000447715
2	chr1:198925328:A:G	198925328	G,G	A,A	1,1	inf,-inf	inf,inf	4.6259,0.763426	0.000223433	0.00054319
2	chr1:199192749:C:T	199192749	NA,T	NA,C	NA,1	NA,-inf	NA,inf	NA,0.402638	0.000223426	0.000447008
2	chr1:198604307:A:G	198604307	G,NA	A,NA	1,NA	-inf,NA	inf,NA	0.645612,NA	0.000223352	0.000446757
2	chr1:198944791:C:T	198944791	NA,T	NA,C	NA,1	NA,-inf	NA,inf	NA,0.396348	0.000223276	0.000446711
2	chr1:198894720:G:A	198894720	A,NA	G,NA	1,NA	inf,NA	inf,NA	0.896572,NA	0.000223218	0.000446569
2	chr1:198658517:T:A	198658517	NA,A	NA,T	NA,1	NA,inf	NA,inf	NA,0.342065	0.00022316	0.000446456
2	chr1:199251414:T:C	199251414	NA,C	NA,T	NA,1	NA,-inf	NA,inf	NA,0.417934	0.000223076	0.000446341
2	chr1:198777517:C:T	198777517	NA,T	NA,C	NA,1	NA,inf	NA,inf	NA,0.2926	0.000222867	0.00044589
2	chr1:199217838:T:C	199217838	NA,C	NA,T	NA,1	NA,-inf	NA,inf	NA,0.387626	0.000222789	0.000445738
2	chr1:199445066:T:C	199445066	NA,C	NA,T	NA,1	NA,-inf	NA,inf	NA,0.282624	0.000222772	0.000445685
2	chr1:199292533:A:G	199292533	NA,G	NA,A	NA,1	NA,inf	NA,inf	NA,0.376018	0.00022255	0.000445246
2	chr1:198570805:A:T	198570805	T,NA	A,NA	1,NA	-inf,NA	inf,NA	0.676982,NA	0.000222091	0.000444303
2	chr1:198641019:T:C	198641019	NA,C	NA,T	NA,1	NA,inf	NA,inf	NA,0.395437	0.000221995	0.000444143
2	chr1:199244420:C:T	199244420	T,NA	C,NA	1,NA	-inf,NA	inf,NA	0.574847,NA	0.000221939	0.000444014
2	chr1:198709594:TTAAA:T	198709594	NA,T	NA,TTAAA	NA,1	NA,inf	NA,inf	NA,0.336327	0.000221857	0.000443849
2	chr1:198953663:G:A	198953663	NA,A	NA,G	NA,1	NA,inf	NA,inf	NA,0.298979	0.000221775	0.000443666
2	chr1:198933701:G:GTT	198933701	NA,GTT	NA,G	NA,1	NA,inf	NA,inf	NA,0.298453	0.000221576	0.000443267
2	chr1:199215318:T:C	199215318	NA,C	NA,T	NA,1	NA,-inf	NA,inf	NA,0.40292	0.000221222	0.000442606
2	chr1:198749183:T:C	198749183	NA,C	NA,T	NA,1	NA,inf	NA,inf	NA,0.325087	0.000221213	0.000442538
2	chr1:198920278:G:A	198920278	NA,A	NA,G	NA,1	NA,inf	NA,inf	NA,0.2959	0.000220993	0.000442102
2	chr1:198671131:T:A	198671131	NA,A	NA,T	NA,1	NA,-inf	NA,inf	NA,0.401092	0.000220895	0.000441907
2	chr1:199459075:T:A	199459075	NA,A	NA,T	NA,1	NA,inf	NA,inf	NA,0.377187	0.000220525	0.000441189
2	chr1:198569131:G:C	198569131	C,C	G,G	1,1	inf,inf	inf,inf	0.938054,0.43066	0.000220386	0.00044087
2	chr1:199175846:G:T	199175846	NA,T	NA,G	NA,1	NA,-inf	NA,inf	NA,0.39105	0.000220305	0.000440766
2	chr1:198701282:G:A	198701282	NA,A	NA,G	NA,1	NA,inf	NA,inf	NA,0.309903	0.000220057	0.000440249
2	chr1:199109920:A:G	199109920	NA,G	NA,A	NA,1	NA,inf	NA,inf	NA,0.325808	0.000220055	0.00044024
2	chr1:199425311:C:T	199425311	NA,T	NA,C	NA,1	NA,inf	NA,inf	NA,0.371024	0.000219988	0.000440115
2	chr1:199406151:T:C	199406151	NA,C	NA,T	NA,1	NA,inf	NA,inf	NA,0.370215	0.00021981	0.000439758
2	chr1:198989435:GA:G	198989435	NA,G	NA,GA	NA,1	NA,-inf	NA,inf	NA,0.406688	0.000219768	0.000439706
2	chr1:198817824:C:T	198817824	T,T	C,C	1,1	inf,-inf	inf,inf	1.20323,1.39299	0.000219737	0.000439439
2	chr1:199476088:A:T	199476088	NA,T	NA,A	NA,1	NA,inf	NA,inf	NA,0.367374	0.000219403	0.000438945
2	chr1:199469283:C:T	199469283	NA,T	NA,C	NA,1	NA,inf	NA,inf	NA,0.351814	0.000219278	0.000438697
2	chr1:199119385:A:C	199119385	NA,C	NA,A	NA,1	NA,-inf	NA,inf	NA,0.379108	0.000219112	0.000438378
2	chr1:199127215:T:C	199127215	NA,C	NA,T	NA,1	NA,inf	NA,inf	NA,0.322131	0.000219014	0.000438158
2	chr1:198671457:A:G	198671457	NA,G	NA,A	NA,1	NA,-inf	NA,inf	NA,0.349716	0.000218934	0.000437998
2	chr1:198762535:G:A	198762535	A,NA	G,NA	1,NA	-inf,NA	inf,NA	0.880521,NA	0.000218806	0.000437783
2	chr1:198886078:A:G	198886078	G,NA	A,NA	1,NA	inf,NA	inf,NA	1.52677,NA	0.00021852	0.000437361
2	chr1:199199781:G:A	199199781	NA,A	NA,G	NA,1	NA,-inf	NA,inf	NA,0.370967	0.000218427	0.000437007
2	chr1:199218469:G:A	199218469	NA,A	NA,G	NA,1	NA,-inf	NA,inf	NA,0.391494	0.000218229	0.000436613
2	chr1:199250776:G:A	199250776	A,NA	G,NA	1,NA	-inf,NA	inf,NA	0.565453,NA	0.000218137	0.000436409
2	chr1:199288350:T:G	199288350	NA,G	NA,T	NA,1	NA,-inf	NA,inf	NA,0.337467	0.000218091	0.000436322
2	chr1:199169709:G:A	199169709	NA,A	NA,G	NA,1	NA,-inf	NA,inf	NA,0.379781	0.000217417	0.000434989
2	chr1:199170098:G:A	199170098	NA,A	NA,G	NA,1	NA,-inf	NA,inf	NA,0.379781	0.000217417	0.000434989
2	chr1:198594475:T:C	198594475	NA,C	NA,T	NA,1	NA,-inf	NA,inf	NA,0.399192	0.000217224	0.000434609
2	chr1:198684045:A:G	198684045	G,G	A,A	1,1	inf,inf	inf,inf	0.668871,1.01785	0.000217095	0.000434273
2	chr1:198575471:A:G	198575471	G,NA	A,NA	1,NA	-inf,NA	inf,NA	0.848693,NA	0.000216998	0.000433993
2	chr1:199199974:C:T	199199974	NA,T	NA,C	NA,1	NA,-inf	NA,inf	NA,0.312763	0.000216953	0.000434055
2	chr1:199221601:C:T	199221601	NA,T	NA,C	NA,1	NA,-inf	NA,inf	NA,0.385218	0.000216631	0.000433417
2	chr1:199193773:A:C	199193773	NA,C	NA,A	NA,1	NA,-inf	NA,inf	NA,0.345329	0.00021663	0.000433433
2	chr1:198602505:G:T	198602505	NA,T	NA,G	NA,1	NA,inf	NA,inf	NA,0.421509	0.000216588	0.000433322
2	chr1:199119523:T:C	199119523	NA,C	NA,T	NA,1	NA,inf	NA,inf	NA,0.4059	0.000216508	0.000433146
2	chr1:198867419:T:C	198867419	NA,C	NA,T	NA,1	NA,-inf	NA,inf	NA,0.447564	0.000216498	0.000433001
2	chr1:199204978:G:A	199204978	NA,A	NA,G	NA,1	NA,-inf	NA,inf	NA,0.40207	0.000216425	0.000433028
2	chr1:198606755:C:T	198606755	T,NA	C,NA	1,NA	-inf,NA	inf,NA	0.627708,NA	0.000216402	0.000432859
2	chr1:199340203:T:G	199340203	NA,G	NA,T	NA,1	NA,-inf	NA,inf	NA,0.399691	0.000216372	0.000432907
2	chr1:199513208:T:C	199513208	NA,C	NA,T	NA,1	NA,inf	NA,inf	NA,0.350753	0.000216168	0.000432473
2	chr1:199337965:G:A	199337965	NA,A	NA,G	NA,1	NA,inf	NA,inf	NA,0.37167	0.000216166	0.000432532
2	chr1:199511806:A:T	199511806	NA,T	NA,A	NA,1	NA,-inf	NA,inf	NA,0.37001	0.000216137	0.000432427
2	chr1:199441012:A:T	199441012	NA,T	NA,A	NA,1	NA,-inf	NA,inf	NA,0.347227	0.000216122	0.000432396
2	chr1:198941254:G:T	198941254	NA,T	NA,G	NA,1	NA,inf	NA,inf	NA,0.280127	0.000216119	0.000432352
2	chr1:199441013:T:A	199441013	NA,A	NA,T	NA,1	NA,-inf	NA,inf	NA,0.345892	0.000215784	0.00043172
2	chr1:198569978:AT:A	198569978	NA,A	NA,AT	NA,1	NA,inf	NA,inf	NA,0.333531	0.00021573	0.000431639
2	chr1:198930585:T:C	198930585	NA,C	NA,T	NA,1	NA,inf	NA,inf	NA,0.309425	0.000215703	0.000431536
2	chr1:199205406:G:A	199205406	NA,A	NA,G	NA,1	NA,-inf	NA,inf	NA,0.399758	0.000215487	0.000431152
2	chr1:199526554:A:G	199526554	NA,G	NA,A	NA,1	NA,inf	NA,inf	NA,0.328092	0.000215137	0.000430407
2	chr1:199139058:C:T	199139058	NA,T	NA,C	NA,1	NA,inf	NA,inf	NA,0.295053	0.000215035	0.000430196
2	chr1:198582208:G:A	198582208	NA,A	NA,G	NA,1	NA,-inf	NA,inf	NA,0.289028	0.00021503	0.0004302
2	chr1:198651158:G:C	198651158	NA,C	NA,G	NA,1	NA,inf	NA,inf	NA,0.290799	0.000214927	0.000429989
2	chr1:198844170:T:C	198844170	NA,C	NA,T	NA,1	NA,-inf	NA,inf	NA,0.475353	0.000214722	0.000429474
2	chr1:199238889:T:C	199238889	NA,C	NA,T	NA,1	NA,inf	NA,inf	NA,0.559245	0.000214679	0.000429512
2	chr1:199012230:T:C	199012230	NA,C	NA,T	NA,1	NA,inf	NA,inf	NA,0.28997	0.000214582	0.000429286
2	chr1:199240577:G:A	199240577	A,A	G,G	1,1	-inf,inf	inf,inf	0.943189,0.0286155	0.000214393	0.000428882
2	chr1:198915104:T:C	198915104	NA,C	NA,T	NA,1	NA,inf	NA,inf	NA,0.271071	0.000214387	0.000428889
2	chr1:198972108:G:A	198972108	NA,A	NA,G	NA,1	NA,-inf	NA,inf	NA,0.384954	0.000214373	0.000428911
2	chr1:198788515:G:C	198788515	NA,C	NA,G	NA,1	NA,-inf	NA,inf	NA,0.385877	0.000214311	0.000428784
2	chr1:199113959:A:G	199113959	NA,G	NA,A	NA,1	NA,inf	NA,inf	NA,0.292112	0.000214307	0.000428741
2	chr1:199275786:T:C	199275786	NA,C	NA,T	NA,1	NA,-inf	NA,inf	NA,0.339001	0.000214192	0.000428536
2	chr1:198968640:T:C	198968640	NA,C	NA,T	NA,1	NA,inf	NA,inf	NA,0.309668	0.00021407	0.000428269
2	chr1:199328715:C:T	199328715	T,NA	C,NA	1,NA	-inf,NA	inf,NA	0.781946,NA	0.000214031	0.000428197
2	chr1:199155752:G:A	199155752	NA,A	NA,G	NA,1	NA,-inf	NA,inf	NA,0.251017	0.000214007	0.000428177
2	chr1:199099906:A:C	199099906	C,C	A,A	1,1	-inf,-inf	inf,inf	0.247571,1.50708	0.000214002	0.000427886
2	chr1:199295964:CAT:C	199295964	NA,C	NA,CAT	NA,1	NA,inf	NA,inf	NA,0.343504	0.000213991	0.000428126
2	chr1:198662857:T:C	198662857	NA,C	NA,T	NA,1	NA,inf	NA,inf	NA,0.333537	0.000213854	0.000427846
2	chr1:199189581:G:T	199189581	NA,T	NA,G	NA,1	NA,-inf	NA,inf	NA,0.364745	0.000213761	0.000427673
2	chr1:198969530:G:A	198969530	NA,A	NA,G	NA,1	NA,-inf	NA,inf	NA,0.382015	0.000213705	0.000427576
2	chr1:199193987:C:T	199193987	NA,T	NA,C	NA,1	NA,-inf	NA,inf	NA,0.364434	0.000213686	0.000427523
2	chr1:199223534:A:G	199223534	NA,G	NA,A	NA,1	NA,inf	NA,inf	NA,0.554066	0.000213632	0.000427419
2	chr1:199188870:G:A	199188870	NA,A	NA,G	NA,1	NA,-inf	NA,inf	NA,0.366533	0.000213608	0.000427377
2	chr1:199013619:G:A	199013619	NA,A	NA,G	NA,1	NA,inf	NA,inf	NA,0.286167	0.000213573	0.00042727
2	chr1:198964273:C:G	198964273	NA,G	NA,C	NA,1	NA,-inf	NA,inf	NA,0.380146	0.00021347	0.000427105
2	chr1:199200073:A:G	199200073	NA,G	NA,A	NA,1	NA,inf	NA,inf	NA,0.474586	0.000213415	0.000426983
2	chr1:198589095:G:A	198589095	A,NA	G,NA	1,NA	-inf,NA	inf,NA	0.620995,NA	0.000213339	0.000426733
2	chr1:198936004:T:C	198936004	C,NA	T,NA	1,NA	inf,NA	inf,NA	0.457814,NA	0.000213209	0.000426522
2	chr1:198860179:T:G	198860179	NA,G	NA,T	NA,1	NA,-inf	NA,inf	NA,0.432624	0.000213156	0.000426323
2	chr1:198999389:C:T	198999389	NA,T	NA,C	NA,1	NA,inf	NA,inf	NA,0.26352	0.000213092	0.000426301
2	chr1:198704256:A:G	198704256	NA,G	NA,A	NA,1	NA,inf	NA,inf	NA,0.314539	0.000213032	0.000426198
2	chr1:198625283:T:A	198625283	A,NA	T,NA	1,NA	-inf,NA	inf,NA	0.618162,NA	0.000212933	0.000425921
2	chr1:199244115:C:T	199244115	NA,T	NA,C	NA,1	NA,inf	NA,inf	NA,0.545538	0.000212871	0.000425896
2	chr1:199095289:AG:A	199095289	NA,A	NA,AG	NA,1	NA,-inf	NA,inf	NA,0.339198	0.000212691	0.00042555
2	chr1:198570376:G:A	198570376	NA,A	NA,G	NA,1	NA,inf	NA,inf	NA,0.321561	0.000212683	0.000425542
2	chr1:198820850:C:T	198820850	NA,T	NA,C	NA,1	NA,-inf	NA,inf	NA,0.358324	0.000212677	0.000425501
2	chr1:198680021:G:T	198680021	NA,T	NA,G	NA,1	NA,-inf	NA,inf	NA,0.359559	0.00021249	0.000425121
2	chr1:199475310:T:C	199475310	NA,C	NA,T	NA,1	NA,inf	NA,inf	NA,0.301944	0.000212465	0.000425059
2	chr1:199486842:A:T	199486842	NA,T	NA,A	NA,1	NA,-inf	NA,inf	NA,0.324896	0.000212453	0.000425048
2	chr1:199226143:T:C	199226143	NA,C	NA,T	NA,1	NA,-inf	NA,inf	NA,0.360916	0.000212393	0.000424941
2	chr1:199500286:C:T	199500286	NA,T	NA,C	NA,1	NA,-inf	NA,inf	NA,0.334107	0.000212344	0.000424838
2	chr1:198959965:T:G	198959965	NA,G	NA,T	NA,1	NA,inf	NA,inf	NA,0.303289	0.000212306	0.000424741
2	chr1:199389987:T:A	199389987	NA,A	NA,T	NA,1	NA,-inf	NA,inf	NA,0.393932	0.000212287	0.000424686
2	chr1:199181959:G:A	199181959	NA,A	NA,G	NA,1	NA,-inf	NA,inf	NA,0.360897	0.000212269	0.000424698
2	chr1:198881828:G:T	198881828	NA,T	NA,G	NA,1	NA,inf	NA,inf	NA,0.270642	0.00021189	0.000423901
2	chr1:198922918:G:A	198922918	NA,A	NA,G	NA,1	NA,inf	NA,inf	NA,0.266894	0.000211767	0.000423657
2	chr1:198921289:AT:A	198921289	NA,A	NA,AT	NA,1	NA,-inf	NA,inf	NA,0.307902	0.000211728	0.000423606
2	chr1:198844739:A:C	198844739	NA,C	NA,A	NA,1	NA,inf	NA,inf	NA,0.404415	0.000211723	0.000423578
2	chr1:198931868:C:T	198931868	NA,T	NA,C	NA,1	NA,-inf	NA,inf	NA,0.379426	0.000211228	0.000422619
2	chr1:198684370:C:T	198684370	NA,T	NA,C	NA,1	NA,inf	NA,inf	NA,0.314781	0.000211201	0.000422529
2	chr1:199005457:C:T	199005457	NA,T	NA,C	NA,1	NA,inf	NA,inf	NA,0.276892	0.000211129	0.000422381
2	chr1:199312818:T:C	199312818	NA,C	NA,T	NA,1	NA,-inf	NA,inf	NA,0.317671	0.000211022	0.000422187
2	chr1:198804342:G:A	198804342	A,A	G,G	1,1	inf,-inf	inf,inf	1.59432,0.319604	0.000210863	0.000421934
2	chr1:198566343:G:A	198566343	NA,A	NA,G	NA,1	NA,-inf	NA,inf	NA,0.351067	0.000210518	0.000421186
2	chr1:199536384:G:A	199536384	NA,A	NA,G	NA,1	NA,inf	NA,inf	NA,0.327625	0.000210277	0.000420688
2	chr1:198673682:C:A	198673682	A,A	C,C	1,1	inf,-inf	inf,inf	1.3732,0.19401	0.000210276	0.000420625
2	chr1:199365983:GA:G	199365983	NA,G	NA,GA	NA,1	NA,inf	NA,inf	NA,0.330026	0.000210176	0.000420488
2	chr1:199398183:C:T	199398183	NA,T	NA,C	NA,1	NA,inf	NA,inf	NA,0.306821	0.000209995	0.000420117
2	chr1:199193990:G:A	199193990	NA,A	NA,G	NA,1	NA,-inf	NA,inf	NA,0.348639	0.000209953	0.000420055
2	chr1:198950751:T:C	198950751	NA,C	NA,T	NA,1	NA,-inf	NA,inf	NA,0.365159	0.000209858	0.000419879
2	chr1:199357565:G:A	199357565	NA,A	NA,G	NA,1	NA,-inf	NA,inf	NA,0.347	0.000209784	0.000419712
2	chr1:198974529:T:G	198974529	NA,G	NA,T	NA,1	NA,-inf	NA,inf	NA,0.364278	0.00020972	0.000419602
2	chr1:198971884:G:A	198971884	NA,A	NA,G	NA,1	NA,-inf	NA,inf	NA,0.363591	0.000209535	0.000419232
2	chr1:199440187:A:G	199440187	NA,G	NA,A	NA,1	NA,inf	NA,inf	NA,0.315565	0.000209513	0.000419161
2	chr1:198789293:C:T	198789293	NA,T	NA,C	NA,1	NA,inf	NA,inf	NA,0.290979	0.000209368	0.000418864
2	chr1:198640260:T:C	198640260	NA,C	NA,T	NA,1	NA,inf	NA,inf	NA,0.269547	0.000209336	0.000418804
2	chr1:198968962:A:C	198968962	NA,C	NA,A	NA,1	NA,-inf	NA,inf	NA,0.36275	0.000209167	0.000418497
2	chr1:199409783:A:G	199409783	NA,G	NA,A	NA,1	NA,inf	NA,inf	NA,0.31376	0.00020911	0.000418355
2	chr1:199249038:A:G	199249038	NA,G	NA,A	NA,1	NA,-inf	NA,inf	NA,0.328476	0.000209102	0.000418299
2	chr1:198778859:G:A	198778859	NA,A	NA,G	NA,1	NA,-inf	NA,inf	NA,0.376586	0.000209094	0.000418351
2	chr1:198833149:T:C	198833149	NA,C	NA,T	NA,1	NA,-inf	NA,inf	NA,0.448181	0.000209034	0.000418103
2	chr1:198994635:T:C	198994635	NA,C	NA,T	NA,1	NA,-inf	NA,inf	NA,0.360349	0.000208905	0.000417971
2	chr1:199027718:C:G	199027718	NA,G	NA,C	NA,1	NA,-inf	NA,inf	NA,0.368519	0.000208904	0.00041797
2	chr1:198933093:A:G	198933093	NA,G	NA,A	NA,1	NA,inf	NA,inf	NA,0.282696	0.000208903	0.000417934
2	chr1:198623165:T:A	198623165	NA,A	NA,T	NA,1	NA,inf	NA,inf	NA,0.338954	0.000208853	0.000417835
2	chr1:198632721:A:ACCT	198632721	NA,ACCT	NA,A	NA,1	NA,inf	NA,inf	NA,0.300971	0.000208831	0.000417797
2	chr1:199365371:G:T	199365371	NA,T	NA,G	NA,1	NA,inf	NA,inf	NA,0.301324	0.000208772	0.00041767
2	chr1:198588196:T:C	198588196	C,NA	T,NA	1,NA	-inf,NA	inf,NA	0.607608,NA	0.000208543	0.000417143
2	chr1:199539230:C:T	199539230	NA,T	NA,C	NA,1	NA,inf	NA,inf	NA,0.302083	0.000208516	0.000417163
2	chr1:199483082:T:C	199483082	NA,C	NA,T	NA,1	NA,-inf	NA,inf	NA,0.308255	0.000208393	0.000416926
2	chr1:199429948:C:T	199429948	NA,T	NA,C	NA,1	NA,-inf	NA,inf	NA,0.321394	0.000208316	0.000416769
2	chr1:198680232:T:A	198680232	NA,A	NA,T	NA,1	NA,-inf	NA,inf	NA,0.233869	0.000208115	0.000416345
2	chr1:198763027:T:A	198763027	NA,A	NA,T	NA,1	NA,-inf	NA,inf	NA,0.430557	0.000207987	0.000415995
2	chr1:199090107:ATAC:A	199090107	NA,A	NA,ATAC	NA,1	NA,-inf	NA,inf	NA,0.319746	0.000207986	0.000416136
2	chr1:199349732:A:G	199349732	NA,G	NA,A	NA,1	NA,-inf	NA,inf	NA,0.326454	0.000207691	0.000415514
2	chr1:198902539:GC:G	198902539	NA,G	NA,GC	NA,1	NA,inf	NA,inf	NA,0.240333	0.000207605	0.000415312
2	chr1:198588741:T:C	198588741	C,NA	T,NA	1,NA	-inf,NA	inf,NA	0.60471,NA	0.00020758	0.000415216
2	chr1:199205546:C:T	199205546	T,T	C,C	1,1	-inf,-inf	inf,inf	1.16082,0.63713	0.00020745	0.000415012
2	chr1:198803027:C:T	198803027	NA,T	NA,C	NA,1	NA,inf	NA,inf	NA,0.23573	0.000207322	0.000414886
2	chr1:199329495:TCTTTC:T	199329495	T,NA	TCTTTC,NA	1,NA	-inf,NA	inf,NA	0.761062,NA	0.000207268	0.00041467
2	chr1:198880576:G:A	198880576	NA,A	NA,G	NA,1	NA,inf	NA,inf	NA,0.268427	0.000207175	0.000414469
2	chr1:199234871:T:C	199234871	NA,C	NA,T	NA,1	NA,-inf	NA,inf	NA,0.326074	0.000207129	0.000414407
2	chr1:199225571:C:T	199225571	T,NA	C,NA	1,NA	-inf,NA	inf,NA	0.5289,NA	0.000207117	0.000414365
2	chr1:198622268:T:C	198622268	C,NA	T,NA	1,NA	-inf,NA	inf,NA	0.602539,NA	0.000207095	0.000414246
2	chr1:198912381:G:A	198912381	NA,A	NA,G	NA,1	NA,inf	NA,inf	NA,0.242881	0.000207015	0.000414145
2	chr1:198572196:G:A	198572196	NA,A	NA,G	NA,1	NA,-inf	NA,inf	NA,0.37401	0.000206988	0.000414137
2	chr1:199027179:T:C	199027179	C,C	T,T	1,1	-inf,inf	inf,inf	0.442829,0.906612	0.000206815	0.000413642
2	chr1:198628051:C:T	198628051	NA,T	NA,C	NA,1	NA,inf	NA,inf	NA,0.295802	0.000206471	0.000413079
2	chr1:198691731:G:A	198691731	NA,A	NA,G	NA,1	NA,-inf	NA,inf	NA,0.307546	0.000206444	0.000413014
2	chr1:199526987:GCAA:G	199526987	NA,G	NA,GCAA	NA,1	NA,-inf	NA,inf	NA,0.304491	0.000206375	0.000412897
2	chr1:199258918:A:G	199258918	NA,G	NA,A	NA,1	NA,-inf	NA,inf	NA,0.249076	0.000206136	0.000412412
2	chr1:199174700:C:A	199174700	NA,A	NA,C	NA,1	NA,inf	NA,inf	NA,0.251212	0.000206099	0.000412409
2	chr1:199097183:G:A	199097183	NA,A	NA,G	NA,1	NA,-inf	NA,inf	NA,0.3109	0.000206092	0.000412347
2	chr1:198685541:C:T	198685541	NA,T	NA,C	NA,1	NA,-inf	NA,inf	NA,0.22586	0.000206083	0.00041228
2	chr1:199327090:T:G	199327090	NA,G	NA,T	NA,1	NA,-inf	NA,inf	NA,0.296136	0.000206059	0.000412258
2	chr1:199009463:T:G	199009463	NA,G	NA,T	NA,1	NA,-inf	NA,inf	NA,0.346362	0.000206019	0.000412189
2	chr1:198909219:C:T	198909219	NA,T	NA,C	NA,1	NA,inf	NA,inf	NA,0.238832	0.000206003	0.000412121
2	chr1:199320066:T:C	199320066	NA,C	NA,T	NA,1	NA,inf	NA,inf	NA,0.328431	0.00020596	0.000412107
2	chr1:198704765:C:T	198704765	NA,T	NA,C	NA,1	NA,-inf	NA,inf	NA,0.304716	0.000205885	0.000411895
2	chr1:198760267:A:G	198760267	NA,G	NA,A	NA,1	NA,-inf	NA,inf	NA,0.259432	0.000205651	0.000411445
2	chr1:198847830:GTTTT:G	198847830	NA,G	NA,GTTTT	NA,1	NA,-inf	NA,inf	NA,0.0710852	0.000205599	0.000411334
2	chr1:199438925:C:A	199438925	NA,A	NA,C	NA,1	NA,inf	NA,inf	NA,0.298157	0.00020544	0.000411013
2	chr1:199299880:T:C	199299880	NA,C	NA,T	NA,1	NA,inf	NA,inf	NA,0.329297	0.000205404	0.000410996
2	chr1:198628545:C:T	198628545	NA,T	NA,C	NA,1	NA,inf	NA,inf	NA,0.267708	0.000205374	0.00041087
2	chr1:199484593:A:G	199484593	NA,G	NA,A	NA,1	NA,inf	NA,inf	NA,0.252318	0.000205232	0.000410586
2	chr1:198852616:ATT:A	198852616	A,A	ATT,ATT	1,1	-inf,inf	inf,inf	1.64728,0.818066	0.000205224	0.000410734
2	chr1:199195897:C:T	199195897	NA,T	NA,C	NA,1	NA,-inf	NA,inf	NA,0.31731	0.000205163	0.000410469
2	chr1:198598213:G:T	198598213	NA,T	NA,G	NA,1	NA,-inf	NA,inf	NA,0.339801	0.000205082	0.000410318
2	chr1:199362872:A:G	199362872	NA,G	NA,A	NA,1	NA,-inf	NA,inf	NA,0.325888	0.000204996	0.000410133
2	chr1:199482369:T:C	199482369	NA,C	NA,T	NA,1	NA,inf	NA,inf	NA,0.250948	0.000204919	0.00040996
2	chr1:198877838:T:C	198877838	NA,C	NA,T	NA,1	NA,inf	NA,inf	NA,0.243415	0.000204824	0.00040977
2	chr1:198584139:C:T	198584139	T,NA	C,NA	1,NA	-inf,NA	inf,NA	0.595557,NA	0.000204753	0.000409563
2	chr1:198783382:G:A	198783382	NA,A	NA,G	NA,1	NA,-inf	NA,inf	NA,0.343344	0.000204689	0.000409532
2	chr1:199183177:G:A	199183177	A,NA	G,NA	1,NA	inf,NA	inf,NA	1.05639,NA	0.000204596	0.000409388
2	chr1:199029959:A:G	199029959	NA,G	NA,A	NA,1	NA,inf	NA,inf	NA,0.789442	0.000204588	0.000409371
2	chr1:199019212:C:T	199019212	NA,T	NA,C	NA,1	NA,-inf	NA,inf	NA,0.114841	0.000204467	0.000409065
2	chr1:199005396:C:T	199005396	NA,T	NA,C	NA,1	NA,-inf	NA,inf	NA,0.347636	0.000204458	0.000409075
2	chr1:199337909:A:G	199337909	NA,G	NA,A	NA,1	NA,inf	NA,inf	NA,0.321705	0.000204457	0.000409099
2	chr1:198943641:G:T	198943641	T,NA	G,NA	1,NA	-inf,NA	inf,NA	0.964417,NA	0.000204445	0.000409086
2	chr1:199161133:G:C	199161133	NA,C	NA,G	NA,1	NA,inf	NA,inf	NA,0.261957	0.000204264	0.000408662
2	chr1:199077783:T:G	199077783	NA,G	NA,T	NA,1	NA,-inf	NA,inf	NA,0.350774	0.000204254	0.000408661
2	chr1:198949006:G:A	198949006	NA,A	NA,G	NA,1	NA,inf	NA,inf	NA,0.225398	0.000204164	0.00040843
2	chr1:198684916:T:C	198684916	NA,C	NA,T	NA,1	NA,-inf	NA,inf	NA,0.294233	0.000204157	0.000408438
2	chr1:199075701:A:G	199075701	NA,G	NA,A	NA,1	NA,-inf	NA,inf	NA,0.350171	0.000204131	0.000408414
2	chr1:199137153:C:T	199137153	NA,T	NA,C	NA,1	NA,-inf	NA,inf	NA,0.339561	0.000204102	0.000408359
2	chr1:198562367:T:C	198562367	NA,C	NA,T	NA,1	NA,-inf	NA,inf	NA,0.289867	0.000204065	0.00040827
2	chr1:199481002:C:G	199481002	NA,G	NA,C	NA,1	NA,inf	NA,inf	NA,0.258038	0.000204045	0.000408209
2	chr1:199188480:T:C	199188480	NA,C	NA,T	NA,1	NA,-inf	NA,inf	NA,0.320564	0.000204027	0.0004082
2	chr1:199097241:G:A	199097241	NA,A	NA,G	NA,1	NA,-inf	NA,inf	NA,0.301505	0.000203943	0.000408047
2	chr1:199374473:G:A	199374473	NA,A	NA,G	NA,1	NA,inf	NA,inf	NA,0.275579	0.000203916	0.000407981
2	chr1:199031157:G:A	199031157	NA,A	NA,G	NA,1	NA,inf	NA,inf	NA,0.236275	0.000203828	0.000407774
2	chr1:198615360:G:A	198615360	NA,A	NA,G	NA,1	NA,-inf	NA,inf	NA,0.34288	0.00020376	0.000407621
2	chr1:199392853:G:C	199392853	NA,C	NA,G	NA,1	NA,inf	NA,inf	NA,0.289806	0.000203635	0.000407405
2	chr1:198749563:T:C	198749563	NA,C	NA,T	NA,1	NA,-inf	NA,inf	NA,0.242589	0.00020351	0.000407159
2	chr1:198927256:C:T	198927256	NA,T	NA,C	NA,1	NA,-inf	NA,inf	NA,0.344143	0.000203475	0.000407108
2	chr1:199413937:AAC:A	199413937	NA,A	NA,AAC	NA,1	NA,-inf	NA,inf	NA,0.298435	0.000203096	0.000406326
2	chr1:199162412:A:G	199162412	NA,G	NA,A	NA,1	NA,-inf	NA,inf	NA,0.327099	0.000203074	0.000406298
2	chr1:199435174:C:T	199435174	NA,T	NA,C	NA,1	NA,-inf	NA,inf	NA,0.298395	0.00020307	0.000406276
2	chr1:199152208:T:C	199152208	NA,C	NA,T	NA,1	NA,inf	NA,inf	NA,0.216924	0.000202882	0.000405873
2	chr1:198663843:A:G	198663843	NA,G	NA,A	NA,1	NA,inf	NA,inf	NA,0.280249	0.000202815	0.000405754
2	chr1:199243084:A:C	199243084	NA,C	NA,A	NA,1	NA,-inf	NA,inf	NA,0.272595	0.000202685	0.000405517
2	chr1:198836913:AAG:A	198836913	NA,A	NA,AAG	NA,1	NA,inf	NA,inf	NA,0.37646	0.000202518	0.000405177
2	chr1:198626436:A:G	198626436	NA,G	NA,A	NA,1	NA,-inf	NA,inf	NA,0.25074	0.000202464	0.000405074
2	chr1:198970991:T:C	198970991	NA,C	NA,T	NA,1	NA,-inf	NA,inf	NA,0.332079	0.000202399	0.000404953
2	chr1:198686476:T:C	198686476	NA,C	NA,T	NA,1	NA,-inf	NA,inf	NA,0.311294	0.000202379	0.000404866
2	chr1:198542943:T:C	198542943	NA,C	NA,T	NA,1	NA,-inf	NA,inf	NA,0.29692	0.000202323	0.000404788
2	chr1:199262324:C:T	199262324	T,NA	C,NA	1,NA	-inf,NA	inf,NA	0.514688,NA	0.000202221	0.000404571
2	chr1:198971495:T:C	198971495	C,C	T,T	1,1	-inf,inf	inf,inf	5.45745,0.594615	0.000202065	0.00083788
2	chr1:198641730:A:G	198641730	NA,G	NA,A	NA,1	NA,inf	NA,inf	NA,0.273639	0.000202034	0.000404201
2	chr1:198763717:C:T	198763717	NA,T	NA,C	NA,1	NA,-inf	NA,inf	NA,0.401141	0.000202025	0.000404078
2	chr1:199395386:A:T	199395386	NA,T	NA,A	NA,1	NA,inf	NA,inf	NA,0.281563	0.000201796	0.000403727
2	chr1:199388316:G:A	199388316	NA,A	NA,G	NA,1	NA,inf	NA,inf	NA,0.279992	0.000201675	0.000403485
2	chr1:199499297:A:G	199499297	NA,G	NA,A	NA,1	NA,inf	NA,inf	NA,0.249943	0.000201672	0.00040347
2	chr1:199314876:C:T	199314876	NA,T	NA,C	NA,1	NA,-inf	NA,inf	NA,0.345425	0.000201669	0.000403499
2	chr1:198964840:A:T	198964840	T,T	A,A	1,1	-inf,-inf	inf,inf	1.44842,1.49044	0.000201614	0.00040392
2	chr1:198594860:T:C	198594860	NA,C	NA,T	NA,1	NA,inf	NA,inf	NA,0.353104	0.000201476	0.00040309
2	chr1:198690727:A:G	198690727	NA,G	NA,A	NA,1	NA,inf	NA,inf	NA,0.253581	0.000201137	0.000402402
2	chr1:198861548:A:T	198861548	T,NA	A,NA	1,NA	-inf,NA	inf,NA	0.945406,NA	0.000201117	0.000402426
2	chr1:198934293:G:A	198934293	NA,A	NA,G	NA,1	NA,-inf	NA,inf	NA,0.324462	0.000200965	0.000402076
2	chr1:198749346:T:G	198749346	NA,G	NA,T	NA,1	NA,inf	NA,inf	NA,0.272586	0.000200938	0.000402004
2	chr1:198809680:G:A	198809680	A,A	G,G	1,1	inf,-inf	inf,inf	0.707673,0.548051	0.000200841	0.00040182
2	chr1:199092310:T:C	199092310	NA,C	NA,T	NA,1	NA,inf	NA,inf	NA,0.255604	0.000200818	0.00040176
2	chr1:199390911:A:T	199390911	NA,T	NA,A	NA,1	NA,inf	NA,inf	NA,0.264999	0.000200765	0.00040167
2	chr1:199403494:C:T	199403494	NA,T	NA,C	NA,1	NA,-inf	NA,inf	NA,0.302028	0.00020074	0.000401619
2	chr1:198852348:C:G	198852348	NA,G	NA,C	NA,1	NA,inf	NA,inf	NA,0.230354	0.000200507	0.00040113
2	chr1:198929002:T:G	198929002	NA,G	NA,T	NA,1	NA,inf	NA,inf	NA,0.245526	0.000200477	0.000401078
2	chr1:198971653:C:T	198971653	T,T	C,C	1,1	-inf,-inf	inf,inf	1.65839,1.39573	0.000200403	0.000401673
2	chr1:198769770:T:C	198769770	NA,C	NA,T	NA,1	NA,-inf	NA,inf	NA,0.392939	0.000200373	0.000400777
2	chr1:199121102:T:C	199121102	NA,C	NA,T	NA,1	NA,inf	NA,inf	NA,0.328538	0.000200349	0.000400824
2	chr1:199167607:C:G	199167607	NA,G	NA,C	NA,1	NA,-inf	NA,inf	NA,0.306123	0.00020032	0.000400791
2	chr1:198873114:C:T	198873114	NA,T	NA,C	NA,1	NA,inf	NA,inf	NA,0.224207	0.000200224	0.000400569
2	chr1:199210389:T:C	199210389	NA,C	NA,T	NA,1	NA,-inf	NA,inf	NA,0.314412	0.000200114	0.00040039
2	chr1:198619784:GGCT:G	198619784	G,NA	GGCT,NA	1,NA	-inf,NA	inf,NA	0.58202,NA	0.000200015	0.000400088
2	chr1:199534415:A:G	199534415	NA,G	NA,A	NA,1	NA,-inf	NA,inf	NA,0.275284	0.000199891	0.000399925
2	chr1:198635639:C:T	198635639	NA,T	NA,C	NA,1	NA,inf	NA,inf	NA,0.267185	0.000199794	0.000399721
2	chr1:199251699:G:A	199251699	NA,A	NA,G	NA,1	NA,-inf	NA,inf	NA,0.290225	0.000199758	0.000399613
2	chr1:198877472:A:C	198877472	C,C	A,A	1,1	inf,inf	inf,inf	0.455733,1.40239	0.000199743	0.000399396
2	chr1:199183338:TCAAA:T	199183338	NA,T	NA,TCAAA	NA,1	NA,inf	NA,inf	NA,0.222416	0.000199705	0.00039961
2	chr1:199207462:C:T	199207462	NA,T	NA,C	NA,1	NA,-inf	NA,inf	NA,0.328218	0.000199649	0.000399461
2	chr1:198876423:G:A	198876423	NA,A	NA,G	NA,1	NA,-inf	NA,inf	NA,0.407474	0.000199397	0.000398851
2	chr1:198676146:C:G	198676146	NA,G	NA,C	NA,1	NA,-inf	NA,inf	NA,0.308036	0.000199386	0.000398887
2	chr1:198619149:T:C	198619149	C,NA	T,NA	1,NA	-inf,NA	inf,NA	0.578842,NA	0.000199169	0.000398396
2	chr1:198944888:C:T	198944888	NA,T	NA,C	NA,1	NA,inf	NA,inf	NA,0.217347	0.000199155	0.000398429
2	chr1:198973998:A:T	198973998	NA,T	NA,A	NA,1	NA,-inf	NA,inf	NA,0.312428	0.000199149	0.000398444
2	chr1:198833532:G:C	198833532	C,NA	G,NA	1,NA	-inf,NA	inf,NA	0.942694,NA	0.000199133	0.000398456
2	chr1:198624581:A:G	198624581	G,NA	A,NA	1,NA	-inf,NA	inf,NA	0.578706,NA	0.000199104	0.000398265
2	chr1:199535496:T:C	199535496	C,NA	T,NA	1,NA	-inf,NA	inf,NA	0.728648,NA	0.00019907	0.000398264
2	chr1:199346676:T:C	199346676	NA,C	NA,T	NA,1	NA,inf	NA,inf	NA,0.288333	0.00019903	0.000398193
2	chr1:198969751:G:A	198969751	NA,A	NA,G	NA,1	NA,-inf	NA,inf	NA,0.319178	0.000198979	0.000398111
2	chr1:198842017:A:G	198842017	NA,G	NA,A	NA,1	NA,-inf	NA,inf	NA,0.398654	0.000198914	0.000397877
2	chr1:198633596:G:A	198633596	NA,A	NA,G	NA,1	NA,inf	NA,inf	NA,0.239458	0.000198868	0.000397856
2	chr1:199194234:T:C	199194234	C,NA	T,NA	1,NA	inf,NA	inf,NA	0.437891,NA	0.000198741	0.000397586
2	chr1:198806556:T:C	198806556	NA,C	NA,T	NA,1	NA,inf	NA,inf	NA,0.269815	0.000198735	0.000397597
2	chr1:199099297:G:C	199099297	NA,C	NA,G	NA,1	NA,-inf	NA,inf	NA,0.313078	0.000198697	0.000397544
2	chr1:198575549:T:TAGTTGCAG	198575549	NA,TAGTTGCAG	NA,T	NA,1	NA,inf	NA,inf	NA,0.329734	0.000198675	0.000397486
2	chr1:198796911:C:T	198796911	NA,T	NA,C	NA,1	NA,inf	NA,inf	NA,0.199888	0.0001986	0.000397342
2	chr1:198625117:C:A	198625117	A,NA	C,NA	1,NA	-inf,NA	inf,NA	0.576409,NA	0.000198584	0.000397226
2	chr1:199349876:C:T	199349876	NA,T	NA,C	NA,1	NA,inf	NA,inf	NA,0.286097	0.000198549	0.000397231
2	chr1:198666742:T:A	198666742	NA,A	NA,T	NA,1	NA,-inf	NA,inf	NA,0.272054	0.000198516	0.000397155
2	chr1:199215141:A:G	199215141	NA,G	NA,A	NA,1	NA,-inf	NA,inf	NA,0.323774	0.000198493	0.000397148
2	chr1:198720818:G:C	198720818	NA,C	NA,G	NA,1	NA,inf	NA,inf	NA,0.317404	0.000198485	0.000397097
2	chr1:199440033:C:T	199440033	T,T	C,C	1,1	-inf,-inf	inf,inf	0.73381,0.964226	0.000198474	0.000397084
2	chr1:199173255:TG:T	199173255	NA,T	NA,TG	NA,1	NA,inf	NA,inf	NA,0.217843	0.000198273	0.000396743
2	chr1:199530022:C:G	199530022	NA,G	NA,C	NA,1	NA,-inf	NA,inf	NA,0.317342	0.000198215	0.000396572
2	chr1:198666638:C:A	198666638	NA,A	NA,C	NA,1	NA,-inf	NA,inf	NA,0.293849	0.000198136	0.000396406
2	chr1:199347134:G:A	199347134	NA,A	NA,G	NA,1	NA,inf	NA,inf	NA,0.283815	0.000198101	0.000396334
2	chr1:199504899:T:C	199504899	C,C	T,T	1,1	inf,-inf	inf,inf	1.25291,0.520499	0.000198064	0.000396312
2	chr1:199418416:T:C	199418416	NA,C	NA,T	NA,1	NA,inf	NA,inf	NA,0.241967	0.000198058	0.000396241
2	chr1:198671251:C:T	198671251	NA,T	NA,C	NA,1	NA,inf	NA,inf	NA,0.250872	0.000198051	0.000396233
2	chr1:198985439:C:G	198985439	G,G	C,C	1,1	-inf,inf	inf,inf	0.906656,1.06441	0.000197995	0.00039594
2	chr1:198591970:A:C	198591970	C,C	A,A	1,1	inf,inf	inf,inf	1.41259,0.320026	0.0001979	0.000395803
2	chr1:199100998:T:A	199100998	NA,A	NA,T	NA,1	NA,inf	NA,inf	NA,0.239066	0.000197867	0.000395856
2	chr1:199328459:T:C	199328459	NA,C	NA,T	NA,1	NA,inf	NA,inf	NA,0.290633	0.000197824	0.000395825
2	chr1:198630519:G:A	198630519	A,A	G,G	1,1	-inf,-inf	inf,inf	1.33512,0.29778	0.000197816	0.000395367
2	chr1:198939686:A:T	198939686	NA,T	NA,A	NA,1	NA,inf	NA,inf	NA,0.231027	0.000197761	0.000395646
2	chr1:198634655:G:A	198634655	NA,A	NA,G	NA,1	NA,inf	NA,inf	NA,0.233179	0.000197755	0.000395629
2	chr1:198916274:C:T	198916274	NA,T	NA,C	NA,1	NA,-inf	NA,inf	NA,0.316185	0.000197685	0.000395523
2	chr1:199256321:C:T	199256321	NA,T	NA,C	NA,1	NA,inf	NA,inf	NA,0.462563	0.000197674	0.000395492
2	chr1:199214911:G:A	199214911	NA,A	NA,G	NA,1	NA,-inf	NA,inf	NA,0.31963	0.000197673	0.000395508
2	chr1:199093907:C:T	199093907	NA,T	NA,C	NA,1	NA,inf	NA,inf	NA,0.240846	0.000197645	0.000395414
2	chr1:199369689:T:C	199369689	NA,C	NA,T	NA,1	NA,-inf	NA,inf	NA,0.192652	0.00019763	0.000395393
2	chr1:198617186:C:G	198617186	G,NA	C,NA	1,NA	-inf,NA	inf,NA	0.57412,NA	0.000197625	0.000395307
2	chr1:199004365:C:T	199004365	NA,T	NA,C	NA,1	NA,inf	NA,inf	NA,0.205407	0.000197434	0.000394982
2	chr1:199317153:A:C	199317153	NA,C	NA,A	NA,1	NA,inf	NA,inf	NA,0.29261	0.000197426	0.000394984
2	chr1:198670235:G:A	198670235	A,A	G,G	1,1	-inf,-inf	inf,inf	1.05847,0.640279	0.000197291	0.000394379
2	chr1:199102204:C:T	199102204	NA,T	NA,C	NA,1	NA,-inf	NA,inf	NA,0.306519	0.000197266	0.000394682
2	chr1:199207302:G:A	199207302	NA,A	NA,G	NA,1	NA,inf	NA,inf	NA,0.175515	0.000197211	0.000394657
2	chr1:199076316:C:T	199076316	NA,T	NA,C	NA,1	NA,inf	NA,inf	NA,0.224302	0.000197201	0.000394526
2	chr1:199297781:G:T	199297781	NA,T	NA,G	NA,1	NA,-inf	NA,inf	NA,0.314853	0.000197155	0.000394458
2	chr1:198581276:T:C	198581276	NA,C	NA,T	NA,1	NA,inf	NA,inf	NA,0.243309	0.000197107	0.000394339
2	chr1:199438438:C:T	199438438	NA,T	NA,C	NA,1	NA,inf	NA,inf	NA,0.237886	0.000197101	0.000394325
2	chr1:199373597:T:TCATG	199373597	NA,TCATG	NA,T	NA,1	NA,-inf	NA,inf	NA,0.323374	0.000197078	0.000394269
2	chr1:198892171:T:C	198892171	NA,C	NA,T	NA,1	NA,inf	NA,inf	NA,0.200555	0.000197068	0.000394249
2	chr1:199354792:C:T	199354792	NA,T	NA,C	NA,1	NA,inf	NA,inf	NA,0.278254	0.000197013	0.000394158
2	chr1:199475409:T:C	199475409	C,NA	T,NA	1,NA	-inf,NA	inf,NA	0.587194,NA	0.000196971	0.000394067
2	chr1:199214437:C:T	199214437	NA,T	NA,C	NA,1	NA,-inf	NA,inf	NA,0.316212	0.00019697	0.000394101
2	chr1:199212103:A:G	199212103	NA,G	NA,A	NA,1	NA,-inf	NA,inf	NA,0.299218	0.000196957	0.000394073
2	chr1:198778286:A:G	198778286	NA,G	NA,A	NA,1	NA,-inf	NA,inf	NA,0.372928	0.00019664	0.000393316
2	chr1:199242244:C:G	199242244	NA,G	NA,C	NA,1	NA,inf	NA,inf	NA,0.253746	0.000196545	0.000393221
2	chr1:199180592:C:T	199180592	NA,T	NA,C	NA,1	NA,-inf	NA,inf	NA,0.28681	0.000196524	0.000393189
2	chr1:199261625:T:C	199261625	NA,C	NA,T	NA,1	NA,-inf	NA,inf	NA,0.224213	0.000196498	0.000393138
2	chr1:199372640:T:C	199372640	C,NA	T,NA	1,NA	-inf,NA	inf,NA	0.658455,NA	0.000196413	0.000392961
2	chr1:199115437:T:C	199115437	NA,C	NA,T	NA,1	NA,-inf	NA,inf	NA,0.37811	0.000196387	0.000392812
2	chr1:199266956:C:T	199266956	NA,T	NA,C	NA,1	NA,-inf	NA,inf	NA,0.219158	0.000196313	0.00039277
2	chr1:199093876:TC:T	199093876	NA,T	NA,TC	NA,1	NA,-inf	NA,inf	NA,0.300602	0.000196249	0.000392648
2	chr1:198725050:C:T	198725050	NA,T	NA,C	NA,1	NA,-inf	NA,inf	NA,0.326916	0.000196093	0.000392251
2	chr1:198681468:A:C	198681468	C,C	A,A	1,1	-inf,-inf	inf,inf	0.692166,1.17513	0.000196069	0.000391882
2	chr1:199391913:A:T	199391913	NA,T	NA,A	NA,1	NA,-inf	NA,inf	NA,0.266627	0.000195762	0.000391664
2	chr1:198583703:T:C	198583703	NA,C	NA,T	NA,1	NA,inf	NA,inf	NA,0.321094	0.000195592	0.000391319
2	chr1:199164329:T:A	199164329	NA,A	NA,T	NA,1	NA,-inf	NA,inf	NA,0.299786	0.000195584	0.000391314
2	chr1:199292986:T:C	199292986	NA,C	NA,T	NA,1	NA,-inf	NA,inf	NA,0.249098	0.000195565	0.000391266
2	chr1:199339809:A:T	199339809	NA,T	NA,A	NA,1	NA,inf	NA,inf	NA,0.266503	0.00019551	0.000391153
2	chr1:198593593:C:A	198593593	NA,A	NA,C	NA,1	NA,inf	NA,inf	NA,0.273601	0.000195494	0.000391112
2	chr1:199265537:C:T	199265537	NA,T	NA,C	NA,1	NA,inf	NA,inf	NA,0.183077	0.000195386	0.000390994
2	chr1:199019831:A:C	199019831	NA,C	NA,A	NA,1	NA,-inf	NA,inf	NA,0.326565	0.000195353	0.000390861
2	chr1:199258364:C:T	199258364	NA,T	NA,C	NA,1	NA,inf	NA,inf	NA,0.183158	0.000195344	0.000390903
2	chr1:199517456:A:C	199517456	NA,C	NA,A	NA,1	NA,-inf	NA,inf	NA,0.302791	0.000195322	0.000390786
2	chr1:199302533:T:C	199302533	NA,C	NA,T	NA,1	NA,inf	NA,inf	NA,0.281622	0.000195307	0.000390788
2	chr1:199058099:C:T	199058099	T,NA	C,NA	1,NA	inf,NA	inf,NA	0.393683,NA	0.000195294	0.000390692
2	chr1:199266899:A:G	199266899	NA,G	NA,A	NA,1	NA,-inf	NA,inf	NA,0.214024	0.000195209	0.000390561
2	chr1:199148005:T:C	199148005	C,NA	T,NA	1,NA	-inf,NA	inf,NA	0.0325723,NA	0.000195189	0.000390435
2	chr1:198628919:G:A	198628919	NA,A	NA,G	NA,1	NA,inf	NA,inf	NA,0.221099	0.000195169	0.000390457
2	chr1:198636336:T:C	198636336	NA,C	NA,T	NA,1	NA,-inf	NA,inf	NA,0.283861	0.00019516	0.000390461
2	chr1:199335011:T:C	199335011	NA,C	NA,T	NA,1	NA,inf	NA,inf	NA,0.229316	0.000195148	0.000390416
2	chr1:198843198:C:G	198843198	NA,G	NA,C	NA,1	NA,inf	NA,inf	NA,0.185122	0.000195135	0.000390383
2	chr1:198953294:CTTAGT:C	198953294	NA,C	NA,CTTAGT	NA,1	NA,inf	NA,inf	NA,0.197875	0.000195096	0.00039031
2	chr1:199525058:G:A	199525058	NA,A	NA,G	NA,1	NA,-inf	NA,inf	NA,0.301195	0.000195034	0.000390208
2	chr1:198588900:C:CTATTTGCA	198588900	NA,CTATTTGCA	NA,C	NA,1	NA,inf	NA,inf	NA,0.315067	0.000194937	0.000390008
2	chr1:198884074:C:T	198884074	T,T	C,C	1,1	inf,inf	inf,inf	1.43861,1.53521	0.000194925	0.000390372
2	chr1:199200925:G:A	199200925	NA,A	NA,G	NA,1	NA,inf	NA,inf	NA,0.216715	0.000194905	0.000390003
2	chr1:199480319:A:G	199480319	G,G	A,A	1,1	-inf,inf	inf,inf	0.212349,1.41371	0.000194898	0.000389928
2	chr1:198595069:C:T	198595069	NA,T	NA,C	NA,1	NA,inf	NA,inf	NA,0.314568	0.000194879	0.000389892
2	chr1:198790168:A:C	198790168	NA,C	NA,A	NA,1	NA,inf	NA,inf	NA,0.2234	0.000194744	0.00038961
2	chr1:198729906:C:T	198729906	NA,T	NA,C	NA,1	NA,inf	NA,inf	NA,0.243513	0.00019468	0.000389487
2	chr1:198568266:T:C	198568266	NA,C	NA,T	NA,1	NA,inf	NA,inf	NA,0.232806	0.000194664	0.000389454
2	chr1:199363473:G:T	199363473	NA,T	NA,G	NA,1	NA,inf	NA,inf	NA,0.266777	0.000194664	0.000389458
2	chr1:199261696:TC:T	199261696	NA,T	NA,TC	NA,1	NA,inf	NA,inf	NA,0.444257	0.000194648	0.000389439
2	chr1:199464705:G:A	199464705	NA,A	NA,G	NA,1	NA,inf	NA,inf	NA,0.240556	0.000194596	0.000389314
2	chr1:199292524:C:T	199292524	NA,T	NA,C	NA,1	NA,-inf	NA,inf	NA,0.298772	0.00019452	0.000389187
2	chr1:199165533:G:A	199165533	NA,A	NA,G	NA,1	NA,inf	NA,inf	NA,0.214615	0.000194489	0.000389101
2	chr1:199439226:A:T	199439226	NA,T	NA,A	NA,1	NA,inf	NA,inf	NA,0.259342	0.000194411	0.000388951
2	chr1:199071270:A:T	199071270	NA,T	NA,A	NA,1	NA,inf	NA,inf	NA,0.217663	0.000194381	0.000388883
2	chr1:199339844:A:G	199339844	NA,G	NA,A	NA,1	NA,inf	NA,inf	NA,0.225727	0.000194357	0.000388833
2	chr1:198645875:G:C	198645875	NA,C	NA,G	NA,1	NA,inf	NA,inf	NA,0.217485	0.000194209	0.000388538
2	chr1:199377930:G:A	199377930	NA,A	NA,G	NA,1	NA,inf	NA,inf	NA,0.264276	0.000194162	0.000388455
2	chr1:198704133:G:C	198704133	NA,C	NA,G	NA,1	NA,inf	NA,inf	NA,0.246791	0.00019407	0.000388262
2	chr1:198936562:C:T	198936562	NA,T	NA,C	NA,1	NA,-inf	NA,inf	NA,0.286123	0.000194037	0.000388216
2	chr1:199456515:C:T	199456515	T,T	C,C	1,1	-inf,inf	inf,inf	1.70045,0.511679	0.000193932	0.000388139
2	chr1:199418368:T:C	199418368	NA,C	NA,T	NA,1	NA,inf	NA,inf	NA,0.256744	0.000193908	0.000387944
2	chr1:199328352:T:C	199328352	NA,C	NA,T	NA,1	NA,-inf	NA,inf	NA,0.257354	0.000193797	0.000387732
2	chr1:198818768:T:A	198818768	A,A	T,T	1,1	inf,-inf	inf,inf	1.12558,1.35151	0.00019375	0.000387458
2	chr1:198576378:C:G	198576378	G,NA	C,NA	1,NA	-inf,NA	inf,NA	0.563891,NA	0.000193711	0.00038748
2	chr1:198807162:T:C	198807162	NA,C	NA,T	NA,1	NA,inf	NA,inf	NA,0.242254	0.000193525	0.000387175
2	chr1:198811205:C:A	198811205	A,NA	C,NA	1,NA	-inf,NA	inf,NA	0.827834,NA	0.000193478	0.000387008
2	chr1:199138753:G:A	199138753	NA,A	NA,G	NA,1	NA,inf	NA,inf	NA,0.3187	0.00019347	0.000387068
2	chr1:198920338:G:A	198920338	NA,A	NA,G	NA,1	NA,-inf	NA,inf	NA,0.282335	0.000193442	0.000387027
2	chr1:198831421:A:G	198831421	G,G	A,A	1,1	inf,-inf	inf,inf	0.290553,0.999743	0.000193258	0.000386666
2	chr1:199246393:A:AAG	199246393	AAG,NA	A,NA	1,NA	inf,NA	inf,NA	0.479312,NA	0.000193232	0.000386577
2	chr1:198586999:A:G	198586999	G,NA	A,NA	1,NA	-inf,NA	inf,NA	0.561069,NA	0.000193198	0.000386455
2	chr1:198785345:A:G	198785345	NA,G	NA,A	NA,1	NA,inf	NA,inf	NA,0.336054	0.000193155	0.000386434
2	chr1:198819915:G:C	198819915	NA,C	NA,G	NA,1	NA,inf	NA,inf	NA,0.213559	0.000192905	0.000385932
2	chr1:199178069:T:C	199178069	NA,C	NA,T	NA,1	NA,inf	NA,inf	NA,0.356419	0.000192843	0.000385823
2	chr1:199443100:C:T	199443100	NA,T	NA,C	NA,1	NA,-inf	NA,inf	NA,0.24584	0.000192805	0.000385741
2	chr1:199255912:C:T	199255912	NA,T	NA,C	NA,1	NA,-inf	NA,inf	NA,0.278951	0.00019252	0.000385105
2	chr1:198656248:A:G	198656248	NA,G	NA,A	NA,1	NA,inf	NA,inf	NA,0.208931	0.000192512	0.000385143
2	chr1:199114249:T:A	199114249	NA,A	NA,T	NA,1	NA,-inf	NA,inf	NA,0.272144	0.000192459	0.000385057
2	chr1:198720332:T:A	198720332	NA,A	NA,T	NA,1	NA,-inf	NA,inf	NA,0.202135	0.000192418	0.000384962
2	chr1:198650676:A:G	198650676	NA,G	NA,A	NA,1	NA,inf	NA,inf	NA,0.208159	0.000192358	0.000384835
2	chr1:198682496:T:C	198682496	NA,C	NA,T	NA,1	NA,-inf	NA,inf	NA,0.236061	0.000192355	0.00038484
2	chr1:199137600:G:A	199137600	NA,A	NA,G	NA,1	NA,inf	NA,inf	NA,0.189431	0.000192314	0.000384738
2	chr1:199212405:C:T	199212405	NA,T	NA,C	NA,1	NA,inf	NA,inf	NA,0.273221	0.000192259	0.000384643
2	chr1:198640473:A:G	198640473	NA,G	NA,A	NA,1	NA,inf	NA,inf	NA,0.207743	0.000192234	0.000384587
2	chr1:198964967:G:C	198964967	NA,C	NA,G	NA,1	NA,inf	NA,inf	NA,0.184831	0.00019221	0.000384539
2	chr1:198791230:C:T	198791230	NA,T	NA,C	NA,1	NA,inf	NA,inf	NA,0.210002	0.000192203	0.000384532
2	chr1:198745631:G:T	198745631	NA,T	NA,G	NA,1	NA,-inf	NA,inf	NA,0.276051	0.000192184	0.000384512
2	chr1:199364735:G:A	199364735	NA,A	NA,G	NA,1	NA,inf	NA,inf	NA,0.253439	0.000192174	0.000384478
2	chr1:199346477:G:T	199346477	NA,T	NA,G	NA,1	NA,inf	NA,inf	NA,0.213293	0.000192156	0.000384434
2	chr1:198629365:T:A	198629365	NA,A	NA,T	NA,1	NA,inf	NA,inf	NA,0.205983	0.000192105	0.000384328
2	chr1:198669844:C:T	198669844	T,T	C,C	1,1	-inf,-inf	inf,inf	1.05632,0.62316	0.000192041	0.000383887
2	chr1:199353748:G:A	199353748	NA,A	NA,G	NA,1	NA,inf	NA,inf	NA,0.235918	0.000191964	0.000384053
2	chr1:199379071:A:G	199379071	G,G	A,A	1,1	inf,-inf	inf,inf	0.151553,1.37349	0.000191862	0.000383852
2	chr1:198608961:T:C	198608961	NA,C	NA,T	NA,1	NA,inf	NA,inf	NA,0.231394	0.000191829	0.000383779
2	chr1:198998444:G:A	198998444	NA,A	NA,G	NA,1	NA,-inf	NA,inf	NA,0.274128	0.000191819	0.000383779
2	chr1:199247884:A:G	199247884	NA,G	NA,A	NA,1	NA,-inf	NA,inf	NA,0.212437	0.000191744	0.000383627
2	chr1:198795522:G:C	198795522	NA,C	NA,G	NA,1	NA,inf	NA,inf	NA,0.227256	0.00019166	0.000383446
2	chr1:199540734:T:G	199540734	NA,G	NA,T	NA,1	NA,-inf	NA,inf	NA,0.282709	0.000191583	0.000383304
2	chr1:198558439:T:C	198558439	C,C	T,T	1,1	inf,inf	inf,inf	1.25428,0.0605598	0.000191566	0.000383229
2	chr1:198952754:T:G	198952754	NA,G	NA,T	NA,1	NA,inf	NA,inf	NA,0.208592	0.000191518	0.000383159
2	chr1:199224286:T:G	199224286	NA,G	NA,T	NA,1	NA,-inf	NA,inf	NA,0.269594	0.000191492	0.000383136
2	chr1:198668453:A:G	198668453	G,G	A,A	1,1	-inf,-inf	inf,inf	0.748891,1.07111	0.000191464	0.000382754
2	chr1:198790082:C:A	198790082	NA,A	NA,C	NA,1	NA,inf	NA,inf	NA,0.22586	0.000191368	0.000382862
2	chr1:198573451:C:T	198573451	T,NA	C,NA	1,NA	-inf,NA	inf,NA	0.557102,NA	0.00019134	0.000382739
2	chr1:199416653:C:A	199416653	NA,A	NA,C	NA,1	NA,inf	NA,inf	NA,0.223184	0.000191248	0.000382618
2	chr1:199055492:C:T	199055492	T,NA	C,NA	1,NA	inf,NA	inf,NA	0.381985,NA	0.000191086	0.000382275
2	chr1:199221605:A:G	199221605	NA,G	NA,A	NA,1	NA,-inf	NA,inf	NA,0.26756	0.000191066	0.000382284
2	chr1:199439340:A:T	199439340	NA,T	NA,A	NA,1	NA,inf	NA,inf	NA,0.241378	0.000191006	0.000382139
2	chr1:198958188:T:A	198958188	NA,A	NA,T	NA,1	NA,-inf	NA,inf	NA,0.276034	0.000190954	0.000382054
2	chr1:199489427:T:C	199489427	NA,C	NA,T	NA,1	NA,inf	NA,inf	NA,0.200951	0.000190907	0.000381934
2	chr1:199104020:G:A	199104020	NA,A	NA,G	NA,1	NA,-inf	NA,inf	NA,0.271797	0.000190876	0.000381893
2	chr1:198999512:G:A	198999512	A,NA	G,NA	1,NA	-inf,NA	inf,NA	0.903881,NA	0.000190868	0.000381916
2	chr1:198638984:C:T	198638984	NA,T	NA,C	NA,1	NA,-inf	NA,inf	NA,0.251421	0.000190857	0.000381854
2	chr1:199527784:C:G	199527784	NA,G	NA,C	NA,1	NA,inf	NA,inf	NA,0.236721	0.000190818	0.000381762
2	chr1:199304193:G:A	199304193	NA,A	NA,G	NA,1	NA,-inf	NA,inf	NA,0.290725	0.000190807	0.000381763
2	chr1:198637207:G:A	198637207	NA,A	NA,G	NA,1	NA,inf	NA,inf	NA,0.221627	0.000190719	0.000381567
2	chr1:199417882:A:G	199417882	NA,G	NA,A	NA,1	NA,-inf	NA,inf	NA,0.236819	0.000190618	0.000381365
2	chr1:199443403:C:T	199443403	NA,T	NA,C	NA,1	NA,inf	NA,inf	NA,0.238461	0.00019051	0.000381148
2	chr1:199003177:T:C	199003177	NA,C	NA,T	NA,1	NA,inf	NA,inf	NA,0.175905	0.00019036	0.000380835
2	chr1:199491109:T:C	199491109	NA,C	NA,T	NA,1	NA,inf	NA,inf	NA,0.233345	0.000190312	0.00038075
2	chr1:199004116:A:G	199004116	NA,G	NA,A	NA,1	NA,inf	NA,inf	NA,0.189202	0.000190311	0.000380739
2	chr1:198877868:G:C	198877868	C,C	G,G	1,1	inf,inf	inf,inf	0.332712,1.37316	0.000190225	0.000380348
2	chr1:199138951:A:AT	199138951	NA,AT	NA,A	NA,1	NA,inf	NA,inf	NA,0.201199	0.000190212	0.000380546
2	chr1:199137818:CAAATACAAAAA:C	199137818	NA,C	NA,CAAATACAAAAA	NA,1	NA,-inf	NA,inf	NA,0.309253	0.000190099	0.000380282
2	chr1:199486995:G:A	199486995	NA,A	NA,G	NA,1	NA,inf	NA,inf	NA,0.247521	0.000190006	0.000380142
2	chr1:199229549:A:T	199229549	NA,T	NA,A	NA,1	NA,-inf	NA,inf	NA,0.260967	0.000189967	0.000380085
2	chr1:199062238:C:A	199062238	NA,A	NA,C	NA,1	NA,inf	NA,inf	NA,0.195206	0.000189956	0.000380032
2	chr1:199345157:G:A	199345157	NA,A	NA,G	NA,1	NA,inf	NA,inf	NA,0.202074	0.000189937	0.000379995
2	chr1:199061328:T:A	199061328	NA,A	NA,T	NA,1	NA,inf	NA,inf	NA,0.195086	0.000189936	0.000379993
2	chr1:199512428:G:A	199512428	NA,A	NA,G	NA,1	NA,-inf	NA,inf	NA,0.217645	0.00018986	0.000379851
2	chr1:198724742:G:A	198724742	NA,A	NA,G	NA,1	NA,-inf	NA,inf	NA,0.291665	0.000189772	0.000379615
2	chr1:199247602:T:C	199247602	NA,C	NA,T	NA,1	NA,-inf	NA,inf	NA,0.260755	0.00018977	0.00037961
2	chr1:199221489:A:T	199221489	NA,T	NA,A	NA,1	NA,-inf	NA,inf	NA,0.260991	0.000189765	0.000379681
2	chr1:198662949:C:T	198662949	NA,T	NA,C	NA,1	NA,-inf	NA,inf	NA,0.227089	0.000189761	0.000379644
2	chr1:198646724:G:A	198646724	NA,A	NA,G	NA,1	NA,-inf	NA,inf	NA,0.149376	0.000189739	0.000379589
2	chr1:199459431:T:C	199459431	NA,C	NA,T	NA,1	NA,inf	NA,inf	NA,0.2148	0.000189579	0.00037928
2	chr1:198810552:T:TC	198810552	TC,TC	T,T	1,1	inf,-inf	inf,inf	2.88283,0.188964	0.000189477	0.000380804
2	chr1:198912573:G:A	198912573	NA,A	NA,G	NA,1	NA,-inf	NA,inf	NA,0.233535	0.000189398	0.000378932
2	chr1:198921431:T:C	198921431	NA,C	NA,T	NA,1	NA,inf	NA,inf	NA,0.194247	0.000189381	0.000378883
2	chr1:199306476:T:C	199306476	NA,C	NA,T	NA,1	NA,inf	NA,inf	NA,0.206754	0.000189262	0.000378649
2	chr1:199071700:G:C	199071700	NA,C	NA,G	NA,1	NA,inf	NA,inf	NA,0.506459	0.000189202	0.000378551
2	chr1:199444532:T:C	199444532	NA,C	NA,T	NA,1	NA,inf	NA,inf	NA,0.204403	0.000189156	0.000378438
2	chr1:199446309:A:G	199446309	NA,G	NA,A	NA,1	NA,inf	NA,inf	NA,0.203463	0.000188979	0.000378083
2	chr1:198904283:T:A	198904283	NA,A	NA,T	NA,1	NA,-inf	NA,inf	NA,0.0630959	0.000188667	0.000377458
2	chr1:198887580:A:T	198887580	T,T	A,A	1,1	inf,-inf	inf,inf	2.03186,0.407068	0.000188657	0.000377511
2	chr1:198812803:T:A	198812803	NA,A	NA,T	NA,1	NA,inf	NA,inf	NA,0.215969	0.000188655	0.000377434
2	chr1:198901935:AT:A	198901935	NA,A	NA,AT	NA,1	NA,inf	NA,inf	NA,0.167342	0.00018863	0.000377378
2	chr1:199385801:C:T	199385801	NA,T	NA,C	NA,1	NA,inf	NA,inf	NA,0.201882	0.000188622	0.000377376
2	chr1:198525551:A:G	198525551	NA,G	NA,A	NA,1	NA,inf	NA,inf	NA,0.214973	0.000188562	0.000377249
2	chr1:199352434:A:G	199352434	NA,G	NA,A	NA,1	NA,inf	NA,inf	NA,0.228245	0.000188465	0.000377056
2	chr1:198541196:C:T	198541196	NA,T	NA,C	NA,1	NA,-inf	NA,inf	NA,0.260351	0.000188448	0.000377002
2	chr1:198899933:C:T	198899933	T,NA	C,NA	1,NA	-inf,NA	inf,NA	0.898974,NA	0.000188415	0.00037701
2	chr1:198746862:G:A	198746862	NA,A	NA,G	NA,1	NA,inf	NA,inf	NA,0.363948	0.000188359	0.000376853
2	chr1:198595415:G:A	198595415	NA,A	NA,G	NA,1	NA,inf	NA,inf	NA,0.274972	0.000188352	0.000376836
2	chr1:198531437:T:A	198531437	NA,A	NA,T	NA,1	NA,inf	NA,inf	NA,0.211857	0.000188227	0.000376587
2	chr1:198654678:A:G	198654678	NA,G	NA,A	NA,1	NA,inf	NA,inf	NA,0.246869	0.00018821	0.000376543
2	chr1:198797225:G:T	198797225	T,NA	G,NA	1,NA	inf,NA	inf,NA	1.30524,NA	0.000188144	0.000376575
2	chr1:199039932:T:C	199039932	NA,C	NA,T	NA,1	NA,inf	NA,inf	NA,0.173602	0.000188126	0.000376367
2	chr1:198968766:A:G	198968766	NA,G	NA,A	NA,1	NA,inf	NA,inf	NA,0.165376	0.000188071	0.000376257
2	chr1:199531332:G:T	199531332	NA,T	NA,G	NA,1	NA,-inf	NA,inf	NA,0.214485	0.000187923	0.000375981
2	chr1:199268718:CTT:C	199268718	NA,C	NA,CTT	NA,1	NA,inf	NA,inf	NA,0.147003	0.000187915	0.000376034
2	chr1:199266639:C:T	199266639	NA,T	NA,C	NA,1	NA,inf	NA,inf	NA,0.18352	0.000187782	0.000375705
2	chr1:198721485:A:G	198721485	NA,G	NA,A	NA,1	NA,-inf	NA,inf	NA,0.177925	0.000187758	0.00037564
2	chr1:198956165:T:C	198956165	NA,C	NA,T	NA,1	NA,-inf	NA,inf	NA,0.257484	0.000187742	0.000375627
2	chr1:199085410:G:A	199085410	NA,A	NA,G	NA,1	NA,inf	NA,inf	NA,0.262048	0.000187654	0.000375429
2	chr1:199156799:T:C	199156799	NA,C	NA,T	NA,1	NA,inf	NA,inf	NA,0.20503	0.000187576	0.000375275
2	chr1:199087166:G:T	199087166	NA,T	NA,G	NA,1	NA,inf	NA,inf	NA,0.170334	0.000187405	0.000374926
2	chr1:198636829:C:T	198636829	NA,T	NA,C	NA,1	NA,inf	NA,inf	NA,0.180964	0.000187241	0.0003746
2	chr1:199340219:C:A	199340219	NA,A	NA,C	NA,1	NA,inf	NA,inf	NA,0.220866	0.000187209	0.000374548
2	chr1:199205421:T:C	199205421	NA,C	NA,T	NA,1	NA,-inf	NA,inf	NA,0.229095	0.000187141	0.000374414
2	chr1:198988552:T:A	198988552	A,A	T,T	1,1	-inf,inf	inf,inf	0.935369,1.12853	0.000187118	0.000374286
2	chr1:199535981:G:A	199535981	NA,A	NA,G	NA,1	NA,-inf	NA,inf	NA,0.211535	0.000187062	0.000374258
2	chr1:199279431:T:C	199279431	NA,C	NA,T	NA,1	NA,-inf	NA,inf	NA,0.253941	0.00018701	0.000374156
2	chr1:199398054:A:G	199398054	NA,G	NA,A	NA,1	NA,inf	NA,inf	NA,0.223339	0.000186922	0.000373972
2	chr1:199218759:T:C	199218759	NA,C	NA,T	NA,1	NA,-inf	NA,inf	NA,0.243281	0.000186918	0.000373984
2	chr1:199225257:T:C	199225257	NA,C	NA,T	NA,1	NA,-inf	NA,inf	NA,0.243161	0.00018688	0.000373908
2	chr1:199425970:G:GA	199425970	NA,GA	NA,G	NA,1	NA,inf	NA,inf	NA,0.199105	0.000186871	0.000373861
2	chr1:198750974:C:A	198750974	NA,A	NA,C	NA,1	NA,-inf	NA,inf	NA,0.273412	0.000186768	0.00037361
2	chr1:198777692:C:T	198777692	NA,T	NA,C	NA,1	NA,inf	NA,inf	NA,0.200297	0.000186724	0.000373571
2	chr1:199410686:C:T	199410686	NA,T	NA,C	NA,1	NA,inf	NA,inf	NA,0.222203	0.000186666	0.00037346
2	chr1:199093556:C:T	199093556	NA,T	NA,C	NA,1	NA,-inf	NA,inf	NA,0.246239	0.000186632	0.000373405
2	chr1:199269317:A:G	199269317	NA,G	NA,A	NA,1	NA,-inf	NA,inf	NA,0.318525	0.000186628	0.000373362
2	chr1:199488935:T:G	199488935	NA,G	NA,T	NA,1	NA,inf	NA,inf	NA,0.178025	0.000186609	0.000373338
2	chr1:198594569:C:T	198594569	NA,T	NA,C	NA,1	NA,inf	NA,inf	NA,0.260544	0.000186547	0.000373223
2	chr1:199435724:T:C	199435724	NA,C	NA,T	NA,1	NA,inf	NA,inf	NA,0.222071	0.000186485	0.000373098
2	chr1:199148609:A:C	199148609	NA,C	NA,A	NA,1	NA,inf	NA,inf	NA,0.180222	0.000186368	0.000372857
2	chr1:199352610:A:G	199352610	NA,G	NA,A	NA,1	NA,inf	NA,inf	NA,0.188857	0.000186336	0.000372803
2	chr1:198644065:C:T	198644065	NA,T	NA,C	NA,1	NA,-inf	NA,inf	NA,0.208113	0.000186129	0.000372378
2	chr1:199415632:C:T	199415632	NA,T	NA,C	NA,1	NA,inf	NA,inf	NA,0.190871	0.000186124	0.000372367
2	chr1:199042593:A:G	199042593	NA,G	NA,A	NA,1	NA,inf	NA,inf	NA,0.162584	0.00018608	0.000372275
2	chr1:198662066:C:G	198662066	NA,G	NA,C	NA,1	NA,inf	NA,inf	NA,0.173469	0.000186037	0.000372192
2	chr1:198635145:C:T	198635145	NA,T	NA,C	NA,1	NA,-inf	NA,inf	NA,0.222976	0.000185985	0.000372106
2	chr1:198572417:T:C	198572417	NA,C	NA,T	NA,1	NA,inf	NA,inf	NA,0.177855	0.000185892	0.000371902
2	chr1:199232574:A:T	199232574	NA,T	NA,A	NA,1	NA,inf	NA,inf	NA,0.184933	0.000185843	0.000371808
2	chr1:199524893:G:A	199524893	NA,A	NA,G	NA,1	NA,-inf	NA,inf	NA,0.206219	0.000185687	0.000371506
2	chr1:199037515:A:T	199037515	NA,T	NA,A	NA,1	NA,inf	NA,inf	NA,0.15984	0.000185614	0.000371342
2	chr1:199455723:G:A	199455723	NA,A	NA,G	NA,1	NA,-inf	NA,inf	NA,0.205276	0.000185604	0.000371344
2	chr1:199168315:G:A	199168315	NA,A	NA,G	NA,1	NA,-inf	NA,inf	NA,0.225919	0.000185592	0.000371318
2	chr1:198560026:A:G	198560026	NA,G	NA,A	NA,1	NA,-inf	NA,inf	NA,0.24305	0.000185547	0.0003712
2	chr1:199428038:A:G	199428038	NA,G	NA,A	NA,1	NA,-inf	NA,inf	NA,0.199772	0.00018549	0.000371109
2	chr1:199246051:G:C	199246051	NA,C	NA,G	NA,1	NA,-inf	NA,inf	NA,0.226833	0.000185466	0.000371067
2	chr1:198547870:C:A	198547870	NA,A	NA,C	NA,1	NA,inf	NA,inf	NA,0.196665	0.000185461	0.000371053
2	chr1:199413734:A:C	199413734	NA,C	NA,A	NA,1	NA,inf	NA,inf	NA,0.214084	0.000185301	0.000370729
2	chr1:199284190:T:G	199284190	G,G	T,T	1,1	-inf,-inf	inf,inf	0.466964,0.829549	0.000185251	0.000370592
2	chr1:198597693:G:A	198597693	A,NA	G,NA	1,NA	-inf,NA	inf,NA	0.529665,NA	0.000185202	0.000370464
2	chr1:199332357:G:A	199332357	NA,A	NA,G	NA,1	NA,inf	NA,inf	NA,0.236523	0.000185121	0.000370405
2	chr1:198848911:A:G	198848911	NA,G	NA,A	NA,1	NA,inf	NA,inf	NA,0.170203	0.000185055	0.00037023
2	chr1:198606149:G:A	198606149	A,NA	G,NA	1,NA	-inf,NA	inf,NA	0.534299,NA	0.000184998	0.000370055
2	chr1:198539016:A:G	198539016	NA,G	NA,A	NA,1	NA,inf	NA,inf	NA,0.192447	0.000184992	0.000370114
2	chr1:199431341:G:A	199431341	NA,A	NA,G	NA,1	NA,inf	NA,inf	NA,0.211422	0.000184869	0.000369866
2	chr1:199165737:C:T	199165737	NA,T	NA,C	NA,1	NA,-inf	NA,inf	NA,0.230336	0.000184858	0.000369854
2	chr1:199430292:A:C	199430292	NA,C	NA,A	NA,1	NA,inf	NA,inf	NA,0.211328	0.000184854	0.000369834
2	chr1:199425543:T:A	199425543	NA,A	NA,T	NA,1	NA,inf	NA,inf	NA,0.211058	0.000184811	0.000369748
2	chr1:199404194:T:C	199404194	NA,C	NA,T	NA,1	NA,inf	NA,inf	NA,0.210385	0.000184787	0.0003697
2	chr1:199394289:A:G	199394289	NA,G	NA,A	NA,1	NA,inf	NA,inf	NA,0.21033	0.00018478	0.000369687
2	chr1:199393721:G:T	199393721	NA,T	NA,G	NA,1	NA,inf	NA,inf	NA,0.21026	0.000184766	0.000369659
2	chr1:199402307:T:C	199402307	NA,C	NA,T	NA,1	NA,inf	NA,inf	NA,0.210119	0.000184744	0.000369614
2	chr1:199233719:G:GA	199233719	NA,GA	NA,G	NA,1	NA,-inf	NA,inf	NA,0.173639	0.000184737	0.000369608
2	chr1:198797226:A:T	198797226	T,NA	A,NA	1,NA	inf,NA	inf,NA	1.28908,NA	0.0001847	0.000369679
2	chr1:199391574:A:T	199391574	NA,T	NA,A	NA,1	NA,inf	NA,inf	NA,0.209625	0.000184665	0.000369457
2	chr1:199483523:T:C	199483523	NA,C	NA,T	NA,1	NA,-inf	NA,inf	NA,0.196577	0.000184625	0.00036938
2	chr1:199136790:A:C	199136790	NA,C	NA,A	NA,1	NA,inf	NA,inf	NA,0.130271	0.000184541	0.000369256
2	chr1:199397372:A:G	199397372	NA,G	NA,A	NA,1	NA,inf	NA,inf	NA,0.208684	0.000184513	0.000369153
2	chr1:198885575:T:C	198885575	NA,C	NA,T	NA,1	NA,inf	NA,inf	NA,0.160673	0.000184508	0.000369131
2	chr1:198665504:C:T	198665504	NA,T	NA,C	NA,1	NA,-inf	NA,inf	NA,0.208983	0.000184391	0.000368917
2	chr1:199277004:CATCTT:C	199277004	NA,C	NA,CATCTT	NA,1	NA,-inf	NA,inf	NA,0.184039	0.000184385	0.0003689
2	chr1:199387388:A:C	199387388	NA,C	NA,A	NA,1	NA,-inf	NA,inf	NA,0.257658	0.00018428	0.000368683
2	chr1:198874178:C:G	198874178	NA,G	NA,C	NA,1	NA,-inf	NA,inf	NA,0.202516	0.000184107	0.000368347
2	chr1:198607094:A:G	198607094	G,NA	A,NA	1,NA	inf,NA	inf,NA	1.00022,NA	0.00018407	0.000368325
2	chr1:198760507:T:C	198760507	NA,C	NA,T	NA,1	NA,-inf	NA,inf	NA,0.229241	0.000184057	0.000368252
2	chr1:199422632:G:A	199422632	NA,A	NA,G	NA,1	NA,inf	NA,inf	NA,0.205922	0.000184024	0.000368175
2	chr1:199154677:A:G	199154677	NA,G	NA,A	NA,1	NA,inf	NA,inf	NA,0.17629	0.000183938	0.000368026
2	chr1:199096579:A:C	199096579	NA,C	NA,A	NA,1	NA,inf	NA,inf	NA,0.129852	0.000183827	0.000367824
2	chr1:198674499:A:G	198674499	NA,G	NA,A	NA,1	NA,-inf	NA,inf	NA,0.215108	0.000183587	0.000367302
2	chr1:199360006:GCT:G	199360006	NA,G	NA,GCT	NA,1	NA,inf	NA,inf	NA,0.172521	0.000183586	0.000367303
2	chr1:198800576:C:T	198800576	NA,T	NA,C	NA,1	NA,inf	NA,inf	NA,0.181256	0.000183573	0.000367268
2	chr1:199199279:T:C	199199279	NA,C	NA,T	NA,1	NA,-inf	NA,inf	NA,0.234219	0.000183481	0.0003671
2	chr1:198598808:T:C	198598808	NA,C	NA,T	NA,1	NA,inf	NA,inf	NA,0.127229	0.000183375	0.000366891
2	chr1:198678216:A:T	198678216	NA,T	NA,A	NA,1	NA,-inf	NA,inf	NA,0.21365	0.000183316	0.00036676
2	chr1:198689137:C:T	198689137	NA,T	NA,C	NA,1	NA,inf	NA,inf	NA,0.135648	0.000183271	0.00036669
2	chr1:198835956:G:A	198835956	A,NA	G,NA	1,NA	-inf,NA	inf,NA	0.880408,NA	0.000183147	0.000366469
2	chr1:198852539:T:C	198852539	NA,C	NA,T	NA,1	NA,-inf	NA,inf	NA,0.305719	0.000183125	0.000366324
2	chr1:198719028:G:A	198719028	NA,A	NA,G	NA,1	NA,-inf	NA,inf	NA,0.212356	0.00018304	0.000366214
2	chr1:198834092:T:C	198834092	C,C	T,T	1,1	inf,-inf	inf,inf	0.284386,0.975645	0.000183028	0.0003662
2	chr1:199499740:C:T	199499740	NA,T	NA,C	NA,1	NA,-inf	NA,inf	NA,0.185558	0.000182973	0.000366076
2	chr1:199343881:G:T	199343881	NA,T	NA,G	NA,1	NA,inf	NA,inf	NA,0.198472	0.000182952	0.000366031
2	chr1:198795291:A:T	198795291	NA,T	NA,A	NA,1	NA,inf	NA,inf	NA,0.177199	0.000182947	0.000366017
2	chr1:199290586:A:G	199290586	NA,G	NA,A	NA,1	NA,inf	NA,inf	NA,0.154268	0.000182946	0.000366014
2	chr1:199145016:G:A	199145016	NA,A	NA,G	NA,1	NA,-inf	NA,inf	NA,0.188388	0.000182858	0.000365847
2	chr1:199309507:T:A	199309507	NA,A	NA,T	NA,1	NA,inf	NA,inf	NA,0.169317	0.000182827	0.000365776
2	chr1:199393681:G:A	199393681	NA,A	NA,G	NA,1	NA,inf	NA,inf	NA,0.197286	0.000182782	0.00036569
2	chr1:198795290:T:C	198795290	NA,C	NA,T	NA,1	NA,inf	NA,inf	NA,0.176007	0.000182759	0.00036564
2	chr1:199385708:C:T	199385708	NA,T	NA,C	NA,1	NA,inf	NA,inf	NA,0.166572	0.000182562	0.000365252
2	chr1:199067546:C:A	199067546	NA,A	NA,C	NA,1	NA,inf	NA,inf	NA,0.14571	0.00018253	0.000365179
2	chr1:199401657:T:C	199401657	NA,C	NA,T	NA,1	NA,inf	NA,inf	NA,0.195895	0.000182516	0.000365158
2	chr1:199336302:A:C	199336302	C,NA	A,NA	1,NA	-inf,NA	inf,NA	0.713125,NA	0.000182454	0.000365052
2	chr1:199096659:T:C	199096659	NA,C	NA,T	NA,1	NA,inf	NA,inf	NA,0.121879	0.000182432	0.000365032
2	chr1:199016154:A:AT	199016154	NA,AT	NA,A	NA,1	NA,inf	NA,inf	NA,0.15383	0.000182351	0.000364821
2	chr1:198947338:C:T	198947338	NA,T	NA,C	NA,1	NA,inf	NA,inf	NA,0.146629	0.000182318	0.000364754
2	chr1:199501992:C:T	199501992	T,NA	C,NA	1,NA	inf,NA	inf,NA	0.951924,NA	0.000182284	0.000364745
2	chr1:198908462:A:G	198908462	NA,G	NA,A	NA,1	NA,inf	NA,inf	NA,0.148207	0.000182272	0.000364663
2	chr1:198660524:T:C	198660524	NA,C	NA,T	NA,1	NA,inf	NA,inf	NA,0.150525	0.000182239	0.000364594
2	chr1:198973913:A:G	198973913	NA,G	NA,A	NA,1	NA,inf	NA,inf	NA,0.131738	0.000182176	0.000364467
2	chr1:198865633:T:C	198865633	NA,C	NA,T	NA,1	NA,-inf	NA,inf	NA,0.298972	0.000182157	0.000364391
2	chr1:198974896:C:A	198974896	NA,A	NA,C	NA,1	NA,inf	NA,inf	NA,0.149112	0.000182064	0.000364246
2	chr1:198652057:C:T	198652057	NA,T	NA,C	NA,1	NA,-inf	NA,inf	NA,0.196263	0.00018201	0.000364154
2	chr1:198594580:TTTC:T	198594580	NA,T	NA,TTTC	NA,1	NA,-inf	NA,inf	NA,0.233272	0.00018199	0.000364104
2	chr1:198705809:T:C	198705809	NA,C	NA,T	NA,1	NA,-inf	NA,inf	NA,0.165231	0.000181916	0.000363943
2	chr1:198561592:T:C	198561592	C,C	T,T	1,1	inf,inf	inf,inf	1.23301,0.0352227	0.000181836	0.000363766
2	chr1:199429714:TA:T	199429714	NA,T	NA,TA	NA,1	NA,inf	NA,inf	NA,0.167939	0.000181785	0.000363689
2	chr1:199339485:A:G	199339485	NA,G	NA,A	NA,1	NA,-inf	NA,inf	NA,0.171374	0.000181772	0.000363673
2	chr1:199517086:A:C	199517086	NA,C	NA,A	NA,1	NA,-inf	NA,inf	NA,0.181441	0.000181746	0.000363622
2	chr1:198991153:C:T	198991153	NA,T	NA,C	NA,1	NA,-inf	NA,inf	NA,0.216541	0.000181708	0.000363548
2	chr1:198676477:G:A	198676477	NA,A	NA,G	NA,1	NA,-inf	NA,inf	NA,0.201314	0.000181453	0.000363032
2	chr1:199434217:G:A	199434217	NA,A	NA,G	NA,1	NA,inf	NA,inf	NA,0.155655	0.000181399	0.000362928
2	chr1:198678731:T:C	198678731	NA,C	NA,T	NA,1	NA,-inf	NA,inf	NA,0.200294	0.000181307	0.000362741
2	chr1:199500089:G:A	199500089	A,NA	G,NA	1,NA	inf,NA	inf,NA	0.938416,NA	0.00018123	0.000362635
2	chr1:199493377:T:C	199493377	NA,C	NA,T	NA,1	NA,inf	NA,inf	NA,0.14544	0.000181219	0.000362556
2	chr1:199057015:G:T	199057015	NA,T	NA,G	NA,1	NA,inf	NA,inf	NA,0.0888325	0.000181178	0.000362464
2	chr1:199243741:G:A	199243741	NA,A	NA,G	NA,1	NA,inf	NA,inf	NA,0.150014	0.000181173	0.000362514
2	chr1:199158455:A:ATG	199158455	NA,ATG	NA,A	NA,1	NA,inf	NA,inf	NA,0.173473	0.00018117	0.000362462
2	chr1:199119975:C:T	199119975	NA,T	NA,C	NA,1	NA,inf	NA,inf	NA,0.122325	0.000181166	0.000362447
2	chr1:199525044:A:G	199525044	NA,G	NA,A	NA,1	NA,inf	NA,inf	NA,0.163126	0.000181082	0.000362287
2	chr1:198674206:A:G	198674206	NA,G	NA,A	NA,1	NA,-inf	NA,inf	NA,0.19812	0.000181053	0.000362232
2	chr1:198844896:A:G	198844896	NA,G	NA,A	NA,1	NA,inf	NA,inf	NA,0.132187	0.000181038	0.000362195
2	chr1:199308204:G:A	199308204	NA,A	NA,G	NA,1	NA,inf	NA,inf	NA,0.157822	0.000181014	0.000362149
2	chr1:199188312:T:C	199188312	NA,C	NA,T	NA,1	NA,-inf	NA,inf	NA,0.202335	0.000180926	0.000361988
2	chr1:199119793:A:G	199119793	NA,G	NA,A	NA,1	NA,inf	NA,inf	NA,0.120173	0.000180828	0.000361771
2	chr1:199432256:CTTAA:C	199432256	NA,C	NA,CTTAA	NA,1	NA,inf	NA,inf	NA,0.184816	0.000180816	0.000361757
2	chr1:199525649:C:T	199525649	NA,T	NA,C	NA,1	NA,inf	NA,inf	NA,0.161325	0.000180812	0.000361749
2	chr1:198608691:A:C	198608691	NA,C	NA,A	NA,1	NA,inf	NA,inf	NA,0.111378	0.000180731	0.000361601
2	chr1:199091923:G:A	199091923	NA,A	NA,G	NA,1	NA,inf	NA,inf	NA,0.111308	0.000180704	0.000361572
2	chr1:199296265:G:A	199296265	NA,A	NA,G	NA,1	NA,inf	NA,inf	NA,0.155127	0.000180667	0.000361455
2	chr1:198668311:T:C	198668311	NA,C	NA,T	NA,1	NA,inf	NA,inf	NA,0.14134	0.000180609	0.000361341
2	chr1:199357812:G:A	199357812	NA,A	NA,G	NA,1	NA,inf	NA,inf	NA,0.151929	0.000180335	0.000360797
2	chr1:199199562:T:C	199199562	NA,C	NA,T	NA,1	NA,-inf	NA,inf	NA,0.199967	0.000180327	0.000360785
2	chr1:198617968:G:A	198617968	NA,A	NA,G	NA,1	NA,inf	NA,inf	NA,0.1622	0.00018024	0.000360598
2	chr1:198799309:T:C	198799309	NA,C	NA,T	NA,1	NA,inf	NA,inf	NA,0.12781	0.000180225	0.000360561
2	chr1:198992266:AC:A	198992266	NA,A	NA,AC	NA,1	NA,inf	NA,inf	NA,0.119867	0.000180191	0.000360496
2	chr1:199055444:G:T	199055444	NA,T	NA,G	NA,1	NA,-inf	NA,inf	NA,0.176122	0.000180057	0.000360223
2	chr1:199348349:C:T	199348349	NA,T	NA,C	NA,1	NA,-inf	NA,inf	NA,0.18657	0.000179962	0.000360049
2	chr1:199190359:A:G	199190359	NA,G	NA,A	NA,1	NA,-inf	NA,inf	NA,0.195437	0.000179927	0.000359987
2	chr1:198856199:C:T	198856199	NA,T	NA,C	NA,1	NA,-inf	NA,inf	NA,0.280991	0.000179908	0.000359894
2	chr1:198594717:A:G	198594717	NA,G	NA,A	NA,1	NA,-inf	NA,inf	NA,0.200898	0.000179868	0.000359836
2	chr1:199396223:C:T	199396223	NA,T	NA,C	NA,1	NA,inf	NA,inf	NA,0.161413	0.000179824	0.000359765
2	chr1:199346044:T:C	199346044	NA,C	NA,T	NA,1	NA,inf	NA,inf	NA,0.146406	0.00017982	0.000359758
2	chr1:198825504:C:T	198825504	NA,T	NA,C	NA,1	NA,-inf	NA,inf	NA,0.192657	0.000179793	0.000359718
2	chr1:198927329:G:A	198927329	NA,A	NA,G	NA,1	NA,-inf	NA,inf	NA,0.208364	0.000179781	0.000359694
2	chr1:198870233:T:C	198870233	NA,C	NA,T	NA,1	NA,inf	NA,inf	NA,0.0292564	0.000179769	0.000359665
2	chr1:198605832:G:A	198605832	NA,A	NA,G	NA,1	NA,-inf	NA,inf	NA,0.200163	0.000179767	0.000359634
2	chr1:198691014:G:A	198691014	A,A	G,G	1,1	inf,inf	inf,inf	0.263098,1.33228	0.000179672	0.000359466
2	chr1:199176676:T:G	199176676	NA,G	NA,T	NA,1	NA,-inf	NA,inf	NA,0.200415	0.000179672	0.00035948
2	chr1:198897795:T:C	198897795	NA,C	NA,T	NA,1	NA,inf	NA,inf	NA,0.131141	0.000179605	0.000359328
2	chr1:198929762:T:C	198929762	NA,C	NA,T	NA,1	NA,-inf	NA,inf	NA,0.187379	0.000179541	0.000359215
2	chr1:199205551:T:G	199205551	G,NA	T,NA	1,NA	-inf,NA	inf,NA	0.401493,NA	0.000179514	0.000359141
2	chr1:199218119:T:G	199218119	NA,G	NA,T	NA,1	NA,-inf	NA,inf	NA,0.132149	0.000179491	0.000359108
2	chr1:199178049:C:T	199178049	NA,T	NA,C	NA,1	NA,-inf	NA,inf	NA,0.20058	0.000179443	0.00035902
2	chr1:199423395:A:G	199423395	NA,G	NA,A	NA,1	NA,inf	NA,inf	NA,0.149668	0.000179442	0.000359002
2	chr1:199145893:A:T	199145893	NA,T	NA,A	NA,1	NA,inf	NA,inf	NA,0.111185	0.000179433	0.000358982
2	chr1:198540601:C:T	198540601	NA,T	NA,C	NA,1	NA,inf	NA,inf	NA,0.132612	0.000179425	0.000358979
2	chr1:199181831:A:T	199181831	NA,T	NA,A	NA,1	NA,-inf	NA,inf	NA,0.190276	0.0001793	0.000358734
2	chr1:198766742:T:C	198766742	NA,C	NA,T	NA,1	NA,-inf	NA,inf	NA,0.192081	0.000179237	0.000358607
2	chr1:199528445:C:T	199528445	NA,T	NA,C	NA,1	NA,inf	NA,inf	NA,0.149986	0.000179194	0.000358512
2	chr1:199533111:T:C	199533111	NA,C	NA,T	NA,1	NA,inf	NA,inf	NA,0.149986	0.000179194	0.000358512
2	chr1:198630866:C:T	198630866	NA,T	NA,C	NA,1	NA,-inf	NA,inf	NA,0.180484	0.00017919	0.00035851
2	chr1:199267098:C:T	199267098	NA,T	NA,C	NA,1	NA,-inf	NA,inf	NA,0.181806	0.000179157	0.000358443
2	chr1:198898311:T:A	198898311	NA,A	NA,T	NA,1	NA,inf	NA,inf	NA,0.127738	0.000179128	0.000358375
2	chr1:199502104:AT:A	199502104	NA,A	NA,AT	NA,1	NA,inf	NA,inf	NA,0.132458	0.000179106	0.000358331
2	chr1:199190259:G:A	199190259	NA,A	NA,G	NA,1	NA,-inf	NA,inf	NA,0.187995	0.000179071	0.000358274
2	chr1:199452872:C:T	199452872	T,T	C,C	1,1	inf,-inf	inf,inf	1.28254,0.488485	0.000179013	0.000358206
2	chr1:198909143:G:A	198909143	NA,A	NA,G	NA,1	NA,inf	NA,inf	NA,0.123363	0.00017899	0.000358098
2	chr1:199268823:A:G	199268823	NA,G	NA,A	NA,1	NA,-inf	NA,inf	NA,0.260369	0.000178981	0.000358069
2	chr1:199228127:T:C	199228127	NA,C	NA,T	NA,1	NA,-inf	NA,inf	NA,0.190253	0.00017897	0.000358078
2	chr1:198949545:A:G	198949545	NA,G	NA,A	NA,1	NA,inf	NA,inf	NA,0.124562	0.000178927	0.00035797
2	chr1:198951930:T:C	198951930	NA,C	NA,T	NA,1	NA,inf	NA,inf	NA,0.124471	0.000178912	0.000357941
2	chr1:198927682:C:T	198927682	NA,T	NA,C	NA,1	NA,-inf	NA,inf	NA,0.201237	0.000178868	0.000357869
2	chr1:198617314:G:T	198617314	NA,T	NA,G	NA,1	NA,-inf	NA,inf	NA,0.209858	0.000178857	0.000357836
2	chr1:198945000:G:A	198945000	NA,A	NA,G	NA,1	NA,inf	NA,inf	NA,0.124053	0.000178856	0.000357829
2	chr1:199427821:C:T	199427821	NA,T	NA,C	NA,1	NA,inf	NA,inf	NA,0.134501	0.000178795	0.000357709
2	chr1:198867027:T:A	198867027	NA,A	NA,T	NA,1	NA,inf	NA,inf	NA,0.129955	0.000178779	0.000357675
2	chr1:198953523:GA:G	198953523	G,NA	GA,NA	1,NA	-inf,NA	inf,NA	0.348812,NA	0.000178704	0.000357521
2	chr1:199323670:A:C	199323670	NA,C	NA,A	NA,1	NA,-inf	NA,inf	NA,0.150108	0.000178649	0.000357423
2	chr1:198673283:T:G	198673283	NA,G	NA,T	NA,1	NA,-inf	NA,inf	NA,0.180768	0.000178628	0.00035738
2	chr1:198611738:G:T	198611738	NA,T	NA,G	NA,1	NA,inf	NA,inf	NA,0.1223	0.000178575	0.00035727
2	chr1:199156608:C:T	199156608	NA,T	NA,C	NA,1	NA,-inf	NA,inf	NA,0.211484	0.000178573	0.000357235
2	chr1:199109778:A:G	199109778	NA,G	NA,A	NA,1	NA,-inf	NA,inf	NA,0.230013	0.00017851	0.000357089
2	chr1:198554682:G:A	198554682	NA,A	NA,G	NA,1	NA,inf	NA,inf	NA,0.139372	0.000178478	0.000357077
2	chr1:199081045:C:T	199081045	T,NA	C,NA	1,NA	inf,NA	inf,NA	1.83617,NA	0.000178478	0.000357669
2	chr1:199155562:A:G	199155562	NA,G	NA,A	NA,1	NA,-inf	NA,inf	NA,0.248632	0.000178473	0.000357041
2	chr1:199079614:A:G	199079614	NA,G	NA,A	NA,1	NA,inf	NA,inf	NA,0.376079	0.000178404	0.000356948
2	chr1:198979772:A:G	198979772	NA,G	NA,A	NA,1	NA,-inf	NA,inf	NA,0.189336	0.00017824	0.00035661
2	chr1:198701049:G:GT	198701049	NA,GT	NA,G	NA,1	NA,-inf	NA,inf	NA,0.203122	0.000178234	0.000356559
2	chr1:199334227:G:A	199334227	NA,A	NA,G	NA,1	NA,-inf	NA,inf	NA,0.146536	0.000178178	0.000356481
2	chr1:198783772:A:G	198783772	NA,G	NA,A	NA,1	NA,-inf	NA,inf	NA,0.253974	0.000178107	0.000356291
2	chr1:199537902:C:A	199537902	NA,A	NA,C	NA,1	NA,inf	NA,inf	NA,0.137769	0.00017799	0.000356099
2	chr1:199266340:G:A	199266340	NA,A	NA,G	NA,1	NA,-inf	NA,inf	NA,0.124693	0.000177933	0.000355996
2	chr1:199434805:G:C	199434805	NA,C	NA,G	NA,1	NA,inf	NA,inf	NA,0.128246	0.000177922	0.000355962
2	chr1:199423614:A:T	199423614	NA,T	NA,A	NA,1	NA,inf	NA,inf	NA,0.127986	0.000177882	0.000355883
2	chr1:199421226:G:A	199421226	NA,A	NA,G	NA,1	NA,inf	NA,inf	NA,0.12798	0.00017788	0.000355878
2	chr1:198571859:A:AG	198571859	NA,AG	NA,A	NA,1	NA,-inf	NA,inf	NA,0.211635	0.000177829	0.000355745
2	chr1:199081378:TTTTG:T	199081378	NA,T	NA,TTTTG	NA,1	NA,inf	NA,inf	NA,0.152882	0.000177812	0.000355748
2	chr1:199279838:T:A	199279838	NA,A	NA,T	NA,1	NA,-inf	NA,inf	NA,0.208403	0.000177806	0.000355723
2	chr1:198620782:A:T	198620782	NA,T	NA,A	NA,1	NA,inf	NA,inf	NA,0.0988001	0.000177781	0.000355681
2	chr1:198602442:C:T	198602442	NA,T	NA,C	NA,1	NA,inf	NA,inf	NA,0.304491	0.000177697	0.000355521
2	chr1:198704454:T:C	198704454	NA,C	NA,T	NA,1	NA,inf	NA,inf	NA,0.270375	0.000177616	0.000355359
2	chr1:198968137:A:G	198968137	NA,G	NA,A	NA,1	NA,inf	NA,inf	NA,0.121004	0.000177581	0.000355279
2	chr1:199471867:A:G	199471867	NA,G	NA,A	NA,1	NA,inf	NA,inf	NA,0.131337	0.000177523	0.000355168
2	chr1:198900428:T:G	198900428	NA,G	NA,T	NA,1	NA,inf	NA,inf	NA,0.116536	0.000177514	0.000355146
2	chr1:198975679:A:G	198975679	NA,G	NA,A	NA,1	NA,inf	NA,inf	NA,0.114079	0.0001775	0.000355116
2	chr1:198956246:T:C	198956246	NA,C	NA,T	NA,1	NA,inf	NA,inf	NA,0.114141	0.000177464	0.000355043
2	chr1:198907352:A:G	198907352	NA,G	NA,A	NA,1	NA,inf	NA,inf	NA,0.115492	0.000177415	0.000354948
2	chr1:199181691:C:T	199181691	NA,T	NA,C	NA,1	NA,-inf	NA,inf	NA,0.11604	0.000177397	0.000354918
2	chr1:198578530:T:TC	198578530	NA,TC	NA,T	NA,1	NA,inf	NA,inf	NA,0.134941	0.000177392	0.00035491
2	chr1:199539851:A:G	199539851	NA,G	NA,A	NA,1	NA,inf	NA,inf	NA,0.131094	0.000177357	0.000354833
2	chr1:198976075:C:T	198976075	NA,T	NA,C	NA,1	NA,inf	NA,inf	NA,0.112917	0.000177341	0.000354797
2	chr1:199429475:T:G	199429475	NA,G	NA,T	NA,1	NA,inf	NA,inf	NA,0.145552	0.000177338	0.000354798
2	chr1:198973733:A:T	198973733	NA,T	NA,A	NA,1	NA,inf	NA,inf	NA,0.112723	0.000177315	0.000354747
2	chr1:198973602:C:T	198973602	NA,T	NA,C	NA,1	NA,inf	NA,inf	NA,0.11267	0.000177308	0.000354733
2	chr1:198969938:C:A	198969938	NA,A	NA,C	NA,1	NA,inf	NA,inf	NA,0.112413	0.000177273	0.000354663
2	chr1:198975692:G:T	198975692	NA,T	NA,G	NA,1	NA,inf	NA,inf	NA,0.112363	0.000177266	0.000354649
2	chr1:199361394:G:A	199361394	NA,A	NA,G	NA,1	NA,inf	NA,inf	NA,0.129208	0.000177178	0.000354481
2	chr1:198558896:T:G	198558896	NA,G	NA,T	NA,1	NA,inf	NA,inf	NA,0.127465	0.000177159	0.000354438
2	chr1:198661300:T:A	198661300	NA,A	NA,T	NA,1	NA,inf	NA,inf	NA,0.0771966	0.00017709	0.000354302
2	chr1:198703069:A:C	198703069	NA,C	NA,A	NA,1	NA,inf	NA,inf	NA,0.12715	0.000177088	0.000354295
2	chr1:198714326:T:A	198714326	A,NA	T,NA	1,NA	inf,NA	inf,NA	0.0160487,NA	0.000177073	0.000354238
2	chr1:198649416:G:A	198649416	NA,A	NA,G	NA,1	NA,inf	NA,inf	NA,0.138671	0.000176922	0.000353966
2	chr1:199394559:A:C	199394559	NA,C	NA,A	NA,1	NA,inf	NA,inf	NA,0.155349	0.00017692	0.000353963
2	chr1:198845869:GT:G	198845869	NA,G	NA,GT	NA,1	NA,inf	NA,inf	NA,0.113181	0.000176878	0.000353873
2	chr1:198980650:A:T	198980650	NA,T	NA,A	NA,1	NA,inf	NA,inf	NA,0.105121	0.000176838	0.000353791
2	chr1:198966477:G:T	198966477	NA,T	NA,G	NA,1	NA,inf	NA,inf	NA,0.108721	0.000176749	0.000353613
2	chr1:198755351:A:AATC	198755351	NA,AATC	NA,A	NA,1	NA,-inf	NA,inf	NA,0.183097	0.000176696	0.000353525
2	chr1:198961819:C:T	198961819	NA,T	NA,C	NA,1	NA,inf	NA,inf	NA,0.107961	0.000176647	0.000353411
2	chr1:198949102:C:T	198949102	NA,T	NA,C	NA,1	NA,-inf	NA,inf	NA,0.165529	0.000176623	0.000353375
2	chr1:198845867:GT:G	198845867	NA,G	NA,GT	NA,1	NA,inf	NA,inf	NA,0.111099	0.000176603	0.000353322
2	chr1:199535072:T:C	199535072	NA,C	NA,T	NA,1	NA,inf	NA,inf	NA,0.127163	0.000176561	0.00035324
2	chr1:198862478:G:A	198862478	NA,A	NA,G	NA,1	NA,inf	NA,inf	NA,0.113028	0.000176519	0.000353153
2	chr1:199026997:C:G	199026997	NA,G	NA,C	NA,1	NA,inf	NA,inf	NA,0.101264	0.000176517	0.000353149
2	chr1:199363301:T:C	199363301	NA,C	NA,T	NA,1	NA,-inf	NA,inf	NA,0.174201	0.000176482	0.000353091
2	chr1:199353469:T:C	199353469	NA,C	NA,T	NA,1	NA,-inf	NA,inf	NA,0.17367	0.000176419	0.000352966
2	chr1:199524453:A:C	199524453	NA,C	NA,A	NA,1	NA,-inf	NA,inf	NA,0.119385	0.000176415	0.000352952
2	chr1:199527279:T:C	199527279	NA,C	NA,T	NA,1	NA,inf	NA,inf	NA,0.12408	0.000176396	0.00035291
2	chr1:199468934:G:A	199468934	NA,A	NA,G	NA,1	NA,inf	NA,inf	NA,0.121879	0.000176385	0.000352891
2	chr1:199357282:T:C	199357282	NA,C	NA,T	NA,1	NA,-inf	NA,inf	NA,0.17339	0.000176384	0.000352897
2	chr1:199534512:CT:C	199534512	NA,C	NA,CT	NA,1	NA,inf	NA,inf	NA,0.125248	0.000176322	0.000352764
2	chr1:199195145:G:A	199195145	NA,A	NA,G	NA,1	NA,-inf	NA,inf	NA,0.167621	0.000176246	0.000352622
2	chr1:199153375:T:C	199153375	NA,C	NA,T	NA,1	NA,-inf	NA,inf	NA,0.205337	0.000176079	0.000352232
2	chr1:198920179:TAC:T	198920179	NA,T	NA,TAC	NA,1	NA,-inf	NA,inf	NA,0.178221	0.000176036	0.000352202
2	chr1:199166027:T:C	199166027	NA,C	NA,T	NA,1	NA,-inf	NA,inf	NA,0.167144	0.000176015	0.000352139
2	chr1:198680096:G:A	198680096	NA,A	NA,G	NA,1	NA,-inf	NA,inf	NA,0.138553	0.000175985	0.000352101
2	chr1:198890759:C:T	198890759	NA,T	NA,C	NA,1	NA,inf	NA,inf	NA,0.172868	0.000175973	0.000352065
2	chr1:198861813:T:C	198861813	C,NA	T,NA	1,NA	-inf,NA	inf,NA	0.783906,NA	0.000175958	0.000352072
2	chr1:198987189:T:A	198987189	NA,A	NA,T	NA,1	NA,-inf	NA,inf	NA,0.181865	0.000175926	0.000351987
2	chr1:199271070:C:T	199271070	NA,T	NA,C	NA,1	NA,inf	NA,inf	NA,0.0933274	0.000175895	0.000351946
2	chr1:198832745:A:T	198832745	T,T	A,A	1,1	inf,-inf	inf,inf	0.263777,0.967243	0.000175859	0.000351857
2	chr1:198571923:T:C	198571923	NA,C	NA,T	NA,1	NA,-inf	NA,inf	NA,0.151987	0.000175845	0.000351817
2	chr1:199198829:G:A	199198829	NA,A	NA,G	NA,1	NA,-inf	NA,inf	NA,0.159292	0.000175819	0.000351772
2	chr1:198974380:A:C	198974380	NA,C	NA,A	NA,1	NA,inf	NA,inf	NA,0.101377	0.000175806	0.000351729
2	chr1:199540480:G:A	199540480	NA,A	NA,G	NA,1	NA,inf	NA,inf	NA,0.120315	0.000175707	0.000351534
2	chr1:199217258:ACT:A	199217258	NA,A	NA,ACT	NA,1	NA,inf	NA,inf	NA,0.0728829	0.000175666	0.000351501
2	chr1:199334263:TAAGCATTTCCACTATTTTAATTTTAAAA:T	199334263	NA,T	NA,TAAGCATTTCCACTATTTTAATTTTAAAA	NA,1	NA,inf	NA,inf	NA,0.11634	0.000175641	0.000351399
2	chr1:198630301:G:T	198630301	NA,T	NA,G	NA,1	NA,-inf	NA,inf	NA,0.152568	0.000175501	0.000351129
2	chr1:198951119:C:T	198951119	NA,T	NA,C	NA,1	NA,inf	NA,inf	NA,0.0993428	0.000175497	0.00035111
2	chr1:199242139:A:G	199242139	NA,G	NA,A	NA,1	NA,inf	NA,inf	NA,0.123706	0.000175481	0.000351083
2	chr1:199324648:C:T	199324648	NA,T	NA,C	NA,1	NA,inf	NA,inf	NA,0.137194	0.000175462	0.000351047
2	chr1:199067747:G:A	199067747	NA,A	NA,G	NA,1	NA,inf	NA,inf	NA,0.013357	0.000175453	0.00035103
2	chr1:199077218:T:G	199077218	NA,G	NA,T	NA,1	NA,inf	NA,inf	NA,0.0526571	0.000175384	0.000350877
2	chr1:199156840:C:T	199156840	NA,T	NA,C	NA,1	NA,inf	NA,inf	NA,0.157368	0.000175355	0.000350827
2	chr1:198874280:A:C	198874280	NA,C	NA,A	NA,1	NA,-inf	NA,inf	NA,0.159592	0.000175347	0.000350821
2	chr1:199533851:T:C	199533851	NA,C	NA,T	NA,1	NA,-inf	NA,inf	NA,0.126788	0.000175305	0.000350736
2	chr1:199532543:T:C	199532543	NA,C	NA,T	NA,1	NA,inf	NA,inf	NA,0.116468	0.000175238	0.000350596
2	chr1:199003018:C:A	199003018	NA,A	NA,C	NA,1	NA,inf	NA,inf	NA,0.0963343	0.000175204	0.000350523
2	chr1:199467542:A:G	199467542	NA,G	NA,A	NA,1	NA,inf	NA,inf	NA,0.119726	0.000175111	0.000350339
2	chr1:199315250:G:T	199315250	NA,T	NA,G	NA,1	NA,inf	NA,inf	NA,0.0994881	0.000175079	0.000350276
2	chr1:198977610:G:A	198977610	NA,A	NA,G	NA,1	NA,inf	NA,inf	NA,0.0824231	0.000174982	0.000350078
2	chr1:198810223:T:C	198810223	NA,C	NA,T	NA,1	NA,-inf	NA,inf	NA,0.142878	0.000174979	0.000350085
2	chr1:199259365:T:A	199259365	NA,A	NA,T	NA,1	NA,-inf	NA,inf	NA,0.156229	0.000174893	0.000349915
2	chr1:199534835:T:C	199534835	NA,C	NA,T	NA,1	NA,-inf	NA,inf	NA,0.1625	0.000174827	0.00034978
2	chr1:198557361:A:C	198557361	NA,C	NA,A	NA,1	NA,inf	NA,inf	NA,0.110138	0.000174799	0.000349717
2	chr1:198856082:C:T	198856082	NA,T	NA,C	NA,1	NA,-inf	NA,inf	NA,0.153239	0.000174757	0.00034964
2	chr1:199434899:G:A	199434899	NA,A	NA,G	NA,1	NA,inf	NA,inf	NA,0.109731	0.000174701	0.000349522
2	chr1:198710748:A:C	198710748	NA,C	NA,A	NA,1	NA,inf	NA,inf	NA,0.0800929	0.000174637	0.000349418
2	chr1:198823054:T:C	198823054	C,C	T,T	1,1	inf,-inf	inf,inf	0.545867,0.759835	0.000174623	0.000349294
2	chr1:199101033:A:G	199101033	NA,G	NA,A	NA,1	NA,-inf	NA,inf	NA,0.12447	0.000174578	0.000349288
2	chr1:199282880:A:C	199282880	C,NA	A,NA	1,NA	inf,NA	inf,NA	0.796711,NA	0.000174562	0.000349267
2	chr1:199520764:T:C	199520764	NA,C	NA,T	NA,1	NA,-inf	NA,inf	NA,0.16006	0.000174557	0.00034924
2	chr1:199521059:G:A	199521059	NA,A	NA,G	NA,1	NA,inf	NA,inf	NA,0.104354	0.000174555	0.00034923
2	chr1:198672530:C:T	198672530	NA,T	NA,C	NA,1	NA,-inf	NA,inf	NA,0.126416	0.000174553	0.000349235
2	chr1:198668497:G:A	198668497	NA,A	NA,G	NA,1	NA,inf	NA,inf	NA,0.103954	0.000174549	0.000349232
2	chr1:199540637:T:C	199540637	NA,C	NA,T	NA,1	NA,inf	NA,inf	NA,0.110425	0.000174526	0.00034917
2	chr1:198586576:A:C	198586576	NA,C	NA,A	NA,1	NA,inf	NA,inf	NA,0.0674065	0.000174458	0.000349047
2	chr1:199362966:A:G	199362966	NA,G	NA,A	NA,1	NA,inf	NA,inf	NA,0.108325	0.000174449	0.00034902
2	chr1:199285868:G:T	199285868	NA,T	NA,G	NA,1	NA,-inf	NA,inf	NA,0.104905	0.000174408	0.00034894
2	chr1:199365724:G:A	199365724	NA,A	NA,G	NA,1	NA,-inf	NA,inf	NA,0.130022	0.000174404	0.000348929
2	chr1:198865245:T:C	198865245	NA,C	NA,T	NA,1	NA,inf	NA,inf	NA,0.34892	0.000174384	0.000348902
2	chr1:198590785:T:C	198590785	NA,C	NA,T	NA,1	NA,inf	NA,inf	NA,0.173764	0.00017436	0.000348842
2	chr1:198635640:G:A	198635640	NA,A	NA,G	NA,1	NA,inf	NA,inf	NA,0.0961951	0.000174357	0.00034883
2	chr1:198978562:G:A	198978562	NA,A	NA,G	NA,1	NA,inf	NA,inf	NA,0.084175	0.000174307	0.000348729
2	chr1:199396704:C:A	199396704	NA,A	NA,C	NA,1	NA,-inf	NA,inf	NA,0.132659	0.000174255	0.000348635
2	chr1:198625394:T:C	198625394	NA,C	NA,T	NA,1	NA,-inf	NA,inf	NA,0.170653	0.000174249	0.000348619
2	chr1:198889486:A:T	198889486	NA,T	NA,A	NA,1	NA,-inf	NA,inf	NA,0.160465	0.000174178	0.000348484
2	chr1:198954239:G:A	198954239	NA,A	NA,G	NA,1	NA,-inf	NA,inf	NA,0.143946	0.000174122	0.000348372
2	chr1:198979601:A:T	198979601	NA,T	NA,A	NA,1	NA,inf	NA,inf	NA,0.0824393	0.000174106	0.000348329
2	chr1:198591626:G:A	198591626	A,NA	G,NA	1,NA	-inf,NA	inf,NA	0.743038,NA	0.000174087	0.000348324
2	chr1:198603508:T:C	198603508	NA,C	NA,T	NA,1	NA,-inf	NA,inf	NA,0.166945	0.000173989	0.000348098
2	chr1:198861312:A:G	198861312	NA,G	NA,A	NA,1	NA,-inf	NA,inf	NA,0.145005	0.000173988	0.000348101
2	chr1:199418857:T:C	199418857	NA,C	NA,T	NA,1	NA,inf	NA,inf	NA,0.102703	0.000173987	0.000348094
2	chr1:198996008:A:G	198996008	NA,G	NA,A	NA,1	NA,inf	NA,inf	NA,0.0862922	0.000173979	0.000348074
2	chr1:199246646:G:T	199246646	NA,T	NA,G	NA,1	NA,-inf	NA,inf	NA,0.182052	0.000173929	0.000347966
2	chr1:199328827:G:A	199328827	A,A	G,G	1,1	inf,-inf	inf,inf	0.026504,1.32544	0.000173892	0.000347903
2	chr1:199245202:A:G	199245202	NA,G	NA,A	NA,1	NA,-inf	NA,inf	NA,0.118986	0.000173825	0.000347757
2	chr1:198635144:G:T	198635144	NA,T	NA,G	NA,1	NA,inf	NA,inf	NA,0.0910802	0.00017381	0.000347737
2	chr1:199033441:C:T	199033441	NA,T	NA,C	NA,1	NA,-inf	NA,inf	NA,0.353955	0.000173808	0.000347752
2	chr1:199347679:G:C	199347679	NA,C	NA,G	NA,1	NA,inf	NA,inf	NA,0.112889	0.000173738	0.000347595
2	chr1:199337403:C:T	199337403	NA,T	NA,C	NA,1	NA,-inf	NA,inf	NA,0.138182	0.000173686	0.000347496
2	chr1:198917275:A:G	198917275	G,G	A,A	1,1	inf,inf	inf,inf	1.54254,1.35548	0.000173642	0.000347954
2	chr1:199435926:C:T	199435926	NA,T	NA,C	NA,1	NA,inf	NA,inf	NA,0.0993959	0.000173615	0.00034735
2	chr1:198984495:C:T	198984495	NA,T	NA,C	NA,1	NA,-inf	NA,inf	NA,0.204201	0.000173606	0.000347345
2	chr1:198972461:C:A	198972461	NA,A	NA,C	NA,1	NA,-inf	NA,inf	NA,0.136252	0.000173556	0.000347239
2	chr1:199511038:G:T	199511038	NA,T	NA,G	NA,1	NA,-inf	NA,inf	NA,0.150125	0.000173529	0.000347183
2	chr1:199525474:A:C	199525474	NA,C	NA,A	NA,1	NA,inf	NA,inf	NA,0.095347	0.000173508	0.000347134
2	chr1:199241458:A:G	199241458	NA,G	NA,A	NA,1	NA,inf	NA,inf	NA,0.112583	0.000173496	0.000347114
2	chr1:198530731:A:G	198530731	NA,G	NA,A	NA,1	NA,-inf	NA,inf	NA,0.142521	0.000173494	0.000347113
2	chr1:199239504:A:C	199239504	NA,C	NA,A	NA,1	NA,inf	NA,inf	NA,0.112095	0.000173471	0.000347062
2	chr1:198940963:T:C	198940963	NA,C	NA,T	NA,1	NA,inf	NA,inf	NA,0.0820043	0.000173463	0.000347041
2	chr1:199223285:C:T	199223285	NA,T	NA,C	NA,1	NA,inf	NA,inf	NA,0.0866898	0.000173454	0.000347024
2	chr1:198657242:A:C	198657242	NA,C	NA,A	NA,1	NA,inf	NA,inf	NA,0.0496346	0.000173432	0.000346984
2	chr1:199237961:G:C	199237961	NA,C	NA,G	NA,1	NA,inf	NA,inf	NA,0.0798256	0.000173415	0.000346947
2	chr1:199040032:AAC:A	199040032	NA,A	NA,AAC	NA,1	NA,inf	NA,inf	NA,0.0639595	0.000173409	0.000346932
2	chr1:198625587:T:C	198625587	NA,C	NA,T	NA,1	NA,-inf	NA,inf	NA,0.161974	0.00017339	0.0003469
2	chr1:198977836:C:T	198977836	NA,T	NA,C	NA,1	NA,inf	NA,inf	NA,0.0806279	0.000173379	0.000346873
2	chr1:199086826:C:A	199086826	NA,A	NA,C	NA,1	NA,-inf	NA,inf	NA,0.121292	0.000173312	0.000346747
2	chr1:199062550:G:A	199062550	NA,A	NA,G	NA,1	NA,inf	NA,inf	NA,0.0774541	0.000173295	0.000346707
2	chr1:198951415:A:T	198951415	NA,T	NA,A	NA,1	NA,-inf	NA,inf	NA,0.150984	0.000173266	0.000346662
2	chr1:199272661:A:T	199272661	NA,T	NA,A	NA,1	NA,-inf	NA,inf	NA,0.093335	0.000173256	0.000346635
3	chr1:199230217:A:G	199230217	NA,G	NA,A	NA,1	NA,inf	NA,inf	NA,2.73832	0.0131955	0.0262123
3	chr1:199254234:G:A	199254234	NA,A	NA,G	NA,1	NA,inf	NA,inf	NA,2.54345	0.00905133	0.0180177
3	chr1:199238628:T:A	199238628	NA,A	NA,T	NA,1	NA,-inf	NA,inf	NA,2.47644	0.00778133	0.0154967
3	chr1:199035237:T:C	199035237	NA,C	NA,T	NA,1	NA,-inf	NA,inf	NA,2.91954	0.00746194	0.0149058
3	chr1:199025943:G:A	199025943	NA,A	NA,G	NA,1	NA,-inf	NA,inf	NA,2.80405	0.00615687	0.0123061
3	chr1:199018943:C:T	199018943	NA,T	NA,C	NA,1	NA,-inf	NA,inf	NA,2.77428	0.00584901	0.0116924
3	chr1:199275022:T:G	199275022	NA,G	NA,T	NA,1	NA,-inf	NA,inf	NA,2.41559	0.00545944	0.0108893
3	chr1:199019067:G:A	199019067	NA,A	NA,G	NA,1	NA,-inf	NA,inf	NA,2.72481	0.00537632	0.0107497
3	chr1:199045950:G:A	199045950	NA,A	NA,G	NA,1	NA,inf	NA,inf	NA,2.0973	0.00498189	0.00993977
3	chr1:199027356:A:G	199027356	NA,G	NA,A	NA,1	NA,-inf	NA,inf	NA,2.65107	0.00474015	0.00948029
3	chr1:199195273:C:G	199195273	NA,G	NA,C	NA,1	NA,-inf	NA,inf	NA,2.28443	0.00423683	0.00846134
3	chr1:199038520:T:G	199038520	NA,G	NA,T	NA,1	NA,-inf	NA,inf	NA,2.54427	0.00394856	0.00789863
3	chr1:199113461:T:A	199113461	NA,A	NA,T	NA,1	NA,inf	NA,inf	NA,2.05417	0.00338573	0.00675995
3	chr1:199032743:A:G	199032743	NA,G	NA,A	NA,1	NA,-inf	NA,inf	NA,2.43856	0.00329351	0.00659013
3	chr1:199005998:A:G	199005998	NA,G	NA,A	NA,1	NA,-inf	NA,inf	NA,2.40737	0.00323333	0.00646991
3	chr1:198863088:C:T	198863088	T,T	C,C	1,1	inf,-inf	inf,inf	1.51614,2.03414	0.0029245	0.00584638
3	chr1:198905188:G:A	198905188	NA,A	NA,G	NA,1	NA,inf	NA,inf	NA,1.82456	0.00287069	0.00573289
3	chr1:198901507:G:A	198901507	NA,A	NA,G	NA,1	NA,inf	NA,inf	NA,1.83572	0.00284511	0.00568217
3	chr1:198893113:T:C	198893113	NA,C	NA,T	NA,1	NA,inf	NA,inf	NA,1.78523	0.00265613	0.00530498
3	chr1:198898026:A:G	198898026	NA,G	NA,A	NA,1	NA,inf	NA,inf	NA,1.70446	0.00228026	0.00455514
3	chr1:199409677:G:A	199409677	NA,A	NA,G	NA,1	NA,-inf	NA,inf	NA,1.87667	0.00215976	0.00431627
3	chr1:199082411:TC:T	199082411	NA,T	NA,TC	NA,1	NA,inf	NA,inf	NA,1.68127	0.00215021	0.00429563
3	chr1:199250876:T:C	199250876	C,C	T,T	1,1	-inf,-inf	inf,inf	1.67898,0.68329	0.00210362	0.00420228
3	chr1:198657032:T:C	198657032	C,C	T,T	1,1	inf,-inf	inf,inf	2.39531,0.308024	0.00187761	0.00375199
3	chr1:199047287:C:A	199047287	NA,A	NA,C	NA,1	NA,-inf	NA,inf	NA,1.99366	0.0018557	0.00371354
3	chr1:199109607:T:C	199109607	NA,C	NA,T	NA,1	NA,inf	NA,inf	NA,1.57948	0.00184152	0.00367959
3	chr1:199231867:C:A	199231867	NA,A	NA,C	NA,1	NA,-inf	NA,inf	NA,1.66528	0.00182966	0.00365509
3	chr1:199127446:A:G	199127446	NA,G	NA,A	NA,1	NA,inf	NA,inf	NA,1.73493	0.00180049	0.00359774
3	chr1:199212115:T:C	199212115	NA,C	NA,T	NA,1	NA,-inf	NA,inf	NA,1.70533	0.00178328	0.00356265
3	chr1:199100005:G:T	199100005	NA,T	NA,G	NA,1	NA,-inf	NA,inf	NA,1.76101	0.00172841	0.00345321
3	chr1:199235911:T:C	199235911	NA,C	NA,T	NA,1	NA,-inf	NA,inf	NA,1.63146	0.00171209	0.00342057
3	chr1:198565245:T:C	198565245	C,NA	T,NA	1,NA	inf,NA	inf,NA	1.74808,NA	0.00168543	0.00336785
3	chr1:199088849:C:T	199088849	NA,T	NA,C	NA,1	NA,inf	NA,inf	NA,1.55266	0.00168487	0.00336677
3	chr1:198838130:T:C	198838130	C,C	T,T	1,1	-inf,inf	inf,inf	1.01087,2.18054	0.00166182	0.00332282
3	chr1:199206176:G:C	199206176	NA,C	NA,G	NA,1	NA,-inf	NA,inf	NA,1.56413	0.00165627	0.00330903
3	chr1:199355513:T:C	199355513	C,NA	T,NA	1,NA	-inf,NA	inf,NA	1.93033,NA	0.0016446	0.00328666
3	chr1:199090823:C:T	199090823	NA,T	NA,C	NA,1	NA,inf	NA,inf	NA,1.53864	0.0016432	0.00328357
3	chr1:198687227:C:T	198687227	T,T	C,C	1,1	inf,-inf	inf,inf	1.74087,1.21541	0.00163736	0.00327327
3	chr1:198629699:T:C	198629699	C,C	T,T	1,1	inf,-inf	inf,inf	2.21194,0.410804	0.00155965	0.00311705
3	chr1:199236790:A:G	199236790	G,G	A,A	1,1	-inf,inf	inf,inf	0.046343,2.63528	0.00154216	0.0030819
3	chr1:199221271:A:G	199221271	NA,G	NA,A	NA,1	NA,-inf	NA,inf	NA,1.70767	0.00153507	0.00306783
3	chr1:199178253:G:C	199178253	C,C	G,G	1,1	-inf,-inf	inf,inf	1.44666,0.851122	0.00148963	0.00297622
3	chr1:198970796:T:G	198970796	NA,G	NA,T	NA,1	NA,inf	NA,inf	NA,1.48734	0.00147482	0.00294744
3	chr1:198614168:A:T	198614168	T,T	A,A	1,1	-inf,-inf	inf,inf	1.65618,1.05478	0.00143896	0.00287903
3	chr1:199255532:C:G	199255532	NA,G	NA,C	NA,1	NA,-inf	NA,inf	NA,1.56946	0.00139148	0.00278034
3	chr1:198601013:C:T	198601013	T,T	C,C	1,1	-inf,-inf	inf,inf	1.96992,0.611824	0.00137864	0.00275876
3	chr1:198742443:A:AT	198742443	NA,AT	NA,A	NA,1	NA,inf	NA,inf	NA,1.48981	0.00137726	0.00275238
3	chr1:198988738:C:A	198988738	NA,A	NA,C	NA,1	NA,-inf	NA,inf	NA,1.63981	0.00137271	0.00274308
3	chr1:199210957:T:C	199210957	NA,C	NA,T	NA,1	NA,-inf	NA,inf	NA,1.46	0.00136548	0.00272849
3	chr1:198970274:G:A	198970274	A,A	G,G	1,1	-inf,inf	inf,inf	1.25929,2.23514	0.00134318	0.0026867
3	chr1:198668837:T:C	198668837	C,NA	T,NA	1,NA	-inf,NA	inf,NA	1.15981,NA	0.00134096	0.00267968
3	chr1:198681847:C:A	198681847	A,A	C,C	1,1	inf,-inf	inf,inf	1.66805,1.16857	0.00131837	0.00263595
3	chr1:199211568:G:A	199211568	NA,A	NA,G	NA,1	NA,-inf	NA,inf	NA,1.60765	0.00129257	0.00258349
3	chr1:199522010:C:A	199522010	NA,A	NA,C	NA,1	NA,inf	NA,inf	NA,1.48332	0.00129038	0.00257905
3	chr1:198613506:T:C	198613506	C,C	T,T	1,1	-inf,-inf	inf,inf	1.84832,0.729994	0.00127679	0.00255498
3	chr1:198810105:T:C	198810105	C,C	T,T	1,1	inf,inf	inf,inf	2.59134,0.0189293	0.00125815	0.00251516
3	chr1:199456632:G:A	199456632	A,NA	G,NA	1,NA	-inf,NA	inf,NA	1.8342,NA	0.00125076	0.00249998
3	chr1:198811908:C:A	198811908	A,A	C,C	1,1	inf,inf	inf,inf	2.58598,0.140642	0.00124105	0.00248105
3	chr1:199535275:T:A	199535275	NA,A	NA,T	NA,1	NA,inf	NA,inf	NA,1.44769	0.00122202	0.00244249
3	chr1:198689727:C:T	198689727	T,T	C,C	1,1	-inf,inf	inf,inf	1.93663,0.671371	0.00121545	0.00243084
3	chr1:198612768:A:G	198612768	G,NA	A,NA	1,NA	-inf,NA	inf,NA	1.70581,NA	0.00119851	0.00239822
3	chr1:198924878:T:C	198924878	NA,C	NA,T	NA,1	NA,inf	NA,inf	NA,1.33514	0.00118469	0.00236791
3	chr1:199347721:G:A	199347721	NA,A	NA,G	NA,1	NA,inf	NA,inf	NA,1.48343	0.00117144	0.00234136
3	chr1:199234598:G:T	199234598	NA,T	NA,G	NA,1	NA,-inf	NA,inf	NA,1.42039	0.00117079	0.00233969
3	chr1:198649141:A:C	198649141	C,C	A,A	1,1	inf,-inf	inf,inf	2.09131,0.370152	0.00116512	0.00232902
3	chr1:199210374:G:A	199210374	NA,A	NA,G	NA,1	NA,-inf	NA,inf	NA,1.54084	0.00115968	0.00231814
3	chr1:198811873:G:A	198811873	A,A	G,G	1,1	inf,inf	inf,inf	2.54838,0.140642	0.00115595	0.002311
3	chr1:198597424:G:T	198597424	T,T	G,G	1,1	-inf,-inf	inf,inf	1.92159,0.557839	0.00115324	0.00230792
3	chr1:199460326:G:C	199460326	NA,C	NA,G	NA,1	NA,inf	NA,inf	NA,1.46259	0.00113797	0.00227446
3	chr1:198622398:G:C	198622398	C,C	G,G	1,1	-inf,-inf	inf,inf	1.80817,0.703488	0.00113101	0.00226338
3	chr1:199068589:T:C	199068589	NA,C	NA,T	NA,1	NA,-inf	NA,inf	NA,1.68991	0.00112889	0.00225943
3	chr1:199351335:C:G	199351335	NA,G	NA,C	NA,1	NA,inf	NA,inf	NA,1.461	0.00112784	0.00225428
3	chr1:198980095:T:G	198980095	NA,G	NA,T	NA,1	NA,-inf	NA,inf	NA,1.65117	0.00112701	0.00225556
3	chr1:198933107:GT:G	198933107	NA,G	NA,GT	NA,1	NA,-inf	NA,inf	NA,1.52517	0.00112679	0.00225195
3	chr1:199053632:A:G	199053632	NA,G	NA,A	NA,1	NA,-inf	NA,inf	NA,1.66843	0.00112412	0.00224972
3	chr1:199232223:A:T	199232223	NA,T	NA,A	NA,1	NA,-inf	NA,inf	NA,1.39371	0.00111697	0.0022322
3	chr1:198589439:C:T	198589439	T,NA	C,NA	1,NA	-inf,NA	inf,NA	1.66345,NA	0.00111147	0.00222412
3	chr1:199395442:T:A	199395442	NA,A	NA,T	NA,1	NA,inf	NA,inf	NA,1.45232	0.00110404	0.00220672
3	chr1:199448386:C:T	199448386	NA,T	NA,C	NA,1	NA,inf	NA,inf	NA,1.44024	0.0010983	0.00219522
3	chr1:199100259:T:C	199100259	NA,C	NA,T	NA,1	NA,inf	NA,inf	NA,1.35043	0.00109596	0.00219074
3	chr1:198609440:T:C	198609440	C,C	T,T	1,1	-inf,-inf	inf,inf	1.80973,0.681525	0.00109377	0.0021889
3	chr1:199254111:T:C	199254111	NA,C	NA,T	NA,1	NA,-inf	NA,inf	NA,1.39471	0.00109295	0.00218445
3	chr1:199068036:TTAAC:T	199068036	NA,T	NA,TTAAC	NA,1	NA,-inf	NA,inf	NA,1.66973	0.00109014	0.0021819
3	chr1:198975279:C:T	198975279	T,T	C,C	1,1	inf,-inf	inf,inf	0.590676,2.44701	0.00108151	0.00216251
3	chr1:199003002:G:A	199003002	NA,A	NA,G	NA,1	NA,-inf	NA,inf	NA,1.59765	0.00106277	0.00212667
3	chr1:199448575:C:A	199448575	NA,A	NA,C	NA,1	NA,inf	NA,inf	NA,1.42119	0.00106087	0.00212046
3	chr1:199457901:C:A	199457901	NA,A	NA,C	NA,1	NA,inf	NA,inf	NA,1.42109	0.00106068	0.00212008
3	chr1:198594019:C:T	198594019	T,NA	C,NA	1,NA	-inf,NA	inf,NA	1.64251,NA	0.00106006	0.00212127
3	chr1:199450038:T:C	199450038	NA,C	NA,T	NA,1	NA,inf	NA,inf	NA,1.41985	0.00105844	0.00211559
3	chr1:198606417:C:T	198606417	T,NA	C,NA	1,NA	-inf,NA	inf,NA	1.63801,NA	0.00105347	0.00210809
3	chr1:198604072:C:A	198604072	A,NA	C,NA	1,NA	-inf,NA	inf,NA	1.63749,NA	0.00105193	0.002105
3	chr1:198575712:C:A	198575712	A,NA	C,NA	1,NA	-inf,NA	inf,NA	1.6286,NA	0.00104846	0.00209805
3	chr1:198598928:G:A	198598928	A,NA	G,NA	1,NA	-inf,NA	inf,NA	1.63587,NA	0.00104811	0.00209737
3	chr1:198618102:T:C	198618102	C,C	T,T	1,1	-inf,-inf	inf,inf	1.77346,0.696616	0.00104602	0.00209337
3	chr1:198936884:G:C	198936884	NA,C	NA,G	NA,1	NA,-inf	NA,inf	NA,1.67105	0.00104435	0.00209081
3	chr1:198933113:A:T	198933113	NA,T	NA,A	NA,1	NA,-inf	NA,inf	NA,1.477	0.00103832	0.00207522
3	chr1:198684255:C:A	198684255	A,A	C,C	1,1	inf,-inf	inf,inf	1.56506,1.1311	0.00103437	0.00206833
3	chr1:198618389:T:G	198618389	G,G	T,T	1,1	-inf,-inf	inf,inf	1.76676,0.696846	0.00103355	0.00206842
3	chr1:199089277:A:T	199089277	NA,T	NA,A	NA,1	NA,inf	NA,inf	NA,1.32229	0.00103351	0.00206598
3	chr1:199273268:A:G	199273268	NA,G	NA,A	NA,1	NA,inf	NA,inf	NA,1.27725	0.00103156	0.00206196
3	chr1:198689168:TA:T	198689168	T,T	TA,TA	1,1	-inf,inf	inf,inf	1.61176,0.713753	0.00101819	0.00203645
3	chr1:199093564:C:T	199093564	NA,T	NA,C	NA,1	NA,inf	NA,inf	NA,1.25921	0.00101704	0.00203299
3	chr1:198582958:T:C	198582958	C,NA	T,NA	1,NA	-inf,NA	inf,NA	1.61,NA	0.0010134	0.00202792
3	chr1:198919998:G:C	198919998	NA,C	NA,G	NA,1	NA,inf	NA,inf	NA,1.16786	0.00101215	0.00202336
3	chr1:198972543:C:T	198972543	NA,T	NA,C	NA,1	NA,inf	NA,inf	NA,1.2771	0.00101151	0.00202199
3	chr1:199532849:T:A	199532849	NA,A	NA,T	NA,1	NA,-inf	NA,inf	NA,1.30687	0.00100737	0.00201353
3	chr1:198599052:A:G	198599052	G,NA	A,NA	1,NA	-inf,NA	inf,NA	1.6143,NA	0.00100698	0.00201508
3	chr1:199368964:A:G	199368964	NA,G	NA,A	NA,1	NA,inf	NA,inf	NA,1.3977	0.00100593	0.00201074
3	chr1:199369285:G:A	199369285	NA,A	NA,G	NA,1	NA,inf	NA,inf	NA,1.39752	0.00100561	0.00201009
3	chr1:198687642:C:T	198687642	T,T	C,C	1,1	inf,-inf	inf,inf	1.54957,1.13058	0.00100409	0.0020078
3	chr1:199503207:A:G	199503207	NA,G	NA,A	NA,1	NA,inf	NA,inf	NA,1.32204	0.00100156	0.00200207
3	chr1:198617961:T:C	198617961	C,C	T,T	1,1	-inf,-inf	inf,inf	1.75874,0.683681	0.000995743	0.00199278
3	chr1:198579280:G:A	198579280	A,NA	G,NA	1,NA	-inf,NA	inf,NA	1.61162,NA	0.00099479	0.00199067
3	chr1:199241405:C:T	199241405	NA,T	NA,C	NA,1	NA,-inf	NA,inf	NA,1.28813	0.000994455	0.0019875
3	chr1:198621291:C:T	198621291	T,T	C,C	1,1	-inf,-inf	inf,inf	1.76692,0.671035	0.000989636	0.00198057
3	chr1:198584212:G:A	198584212	A,NA	G,NA	1,NA	-inf,NA	inf,NA	1.59715,NA	0.000989004	0.00197911
3	chr1:198618114:T:A	198618114	A,A	T,T	1,1	-inf,-inf	inf,inf	1.7448,0.695606	0.000987034	0.00197535
3	chr1:198625114:A:G	198625114	G,G	A,A	1,1	-inf,-inf	inf,inf	1.77972,0.647374	0.000986327	0.00197396
3	chr1:198599535:G:A	198599535	A,NA	G,NA	1,NA	-inf,NA	inf,NA	1.60316,NA	0.000984885	0.00197088
3	chr1:198601992:G:A	198601992	A,NA	G,NA	1,NA	-inf,NA	inf,NA	1.60131,NA	0.00098222	0.00196555
3	chr1:198612161:C:T	198612161	T,NA	C,NA	1,NA	-inf,NA	inf,NA	1.60125,NA	0.000974468	0.00195004
3	chr1:199443216:C:T	199443216	NA,T	NA,C	NA,1	NA,inf	NA,inf	NA,1.37244	0.000973943	0.00194679
3	chr1:199071199:C:T	199071199	NA,T	NA,C	NA,1	NA,inf	NA,inf	NA,1.64281	0.000961227	0.00192182
3	chr1:199087206:G:A	199087206	NA,A	NA,G	NA,1	NA,inf	NA,inf	NA,1.28009	0.000958552	0.00191621
3	chr1:198608222:G:T	198608222	T,NA	G,NA	1,NA	-inf,NA	inf,NA	1.58724,NA	0.000957282	0.00191566
3	chr1:199079772:G:A	199079772	NA,A	NA,G	NA,1	NA,-inf	NA,inf	NA,1.58248	0.0009507	0.00190287
3	chr1:199235862:A:G	199235862	NA,G	NA,A	NA,1	NA,-inf	NA,inf	NA,1.31037	0.000950665	0.00189999
3	chr1:198532275:C:A	198532275	NA,A	NA,C	NA,1	NA,inf	NA,inf	NA,1.37992	0.000947794	0.0018946
3	chr1:198721772:T:C	198721772	NA,C	NA,T	NA,1	NA,inf	NA,inf	NA,1.27866	0.000944054	0.00188705
3	chr1:198907683:A:G	198907683	NA,G	NA,A	NA,1	NA,inf	NA,inf	NA,1.13109	0.00094364	0.00188647
3	chr1:198907729:T:C	198907729	NA,C	NA,T	NA,1	NA,inf	NA,inf	NA,1.12703	0.00093792	0.00187504
3	chr1:199046219:G:A	199046219	NA,A	NA,G	NA,1	NA,-inf	NA,inf	NA,1.55826	0.00092312	0.00184768
3	chr1:199128446:G:A	199128446	NA,A	NA,G	NA,1	NA,inf	NA,inf	NA,1.53898	0.000919175	0.00183767
3	chr1:198573897:C:T	198573897	T,NA	C,NA	1,NA	-inf,NA	inf,NA	1.56085,NA	0.000916174	0.0018334
3	chr1:199250772:G:T	199250772	NA,T	NA,G	NA,1	NA,-inf	NA,inf	NA,1.23291	0.000913754	0.00182633
3	chr1:198574784:A:G	198574784	G,NA	A,NA	1,NA	-inf,NA	inf,NA	1.56482,NA	0.00091172	0.00182448
3	chr1:198899644:A:G	198899644	NA,G	NA,A	NA,1	NA,inf	NA,inf	NA,1.11227	0.000910357	0.00181996
3	chr1:198740348:C:T	198740348	T,T	C,C	1,1	inf,-inf	inf,inf	2.43057,0.0207603	0.000905731	0.00181095
3	chr1:198576955:G:A	198576955	A,NA	G,NA	1,NA	-inf,NA	inf,NA	1.55913,NA	0.000903006	0.00180704
3	chr1:198623799:A:T	198623799	T,T	A,A	1,1	-inf,-inf	inf,inf	1.73384,0.650389	0.000899794	0.00180082
3	chr1:198574345:A:T	198574345	T,NA	A,NA	1,NA	-inf,NA	inf,NA	1.55627,NA	0.000898676	0.00179838
3	chr1:198751312:C:A	198751312	NA,A	NA,C	NA,1	NA,inf	NA,inf	NA,1.16641	0.000896696	0.00179244
3	chr1:199150583:C:T	199150583	NA,T	NA,C	NA,1	NA,inf	NA,inf	NA,1.24505	0.000894735	0.00178869
3	chr1:198770884:T:A	198770884	NA,A	NA,T	NA,1	NA,-inf	NA,inf	NA,1.3841	0.000891461	0.0017829
3	chr1:199271889:G:A	199271889	NA,A	NA,G	NA,1	NA,-inf	NA,inf	NA,1.41895	0.000891038	0.00178136
3	chr1:198593028:T:C	198593028	C,NA	T,NA	1,NA	-inf,NA	inf,NA	1.5595,NA	0.00089072	0.00178249
3	chr1:199339790:G:A	199339790	NA,A	NA,G	NA,1	NA,-inf	NA,inf	NA,1.25907	0.000889739	0.00177854
3	chr1:198676520:T:C	198676520	C,C	T,T	1,1	inf,-inf	inf,inf	1.63413,0.965885	0.000884834	0.00176937
3	chr1:198621236:C:T	198621236	T,T	C,C	1,1	-inf,-inf	inf,inf	1.72585,0.650389	0.000883837	0.00176889
3	chr1:198575183:A:C	198575183	C,C	A,A	1,1	-inf,-inf	inf,inf	1.78363,0.575051	0.000879281	0.00175979
3	chr1:199061827:G:A	199061827	NA,A	NA,G	NA,1	NA,-inf	NA,inf	NA,1.53213	0.000878211	0.0017578
3	chr1:198576422:T:G	198576422	G,NA	T,NA	1,NA	-inf,NA	inf,NA	1.54323,NA	0.000875117	0.00175124
3	chr1:198618952:T:C	198618952	C,C	T,T	1,1	-inf,-inf	inf,inf	1.66769,0.713237	0.000872348	0.00174588
3	chr1:198539695:T:G	198539695	NA,G	NA,T	NA,1	NA,inf	NA,inf	NA,1.33078	0.000871844	0.00174285
3	chr1:198623075:G:A	198623075	A,A	G,G	1,1	-inf,-inf	inf,inf	1.71841,0.650481	0.00087138	0.00174397
3	chr1:198617942:G:A	198617942	A,A	G,G	1,1	-inf,-inf	inf,inf	1.67857,0.696846	0.00086845	0.00173809
3	chr1:199385697:G:A	199385697	NA,A	NA,G	NA,1	NA,-inf	NA,inf	NA,1.29659	0.000866739	0.00173265
3	chr1:199239991:T:C	199239991	NA,C	NA,T	NA,1	NA,-inf	NA,inf	NA,1.20361	0.000865346	0.00172961
3	chr1:199056240:C:A	199056240	NA,A	NA,C	NA,1	NA,inf	NA,inf	NA,1.58536	0.000864972	0.00172946
3	chr1:199061115:C:T	199061115	NA,T	NA,C	NA,1	NA,-inf	NA,inf	NA,1.51675	0.000856512	0.00171437
3	chr1:198720325:A:T	198720325	T,T	A,A	1,1	inf,inf	inf,inf	2.37324,0.0729877	0.000855662	0.00171088
3	chr1:199408303:A:G	199408303	NA,G	NA,A	NA,1	NA,inf	NA,inf	NA,1.29059	0.000851536	0.00170223
3	chr1:198808856:T:C	198808856	C,C	T,T	1,1	inf,inf	inf,inf	2.50636,0.128555	0.000850912	0.00170152
3	chr1:198625652:C:T	198625652	T,T	C,C	1,1	-inf,-inf	inf,inf	1.73244,0.610292	0.000848463	0.00169813
3	chr1:199133760:T:C	199133760	NA,C	NA,T	NA,1	NA,inf	NA,inf	NA,1.2063	0.000847805	0.0016949
3	chr1:199058613:C:A	199058613	NA,A	NA,C	NA,1	NA,-inf	NA,inf	NA,1.50782	0.000844555	0.00169043
3	chr1:199105930:A:G	199105930	NA,G	NA,A	NA,1	NA,inf	NA,inf	NA,1.19898	0.000838759	0.00167683
3	chr1:199476263:CAATGGTTGTGCT:C	199476263	C,C	CAATGGTTGTGCT,CAATGGTTGTGCT	1,1	inf,-inf	inf,inf	1.80282,0.898244	0.000838009	0.00167528
3	chr1:198571980:A:G	198571980	NA,G	NA,A	NA,1	NA,-inf	NA,inf	NA,1.29553	0.000837832	0.00167487
3	chr1:199239377:G:A	199239377	A,NA	G,NA	1,NA	inf,NA	inf,NA	1.18581,NA	0.000836104	0.00167133
3	chr1:199046075:G:A	199046075	NA,A	NA,G	NA,1	NA,-inf	NA,inf	NA,1.48933	0.000827766	0.00165683
3	chr1:198592712:A:G	198592712	G,NA	A,NA	1,NA	-inf,NA	inf,NA	1.51785,NA	0.000825161	0.00165132
3	chr1:198737005:T:C	198737005	C,C	T,T	1,1	inf,inf	inf,inf	2.38681,0.0149855	0.000824619	0.00164884
3	chr1:198625969:A:G	198625969	G,G	A,A	1,1	-inf,-inf	inf,inf	1.65906,0.684045	0.000820104	0.00164135
3	chr1:198726038:A:G	198726038	G,G	A,A	1,1	inf,inf	inf,inf	2.36076,0.0956833	0.000818467	0.00163655
3	chr1:198573965:A:T	198573965	T,NA	A,NA	1,NA	-inf,NA	inf,NA	1.50716,NA	0.00081369	0.00162834
3	chr1:198890711:T:C	198890711	NA,C	NA,T	NA,1	NA,inf	NA,inf	NA,1.04426	0.000804964	0.00160933
3	chr1:198808843:C:G	198808843	G,G	C,C	1,1	inf,-inf	inf,inf	0.778923,1.091	0.000804267	0.00160734
3	chr1:198802864:C:T	198802864	NA,T	NA,C	NA,1	NA,inf	NA,inf	NA,1.18635	0.000801538	0.0016023
3	chr1:198594970:G:T	198594970	T,NA	G,NA	1,NA	-inf,NA	inf,NA	1.50422,NA	0.000800728	0.00160243
3	chr1:198579795:G:A	198579795	A,A	G,G	1,1	-inf,-inf	inf,inf	1.83891,0.418559	0.000797837	0.00159686
3	chr1:198537161:G:A	198537161	NA,A	NA,G	NA,1	NA,-inf	NA,inf	NA,1.29513	0.000782353	0.00156403
3	chr1:198726079:T:C	198726079	C,C	T,T	1,1	inf,inf	inf,inf	2.34191,0.0582334	0.0007786	0.00155686
3	chr1:198973095:C:A	198973095	NA,A	NA,C	NA,1	NA,-inf	NA,inf	NA,1.32321	0.000778508	0.00155722
3	chr1:198539069:T:C	198539069	NA,C	NA,T	NA,1	NA,-inf	NA,inf	NA,1.29184	0.000778088	0.00155551
3	chr1:198533686:A:G	198533686	NA,G	NA,A	NA,1	NA,-inf	NA,inf	NA,1.29306	0.000777656	0.00155465
3	chr1:199127520:T:C	199127520	NA,C	NA,T	NA,1	NA,inf	NA,inf	NA,1.15467	0.000773678	0.00154677
3	chr1:198832501:T:G	198832501	G,G	T,T	1,1	-inf,inf	inf,inf	0.814785,1.90696	0.000772277	0.00154474
3	chr1:198536701:G:A	198536701	NA,A	NA,G	NA,1	NA,-inf	NA,inf	NA,1.28678	0.000771618	0.00154258
3	chr1:199001016:G:A	199001016	NA,A	NA,G	NA,1	NA,-inf	NA,inf	NA,1.31737	0.000771304	0.00154281
3	chr1:198542149:A:C	198542149	C,C	A,A	1,1	-inf,inf	inf,inf	1.73175,0.24526	0.000771074	0.00154133
3	chr1:198803131:T:G	198803131	G,G	T,T	1,1	inf,inf	inf,inf	2.44199,0.185169	0.000770811	0.00154142
3	chr1:198943857:A:G	198943857	NA,G	NA,A	NA,1	NA,-inf	NA,inf	NA,1.39011	0.000759432	0.00151971
3	chr1:199035112:T:C	199035112	NA,C	NA,T	NA,1	NA,inf	NA,inf	NA,1.11521	0.000755731	0.00151089
3	chr1:198623177:C:G	198623177	G,NA	C,NA	1,NA	-inf,NA	inf,NA	1.47059,NA	0.000753964	0.00150886
3	chr1:198537523:A:G	198537523	G,G	A,A	1,1	-inf,inf	inf,inf	1.71925,0.244749	0.00075156	0.00150234
3	chr1:198616662:G:T	198616662	T,NA	G,NA	1,NA	-inf,NA	inf,NA	1.46768,NA	0.000750519	0.00150196
3	chr1:199039979:G:A	199039979	NA,A	NA,G	NA,1	NA,inf	NA,inf	NA,1.11015	0.000750337	0.00150011
3	chr1:198605088:T:C	198605088	C,NA	T,NA	1,NA	-inf,NA	inf,NA	1.46609,NA	0.000748135	0.00149719
3	chr1:198609235:C:A	198609235	A,NA	C,NA	1,NA	-inf,NA	inf,NA	1.46558,NA	0.000746084	0.00149309
3	chr1:198538287:AAGATTGCCCAAGGACAGCAT:A	198538287	NA,A	NA,AAGATTGCCCAAGGACAGCAT	NA,1	NA,-inf	NA,inf	NA,1.26387	0.000742994	0.00148538
3	chr1:198544176:T:C	198544176	C,C	T,T	1,1	-inf,inf	inf,inf	1.71384,0.245906	0.000741858	0.00148295
3	chr1:198719162:A:C	198719162	NA,C	NA,A	NA,1	NA,inf	NA,inf	NA,1.08776	0.000739399	0.00147818
3	chr1:198878237:C:A	198878237	NA,A	NA,C	NA,1	NA,-inf	NA,inf	NA,1.25536	0.000739275	0.00147779
3	chr1:198548929:A:G	198548929	G,G	A,A	1,1	-inf,inf	inf,inf	1.7308,0.185473	0.000734679	0.0014686
3	chr1:198924110:C:T	198924110	T,T	C,C	1,1	-inf,inf	inf,inf	1.8303,1.3553	0.000734457	0.00146938
3	chr1:199057874:G:T	199057874	NA,T	NA,G	NA,1	NA,-inf	NA,inf	NA,1.41547	0.000733116	0.00146736
3	chr1:199232690:G:A	199232690	A,A	G,G	1,1	-inf,-inf	inf,inf	0.709925,1.71504	0.000732635	0.00146411
3	chr1:198687764:G:T	198687764	T,T	G,G	1,1	-inf,inf	inf,inf	1.2397,1.0866	0.000732583	0.0014644
3	chr1:198667595:T:G	198667595	NA,G	NA,T	NA,1	NA,inf	NA,inf	NA,1.11542	0.00073253	0.00146438
3	chr1:198670708:C:A	198670708	NA,A	NA,C	NA,1	NA,-inf	NA,inf	NA,1.25421	0.000732324	0.00146463
3	chr1:199264001:T:C	199264001	NA,C	NA,T	NA,1	NA,-inf	NA,inf	NA,1.08362	0.000730975	0.00146114
3	chr1:198618423:T:C	198618423	C,NA	T,NA	1,NA	-inf,NA	inf,NA	1.45279,NA	0.000729662	0.00146023
3	chr1:198623223:A:G	198623223	G,NA	A,NA	1,NA	-inf,NA	inf,NA	1.45213,NA	0.000729011	0.00145893
3	chr1:198693565:C:G	198693565	NA,G	NA,C	NA,1	NA,inf	NA,inf	NA,1.15915	0.000728705	0.00145691
3	chr1:198687277:C:T	198687277	T,T	C,C	1,1	-inf,inf	inf,inf	1.67638,0.391887	0.000726788	0.00145388
3	chr1:198796718:T:G	198796718	NA,G	NA,T	NA,1	NA,-inf	NA,inf	NA,1.32091	0.000725835	0.00145199
3	chr1:198610186:G:T	198610186	T,NA	G,NA	1,NA	-inf,NA	inf,NA	1.44995,NA	0.000725269	0.00145144
3	chr1:199102061:T:A	199102061	NA,A	NA,T	NA,1	NA,-inf	NA,inf	NA,1.34645	0.000725098	0.00145116
3	chr1:198933266:T:C	198933266	NA,C	NA,T	NA,1	NA,inf	NA,inf	NA,1.06559	0.000724139	0.00144773
3	chr1:199108021:TACC:T	199108021	NA,T	NA,TACC	NA,1	NA,-inf	NA,inf	NA,1.40198	0.000724011	0.0014491
3	chr1:198615017:C:T	198615017	T,NA	C,NA	1,NA	-inf,NA	inf,NA	1.44691,NA	0.000722156	0.00144521
3	chr1:198615243:GA:G	198615243	G,NA	GA,NA	1,NA	-inf,NA	inf,NA	1.44632,NA	0.000721285	0.00144347
3	chr1:198709985:C:A	198709985	A,A	C,C	1,1	inf,-inf	inf,inf	2.0411,0.447155	0.000718179	0.00143597
3	chr1:198596061:A:G	198596061	G,NA	A,NA	1,NA	-inf,NA	inf,NA	1.44353,NA	0.000715788	0.00143247
3	chr1:199264582:A:C	199264582	C,C	A,A	1,1	-inf,-inf	inf,inf	1.32553,0.259222	0.000715297	0.00142978
3	chr1:198618350:G:A	198618350	A,NA	G,NA	1,NA	-inf,NA	inf,NA	1.4422,NA	0.000715055	0.001431
3	chr1:198624081:G:A	198624081	A,NA	G,NA	1,NA	-inf,NA	inf,NA	1.43965,NA	0.000712732	0.00142635
3	chr1:199129937:C:T	199129937	NA,T	NA,C	NA,1	NA,inf	NA,inf	NA,1.10975	0.000709207	0.00141792
3	chr1:198675193:C:T	198675193	T,T	C,C	1,1	inf,-inf	inf,inf	1.39429,1.06074	0.000707789	0.00141538
3	chr1:198969041:A:T	198969041	T,T	A,A	1,1	-inf,inf	inf,inf	0.969921,1.79418	0.000706015	0.00141254
3	chr1:198594237:T:G	198594237	NA,G	NA,T	NA,1	NA,inf	NA,inf	NA,1.30311	0.000705785	0.00141118
3	chr1:198940754:G:T	198940754	NA,T	NA,G	NA,1	NA,inf	NA,inf	NA,1.02085	0.000705234	0.00140993
3	chr1:198893996:T:C	198893996	NA,C	NA,T	NA,1	NA,-inf	NA,inf	NA,1.34039	0.000703305	0.00140739
3	chr1:198594979:T:C	198594979	C,NA	T,NA	1,NA	-inf,NA	inf,NA	1.43491,NA	0.000701662	0.0014042
3	chr1:198550149:A:G	198550149	G,G	A,A	1,1	-inf,inf	inf,inf	1.70906,0.182784	0.000700825	0.00140095
3	chr1:198589173:T:C	198589173	C,NA	T,NA	1,NA	-inf,NA	inf,NA	1.42607,NA	0.000698226	0.00139732
3	chr1:198840815:G:A	198840815	NA,A	NA,G	NA,1	NA,inf	NA,inf	NA,1.0747	0.000696398	0.00139231
3	chr1:198623619:G:A	198623619	A,NA	G,NA	1,NA	-inf,NA	inf,NA	1.42481,NA	0.000693392	0.00138765
3	chr1:198959821:C:T	198959821	NA,T	NA,C	NA,1	NA,-inf	NA,inf	NA,1.24574	0.000693226	0.00138663
3	chr1:198563252:C:T	198563252	T,T	C,C	1,1	-inf,inf	inf,inf	1.68142,0.233012	0.000691806	0.00138294
3	chr1:198585259:C:A	198585259	A,NA	C,NA	1,NA	-inf,NA	inf,NA	1.4154,NA	0.000688654	0.00137817
3	chr1:198715038:T:A	198715038	A,NA	T,NA	1,NA	-inf,NA	inf,NA	1.57468,NA	0.000687667	0.00137487
3	chr1:199190996:C:G	199190996	NA,G	NA,C	NA,1	NA,-inf	NA,inf	NA,1.19184	0.000686836	0.00137304
3	chr1:198826260:C:T	198826260	T,T	C,C	1,1	inf,-inf	inf,inf	3.01914,0.459238	0.000684042	0.00136966
3	chr1:198620579:G:A	198620579	A,NA	G,NA	1,NA	-inf,NA	inf,NA	1.4154,NA	0.000680665	0.00136218
3	chr1:198578103:C:G	198578103	G,G	C,C	1,1	-inf,-inf	inf,inf	1.65576,0.575496	0.000680166	0.00136134
3	chr1:199127578:A:G	199127578	NA,G	NA,A	NA,1	NA,inf	NA,inf	NA,1.07837	0.00067775	0.00135505
3	chr1:198548553:AAG:A	198548553	A,A	AAG,AAG	1,1	-inf,inf	inf,inf	1.68733,0.18616	0.000670379	0.00134012
3	chr1:199221585:G:T	199221585	NA,T	NA,G	NA,1	NA,-inf	NA,inf	NA,1.09541	0.000668157	0.0013357
3	chr1:199469176:G:A	199469176	A,A	G,G	1,1	inf,-inf	inf,inf	1.5683,1.02928	0.000664496	0.00132852
3	chr1:199046386:A:G	199046386	NA,G	NA,A	NA,1	NA,-inf	NA,inf	NA,1.32837	0.000661404	0.00132372
3	chr1:199139644:G:A	199139644	A,NA	G,NA	1,NA	-inf,NA	inf,NA	1.68532,NA	0.000660157	0.00132032
3	chr1:198899978:T:C	198899978	NA,C	NA,T	NA,1	NA,-inf	NA,inf	NA,1.29817	0.000658317	0.00131736
3	chr1:198561104:CTTG:C	198561104	NA,C	NA,CTTG	NA,1	NA,-inf	NA,inf	NA,1.11699	0.000656837	0.00131315
3	chr1:199437507:T:G	199437507	NA,G	NA,T	NA,1	NA,-inf	NA,inf	NA,1.02544	0.000651387	0.00130244
3	chr1:198828488:C:T	198828488	T,T	C,C	1,1	-inf,inf	inf,inf	0.986806,1.68197	0.000649191	0.00129868
3	chr1:199265615:T:C	199265615	C,C	T,T	1,1	-inf,-inf	inf,inf	1.27971,0.269904	0.000648955	0.00129722
3	chr1:198561360:GA:G	198561360	G,G	GA,GA	1,1	-inf,inf	inf,inf	1.67045,0.186361	0.000647433	0.00129426
3	chr1:198594882:A:G	198594882	G,NA	A,NA	1,NA	-inf,NA	inf,NA	1.38617,NA	0.000643977	0.00128877
3	chr1:199257430:T:C	199257430	NA,C	NA,T	NA,1	NA,-inf	NA,inf	NA,1.12357	0.000641348	0.00128203
3	chr1:198826991:C:T	198826991	T,T	C,C	1,1	inf,-inf	inf,inf	2.89929,0.510734	0.000638636	0.00127852
3	chr1:198529796:T:C	198529796	C,C	T,T	1,1	-inf,inf	inf,inf	1.63754,0.247397	0.00063405	0.00126752
3	chr1:199431637:C:T	199431637	NA,T	NA,C	NA,1	NA,-inf	NA,inf	NA,1.1129	0.00063291	0.00126536
3	chr1:198917018:G:A	198917018	NA,A	NA,G	NA,1	NA,inf	NA,inf	NA,0.983975	0.000632414	0.0012644
3	chr1:198771015:C:A	198771015	NA,A	NA,C	NA,1	NA,inf	NA,inf	NA,0.970963	0.00063148	0.00126246
3	chr1:198535137:G:A	198535137	A,A	G,G	1,1	-inf,inf	inf,inf	1.63736,0.247568	0.000630942	0.00126131
3	chr1:198784351:C:G	198784351	NA,G	NA,C	NA,1	NA,inf	NA,inf	NA,0.967689	0.000626885	0.00125327
3	chr1:198587633:A:G	198587633	G,NA	A,NA	1,NA	-inf,NA	inf,NA	1.36615,NA	0.000625677	0.00125214
3	chr1:199435772:T:C	199435772	NA,C	NA,T	NA,1	NA,-inf	NA,inf	NA,1.03556	0.000624276	0.00124805
3	chr1:198974137:G:A	198974137	NA,A	NA,G	NA,1	NA,inf	NA,inf	NA,1.24076	0.000618416	0.00123662
3	chr1:198927844:T:C	198927844	NA,C	NA,T	NA,1	NA,-inf	NA,inf	NA,1.17468	0.000618356	0.0012369
3	chr1:199257427:G:C	199257427	NA,C	NA,G	NA,1	NA,-inf	NA,inf	NA,1.10156	0.00061826	0.0012359
3	chr1:199316540:T:C	199316540	NA,C	NA,T	NA,1	NA,-inf	NA,inf	NA,1.04602	0.000618167	0.00123583
3	chr1:198952161:A:G	198952161	NA,G	NA,A	NA,1	NA,-inf	NA,inf	NA,1.17368	0.000616774	0.00123373
3	chr1:198525721:T:C	198525721	NA,C	NA,T	NA,1	NA,-inf	NA,inf	NA,1.04484	0.000614841	0.00122922
3	chr1:198769242:A:G	198769242	G,G	A,A	1,1	inf,inf	inf,inf	2.32481,0.162589	0.000613806	0.00122753
3	chr1:198571386:A:G	198571386	NA,G	NA,A	NA,1	NA,inf	NA,inf	NA,0.961116	0.000612486	0.00122455
3	chr1:198948963:T:C	198948963	NA,C	NA,T	NA,1	NA,-inf	NA,inf	NA,1.16874	0.000611944	0.00122407
3	chr1:199122115:C:T	199122115	NA,T	NA,C	NA,1	NA,-inf	NA,inf	NA,1.251	0.000609731	0.00122004
3	chr1:198950125:T:C	198950125	NA,C	NA,T	NA,1	NA,inf	NA,inf	NA,0.872679	0.000608633	0.00121693
3	chr1:199087478:T:C	199087478	NA,C	NA,T	NA,1	NA,-inf	NA,inf	NA,1.28231	0.000607483	0.00121582
3	chr1:198569725:ATACT:A	198569725	NA,A	NA,ATACT	NA,1	NA,-inf	NA,inf	NA,1.14164	0.00060569	0.00121097
3	chr1:198560206:A:C	198560206	NA,C	NA,A	NA,1	NA,-inf	NA,inf	NA,1.13505	0.00060087	0.00120133
3	chr1:198947634:T:C	198947634	NA,C	NA,T	NA,1	NA,inf	NA,inf	NA,0.921895	0.000599477	0.00119856
3	chr1:198827562:G:A	198827562	A,A	G,G	1,1	inf,-inf	inf,inf	2.64184,0.759969	0.00059891	0.00119903
3	chr1:199483301:A:G	199483301	NA,G	NA,A	NA,1	NA,-inf	NA,inf	NA,1.05943	0.000596939	0.00119342
3	chr1:199438718:A:G	199438718	G,NA	A,NA	1,NA	inf,NA	inf,NA	1.18753,NA	0.000593459	0.00118647
3	chr1:199304034:T:G	199304034	NA,G	NA,T	NA,1	NA,inf	NA,inf	NA,1.04097	0.00059155	0.00118267
3	chr1:198955676:A:G	198955676	G,G	A,A	1,1	-inf,inf	inf,inf	5.04329,1.04709	0.00058944	0.00150492
3	chr1:199443327:T:C	199443327	NA,C	NA,T	NA,1	NA,-inf	NA,inf	NA,1.07001	0.00058929	0.00117818
3	chr1:199302626:A:G	199302626	NA,G	NA,A	NA,1	NA,inf	NA,inf	NA,1.03828	0.000588923	0.00117742
3	chr1:199468590:A:C	199468590	NA,C	NA,A	NA,1	NA,inf	NA,inf	NA,1.07197	0.000588462	0.00117651
3	chr1:198878105:TCA:T	198878105	T,T	TCA,TCA	1,1	inf,-inf	inf,inf	1.42162,1.25602	0.000587036	0.00117441
3	chr1:198914940:T:C	198914940	C,C	T,T	1,1	-inf,inf	inf,inf	0.963426,1.71947	0.000586158	0.00117282
3	chr1:198878110:T:C	198878110	C,C	T,T	1,1	inf,-inf	inf,inf	1.42009,1.25602	0.000585776	0.00117189
3	chr1:198711251:A:G	198711251	G,G	A,A	1,1	inf,-inf	inf,inf	2.04321,0.259176	0.000585732	0.00117125
3	chr1:199212448:T:C	199212448	NA,C	NA,T	NA,1	NA,-inf	NA,inf	NA,1.01799	0.000584754	0.00116899
3	chr1:198537653:G:A	198537653	NA,A	NA,G	NA,1	NA,inf	NA,inf	NA,1.06355	0.000582341	0.00116429
3	chr1:198607039:T:C	198607039	NA,C	NA,T	NA,1	NA,inf	NA,inf	NA,0.950318	0.000582142	0.00116393
3	chr1:198648411:G:T	198648411	NA,T	NA,G	NA,1	NA,-inf	NA,inf	NA,1.03924	0.000582093	0.001164
3	chr1:199298738:T:C	199298738	NA,C	NA,T	NA,1	NA,inf	NA,inf	NA,1.03029	0.000581074	0.00116173
3	chr1:198839978:C:G	198839978	G,G	C,C	1,1	inf,inf	inf,inf	0.886691,2.20647	0.000580972	0.0011626
3	chr1:199312559:TGAAAA:T	199312559	NA,T	NA,TGAAAA	NA,1	NA,inf	NA,inf	NA,1.02938	0.000579627	0.00115884
3	chr1:198689353:C:T	198689353	T,T	C,C	1,1	-inf,inf	inf,inf	1.20935,0.979197	0.000578377	0.00115624
3	chr1:199460962:C:A	199460962	NA,A	NA,C	NA,1	NA,inf	NA,inf	NA,1.05983	0.00057681	0.00115321
3	chr1:199134156:T:C	199134156	NA,C	NA,T	NA,1	NA,-inf	NA,inf	NA,1.21549	0.000576412	0.00115337
3	chr1:199256138:T:C	199256138	NA,C	NA,T	NA,1	NA,-inf	NA,inf	NA,1.01136	0.000571366	0.00114227
3	chr1:199428525:C:T	199428525	NA,T	NA,C	NA,1	NA,inf	NA,inf	NA,1.05462	0.00056912	0.00113783
3	chr1:199415457:C:A	199415457	NA,A	NA,C	NA,1	NA,inf	NA,inf	NA,1.05467	0.000569106	0.0011378
3	chr1:199107708:A:G	199107708	NA,G	NA,A	NA,1	NA,-inf	NA,inf	NA,1.20345	0.000566635	0.00113381
3	chr1:199428835:T:A	199428835	NA,A	NA,T	NA,1	NA,inf	NA,inf	NA,1.05005	0.000564887	0.00112937
3	chr1:199258315:T:C	199258315	C,C	T,T	1,1	-inf,-inf	inf,inf	1.29266,0.171939	0.000564061	0.00112762
3	chr1:199033304:A:T	199033304	NA,T	NA,A	NA,1	NA,-inf	NA,inf	NA,1.1748	0.000563891	0.00112835
3	chr1:198638198:T:C	198638198	C,NA	T,NA	1,NA	-inf,NA	inf,NA	1.32558,NA	0.000562553	0.00112578
3	chr1:199257923:T:C	199257923	C,C	T,T	1,1	-inf,-inf	inf,inf	1.27798,0.20925	0.000561269	0.00112205
3	chr1:198633534:G:C	198633534	NA,C	NA,G	NA,1	NA,-inf	NA,inf	NA,1.0907	0.00056032	0.00112068
3	chr1:199218728:C:T	199218728	NA,T	NA,C	NA,1	NA,-inf	NA,inf	NA,1.00555	0.000559806	0.00111911
3	chr1:199026219:G:T	199026219	NA,T	NA,G	NA,1	NA,-inf	NA,inf	NA,1.0999	0.00055921	0.00111795
3	chr1:198778963:T:C	198778963	C,NA	T,NA	1,NA	inf,NA	inf,NA	1.12083,NA	0.000557824	0.00111525
3	chr1:198712228:G:A	198712228	A,A	G,G	1,1	inf,-inf	inf,inf	1.99944,0.288454	0.000556493	0.0011128
3	chr1:198674920:G:T	198674920	NA,T	NA,G	NA,1	NA,-inf	NA,inf	NA,1.05708	0.000556206	0.00111201
3	chr1:199100308:T:G	199100308	NA,G	NA,T	NA,1	NA,-inf	NA,inf	NA,1.23169	0.000554573	0.00110971
3	chr1:199419084:G:C	199419084	C,NA	G,NA	1,NA	inf,NA	inf,NA	1.15272,NA	0.000553949	0.0011075
3	chr1:199147814:T:G	199147814	NA,G	NA,T	NA,1	NA,-inf	NA,inf	NA,1.2064	0.000552251	0.00110491
3	chr1:199462267:T:G	199462267	NA,G	NA,T	NA,1	NA,inf	NA,inf	NA,1.03303	0.000551895	0.00110342
3	chr1:199130003:ATTCT:A	199130003	NA,A	NA,ATTCT	NA,1	NA,-inf	NA,inf	NA,1.18602	0.000551363	0.00110325
3	chr1:198959576:C:T	198959576	NA,T	NA,C	NA,1	NA,inf	NA,inf	NA,0.875083	0.000551361	0.00110239
3	chr1:199091491:C:T	199091491	NA,T	NA,C	NA,1	NA,-inf	NA,inf	NA,1.09696	0.000550903	0.00110138
3	chr1:199195318:A:G	199195318	G,G	A,A	1,1	-inf,-inf	inf,inf	1.42995,0.603228	0.000548893	0.00109716
3	chr1:199266627:T:C	199266627	C,C	T,T	1,1	-inf,-inf	inf,inf	1.24744,0.271123	0.000548039	0.00109557
3	chr1:199464541:G:A	199464541	NA,A	NA,G	NA,1	NA,inf	NA,inf	NA,1.0296	0.000547813	0.00109526
3	chr1:199133990:C:A	199133990	NA,A	NA,C	NA,1	NA,-inf	NA,inf	NA,1.18185	0.000547384	0.00109529
3	chr1:199270756:T:C	199270756	NA,C	NA,T	NA,1	NA,inf	NA,inf	NA,0.991013	0.00054681	0.00109328
3	chr1:199427346:G:A	199427346	NA,A	NA,G	NA,1	NA,inf	NA,inf	NA,1.02903	0.000545868	0.00109136
3	chr1:198563667:C:G	198563667	G,G	C,C	1,1	-inf,inf	inf,inf	1.56845,0.235236	0.000544684	0.00108892
3	chr1:199203913:G:A	199203913	A,NA	G,NA	1,NA	-inf,NA	inf,NA	1.17983,NA	0.000544576	0.00108876
3	chr1:198658871:A:T	198658871	T,NA	A,NA	1,NA	-inf,NA	inf,NA	1.30661,NA	0.000543992	0.00108864
3	chr1:198706229:C:G	198706229	G,G	C,C	1,1	inf,-inf	inf,inf	1.93369,0.4111	0.000543985	0.00108777
3	chr1:198917112:C:G	198917112	NA,G	NA,C	NA,1	NA,inf	NA,inf	NA,0.825614	0.000542927	0.00108559
3	chr1:198658870:G:A	198658870	A,NA	G,NA	1,NA	-inf,NA	inf,NA	1.3052,NA	0.000542776	0.0010862
3	chr1:199419212:T:C	199419212	NA,C	NA,T	NA,1	NA,inf	NA,inf	NA,1.02443	0.000542098	0.00108382
3	chr1:199224761:G:A	199224761	NA,A	NA,G	NA,1	NA,-inf	NA,inf	NA,1.12173	0.000541326	0.00108226
3	chr1:198754786:A:C	198754786	C,C	A,A	1,1	inf,inf	inf,inf	2.26442,0.118927	0.000540726	0.00108141
3	chr1:199135450:A:G	199135450	NA,G	NA,A	NA,1	NA,-inf	NA,inf	NA,1.17293	0.000540159	0.00108083
3	chr1:199103459:T:A	199103459	NA,A	NA,T	NA,1	NA,-inf	NA,inf	NA,1.17089	0.000539198	0.00107891
3	chr1:199473184:G:A	199473184	A,A	G,G	1,1	inf,-inf	inf,inf	1.50943,0.964959	0.000537476	0.00107464
3	chr1:199428082:A:G	199428082	G,NA	A,NA	1,NA	inf,NA	inf,NA	1.01283,NA	0.000537451	0.0010745
3	chr1:199252766:T:C	199252766	NA,C	NA,T	NA,1	NA,-inf	NA,inf	NA,0.96488	0.000537041	0.0010736
3	chr1:199465434:G:A	199465434	NA,A	NA,G	NA,1	NA,inf	NA,inf	NA,1.01638	0.00053605	0.00107175
3	chr1:199373592:A:G	199373592	NA,G	NA,A	NA,1	NA,-inf	NA,inf	NA,1.0183	0.000535342	0.00107028
3	chr1:198926715:A:C	198926715	C,C	A,A	1,1	inf,-inf	inf,inf	5.29967,0.965309	0.000533983	0.00159482
3	chr1:199419142:G:A	199419142	NA,A	NA,G	NA,1	NA,inf	NA,inf	NA,1.012	0.000531288	0.00106222
3	chr1:199411925:T:A	199411925	NA,A	NA,T	NA,1	NA,inf	NA,inf	NA,1.00848	0.00052869	0.00105702
3	chr1:198564200:T:G	198564200	NA,G	NA,T	NA,1	NA,-inf	NA,inf	NA,0.950447	0.000528517	0.00105669
3	chr1:199432970:A:G	199432970	NA,G	NA,A	NA,1	NA,inf	NA,inf	NA,1.00754	0.000527477	0.0010546
3	chr1:198602713:A:G	198602713	NA,G	NA,A	NA,1	NA,-inf	NA,inf	NA,1.0442	0.000526546	0.00105313
3	chr1:199344647:C:T	199344647	NA,T	NA,C	NA,1	NA,inf	NA,inf	NA,0.936255	0.000523249	0.0010462
3	chr1:199020666:C:CA	199020666	NA,CA	NA,C	NA,1	NA,inf	NA,inf	NA,1.32122	0.000523061	0.00104599
3	chr1:198717996:A:G	198717996	G,G	A,A	1,1	inf,-inf	inf,inf	2.08936,0.0428465	0.000523022	0.00104591
3	chr1:198563576:C:T	198563576	T,T	C,C	1,1	-inf,inf	inf,inf	1.53929,0.267514	0.00052256	0.0010447
3	chr1:199273555:T:C	199273555	C,C	T,T	1,1	-inf,-inf	inf,inf	0.322331,1.75879	0.000522213	0.00104422
3	chr1:199302598:T:G	199302598	NA,G	NA,T	NA,1	NA,inf	NA,inf	NA,0.966741	0.000521872	0.0010434
3	chr1:199460640:T:G	199460640	NA,G	NA,T	NA,1	NA,-inf	NA,inf	NA,0.938299	0.000520269	0.00104015
3	chr1:199275173:G:A	199275173	A,A	G,G	1,1	-inf,-inf	inf,inf	0.39058,1.55674	0.000519732	0.00103918
3	chr1:198677173:C:G	198677173	NA,G	NA,C	NA,1	NA,-inf	NA,inf	NA,1.04141	0.000519191	0.00103843
3	chr1:198954187:A:AT	198954187	NA,AT	NA,A	NA,1	NA,inf	NA,inf	NA,0.799337	0.000519148	0.00103806
3	chr1:198552877:G:A	198552877	A,NA	G,NA	1,NA	inf,NA	inf,NA	0.993076,NA	0.000517565	0.00103478
3	chr1:199243274:A:G	199243274	NA,G	NA,A	NA,1	NA,-inf	NA,inf	NA,0.950252	0.0005137	0.00102702
3	chr1:198641801:A:G	198641801	G,NA	A,NA	1,NA	-inf,NA	inf,NA	1.27437,NA	0.000513575	0.00102777
3	chr1:199205409:A:C	199205409	NA,C	NA,A	NA,1	NA,-inf	NA,inf	NA,0.952169	0.000512501	0.00102457
3	chr1:198989032:C:T	198989032	NA,T	NA,C	NA,1	NA,-inf	NA,inf	NA,0.864139	0.000511802	0.00102322
3	chr1:198859729:G:A	198859729	NA,A	NA,G	NA,1	NA,-inf	NA,inf	NA,1.021	0.000511276	0.00102217
3	chr1:198564861:G:A	198564861	A,A	G,G	1,1	-inf,inf	inf,inf	1.52681,0.257868	0.000507804	0.00101521
3	chr1:198797692:T:C	198797692	C,C	T,T	1,1	inf,-inf	inf,inf	0.976949,0.841669	0.000507542	0.0010145
3	chr1:198913541:A:C	198913541	C,C	A,A	1,1	-inf,inf	inf,inf	0.948307,1.64684	0.000505189	0.00101083
3	chr1:198547917:T:C	198547917	NA,C	NA,T	NA,1	NA,-inf	NA,inf	NA,0.922948	0.00050475	0.00100918
3	chr1:199305561:G:A	199305561	A,NA	G,NA	1,NA	inf,NA	inf,NA	2.09317,NA	0.000502328	0.00100529
3	chr1:198557529:G:A	198557529	NA,A	NA,G	NA,1	NA,-inf	NA,inf	NA,0.91882	0.000501574	0.00100283
3	chr1:198796039:C:T	198796039	T,T	C,C	1,1	inf,-inf	inf,inf	0.940766,0.871016	0.000500486	0.0010004
3	chr1:198831218:C:A	198831218	A,A	C,C	1,1	inf,-inf	inf,inf	0.48561,1.87494	0.000500215	0.00100096
3	chr1:198884894:T:C	198884894	NA,C	NA,T	NA,1	NA,-inf	NA,inf	NA,1.011	0.000499705	0.000999039
3	chr1:199205455:G:A	199205455	NA,A	NA,G	NA,1	NA,-inf	NA,inf	NA,0.929253	0.000498352	0.000996328
3	chr1:198678149:T:C	198678149	NA,C	NA,T	NA,1	NA,-inf	NA,inf	NA,1.05651	0.000498331	0.000996881
3	chr1:198654054:T:A	198654054	A,NA	T,NA	1,NA	-inf,NA	inf,NA	1.25716,NA	0.000498135	0.000996867
3	chr1:199206337:C:T	199206337	NA,T	NA,C	NA,1	NA,-inf	NA,inf	NA,0.98142	0.000496494	0.000992667
3	chr1:198887587:T:C	198887587	NA,C	NA,T	NA,1	NA,inf	NA,inf	NA,0.770763	0.000495502	0.000990783
3	chr1:199054207:C:A	199054207	NA,A	NA,C	NA,1	NA,-inf	NA,inf	NA,1.06793	0.000495233	0.000990846
3	chr1:198696743:A:G	198696743	NA,G	NA,A	NA,1	NA,-inf	NA,inf	NA,0.771607	0.000495064	0.000989787
3	chr1:198804291:A:G	198804291	NA,G	NA,A	NA,1	NA,-inf	NA,inf	NA,1.09765	0.000493046	0.000986538
3	chr1:199054550:T:C	199054550	NA,C	NA,T	NA,1	NA,-inf	NA,inf	NA,1.06368	0.000492032	0.000984443
3	chr1:198669413:G:C	198669413	NA,C	NA,G	NA,1	NA,-inf	NA,inf	NA,1.04593	0.00049179	0.000983819
3	chr1:199009264:A:G	199009264	NA,G	NA,A	NA,1	NA,-inf	NA,inf	NA,1.08082	0.00049012	0.000980723
3	chr1:199124104:G:A	199124104	NA,A	NA,G	NA,1	NA,-inf	NA,inf	NA,1.01959	0.00048909	0.000977834
3	chr1:199047934:A:G	199047934	NA,G	NA,A	NA,1	NA,-inf	NA,inf	NA,1.05962	0.000488877	0.000978129
3	chr1:199280602:T:G	199280602	NA,G	NA,T	NA,1	NA,-inf	NA,inf	NA,0.979287	0.000487686	0.000975023
3	chr1:199115675:A:C	199115675	NA,C	NA,A	NA,1	NA,-inf	NA,inf	NA,1.01691	0.0004869	0.000973458
3	chr1:199344206:T:C	199344206	NA,C	NA,T	NA,1	NA,-inf	NA,inf	NA,0.905052	0.000484728	0.000969148
3	chr1:199468232:G:C	199468232	NA,C	NA,G	NA,1	NA,inf	NA,inf	NA,0.953689	0.000484617	0.000968939
3	chr1:199474522:A:G	199474522	NA,G	NA,A	NA,1	NA,inf	NA,inf	NA,0.953689	0.000484617	0.000968939
3	chr1:198548282:C:T	198548282	NA,T	NA,C	NA,1	NA,-inf	NA,inf	NA,0.899806	0.000484355	0.000968415
3	chr1:199137411:G:A	199137411	NA,A	NA,G	NA,1	NA,-inf	NA,inf	NA,1.11871	0.000483509	0.000967368
3	chr1:198955520:A:G	198955520	NA,G	NA,A	NA,1	NA,inf	NA,inf	NA,0.757136	0.000481719	0.000963236
3	chr1:199476428:C:T	199476428	NA,T	NA,C	NA,1	NA,inf	NA,inf	NA,0.949842	0.000481668	0.000963044
3	chr1:199004302:T:A	199004302	NA,A	NA,T	NA,1	NA,inf	NA,inf	NA,0.845984	0.000481451	0.000962654
3	chr1:199289523:C:T	199289523	NA,T	NA,C	NA,1	NA,inf	NA,inf	NA,0.849421	0.000481128	0.000961981
3	chr1:198636748:C:T	198636748	T,NA	C,NA	1,NA	inf,NA	inf,NA	0.889926,NA	0.000480477	0.000960629
3	chr1:198723457:GTTCT:G	198723457	NA,G	NA,GTTCT	NA,1	NA,inf	NA,inf	NA,0.872263	0.000480067	0.000959904
3	chr1:198887835:T:C	198887835	NA,C	NA,T	NA,1	NA,-inf	NA,inf	NA,0.983216	0.000478301	0.000956259
3	chr1:199285772:G:A	199285772	NA,A	NA,G	NA,1	NA,-inf	NA,inf	NA,0.966172	0.000478244	0.000956143
3	chr1:198953299:T:A	198953299	NA,A	NA,T	NA,1	NA,-inf	NA,inf	NA,1.11543	0.000476816	0.000954298
3	chr1:199424033:A:C	199424033	NA,C	NA,A	NA,1	NA,inf	NA,inf	NA,0.941029	0.000476629	0.000952965
3	chr1:199410034:GA:G	199410034	NA,G	NA,GA	NA,1	NA,inf	NA,inf	NA,0.942148	0.000476006	0.000951719
3	chr1:199281369:ATAAAAAATAATTCATAAAACCATATATAGCCCTATTTTATCTCTCTGTATCTGTCTGCCCATG:A	199281369	NA,A	NA,ATAAAAAATAATTCATAAAACCATATATAGCCCTATTTTATCTCTCTGTATCTGTCTGCCCATG	NA,1	NA,-inf	NA,inf	NA,0.976776	0.000475188	0.000950262
3	chr1:199279783:G:A	199279783	NA,A	NA,G	NA,1	NA,inf	NA,inf	NA,0.841327	0.000473601	0.000946861
3	chr1:198675963:C:T	198675963	NA,T	NA,C	NA,1	NA,-inf	NA,inf	NA,0.747817	0.000472848	0.000945381
3	chr1:199055772:T:C	199055772	NA,C	NA,T	NA,1	NA,-inf	NA,inf	NA,1.0379	0.000472837	0.000946034
3	chr1:199493020:C:T	199493020	NA,T	NA,C	NA,1	NA,inf	NA,inf	NA,0.852089	0.000470753	0.000941242
3	chr1:198724897:G:A	198724897	NA,A	NA,G	NA,1	NA,inf	NA,inf	NA,0.846806	0.00046804	0.000935779
3	chr1:199280628:T:A	199280628	NA,A	NA,T	NA,1	NA,-inf	NA,inf	NA,0.952412	0.000466885	0.000933448
3	chr1:198725706:A:AT	198725706	NA,AT	NA,A	NA,1	NA,inf	NA,inf	NA,0.845152	0.000466799	0.000933299
3	chr1:199086261:G:A	199086261	NA,A	NA,G	NA,1	NA,-inf	NA,inf	NA,0.98389	0.000466724	0.000933651
3	chr1:199250837:G:T	199250837	NA,T	NA,G	NA,1	NA,inf	NA,inf	NA,0.901078	0.000466066	0.0009319
3	chr1:198725755:T:G	198725755	NA,G	NA,T	NA,1	NA,inf	NA,inf	NA,0.843948	0.000465862	0.000931427
3	chr1:199265372:T:C	199265372	C,C	T,T	1,1	-inf,-inf	inf,inf	1.21092,0.18312	0.000465022	0.000929685
3	chr1:198885899:A:G	198885899	NA,G	NA,A	NA,1	NA,-inf	NA,inf	NA,0.964903	0.000464867	0.000929407
3	chr1:198523602:C:A	198523602	NA,A	NA,C	NA,1	NA,-inf	NA,inf	NA,0.952803	0.000464475	0.00092894
3	chr1:199147841:A:G	199147841	NA,G	NA,A	NA,1	NA,-inf	NA,inf	NA,1.0845	0.000461357	0.000923044
3	chr1:198831859:C:G	198831859	G,G	C,C	1,1	inf,-inf	inf,inf	0.4427,1.82421	0.000461074	0.00092263
3	chr1:198775962:A:G	198775962	NA,G	NA,A	NA,1	NA,inf	NA,inf	NA,0.836039	0.000458765	0.00091724
3	chr1:199166632:T:G	199166632	G,G	T,T	1,1	inf,-inf	inf,inf	1.20828,0.947436	0.000456554	0.000912744
3	chr1:199372545:A:G	199372545	NA,G	NA,A	NA,1	NA,-inf	NA,inf	NA,0.867467	0.000455788	0.0009113
3	chr1:199224443:C:T	199224443	NA,T	NA,C	NA,1	NA,-inf	NA,inf	NA,0.850461	0.000453938	0.000907533
3	chr1:199301977:C:G	199301977	NA,G	NA,C	NA,1	NA,-inf	NA,inf	NA,0.90697	0.000453181	0.000906085
3	chr1:198670918:A:G	198670918	G,G	A,A	1,1	-inf,-inf	inf,inf	0.867566,1.46222	0.000452948	0.000906808
3	chr1:199231652:C:G	199231652	NA,G	NA,C	NA,1	NA,-inf	NA,inf	NA,0.866991	0.000452646	0.000904982
3	chr1:199000423:AC:A	199000423	NA,A	NA,AC	NA,1	NA,-inf	NA,inf	NA,0.795965	0.000447503	0.000894709
3	chr1:198871040:T:G	198871040	NA,G	NA,T	NA,1	NA,-inf	NA,inf	NA,0.939254	0.000447283	0.000894262
3	chr1:199296154:C:G	199296154	NA,G	NA,C	NA,1	NA,-inf	NA,inf	NA,0.898233	0.000447037	0.000893803
3	chr1:199491138:A:G	199491138	NA,G	NA,A	NA,1	NA,inf	NA,inf	NA,0.817654	0.000444676	0.000889115
3	chr1:198836636:T:A	198836636	A,A	T,T	1,1	inf,-inf	inf,inf	0.315954,1.29701	0.000444666	0.000888815
3	chr1:198995031:T:C	198995031	NA,C	NA,T	NA,1	NA,inf	NA,inf	NA,0.797122	0.000443711	0.000887177
3	chr1:198873501:A:G	198873501	G,G	A,A	1,1	inf,-inf	inf,inf	1.71445,0.916514	0.000443295	0.000886869
3	chr1:198838733:C:T	198838733	T,T	C,C	1,1	inf,-inf	inf,inf	0.483506,1.17508	0.000442984	0.000885462
3	chr1:198635300:C:A	198635300	NA,A	NA,C	NA,1	NA,-inf	NA,inf	NA,0.912779	0.000441804	0.00088333
3	chr1:198634527:C:T	198634527	T,NA	C,NA	1,NA	inf,NA	inf,NA	1.06425,NA	0.000438869	0.000877549
3	chr1:199062263:A:T	199062263	NA,T	NA,A	NA,1	NA,inf	NA,inf	NA,1.22185	0.000438564	0.000877074
3	chr1:199063203:G:A	199063203	NA,A	NA,G	NA,1	NA,-inf	NA,inf	NA,0.97959	0.000437698	0.000875708
3	chr1:198870538:T:C	198870538	C,C	T,T	1,1	-inf,inf	inf,inf	1.5298,1.31288	0.000437298	0.000874742
3	chr1:198599715:C:T	198599715	NA,T	NA,C	NA,1	NA,-inf	NA,inf	NA,0.752354	0.000436691	0.000873107
3	chr1:199299451:A:G	199299451	G,G	A,A	1,1	-inf,inf	inf,inf	0.574857,1.68224	0.00043561	0.00087105
3	chr1:199029434:T:C	199029434	NA,C	NA,T	NA,1	NA,inf	NA,inf	NA,0.76933	0.000435118	0.000870002
3	chr1:198583115:G:A	198583115	A,A	G,G	1,1	inf,inf	inf,inf	1.81651,0.409655	0.000433558	0.000867299
3	chr1:199313025:AAT:A	199313025	A,A	AAT,AAT	1,1	-inf,inf	inf,inf	0.60637,1.65636	0.000433486	0.000866803
3	chr1:199486484:G:C	199486484	NA,C	NA,G	NA,1	NA,-inf	NA,inf	NA,0.830262	0.000433117	0.000865961
3	chr1:199536002:C:T	199536002	NA,T	NA,C	NA,1	NA,-inf	NA,inf	NA,0.78933	0.000432917	0.00086569
3	chr1:198667757:G:A	198667757	NA,A	NA,G	NA,1	NA,inf	NA,inf	NA,0.865804	0.000431368	0.000862497
3	chr1:198768610:A:T	198768610	NA,T	NA,A	NA,1	NA,-inf	NA,inf	NA,0.923756	0.000430592	0.000861254
3	chr1:198976153:G:A	198976153	NA,A	NA,G	NA,1	NA,inf	NA,inf	NA,0.710029	0.000430261	0.000860383
3	chr1:199219699:T:G	199219699	NA,G	NA,T	NA,1	NA,-inf	NA,inf	NA,0.965264	0.000429197	0.000858136
3	chr1:199099485:A:G	199099485	G,G	A,A	1,1	inf,inf	inf,inf	1.59764,1.88192	0.000429143	0.000859983
3	chr1:199057272:A:G	199057272	NA,G	NA,A	NA,1	NA,-inf	NA,inf	NA,0.970051	0.00042796	0.000856236
3	chr1:198634617:A:G	198634617	G,NA	A,NA	1,NA	inf,NA	inf,NA	1.04808,NA	0.000427282	0.000854384
3	chr1:199255117:T:C	199255117	C,C	T,T	1,1	-inf,-inf	inf,inf	1.16824,0.156187	0.000427016	0.000853715
3	chr1:199049014:A:G	199049014	G,G	A,A	1,1	-inf,inf	inf,inf	0.000304947,1.05452	0.000425883	0.000851552
3	chr1:198781171:C:T	198781171	NA,T	NA,C	NA,1	NA,inf	NA,inf	NA,0.787086	0.0004242	0.00084815
3	chr1:198632475:T:A	198632475	NA,A	NA,T	NA,1	NA,-inf	NA,inf	NA,0.84622	0.000423825	0.000847551
3	chr1:198840537:T:C	198840537	C,C	T,T	1,1	-inf,inf	inf,inf	0.894847,1.46782	0.000418228	0.000836711
3	chr1:198568287:T:C	198568287	C,C	T,T	1,1	-inf,inf	inf,inf	1.37074,0.306295	0.000417617	0.000834947
3	chr1:199431835:G:C	199431835	NA,C	NA,G	NA,1	NA,inf	NA,inf	NA,0.889656	0.000417612	0.00083503
3	chr1:199175255:G:A	199175255	NA,A	NA,G	NA,1	NA,inf	NA,inf	NA,1.00225	0.000416945	0.000833751
3	chr1:199529518:C:CT	199529518	NA,CT	NA,C	NA,1	NA,inf	NA,inf	NA,0.81847	0.000414852	0.000829486
3	chr1:199312730:G:A	199312730	NA,A	NA,G	NA,1	NA,inf	NA,inf	NA,0.761806	0.000414796	0.00082936
3	chr1:199123565:T:C	199123565	C,NA	T,NA	1,NA	-inf,NA	inf,NA	1.29369,NA	0.000414103	0.000828063
3	chr1:199481277:C:T	199481277	NA,T	NA,C	NA,1	NA,inf	NA,inf	NA,0.939763	0.000413273	0.000826357
3	chr1:198717985:AC:A	198717985	A,A	AC,AC	1,1	inf,-inf	inf,inf	1.9609,0.0652629	0.000412511	0.000824957
3	chr1:199305137:A:G	199305137	G,G	A,A	1,1	-inf,inf	inf,inf	0.564338,1.65671	0.000411746	0.00082334
3	chr1:198803271:G:C	198803271	NA,C	NA,G	NA,1	NA,-inf	NA,inf	NA,0.808674	0.000410529	0.000820776
3	chr1:198988506:G:A	198988506	NA,A	NA,G	NA,1	NA,inf	NA,inf	NA,0.761262	0.000409172	0.00081816
3	chr1:199067390:T:C	199067390	NA,C	NA,T	NA,1	NA,-inf	NA,inf	NA,0.916307	0.000409168	0.00081807
3	chr1:199208960:C:A	199208960	A,A	C,C	1,1	-inf,-inf	inf,inf	0.541696,1.52951	0.000408475	0.000816683
3	chr1:198638825:A:T	198638825	NA,T	NA,A	NA,1	NA,-inf	NA,inf	NA,0.823871	0.000408315	0.000816539
3	chr1:198723537:T:C	198723537	NA,C	NA,T	NA,1	NA,inf	NA,inf	NA,0.762129	0.00040763	0.000815024
3	chr1:198734160:C:T	198734160	NA,T	NA,C	NA,1	NA,-inf	NA,inf	NA,0.844066	0.000407516	0.000814788
3	chr1:199264111:C:T	199264111	T,T	C,C	1,1	-inf,-inf	inf,inf	1.25617,0.116284	0.000406486	0.000812726
3	chr1:198789087:A:G	198789087	G,G	A,A	1,1	-inf,inf	inf,inf	1.31268,0.969305	0.000405491	0.000811337
3	chr1:198664681:C:T	198664681	NA,T	NA,C	NA,1	NA,-inf	NA,inf	NA,0.816497	0.000404768	0.000809448
3	chr1:198661160:T:A	198661160	A,NA	T,NA	1,NA	-inf,NA	inf,NA	1.25004,NA	0.000403964	0.0008081
3	chr1:198695987:C:T	198695987	T,T	C,C	1,1	inf,-inf	inf,inf	1.52331,0.516947	0.000403639	0.000807128
3	chr1:199103536:G:A	199103536	NA,A	NA,G	NA,1	NA,-inf	NA,inf	NA,0.805554	0.000400447	0.000800609
3	chr1:199159079:G:A	199159079	NA,A	NA,G	NA,1	NA,-inf	NA,inf	NA,0.871549	0.000400205	0.000800534
3	chr1:198611927:A:G	198611927	NA,G	NA,A	NA,1	NA,inf	NA,inf	NA,0.810517	0.000399794	0.000799383
3	chr1:198542719:A:G	198542719	NA,G	NA,A	NA,1	NA,inf	NA,inf	NA,0.827381	0.000399176	0.000798162
3	chr1:198563329:A:G	198563329	NA,G	NA,A	NA,1	NA,inf	NA,inf	NA,0.826568	0.000399129	0.000798068
3	chr1:199233484:A:G	199233484	NA,G	NA,A	NA,1	NA,-inf	NA,inf	NA,0.797938	0.000398194	0.000796126
3	chr1:199441011:T:C	199441011	NA,C	NA,T	NA,1	NA,-inf	NA,inf	NA,0.769269	0.000397846	0.000795552
3	chr1:199467633:T:C	199467633	C,C	T,T	1,1	inf,-inf	inf,inf	1.03173,1.33447	0.000397	0.000793843
3	chr1:198667753:T:A	198667753	NA,A	NA,T	NA,1	NA,-inf	NA,inf	NA,0.906573	0.000396739	0.000793644
3	chr1:199265162:A:T	199265162	T,T	A,A	1,1	-inf,-inf	inf,inf	1.27522,0.113753	0.000396151	0.000792071
3	chr1:199271134:A:G	199271134	G,NA	A,NA	1,NA	inf,NA	inf,NA	0.882111,NA	0.000395484	0.000790741
3	chr1:199479904:A:G	199479904	G,NA	A,NA	1,NA	-inf,NA	inf,NA	1.04693,NA	0.000394544	0.000788915
3	chr1:199041358:G:A	199041358	NA,A	NA,G	NA,1	NA,inf	NA,inf	NA,0.705455	0.000394339	0.000788503
3	chr1:199473427:A:C	199473427	C,C	A,A	1,1	inf,-inf	inf,inf	0.96084,1.38585	0.000394255	0.000788352
3	chr1:199149753:GTA:G	199149753	NA,G	NA,GTA	NA,1	NA,-inf	NA,inf	NA,0.895547	0.000393778	0.00078731
3	chr1:198816959:G:A	198816959	NA,A	NA,G	NA,1	NA,inf	NA,inf	NA,0.726413	0.000393096	0.000786015
3	chr1:199000751:T:A	199000751	NA,A	NA,T	NA,1	NA,inf	NA,inf	NA,0.64681	0.000392612	0.000785109
3	chr1:198553748:T:C	198553748	NA,C	NA,T	NA,1	NA,inf	NA,inf	NA,0.815491	0.000392472	0.000784759
3	chr1:199382959:A:T	199382959	NA,T	NA,A	NA,1	NA,inf	NA,inf	NA,0.739846	0.000390751	0.00078133
3	chr1:198984102:A:G	198984102	G,G	A,A	1,1	-inf,-inf	inf,inf	1.45308,1.96185	0.000389841	0.000781004
3	chr1:198625802:T:C	198625802	NA,C	NA,T	NA,1	NA,inf	NA,inf	NA,0.817504	0.000389779	0.000779382
3	chr1:198904495:C:T	198904495	NA,T	NA,C	NA,1	NA,inf	NA,inf	NA,0.672261	0.000389765	0.000779379
3	chr1:199379007:T:TCAAA	199379007	NA,TCAAA	NA,T	NA,1	NA,inf	NA,inf	NA,0.73644	0.000388574	0.000776977
3	chr1:199322749:T:C	199322749	NA,C	NA,T	NA,1	NA,inf	NA,inf	NA,0.802734	0.000388259	0.000776331
3	chr1:198828691:A:G	198828691	NA,G	NA,A	NA,1	NA,-inf	NA,inf	NA,0.804097	0.000386901	0.000773601
3	chr1:199386892:T:C	199386892	NA,C	NA,T	NA,1	NA,inf	NA,inf	NA,0.899496	0.000386468	0.000772768
3	chr1:198691595:G:A	198691595	A,A	G,G	1,1	-inf,inf	inf,inf	1.12136,0.819947	0.000386008	0.000771748
3	chr1:198952954:C:T	198952954	T,NA	C,NA	1,NA	-inf,NA	inf,NA	1.45303,NA	0.000385256	0.000770489
3	chr1:198909358:T:C	198909358	NA,C	NA,T	NA,1	NA,inf	NA,inf	NA,0.668151	0.000384835	0.000769512
3	chr1:199232473:TTTTAATTTTTAATTAATTAATA:T	199232473	T,T	TTTTAATTTTTAATTAATTAATA,TTTTAATTTTTAATTAATTAATA	1,1	-inf,-inf	inf,inf	0.254465,1.68201	0.000384094	0.00076772
3	chr1:199038783:A:T	199038783	NA,T	NA,A	NA,1	NA,inf	NA,inf	NA,0.688704	0.000384072	0.000767977
3	chr1:198888903:G:T	198888903	NA,T	NA,G	NA,1	NA,inf	NA,inf	NA,0.93506	0.000383991	0.000767901
3	chr1:199153784:G:A	199153784	A,A	G,G	1,1	-inf,-inf	inf,inf	1.46099,1.3799	0.000383456	0.000767046
3	chr1:199062541:G:A	199062541	NA,A	NA,G	NA,1	NA,-inf	NA,inf	NA,0.888798	0.000382977	0.000766217
3	chr1:198569372:C:A	198569372	A,NA	C,NA	1,NA	inf,NA	inf,NA	0.856449,NA	0.000382424	0.000764647
3	chr1:199413092:G:A	199413092	NA,A	NA,G	NA,1	NA,-inf	NA,inf	NA,0.760705	0.000380806	0.00076142
3	chr1:198657398:A:G	198657398	NA,G	NA,A	NA,1	NA,-inf	NA,inf	NA,0.777355	0.000379494	0.000758901
3	chr1:198567874:G:A	198567874	NA,A	NA,G	NA,1	NA,inf	NA,inf	NA,0.7937	0.000379387	0.000758598
3	chr1:198532865:A:G	198532865	NA,G	NA,A	NA,1	NA,inf	NA,inf	NA,0.793708	0.000378769	0.000757365
3	chr1:198601024:G:A	198601024	NA,A	NA,G	NA,1	NA,inf	NA,inf	NA,0.774068	0.000377954	0.000755722
3	chr1:198537160:C:T	198537160	T,NA	C,NA	1,NA	-inf,NA	inf,NA	1.03791,NA	0.000377254	0.000754355
3	chr1:198532089:C:T	198532089	NA,T	NA,C	NA,1	NA,inf	NA,inf	NA,0.789906	0.000377057	0.000753942
3	chr1:198952511:G:A	198952511	A,A	G,G	1,1	-inf,-inf	inf,inf	1.29375,1.93707	0.000376617	0.000754173
3	chr1:199112563:A:G	199112563	NA,G	NA,A	NA,1	NA,inf	NA,inf	NA,0.664817	0.000375821	0.000751495
3	chr1:198546647:C:T	198546647	NA,T	NA,C	NA,1	NA,inf	NA,inf	NA,0.787388	0.000375503	0.000750834
3	chr1:198889748:A:G	198889748	NA,G	NA,A	NA,1	NA,inf	NA,inf	NA,0.655987	0.000375038	0.000749923
3	chr1:199246281:T:C	199246281	C,C	T,T	1,1	-inf,-inf	inf,inf	1.0255,0.375893	0.000374585	0.000748934
3	chr1:199136864:TC:T	199136864	NA,T	NA,TC	NA,1	NA,-inf	NA,inf	NA,0.759817	0.000373304	0.000746356
3	chr1:199135829:A:T	199135829	T,NA	A,NA	1,NA	-inf,NA	inf,NA	1.48026,NA	0.000372452	0.000744912
3	chr1:199032731:A:G	199032731	NA,G	NA,A	NA,1	NA,inf	NA,inf	NA,0.68575	0.000370669	0.000741193
3	chr1:199324207:T:C	199324207	C,C	T,T	1,1	inf,-inf	inf,inf	1.52797,0.544473	0.000369981	0.000739759
3	chr1:199403605:G:A	199403605	NA,A	NA,G	NA,1	NA,-inf	NA,inf	NA,0.75374	0.000369177	0.000738175
3	chr1:199392838:T:A	199392838	NA,A	NA,T	NA,1	NA,-inf	NA,inf	NA,0.753512	0.000369054	0.00073793
3	chr1:199393077:A:G	199393077	NA,G	NA,A	NA,1	NA,-inf	NA,inf	NA,0.753459	0.000369031	0.000737884
3	chr1:199395592:G:A	199395592	NA,A	NA,G	NA,1	NA,-inf	NA,inf	NA,0.753132	0.000368826	0.000737474
3	chr1:199481403:G:T	199481403	NA,T	NA,G	NA,1	NA,-inf	NA,inf	NA,0.727066	0.000368493	0.000736782
3	chr1:198587641:G:C	198587641	NA,C	NA,G	NA,1	NA,-inf	NA,inf	NA,0.813119	0.000368196	0.000736422
3	chr1:198949395:A:G	198949395	G,G	A,A	1,1	-inf,inf	inf,inf	5.8432,0.616107	0.00036714	0.00175855
3	chr1:198727454:A:C	198727454	NA,C	NA,A	NA,1	NA,inf	NA,inf	NA,0.644644	0.000366889	0.00073362
3	chr1:199383199:T:C	199383199	NA,C	NA,T	NA,1	NA,inf	NA,inf	NA,0.699179	0.000366516	0.000732879
3	chr1:198733389:G:A	198733389	NA,A	NA,G	NA,1	NA,inf	NA,inf	NA,0.64114	0.000366257	0.000732355
3	chr1:198676871:T:C	198676871	NA,C	NA,T	NA,1	NA,inf	NA,inf	NA,0.655006	0.000365543	0.000730905
3	chr1:198529509:C:T	198529509	NA,T	NA,C	NA,1	NA,inf	NA,inf	NA,0.767894	0.00036468	0.000729198
3	chr1:198584369:C:T	198584369	NA,T	NA,C	NA,1	NA,inf	NA,inf	NA,0.750544	0.000364649	0.000729123
3	chr1:199326305:T:C	199326305	NA,C	NA,T	NA,1	NA,inf	NA,inf	NA,0.760249	0.000363752	0.000727339
3	chr1:199252372:T:A	199252372	NA,A	NA,T	NA,1	NA,-inf	NA,inf	NA,0.835674	0.000363752	0.000727299
3	chr1:199275817:A:G	199275817	NA,G	NA,A	NA,1	NA,-inf	NA,inf	NA,0.792243	0.000363601	0.000727154
3	chr1:199438149:A:C	199438149	C,NA	A,NA	1,NA	inf,NA	inf,NA	0.787405,NA	0.000362785	0.000725367
3	chr1:199215185:A:G	199215185	NA,G	NA,A	NA,1	NA,-inf	NA,inf	NA,0.705713	0.000361772	0.000723301
3	chr1:198826493:CTG:C	198826493	NA,C	NA,CTG	NA,1	NA,inf	NA,inf	NA,0.665574	0.000360933	0.000721704
3	chr1:198875186:C:A	198875186	A,A	C,C	1,1	-inf,inf	inf,inf	1.63662,1.15633	0.000360188	0.000720608
3	chr1:199485872:A:G	199485872	NA,G	NA,A	NA,1	NA,-inf	NA,inf	NA,0.720107	0.00035975	0.0007193
3	chr1:199200216:C:T	199200216	NA,T	NA,C	NA,1	NA,inf	NA,inf	NA,0.726117	0.000358456	0.000716768
3	chr1:198783411:T:C	198783411	NA,C	NA,T	NA,1	NA,inf	NA,inf	NA,0.679577	0.000357493	0.000714801
3	chr1:199227231:T:A	199227231	NA,A	NA,T	NA,1	NA,-inf	NA,inf	NA,0.694335	0.000356341	0.000712445
3	chr1:199262895:G:A	199262895	NA,A	NA,G	NA,1	NA,-inf	NA,inf	NA,0.660275	0.000355451	0.000710672
3	chr1:199251720:T:C	199251720	C,C	T,T	1,1	-inf,-inf	inf,inf	1.13907,0.227121	0.000355336	0.000710492
3	chr1:198841499:C:T	198841499	T,T	C,C	1,1	-inf,inf	inf,inf	0.766848,1.46783	0.000354794	0.000709801
3	chr1:199298985:T:C	199298985	NA,C	NA,T	NA,1	NA,-inf	NA,inf	NA,0.776207	0.000353471	0.000706991
3	chr1:199255399:T:C	199255399	NA,C	NA,T	NA,1	NA,inf	NA,inf	NA,0.667194	0.000353297	0.000706453
3	chr1:199346411:T:C	199346411	NA,C	NA,T	NA,1	NA,inf	NA,inf	NA,0.831505	0.000352697	0.000705252
3	chr1:198880333:A:C	198880333	C,C	A,A	1,1	inf,-inf	inf,inf	2.00189,0.698982	0.000352295	0.000705018
3	chr1:198703011:C:T	198703011	NA,T	NA,C	NA,1	NA,inf	NA,inf	NA,0.682047	0.00035209	0.000703983
3	chr1:199320669:G:T	199320669	T,T	G,G	1,1	inf,-inf	inf,inf	1.54659,0.487004	0.000351867	0.00070355
3	chr1:199297432:C:T	199297432	NA,T	NA,C	NA,1	NA,inf	NA,inf	NA,0.654725	0.00035149	0.000702806
3	chr1:198638868:G:A	198638868	A,A	G,G	1,1	-inf,-inf	inf,inf	1.59156,0.374857	0.00035109	0.000702767
3	chr1:198883513:G:A	198883513	A,A	G,G	1,1	-inf,inf	inf,inf	0.736718,1.57481	0.000350103	0.0007002
3	chr1:199339099:G:A	199339099	NA,A	NA,G	NA,1	NA,-inf	NA,inf	NA,0.71655	0.000350054	0.000699947
3	chr1:199301241:C:T	199301241	T,T	C,C	1,1	-inf,inf	inf,inf	0.576372,1.55398	0.000349047	0.000697985
3	chr1:199374289:C:T	199374289	NA,T	NA,C	NA,1	NA,-inf	NA,inf	NA,0.69594	0.000348668	0.000697165
3	chr1:198728467:T:A	198728467	NA,A	NA,T	NA,1	NA,inf	NA,inf	NA,0.607283	0.000346775	0.000693406
3	chr1:199213978:A:G	199213978	NA,G	NA,A	NA,1	NA,-inf	NA,inf	NA,0.67825	0.000346753	0.00069328
3	chr1:199389340:T:C	199389340	NA,C	NA,T	NA,1	NA,-inf	NA,inf	NA,0.710114	0.000345799	0.000691439
3	chr1:198761143:G:A	198761143	NA,A	NA,G	NA,1	NA,inf	NA,inf	NA,0.600597	0.000345758	0.000691369
3	chr1:199086131:TTTATTTA:T	199086131	NA,T	NA,TTTATTTA	NA,1	NA,-inf	NA,inf	NA,0.740915	0.000345731	0.00069128
3	chr1:199000903:C:T	199000903	NA,T	NA,C	NA,1	NA,-inf	NA,inf	NA,0.757397	0.000345692	0.000691205
3	chr1:198807046:T:C	198807046	C,C	T,T	1,1	inf,-inf	inf,inf	2.60113,0.458611	0.000345405	0.00069163
3	chr1:199467014:T:C	199467014	C,C	T,T	1,1	inf,-inf	inf,inf	0.997418,1.28266	0.000345308	0.000690497
3	chr1:198540809:C:T	198540809	NA,T	NA,C	NA,1	NA,-inf	NA,inf	NA,0.748302	0.000344824	0.000689493
3	chr1:199136971:T:A	199136971	A,NA	T,NA	1,NA	-inf,NA	inf,NA	1.42423,NA	0.000344399	0.000688809
3	chr1:198807992:T:C	198807992	NA,C	NA,T	NA,1	NA,inf	NA,inf	NA,0.563341	0.000344321	0.000688536
3	chr1:198591539:T:C	198591539	NA,C	NA,T	NA,1	NA,-inf	NA,inf	NA,0.751112	0.000343465	0.000686909
3	chr1:198826402:C:T	198826402	NA,T	NA,C	NA,1	NA,inf	NA,inf	NA,0.655312	0.00034329	0.00068641
3	chr1:199069458:G:T	199069458	NA,T	NA,G	NA,1	NA,-inf	NA,inf	NA,0.805879	0.000342131	0.000684478
3	chr1:199327018:G:A	199327018	NA,A	NA,G	NA,1	NA,-inf	NA,inf	NA,0.699628	0.000342121	0.000684086
3	chr1:199323260:T:C	199323260	NA,C	NA,T	NA,1	NA,-inf	NA,inf	NA,0.697787	0.000341144	0.000682133
3	chr1:198696308:T:C	198696308	C,C	T,T	1,1	-inf,inf	inf,inf	1.04426,0.833899	0.000341037	0.000681855
3	chr1:199323146:T:A	199323146	NA,A	NA,T	NA,1	NA,-inf	NA,inf	NA,0.697116	0.000340801	0.000681448
3	chr1:198866620:A:G	198866620	G,G	A,A	1,1	inf,-inf	inf,inf	1.57989,0.86445	0.000340737	0.00068169
3	chr1:199253146:C:G	199253146	NA,G	NA,C	NA,1	NA,-inf	NA,inf	NA,0.646438	0.000339346	0.000678472
3	chr1:199390221:C:T	199390221	NA,T	NA,C	NA,1	NA,inf	NA,inf	NA,0.658266	0.000339141	0.000678145
3	chr1:198685181:T:A	198685181	A,A	T,T	1,1	inf,-inf	inf,inf	1.44429,0.492139	0.000339072	0.000678039
3	chr1:198960312:T:C	198960312	C,C	T,T	1,1	-inf,inf	inf,inf	1.05492,1.46886	0.000338999	0.000678277
3	chr1:199175763:A:T	199175763	NA,T	NA,A	NA,1	NA,-inf	NA,inf	NA,0.731378	0.00033859	0.00067701
3	chr1:199225000:G:A	199225000	NA,A	NA,G	NA,1	NA,inf	NA,inf	NA,0.635542	0.000337943	0.000675757
3	chr1:198788201:T:C	198788201	NA,C	NA,T	NA,1	NA,inf	NA,inf	NA,0.641721	0.000337074	0.00067398
3	chr1:199251202:G:A	199251202	NA,A	NA,G	NA,1	NA,-inf	NA,inf	NA,0.641296	0.00033649	0.000672763
3	chr1:199202699:T:A	199202699	A,A	T,T	1,1	-inf,inf	inf,inf	1.92217,0.151625	0.000336298	0.000672534
3	chr1:198841538:A:G	198841538	G,G	A,A	1,1	-inf,inf	inf,inf	0.762221,1.43896	0.000335827	0.00067186
3	chr1:199247202:A:C	199247202	NA,C	NA,A	NA,1	NA,-inf	NA,inf	NA,0.638655	0.000334993	0.00066977
3	chr1:198890700:C:T	198890700	T,NA	C,NA	1,NA	-inf,NA	inf,NA	1.45077,NA	0.000334832	0.000669688
3	chr1:199249357:G:C	199249357	NA,C	NA,G	NA,1	NA,-inf	NA,inf	NA,0.638125	0.000334726	0.000669237
3	chr1:199396884:T:G	199396884	NA,G	NA,T	NA,1	NA,inf	NA,inf	NA,0.641292	0.000334669	0.000669206
3	chr1:198815177:A:G	198815177	G,G	A,A	1,1	-inf,inf	inf,inf	0.875088,1.40146	0.000334512	0.000669239
3	chr1:199496162:G:A	199496162	NA,A	NA,G	NA,1	NA,-inf	NA,inf	NA,0.662121	0.000334379	0.000668586
3	chr1:199435608:T:C	199435608	NA,C	NA,T	NA,1	NA,-inf	NA,inf	NA,0.709271	0.000334324	0.000668489
3	chr1:199131433:T:C	199131433	NA,C	NA,T	NA,1	NA,-inf	NA,inf	NA,0.79052	0.000334248	0.00066869
3	chr1:199193888:C:T	199193888	NA,T	NA,C	NA,1	NA,-inf	NA,inf	NA,0.677915	0.000333899	0.000667616
3	chr1:199172072:G:A	199172072	NA,A	NA,G	NA,1	NA,-inf	NA,inf	NA,0.677848	0.000333867	0.000667552
3	chr1:199397945:T:C	199397945	NA,C	NA,T	NA,1	NA,inf	NA,inf	NA,0.639419	0.000333709	0.000667287
3	chr1:198808232:G:A	198808232	NA,A	NA,G	NA,1	NA,inf	NA,inf	NA,0.646251	0.000333233	0.000666337
3	chr1:199038777:A:C	199038777	NA,C	NA,A	NA,1	NA,-inf	NA,inf	NA,0.797355	0.00033318	0.000666595
3	chr1:198535505:A:G	198535505	NA,G	NA,A	NA,1	NA,-inf	NA,inf	NA,0.724603	0.000333081	0.000666017
3	chr1:198590365:A:G	198590365	NA,G	NA,A	NA,1	NA,-inf	NA,inf	NA,0.732555	0.000332922	0.000665828
3	chr1:199398301:C:G	199398301	NA,G	NA,C	NA,1	NA,inf	NA,inf	NA,0.637854	0.000332883	0.000665635
3	chr1:199191591:G:A	199191591	NA,A	NA,G	NA,1	NA,-inf	NA,inf	NA,0.673294	0.000332046	0.000663911
3	chr1:198745052:C:T	198745052	NA,T	NA,C	NA,1	NA,-inf	NA,inf	NA,0.717897	0.000331993	0.000664032
3	chr1:198738497:G:A	198738497	NA,A	NA,G	NA,1	NA,-inf	NA,inf	NA,0.717792	0.000331954	0.000663954
3	chr1:199181904:C:A	199181904	NA,A	NA,C	NA,1	NA,-inf	NA,inf	NA,0.673048	0.000331923	0.000663666
3	chr1:198747743:A:C	198747743	NA,C	NA,A	NA,1	NA,-inf	NA,inf	NA,0.71766	0.000331897	0.000663839
3	chr1:199191308:G:A	199191308	NA,A	NA,G	NA,1	NA,-inf	NA,inf	NA,0.672968	0.000331887	0.000663594
3	chr1:198746505:T:C	198746505	NA,C	NA,T	NA,1	NA,-inf	NA,inf	NA,0.717221	0.000331689	0.000663424
3	chr1:198672781:A:T	198672781	NA,T	NA,A	NA,1	NA,inf	NA,inf	NA,0.588851	0.000330055	0.000659959
3	chr1:198816180:C:T	198816180	T,T	C,C	1,1	-inf,inf	inf,inf	0.96487,1.31976	0.000329784	0.000659791
3	chr1:198627794:T:C	198627794	NA,C	NA,T	NA,1	NA,inf	NA,inf	NA,0.622959	0.000329628	0.000659119
3	chr1:199492864:A:C	199492864	NA,C	NA,A	NA,1	NA,inf	NA,inf	NA,0.64277	0.000328633	0.000657146
3	chr1:199380292:T:C	199380292	NA,C	NA,T	NA,1	NA,inf	NA,inf	NA,0.62895	0.000328549	0.000656972
3	chr1:198758804:C:T	198758804	NA,T	NA,C	NA,1	NA,inf	NA,inf	NA,0.99006	0.000327722	0.000655415
3	chr1:199399081:A:T	199399081	NA,T	NA,A	NA,1	NA,inf	NA,inf	NA,0.623713	0.000327546	0.000654969
3	chr1:198694502:C:T	198694502	NA,T	NA,C	NA,1	NA,inf	NA,inf	NA,0.694854	0.000327119	0.000654147
3	chr1:199320724:T:G	199320724	G,G	T,T	1,1	inf,-inf	inf,inf	1.48051,0.511959	0.000324489	0.000648817
3	chr1:198834132:A:T	198834132	NA,T	NA,A	NA,1	NA,-inf	NA,inf	NA,0.712477	0.000323603	0.000647034
3	chr1:198586725:A:C	198586725	NA,C	NA,A	NA,1	NA,inf	NA,inf	NA,0.758652	0.000323237	0.000646397
3	chr1:198769624:C:A	198769624	NA,A	NA,C	NA,1	NA,-inf	NA,inf	NA,0.439697	0.000322004	0.000643811
3	chr1:198807541:C:T	198807541	T,T	C,C	1,1	-inf,inf	inf,inf	0.92389,1.33713	0.000321566	0.000643346
3	chr1:198672076:C:T	198672076	T,T	C,C	1,1	-inf,inf	inf,inf	1.18023,0.664906	0.000321223	0.00064226
3	chr1:198944439:A:G	198944439	NA,G	NA,A	NA,1	NA,inf	NA,inf	NA,0.53358	0.00032063	0.000641153
3	chr1:199416848:G:A	199416848	NA,A	NA,G	NA,1	NA,inf	NA,inf	NA,0.623825	0.00032049	0.000640851
3	chr1:198688844:T:C	198688844	NA,C	NA,T	NA,1	NA,inf	NA,inf	NA,0.569733	0.000320369	0.000640595
3	chr1:199416708:A:G	199416708	NA,G	NA,A	NA,1	NA,inf	NA,inf	NA,0.622956	0.000320069	0.000640008
3	chr1:198580200:C:T	198580200	NA,T	NA,C	NA,1	NA,-inf	NA,inf	NA,0.757807	0.00031996	0.000639984
3	chr1:199047091:G:A	199047091	NA,A	NA,G	NA,1	NA,inf	NA,inf	NA,0.99826	0.000319756	0.000639496
3	chr1:199424977:A:C	199424977	NA,C	NA,A	NA,1	NA,inf	NA,inf	NA,0.608291	0.000319062	0.00063799
3	chr1:198687113:C:T	198687113	T,T	C,C	1,1	inf,inf	inf,inf	0.276333,1.57313	0.00031837	0.000636626
3	chr1:198894898:G:T	198894898	T,T	G,G	1,1	inf,-inf	inf,inf	5.72367,0.737435	0.000317116	0.00154379
3	chr1:199131026:C:G	199131026	NA,G	NA,C	NA,1	NA,-inf	NA,inf	NA,0.752309	0.000317057	0.000634292
3	chr1:198811257:A:G	198811257	G,G	A,A	1,1	inf,-inf	inf,inf	2.58918,0.413277	0.000316816	0.000634398
3	chr1:198954685:C:T	198954685	NA,T	NA,C	NA,1	NA,inf	NA,inf	NA,0.523952	0.000316159	0.000632214
3	chr1:198826625:A:G	198826625	NA,G	NA,A	NA,1	NA,-inf	NA,inf	NA,0.66874	0.000315659	0.000631177
3	chr1:198873198:G:A	198873198	NA,A	NA,G	NA,1	NA,-inf	NA,inf	NA,0.681528	0.000315599	0.000631042
3	chr1:198688307:C:T	198688307	NA,T	NA,C	NA,1	NA,inf	NA,inf	NA,0.559775	0.000315414	0.000630689
3	chr1:198642041:T:A	198642041	NA,A	NA,T	NA,1	NA,inf	NA,inf	NA,0.759178	0.000315312	0.000630545
3	chr1:198567010:T:A	198567010	NA,A	NA,T	NA,1	NA,inf	NA,inf	NA,0.671434	0.000315302	0.000630479
3	chr1:198911138:A:G	198911138	G,G	A,A	1,1	inf,inf	inf,inf	1.64175,1.74291	0.000314696	0.000630686
3	chr1:199490778:T:C	199490778	NA,C	NA,T	NA,1	NA,-inf	NA,inf	NA,0.62053	0.000314643	0.000629132
3	chr1:198817982:A:G	198817982	NA,G	NA,A	NA,1	NA,inf	NA,inf	NA,0.608012	0.000314444	0.000628772
3	chr1:198806683:A:G	198806683	NA,G	NA,A	NA,1	NA,inf	NA,inf	NA,0.607303	0.000314104	0.000628094
3	chr1:198696570:A:G	198696570	NA,G	NA,A	NA,1	NA,inf	NA,inf	NA,0.667109	0.000314033	0.000627982
3	chr1:198810968:G:A	198810968	NA,A	NA,G	NA,1	NA,inf	NA,inf	NA,0.607136	0.000314029	0.000627943
3	chr1:199113742:G:A	199113742	NA,A	NA,G	NA,1	NA,-inf	NA,inf	NA,0.745014	0.000313732	0.000627645
3	chr1:199490040:C:T	199490040	NA,T	NA,C	NA,1	NA,-inf	NA,inf	NA,0.616124	0.000312588	0.000625025
3	chr1:199071130:C:T	199071130	NA,T	NA,C	NA,1	NA,-inf	NA,inf	NA,0.62751	0.000311423	0.000622662
3	chr1:198837272:AC:A	198837272	NA,A	NA,AC	NA,1	NA,-inf	NA,inf	NA,0.684508	0.000311242	0.000622325
3	chr1:199169032:T:C	199169032	NA,C	NA,T	NA,1	NA,inf	NA,inf	NA,0.63121	0.000310587	0.000621064
3	chr1:198816726:G:C	198816726	NA,C	NA,G	NA,1	NA,inf	NA,inf	NA,0.504235	0.000310401	0.000620716
3	chr1:198684000:A:G	198684000	NA,G	NA,A	NA,1	NA,inf	NA,inf	NA,0.547447	0.000309506	0.000618877
3	chr1:198524616:C:A	198524616	NA,A	NA,C	NA,1	NA,inf	NA,inf	NA,0.536232	0.000309389	0.000618466
3	chr1:198753249:A:G	198753249	NA,G	NA,A	NA,1	NA,-inf	NA,inf	NA,0.661545	0.000309219	0.00061829
3	chr1:199363250:T:C	199363250	NA,C	NA,T	NA,1	NA,-inf	NA,inf	NA,0.633013	0.000308802	0.000617474
3	chr1:198690095:A:G	198690095	NA,G	NA,A	NA,1	NA,inf	NA,inf	NA,0.545682	0.000308621	0.000617108
3	chr1:198706667:G:T	198706667	NA,T	NA,G	NA,1	NA,inf	NA,inf	NA,0.572282	0.00030849	0.000616846
3	chr1:199021964:A:G	199021964	G,G	A,A	1,1	-inf,inf	inf,inf	0.394762,1.10798	0.000308133	0.000616225
3	chr1:199374280:G:A	199374280	NA,A	NA,G	NA,1	NA,-inf	NA,inf	NA,0.631289	0.000308031	0.000615934
3	chr1:199066451:C:T	199066451	NA,T	NA,C	NA,1	NA,-inf	NA,inf	NA,0.619839	0.000307959	0.000615736
3	chr1:199376110:T:A	199376110	NA,A	NA,T	NA,1	NA,-inf	NA,inf	NA,0.631135	0.000307954	0.000615778
3	chr1:199363749:TGTGTTGTTAGG:T	199363749	NA,T	NA,TGTGTTGTTAGG	NA,1	NA,-inf	NA,inf	NA,0.630419	0.000307642	0.000615154
3	chr1:199488180:T:A	199488180	NA,A	NA,T	NA,1	NA,-inf	NA,inf	NA,0.606574	0.000307566	0.000614984
3	chr1:198686599:TC:T	198686599	NA,T	NA,TC	NA,1	NA,inf	NA,inf	NA,0.543264	0.000307526	0.000614918
3	chr1:199354044:C:T	199354044	NA,T	NA,C	NA,1	NA,-inf	NA,inf	NA,0.61014	0.000307444	0.000614748
3	chr1:199088830:C:T	199088830	T,NA	C,NA	1,NA	-inf,NA	inf,NA	0.56408,NA	0.000307387	0.000614605
3	chr1:198715825:G:A	198715825	NA,A	NA,G	NA,1	NA,-inf	NA,inf	NA,0.612134	0.000307324	0.000614554
3	chr1:198683338:T:C	198683338	NA,C	NA,T	NA,1	NA,inf	NA,inf	NA,0.542426	0.000307155	0.000614177
3	chr1:198684964:T:C	198684964	NA,C	NA,T	NA,1	NA,inf	NA,inf	NA,0.542419	0.000307113	0.000614093
3	chr1:199019520:G:A	199019520	NA,A	NA,G	NA,1	NA,inf	NA,inf	NA,0.553551	0.000307032	0.000613952
3	chr1:198813546:T:C	198813546	NA,C	NA,T	NA,1	NA,inf	NA,inf	NA,0.590971	0.000306552	0.000612994
3	chr1:198692077:T:G	198692077	NA,G	NA,T	NA,1	NA,inf	NA,inf	NA,0.541109	0.000306456	0.000612781
3	chr1:198685343:C:T	198685343	NA,T	NA,C	NA,1	NA,inf	NA,inf	NA,0.540143	0.000306062	0.000611992
3	chr1:198685191:C:A	198685191	NA,A	NA,C	NA,1	NA,inf	NA,inf	NA,0.540143	0.000306062	0.000611992
3	chr1:198868758:T:C	198868758	C,C	T,T	1,1	-inf,inf	inf,inf	1.47758,1.15366	0.000305488	0.000611117
3	chr1:198685070:T:A	198685070	NA,A	NA,T	NA,1	NA,inf	NA,inf	NA,0.538372	0.000305229	0.000610326
3	chr1:198685629:A:AG	198685629	NA,AG	NA,A	NA,1	NA,inf	NA,inf	NA,0.538208	0.000305151	0.00061017
3	chr1:199497969:C:T	199497969	NA,T	NA,C	NA,1	NA,-inf	NA,inf	NA,0.596769	0.000303873	0.000607601
3	chr1:198690955:C:A	198690955	NA,A	NA,C	NA,1	NA,inf	NA,inf	NA,0.535482	0.000303832	0.000607534
3	chr1:199150646:T:C	199150646	NA,C	NA,T	NA,1	NA,-inf	NA,inf	NA,0.720969	0.000303646	0.000607457
3	chr1:198715368:G:A	198715368	NA,A	NA,G	NA,1	NA,inf	NA,inf	NA,0.561519	0.000303503	0.000606876
3	chr1:198968314:C:T	198968314	T,T	C,C	1,1	-inf,inf	inf,inf	1.2475,1.5587	0.00030298	0.000606367
3	chr1:199465427:G:A	199465427	A,A	G,G	1,1	inf,-inf	inf,inf	1.47717,0.642618	0.000302418	0.000604734
3	chr1:199279819:G:A	199279819	A,A	G,G	1,1	inf,inf	inf,inf	0.7928,0.889785	0.00030222	0.000604259
3	chr1:199278199:T:C	199278199	NA,C	NA,T	NA,1	NA,-inf	NA,inf	NA,0.598061	0.000302103	0.000604058
3	chr1:199350399:C:T	199350399	NA,T	NA,C	NA,1	NA,-inf	NA,inf	NA,0.617502	0.000301768	0.000603412
3	chr1:198642545:G:A	198642545	NA,A	NA,G	NA,1	NA,inf	NA,inf	NA,0.724811	0.000301745	0.000603416
3	chr1:198815859:A:G	198815859	NA,G	NA,A	NA,1	NA,-inf	NA,inf	NA,0.636581	0.000301541	0.000602953
3	chr1:198943906:C:T	198943906	NA,T	NA,C	NA,1	NA,-inf	NA,inf	NA,0.616821	0.000300957	0.000601779
3	chr1:198705079:G:T	198705079	NA,T	NA,G	NA,1	NA,inf	NA,inf	NA,0.531594	0.000300364	0.000600603
3	chr1:199120933:A:T	199120933	NA,T	NA,A	NA,1	NA,-inf	NA,inf	NA,0.649478	0.000300204	0.00060027
3	chr1:199425107:A:G	199425107	NA,G	NA,A	NA,1	NA,-inf	NA,inf	NA,0.599833	0.000299783	0.000599439
3	chr1:199181222:G:A	199181222	NA,A	NA,G	NA,1	NA,-inf	NA,inf	NA,0.658134	0.000299689	0.000599231
3	chr1:199210241:T:A	199210241	NA,A	NA,T	NA,1	NA,-inf	NA,inf	NA,0.681381	0.000299677	0.000599291
3	chr1:199096317:G:A	199096317	NA,A	NA,G	NA,1	NA,-inf	NA,inf	NA,0.440134	0.000299469	0.000598742
3	chr1:199468735:G:T	199468735	NA,T	NA,G	NA,1	NA,-inf	NA,inf	NA,0.611033	0.000299464	0.000598794
3	chr1:198711099:C:T	198711099	NA,T	NA,C	NA,1	NA,inf	NA,inf	NA,0.552034	0.000299293	0.000598459
3	chr1:199317354:T:C	199317354	C,C	T,T	1,1	-inf,inf	inf,inf	0.53168,1.50251	0.000298861	0.000597644
3	chr1:198682954:C:T	198682954	NA,T	NA,C	NA,1	NA,inf	NA,inf	NA,0.53451	0.000298799	0.000597483
3	chr1:198615071:T:C	198615071	NA,C	NA,T	NA,1	NA,inf	NA,inf	NA,0.539412	0.000298774	0.000597445
3	chr1:199075750:TAA:T	199075750	NA,T	NA,TAA	NA,1	NA,-inf	NA,inf	NA,0.681505	0.000298638	0.000597129
3	chr1:199320950:A:G	199320950	NA,G	NA,A	NA,1	NA,inf	NA,inf	NA,0.626591	0.000298562	0.000597009
3	chr1:199066488:G:A	199066488	NA,A	NA,G	NA,1	NA,-inf	NA,inf	NA,0.681141	0.000298338	0.00059653
3	chr1:199532785:C:T	199532785	NA,T	NA,C	NA,1	NA,-inf	NA,inf	NA,0.574682	0.000298157	0.000596238
3	chr1:198948712:G:A	198948712	NA,A	NA,G	NA,1	NA,inf	NA,inf	NA,0.487289	0.000298152	0.00059621
3	chr1:198843219:A:G	198843219	G,G	A,A	1,1	-inf,inf	inf,inf	0.773405,1.36258	0.000297778	0.000595742
3	chr1:198684181:A:G	198684181	NA,G	NA,A	NA,1	NA,inf	NA,inf	NA,0.521317	0.000297379	0.000594633
3	chr1:199379790:A:C	199379790	NA,C	NA,A	NA,1	NA,-inf	NA,inf	NA,0.606575	0.000297238	0.000594355
3	chr1:199490378:A:T	199490378	NA,T	NA,A	NA,1	NA,inf	NA,inf	NA,0.555066	0.000297221	0.000594334
3	chr1:199496494:T:C	199496494	NA,C	NA,T	NA,1	NA,-inf	NA,inf	NA,0.58051	0.000296727	0.000593315
3	chr1:198692766:T:C	198692766	NA,C	NA,T	NA,1	NA,inf	NA,inf	NA,0.51936	0.000296442	0.00059276
3	chr1:199489383:G:C	199489383	NA,C	NA,G	NA,1	NA,-inf	NA,inf	NA,0.579455	0.000296273	0.000592408
3	chr1:199344645:C:T	199344645	NA,T	NA,C	NA,1	NA,-inf	NA,inf	NA,0.606547	0.000296161	0.000592203
3	chr1:199331897:C:T	199331897	NA,T	NA,C	NA,1	NA,inf	NA,inf	NA,0.620576	0.000296031	0.000591948
3	chr1:198998072:G:A	198998072	NA,A	NA,G	NA,1	NA,inf	NA,inf	NA,0.555356	0.000295994	0.000591885
3	chr1:199491460:T:TA	199491460	NA,TA	NA,T	NA,1	NA,-inf	NA,inf	NA,0.57864	0.000295961	0.000591785
3	chr1:199110442:A:G	199110442	NA,G	NA,A	NA,1	NA,-inf	NA,inf	NA,0.695484	0.000295015	0.000590189
3	chr1:198817987:A:C	198817987	C,C	A,A	1,1	-inf,inf	inf,inf	0.913781,1.29623	0.000294934	0.000590064
3	chr1:199077285:C:G	199077285	NA,G	NA,C	NA,1	NA,-inf	NA,inf	NA,0.672341	0.000294918	0.000589692
3	chr1:199109450:C:T	199109450	NA,T	NA,C	NA,1	NA,-inf	NA,inf	NA,0.429116	0.000294567	0.000588944
3	chr1:199130171:T:C	199130171	NA,C	NA,T	NA,1	NA,inf	NA,inf	NA,0.507797	0.000294205	0.000588315
3	chr1:198653532:T:G	198653532	NA,G	NA,T	NA,1	NA,-inf	NA,inf	NA,0.640497	0.000294125	0.000588116
3	chr1:199468329:T:C	199468329	NA,C	NA,T	NA,1	NA,inf	NA,inf	NA,0.556375	0.000294031	0.000587941
3	chr1:199476389:T:C	199476389	NA,C	NA,T	NA,1	NA,inf	NA,inf	NA,0.567038	0.000293593	0.000587089
3	chr1:199127683:A:G	199127683	NA,G	NA,A	NA,1	NA,-inf	NA,inf	NA,0.455589	0.000293462	0.000586766
3	chr1:199291525:T:C	199291525	C,C	T,T	1,1	-inf,inf	inf,inf	0.541173,1.49307	0.000293129	0.000586186
3	chr1:198825632:A:G	198825632	NA,G	NA,A	NA,1	NA,-inf	NA,inf	NA,0.728358	0.000293052	0.000586202
3	chr1:198904071:T:G	198904071	NA,G	NA,T	NA,1	NA,inf	NA,inf	NA,0.516936	0.00029245	0.000584797
3	chr1:198824067:G:A	198824067	A,NA	G,NA	1,NA	inf,NA	inf,NA	0.656499,NA	0.000292379	0.000584616
3	chr1:199121227:T:C	199121227	NA,C	NA,T	NA,1	NA,-inf	NA,inf	NA,0.424165	0.000292278	0.000584367
3	chr1:198759616:C:T	198759616	NA,T	NA,C	NA,1	NA,inf	NA,inf	NA,0.894727	0.000291326	0.000582628
3	chr1:198919707:T:G	198919707	NA,G	NA,T	NA,1	NA,inf	NA,inf	NA,0.512761	0.000290921	0.00058174
3	chr1:198594576:T:C	198594576	NA,C	NA,T	NA,1	NA,inf	NA,inf	NA,0.518928	0.00029037	0.000580643
3	chr1:199397184:A:G	199397184	NA,G	NA,A	NA,1	NA,inf	NA,inf	NA,0.530183	0.000289779	0.000579457
3	chr1:198966047:G:A	198966047	NA,A	NA,G	NA,1	NA,-inf	NA,inf	NA,0.688054	0.000289337	0.000578844
3	chr1:199108874:A:C	199108874	NA,C	NA,A	NA,1	NA,-inf	NA,inf	NA,0.685299	0.000289324	0.000578802
3	chr1:199202954:T:C	199202954	C,NA	T,NA	1,NA	inf,NA	inf,NA	1.70477,NA	0.000289304	0.000578911
3	chr1:199320468:G:A	199320468	NA,A	NA,G	NA,1	NA,inf	NA,inf	NA,0.60423	0.000289255	0.0005784
3	chr1:198629501:A:G	198629501	NA,G	NA,A	NA,1	NA,inf	NA,inf	NA,0.516164	0.000288681	0.000577252
3	chr1:199459503:G:C	199459503	C,C	G,G	1,1	inf,-inf	inf,inf	1.50813,0.553811	0.000288654	0.0005772
3	chr1:199265937:C:T	199265937	NA,T	NA,C	NA,1	NA,inf	NA,inf	NA,0.470875	0.000288608	0.000576918
3	chr1:199242229:T:C	199242229	NA,C	NA,T	NA,1	NA,-inf	NA,inf	NA,0.61438	0.000288228	0.000576291
3	chr1:198800381:C:G	198800381	NA,G	NA,C	NA,1	NA,-inf	NA,inf	NA,0.609823	0.000288127	0.00057612
3	chr1:199327351:G:A	199327351	NA,A	NA,G	NA,1	NA,inf	NA,inf	NA,0.538082	0.000288079	0.000576067
3	chr1:198815090:C:T	198815090	NA,T	NA,C	NA,1	NA,-inf	NA,inf	NA,0.604418	0.000287974	0.000575828
3	chr1:198659354:A:G	198659354	G,G	A,A	1,1	-inf,-inf	inf,inf	1.57523,0.252655	0.000287919	0.000576309
3	chr1:198756040:T:C	198756040	NA,C	NA,T	NA,1	NA,inf	NA,inf	NA,0.541279	0.000287578	0.000575063
3	chr1:198819169:ACTG:A	198819169	NA,A	NA,ACTG	NA,1	NA,-inf	NA,inf	NA,0.601369	0.000287327	0.000574534
3	chr1:199333509:AT:A	199333509	NA,A	NA,AT	NA,1	NA,inf	NA,inf	NA,0.59875	0.000287112	0.000574116
3	chr1:199200578:A:G	199200578	NA,G	NA,A	NA,1	NA,-inf	NA,inf	NA,0.594925	0.000287095	0.000574077
3	chr1:198584171:G:A	198584171	NA,A	NA,G	NA,1	NA,-inf	NA,inf	NA,0.658465	0.000287004	0.000574051
3	chr1:198708687:A:G	198708687	NA,G	NA,A	NA,1	NA,inf	NA,inf	NA,0.522426	0.000286954	0.000573792
3	chr1:199337234:C:T	199337234	NA,T	NA,C	NA,1	NA,inf	NA,inf	NA,0.598076	0.000286855	0.000573603
3	chr1:199048236:A:T	199048236	T,NA	A,NA	1,NA	inf,NA	inf,NA	0.455271,NA	0.000286502	0.000572872
3	chr1:198543853:A:G	198543853	NA,G	NA,A	NA,1	NA,inf	NA,inf	NA,0.51452	0.000286497	0.000572892
3	chr1:199076410:T:C	199076410	NA,C	NA,T	NA,1	NA,-inf	NA,inf	NA,0.65041	0.000286293	0.000572451
3	chr1:199266917:C:T	199266917	NA,T	NA,C	NA,1	NA,inf	NA,inf	NA,0.465477	0.000286139	0.000571983
3	chr1:199077548:AT:A	199077548	NA,A	NA,AT	NA,1	NA,-inf	NA,inf	NA,0.649938	0.000286096	0.000572057
3	chr1:198538328:A:G	198538328	NA,G	NA,A	NA,1	NA,-inf	NA,inf	NA,0.5761	0.000285925	0.000571727
3	chr1:198584468:G:T	198584468	NA,T	NA,G	NA,1	NA,inf	NA,inf	NA,0.811327	0.000285755	0.00057147
3	chr1:199067901:A:C	199067901	NA,C	NA,A	NA,1	NA,-inf	NA,inf	NA,0.598314	0.000285677	0.000571234
3	chr1:199102583:C:T	199102583	NA,T	NA,C	NA,1	NA,-inf	NA,inf	NA,0.675152	0.000285519	0.000571189
3	chr1:199107017:G:T	199107017	NA,T	NA,G	NA,1	NA,-inf	NA,inf	NA,0.674582	0.000285304	0.000570759
3	chr1:198806896:C:CA	198806896	NA,CA	NA,C	NA,1	NA,inf	NA,inf	NA,0.445362	0.000285047	0.000570018
3	chr1:198923421:TA:T	198923421	NA,T	NA,TA	NA,1	NA,inf	NA,inf	NA,0.499726	0.000285037	0.000569975
3	chr1:198609599:G:A	198609599	NA,A	NA,G	NA,1	NA,inf	NA,inf	NA,0.791989	0.000284941	0.000569832
3	chr1:198742614:A:G	198742614	NA,G	NA,A	NA,1	NA,inf	NA,inf	NA,0.534397	0.000284768	0.000569445
3	chr1:198763037:T:C	198763037	NA,C	NA,T	NA,1	NA,inf	NA,inf	NA,0.511558	0.000284588	0.000569072
3	chr1:198993790:T:G	198993790	G,NA	T,NA	1,NA	-inf,NA	inf,NA	1.25235,NA	0.00028444	0.000568879
3	chr1:198574035:C:A	198574035	NA,A	NA,C	NA,1	NA,inf	NA,inf	NA,0.807031	0.000284249	0.000568459
3	chr1:198693776:A:G	198693776	NA,G	NA,A	NA,1	NA,inf	NA,inf	NA,0.596384	0.000284228	0.000568383
3	chr1:198754571:A:G	198754571	NA,G	NA,A	NA,1	NA,-inf	NA,inf	NA,0.607793	0.000284087	0.000568206
3	chr1:199116522:T:C	199116522	NA,C	NA,T	NA,1	NA,inf	NA,inf	NA,0.88234	0.000283592	0.000567163
3	chr1:198814346:TTAAAG:T	198814346	T,T	TTAAAG,TTAAAG	1,1	-inf,inf	inf,inf	0.89881,1.28256	0.000282982	0.000566152
3	chr1:198822778:G:A	198822778	A,A	G,G	1,1	inf,-inf	inf,inf	2.96612,0.416563	0.000282884	0.000568167
3	chr1:199389502:G:A	199389502	NA,A	NA,G	NA,1	NA,inf	NA,inf	NA,0.549956	0.000282708	0.000565315
3	chr1:198598908:A:G	198598908	NA,G	NA,A	NA,1	NA,inf	NA,inf	NA,0.501401	0.000282461	0.00056483
3	chr1:199287686:T:C	199287686	NA,C	NA,T	NA,1	NA,inf	NA,inf	NA,0.503831	0.000282333	0.000564568
3	chr1:199055052:T:C	199055052	NA,C	NA,T	NA,1	NA,inf	NA,inf	NA,0.508368	0.00028216	0.000564224
3	chr1:198711196:C:T	198711196	T,NA	C,NA	1,NA	inf,NA	inf,NA	0.751684,NA	0.000281044	0.000561971
3	chr1:198712125:G:A	198712125	NA,A	NA,G	NA,1	NA,-inf	NA,inf	NA,0.603204	0.000280947	0.000561774
3	chr1:198815119:G:T	198815119	NA,T	NA,G	NA,1	NA,-inf	NA,inf	NA,0.582991	0.000279954	0.000559793
3	chr1:198609873:A:G	198609873	NA,G	NA,A	NA,1	NA,-inf	NA,inf	NA,0.544707	0.000279531	0.000559021
3	chr1:198694889:T:C	198694889	C,C	T,T	1,1	inf,-inf	inf,inf	1.51912,0.217708	0.000279367	0.000558679
3	chr1:199358018:A:G	199358018	NA,G	NA,A	NA,1	NA,inf	NA,inf	NA,0.52386	0.000279304	0.000558509
3	chr1:199360005:T:C	199360005	NA,C	NA,T	NA,1	NA,inf	NA,inf	NA,0.523452	0.000279095	0.000558091
3	chr1:199302469:C:T	199302469	NA,T	NA,C	NA,1	NA,inf	NA,inf	NA,0.524934	0.000278846	0.000557596
3	chr1:199356414:A:G	199356414	NA,G	NA,A	NA,1	NA,inf	NA,inf	NA,0.52237	0.000278702	0.000557304
3	chr1:198846119:G:A	198846119	NA,A	NA,G	NA,1	NA,-inf	NA,inf	NA,0.604891	0.000278658	0.000557184
3	chr1:198813486:C:T	198813486	NA,T	NA,C	NA,1	NA,-inf	NA,inf	NA,0.578465	0.000278373	0.000556634
3	chr1:198807801:G:A	198807801	NA,A	NA,G	NA,1	NA,-inf	NA,inf	NA,0.577978	0.000278184	0.000556254
3	chr1:198813830:G:A	198813830	NA,A	NA,G	NA,1	NA,-inf	NA,inf	NA,0.577978	0.000278184	0.000556254
3	chr1:198807048:C:CCCAGG	198807048	NA,CCCAGG	NA,C	NA,1	NA,-inf	NA,inf	NA,0.577978	0.000278184	0.000556254
3	chr1:199390553:C:T	199390553	NA,T	NA,C	NA,1	NA,inf	NA,inf	NA,0.661232	0.000278183	0.00055627
3	chr1:198609619:G:A	198609619	NA,A	NA,G	NA,1	NA,-inf	NA,inf	NA,0.634562	0.000278024	0.000556087
3	chr1:198684223:G:T	198684223	T,T	G,G	1,1	inf,-inf	inf,inf	1.4112,0.396251	0.000277446	0.000554825
3	chr1:198757686:A:C	198757686	NA,C	NA,A	NA,1	NA,inf	NA,inf	NA,0.516483	0.000277428	0.000554768
3	chr1:198712122:G:T	198712122	NA,T	NA,G	NA,1	NA,inf	NA,inf	NA,0.499955	0.000277218	0.000554325
3	chr1:198689410:T:C	198689410	C,NA	T,NA	1,NA	-inf,NA	inf,NA	0.945851,NA	0.000276914	0.000554097
3	chr1:198645175:C:A	198645175	NA,A	NA,C	NA,1	NA,-inf	NA,inf	NA,0.534785	0.000276775	0.000553469
3	chr1:198828667:C:T	198828667	T,NA	C,NA	1,NA	-inf,NA	inf,NA	1.1489,NA	0.000276465	0.00055288
3	chr1:199267546:CAGATTCTTCCCT:C	199267546	NA,C	NA,CAGATTCTTCCCT	NA,1	NA,inf	NA,inf	NA,0.442114	0.00027612	0.000551965
3	chr1:199001563:C:T	199001563	NA,T	NA,C	NA,1	NA,inf	NA,inf	NA,0.500733	0.000275985	0.000551875
3	chr1:198610861:C:T	198610861	NA,T	NA,C	NA,1	NA,inf	NA,inf	NA,0.484089	0.000275508	0.000550927
3	chr1:198781875:C:T	198781875	NA,T	NA,C	NA,1	NA,inf	NA,inf	NA,0.852552	0.000275201	0.000550382
3	chr1:198581499:G:A	198581499	NA,A	NA,G	NA,1	NA,inf	NA,inf	NA,0.780548	0.000275188	0.000550337
3	chr1:199278623:C:T	199278623	NA,T	NA,C	NA,1	NA,inf	NA,inf	NA,0.487171	0.000274694	0.000549292
3	chr1:198572279:C:T	198572279	NA,T	NA,C	NA,1	NA,-inf	NA,inf	NA,0.638175	0.000274523	0.00054895
3	chr1:199060757:T:C	199060757	NA,C	NA,T	NA,1	NA,-inf	NA,inf	NA,0.618761	0.00027428	0.000548433
3	chr1:198619701:A:G	198619701	NA,G	NA,A	NA,1	NA,inf	NA,inf	NA,0.480881	0.000274199	0.000548309
3	chr1:199337248:T:C	199337248	NA,C	NA,T	NA,1	NA,inf	NA,inf	NA,0.564898	0.000274015	0.000547931
3	chr1:199135532:C:T	199135532	NA,T	NA,C	NA,1	NA,-inf	NA,inf	NA,0.382616	0.000273397	0.000546628
3	chr1:198584403:G:A	198584403	NA,A	NA,G	NA,1	NA,inf	NA,inf	NA,0.459447	0.000273116	0.000546113
3	chr1:199080123:A:G	199080123	NA,G	NA,A	NA,1	NA,-inf	NA,inf	NA,0.552064	0.000273115	0.000546084
3	chr1:199377776:T:C	199377776	NA,C	NA,T	NA,1	NA,inf	NA,inf	NA,0.508053	0.000273069	0.000546046
3	chr1:199541443:T:C	199541443	NA,C	NA,T	NA,1	NA,inf	NA,inf	NA,0.499074	0.000272965	0.000545831
3	chr1:198980859:G:T	198980859	NA,T	NA,G	NA,1	NA,inf	NA,inf	NA,0.493259	0.000272836	0.000545578
3	chr1:198629248:G:A	198629248	NA,A	NA,G	NA,1	NA,-inf	NA,inf	NA,0.617896	0.000272516	0.000545012
3	chr1:199080361:T:A	199080361	NA,A	NA,T	NA,1	NA,-inf	NA,inf	NA,0.549653	0.000272244	0.000544343
3	chr1:199346619:T:C	199346619	NA,C	NA,T	NA,1	NA,inf	NA,inf	NA,0.505191	0.000272156	0.000544215
3	chr1:199346727:T:C	199346727	NA,C	NA,T	NA,1	NA,-inf	NA,inf	NA,0.54347	0.000272136	0.000544169
3	chr1:198671391:A:G	198671391	G,G	A,A	1,1	-inf,-inf	inf,inf	0.603387,1.43066	0.000272098	0.000544638
3	chr1:199347155:C:T	199347155	NA,T	NA,C	NA,1	NA,-inf	NA,inf	NA,0.543131	0.000272007	0.000543911
3	chr1:198580467:A:T	198580467	NA,T	NA,A	NA,1	NA,inf	NA,inf	NA,0.474819	0.000271905	0.000543723
3	chr1:198600841:C:T	198600841	NA,T	NA,C	NA,1	NA,-inf	NA,inf	NA,0.618499	0.000271904	0.000543845
3	chr1:198593684:A:C	198593684	NA,C	NA,A	NA,1	NA,inf	NA,inf	NA,0.474051	0.000271498	0.00054291
3	chr1:198657902:G:A	198657902	A,A	G,G	1,1	-inf,-inf	inf,inf	1.52216,0.296435	0.000271453	0.000543344
3	chr1:199288825:T:C	199288825	NA,C	NA,T	NA,1	NA,-inf	NA,inf	NA,0.59868	0.000271371	0.000542685
3	chr1:199293876:T:G	199293876	NA,G	NA,T	NA,1	NA,inf	NA,inf	NA,0.502684	0.000271176	0.000542269
3	chr1:198596056:A:T	198596056	T,NA	A,NA	1,NA	-inf,NA	inf,NA	1.11554,NA	0.000270859	0.000541741
3	chr1:199158517:T:TA	199158517	NA,TA	NA,T	NA,1	NA,-inf	NA,inf	NA,0.54415	0.000270847	0.00054159
3	chr1:198930682:A:G	198930682	NA,G	NA,A	NA,1	NA,inf	NA,inf	NA,0.465046	0.000270813	0.000541536
3	chr1:199479456:C:T	199479456	NA,T	NA,C	NA,1	NA,-inf	NA,inf	NA,0.511116	0.000270729	0.00054135
3	chr1:198597947:T:A	198597947	NA,A	NA,T	NA,1	NA,inf	NA,inf	NA,0.478452	0.000269998	0.000539914
3	chr1:199349237:G:A	199349237	NA,A	NA,G	NA,1	NA,inf	NA,inf	NA,0.498841	0.000269834	0.000539574
3	chr1:198573401:C:T	198573401	NA,T	NA,C	NA,1	NA,-inf	NA,inf	NA,0.524441	0.000269624	0.000539161
3	chr1:198930648:AAC:A	198930648	A,A	AAC,AAC	1,1	-inf,inf	inf,inf	0.965789,1.3632	0.000269479	0.000539164
3	chr1:199499525:A:C	199499525	NA,C	NA,A	NA,1	NA,-inf	NA,inf	NA,0.552494	0.000269381	0.000538653
3	chr1:198816577:C:A	198816577	NA,A	NA,C	NA,1	NA,inf	NA,inf	NA,0.49026	0.000268878	0.000537645
3	chr1:199233492:G:C	199233492	NA,C	NA,G	NA,1	NA,inf	NA,inf	NA,0.450689	0.000268571	0.000537066
3	chr1:198576162:T:C	198576162	NA,C	NA,T	NA,1	NA,inf	NA,inf	NA,0.466146	0.000268432	0.000536778
3	chr1:198574991:T:C	198574991	NA,C	NA,T	NA,1	NA,inf	NA,inf	NA,0.466092	0.000268411	0.000536737
3	chr1:199032005:T:C	199032005	NA,C	NA,T	NA,1	NA,inf	NA,inf	NA,0.454597	0.000267611	0.000535137
3	chr1:199360399:C:T	199360399	NA,T	NA,C	NA,1	NA,inf	NA,inf	NA,0.494646	0.000267602	0.000535113
3	chr1:198925600:C:T	198925600	T,T	C,C	1,1	inf,inf	inf,inf	1.48232,1.71468	0.000267046	0.000535012
3	chr1:198827529:C:CA	198827529	NA,CA	NA,C	NA,1	NA,-inf	NA,inf	NA,0.32936	0.000266944	0.000533746
3	chr1:198574089:T:C	198574089	NA,C	NA,T	NA,1	NA,inf	NA,inf	NA,0.461817	0.000266831	0.000533579
3	chr1:199366855:C:A	199366855	NA,A	NA,C	NA,1	NA,inf	NA,inf	NA,0.49169	0.000266789	0.000533486
3	chr1:199297779:T:C	199297779	NA,C	NA,T	NA,1	NA,inf	NA,inf	NA,0.491007	0.000266762	0.000533446
3	chr1:198713049:C:T	198713049	NA,T	NA,C	NA,1	NA,inf	NA,inf	NA,0.457105	0.000266604	0.000533112
3	chr1:199048507:A:G	199048507	NA,G	NA,A	NA,1	NA,inf	NA,inf	NA,0.433659	0.00026656	0.00053304
3	chr1:198580469:G:T	198580469	NA,T	NA,G	NA,1	NA,inf	NA,inf	NA,0.460821	0.000266483	0.000532882
3	chr1:198875332:C:T	198875332	NA,T	NA,C	NA,1	NA,inf	NA,inf	NA,0.480303	0.000266428	0.00053275
3	chr1:198577844:G:C	198577844	NA,C	NA,G	NA,1	NA,inf	NA,inf	NA,0.46072	0.000266415	0.000532746
3	chr1:199148795:C:T	199148795	NA,T	NA,C	NA,1	NA,-inf	NA,inf	NA,0.561776	0.000266243	0.000532375
3	chr1:198834957:G:T	198834957	T,T	G,G	1,1	inf,-inf	inf,inf	1.48733,0.578487	0.000266125	0.000532202
3	chr1:198623731:A:G	198623731	NA,G	NA,A	NA,1	NA,inf	NA,inf	NA,0.459991	0.000265998	0.000531912
3	chr1:198603480:T:A	198603480	NA,A	NA,T	NA,1	NA,inf	NA,inf	NA,0.458487	0.000265636	0.000531189
3	chr1:198620368:T:C	198620368	NA,C	NA,T	NA,1	NA,inf	NA,inf	NA,0.440471	0.000265015	0.000529917
3	chr1:198622779:T:C	198622779	NA,C	NA,T	NA,1	NA,inf	NA,inf	NA,0.456341	0.000264722	0.000529361
3	chr1:198562106:C:G	198562106	NA,G	NA,C	NA,1	NA,inf	NA,inf	NA,0.460556	0.00026463	0.000529117
3	chr1:199150119:T:C	199150119	NA,C	NA,T	NA,1	NA,inf	NA,inf	NA,0.427187	0.000263981	0.000527887
3	chr1:199394414:G:A	199394414	NA,A	NA,G	NA,1	NA,inf	NA,inf	NA,0.472444	0.000263977	0.000527846
3	chr1:199064609:C:A	199064609	NA,A	NA,C	NA,1	NA,-inf	NA,inf	NA,0.526483	0.000263586	0.000527036
3	chr1:198612890:T:C	198612890	NA,C	NA,T	NA,1	NA,-inf	NA,inf	NA,0.600251	0.000262786	0.000525609
3	chr1:198592878:C:A	198592878	NA,A	NA,C	NA,1	NA,inf	NA,inf	NA,0.610061	0.000262326	0.000524601
3	chr1:199043324:A:G	199043324	NA,G	NA,A	NA,1	NA,inf	NA,inf	NA,0.39668	0.000262301	0.000524547
3	chr1:198700694:G:A	198700694	A,A	G,G	1,1	inf,-inf	inf,inf	1.43794,0.306077	0.000262266	0.00052448
3	chr1:198812880:T:A	198812880	NA,A	NA,T	NA,1	NA,-inf	NA,inf	NA,0.532994	0.000261751	0.0005234
3	chr1:199053030:A:T	199053030	NA,T	NA,A	NA,1	NA,-inf	NA,inf	NA,0.600116	0.000261248	0.000522374
3	chr1:198785793:A:T	198785793	NA,T	NA,A	NA,1	NA,inf	NA,inf	NA,0.431735	0.000261088	0.000522111
3	chr1:198613468:T:C	198613468	NA,C	NA,T	NA,1	NA,inf	NA,inf	NA,0.446744	0.000260955	0.00052183
3	chr1:199102119:C:G	199102119	NA,G	NA,C	NA,1	NA,-inf	NA,inf	NA,0.604434	0.00026092	0.000521965
3	chr1:198976150:A:G	198976150	G,G	A,A	1,1	-inf,inf	inf,inf	5.34612,0.616048	0.000260637	0.000881151
3	chr1:199441402:T:TA	199441402	NA,TA	NA,T	NA,1	NA,inf	NA,inf	NA,0.50446	0.000260619	0.000521156
3	chr1:199235547:C:A	199235547	NA,A	NA,C	NA,1	NA,-inf	NA,inf	NA,0.471261	0.000260532	0.000520948
3	chr1:198675395:C:A	198675395	NA,A	NA,C	NA,1	NA,inf	NA,inf	NA,0.497944	0.000260466	0.000520827
3	chr1:198841594:C:T	198841594	NA,T	NA,C	NA,1	NA,inf	NA,inf	NA,0.438717	0.000260339	0.0005206
3	chr1:199472650:C:T	199472650	NA,T	NA,C	NA,1	NA,inf	NA,inf	NA,0.52205	0.00025997	0.000519831
3	chr1:199445502:T:C	199445502	NA,C	NA,T	NA,1	NA,inf	NA,inf	NA,0.498164	0.000259414	0.000518747
3	chr1:199344097:G:T	199344097	NA,T	NA,G	NA,1	NA,-inf	NA,inf	NA,0.506662	0.000259397	0.000518701
3	chr1:199311980:A:G	199311980	NA,G	NA,A	NA,1	NA,-inf	NA,inf	NA,0.495512	0.000259372	0.00051864
3	chr1:198586276:C:A	198586276	NA,A	NA,C	NA,1	NA,inf	NA,inf	NA,0.449087	0.000258966	0.000517854
3	chr1:198692810:A:G	198692810	G,G	A,A	1,1	inf,-inf	inf,inf	1.29351,0.49848	0.000258898	0.000517749
3	chr1:198607772:C:T	198607772	NA,T	NA,C	NA,1	NA,inf	NA,inf	NA,0.440843	0.000258857	0.000517635
3	chr1:199099192:C:T	199099192	NA,T	NA,C	NA,1	NA,-inf	NA,inf	NA,0.587315	0.00025859	0.000517281
3	chr1:198912461:C:T	198912461	T,T	C,C	1,1	inf,-inf	inf,inf	5.30655,0.76399	0.000258099	0.000908121
3	chr1:198708674:T:C	198708674	C,NA	T,NA	1,NA	-inf,NA	inf,NA	0.904668,NA	0.000257992	0.000516205
3	chr1:199106461:A:G	199106461	G,NA	A,NA	1,NA	inf,NA	inf,NA	0.803218,NA	0.000257377	0.000514673
3	chr1:199177325:T:C	199177325	NA,C	NA,T	NA,1	NA,-inf	NA,inf	NA,0.511547	0.00025729	0.000514483
3	chr1:199175176:G:T	199175176	NA,T	NA,G	NA,1	NA,-inf	NA,inf	NA,0.555457	0.000256875	0.000513642
3	chr1:199195804:T:C	199195804	NA,C	NA,T	NA,1	NA,-inf	NA,inf	NA,0.496067	0.000256802	0.000513492
3	chr1:199239255:C:T	199239255	NA,T	NA,C	NA,1	NA,-inf	NA,inf	NA,0.473245	0.0002568	0.000513493
3	chr1:198901684:T:C	198901684	C,C	T,T	1,1	inf,-inf	inf,inf	4.83797,0.881503	0.000256669	0.000683777
3	chr1:199371313:A:C	199371313	NA,C	NA,A	NA,1	NA,inf	NA,inf	NA,0.447774	0.000256557	0.000513032
3	chr1:198763189:A:C	198763189	NA,C	NA,A	NA,1	NA,-inf	NA,inf	NA,0.222097	0.000256553	0.000512971
3	chr1:199151663:T:C	199151663	NA,C	NA,T	NA,1	NA,inf	NA,inf	NA,0.407255	0.000256396	0.000512719
3	chr1:199123372:G:A	199123372	NA,A	NA,G	NA,1	NA,inf	NA,inf	NA,0.437222	0.000255772	0.000511459
3	chr1:199050363:G:T	199050363	NA,T	NA,G	NA,1	NA,-inf	NA,inf	NA,0.58274	0.000255476	0.000510835
3	chr1:198831391:T:C	198831391	NA,C	NA,T	NA,1	NA,inf	NA,inf	NA,0.429026	0.000255263	0.000510452
3	chr1:199337251:A:G	199337251	NA,G	NA,A	NA,1	NA,inf	NA,inf	NA,0.445137	0.000254948	0.000509787
3	chr1:199051486:G:C	199051486	NA,C	NA,G	NA,1	NA,-inf	NA,inf	NA,0.580882	0.000254795	0.000509473
3	chr1:199184620:G:A	199184620	NA,A	NA,G	NA,1	NA,inf	NA,inf	NA,0.410602	0.000254561	0.000508888
3	chr1:199254024:T:A	199254024	NA,A	NA,T	NA,1	NA,-inf	NA,inf	NA,0.457122	0.000254361	0.000508609
3	chr1:199439864:T:C	199439864	C,C	T,T	1,1	inf,-inf	inf,inf	1.01434,0.911961	0.000254272	0.000508504
3	chr1:198826753:C:T	198826753	T,T	C,C	1,1	inf,-inf	inf,inf	0.839077,0.519139	0.000254254	0.000508318
3	chr1:199151553:T:G	199151553	NA,G	NA,T	NA,1	NA,inf	NA,inf	NA,0.401041	0.000254107	0.000508143
3	chr1:198949516:G:T	198949516	NA,T	NA,G	NA,1	NA,inf	NA,inf	NA,0.423004	0.000254088	0.000508097
3	chr1:199399422:G:A	199399422	NA,A	NA,G	NA,1	NA,inf	NA,inf	NA,0.455707	0.000253459	0.000506834
3	chr1:199393250:G:A	199393250	NA,A	NA,G	NA,1	NA,inf	NA,inf	NA,0.45568	0.000253452	0.000506821
3	chr1:199042613:C:G	199042613	NA,G	NA,C	NA,1	NA,inf	NA,inf	NA,0.417927	0.000253394	0.00050671
3	chr1:198586460:T:C	198586460	NA,C	NA,T	NA,1	NA,-inf	NA,inf	NA,0.41194	0.000253349	0.000506597
3	chr1:198955616:T:C	198955616	C,C	T,T	1,1	-inf,-inf	inf,inf	1.63832,1.54733	0.000253341	0.000507515
3	chr1:199068881:C:T	199068881	NA,T	NA,C	NA,1	NA,-inf	NA,inf	NA,0.526072	0.000253272	0.000506441
3	chr1:198627010:G:A	198627010	NA,A	NA,G	NA,1	NA,inf	NA,inf	NA,0.439645	0.000253161	0.000506228
3	chr1:198661641:A:G	198661641	NA,G	NA,A	NA,1	NA,-inf	NA,inf	NA,0.509091	0.00025315	0.000506207
3	chr1:199224605:T:C	199224605	NA,C	NA,T	NA,1	NA,-inf	NA,inf	NA,0.554763	0.000253084	0.000506136
3	chr1:198621214:C:CA	198621214	NA,CA	NA,C	NA,1	NA,-inf	NA,inf	NA,0.558081	0.000252995	0.000506018
3	chr1:198709705:A:G	198709705	NA,G	NA,A	NA,1	NA,-inf	NA,inf	NA,0.467533	0.000252754	0.000505438
3	chr1:199232965:C:G	199232965	NA,G	NA,C	NA,1	NA,-inf	NA,inf	NA,0.498925	0.000252712	0.000505322
3	chr1:199215531:T:C	199215531	NA,C	NA,T	NA,1	NA,-inf	NA,inf	NA,0.484711	0.00025213	0.000504153
3	chr1:198577956:T:C	198577956	NA,C	NA,T	NA,1	NA,inf	NA,inf	NA,0.429636	0.00025206	0.000504046
3	chr1:198812363:T:C	198812363	NA,C	NA,T	NA,1	NA,-inf	NA,inf	NA,0.606297	0.000251994	0.000504088
3	chr1:199273215:G:T	199273215	NA,T	NA,G	NA,1	NA,-inf	NA,inf	NA,0.449878	0.000251942	0.000503793
3	chr1:198637978:G:T	198637978	NA,T	NA,G	NA,1	NA,inf	NA,inf	NA,0.445295	0.00025194	0.000503796
3	chr1:198612047:T:C	198612047	NA,C	NA,T	NA,1	NA,inf	NA,inf	NA,0.42879	0.000251937	0.000503799
3	chr1:199487432:C:T	199487432	NA,T	NA,C	NA,1	NA,-inf	NA,inf	NA,0.514402	0.000251644	0.000503284
3	chr1:198532083:C:T	198532083	NA,T	NA,C	NA,1	NA,-inf	NA,inf	NA,0.483439	0.000251473	0.000502855
3	chr1:198795066:C:A	198795066	NA,A	NA,C	NA,1	NA,inf	NA,inf	NA,0.426027	0.000251262	0.000502449
3	chr1:198697841:C:A	198697841	A,A	C,C	1,1	-inf,inf	inf,inf	0.980162,0.71687	0.000251252	0.000502368
3	chr1:198630565:C:A	198630565	NA,A	NA,C	NA,1	NA,-inf	NA,inf	NA,0.523127	0.00025118	0.000502259
3	chr1:199341577:A:G	199341577	NA,G	NA,A	NA,1	NA,inf	NA,inf	NA,0.451164	0.000251119	0.000502128
3	chr1:198968825:C:G	198968825	NA,G	NA,C	NA,1	NA,inf	NA,inf	NA,0.435683	0.000251073	0.000502065
3	chr1:198739413:A:AAGAGAAGG	198739413	NA,AAGAGAAGG	NA,A	NA,1	NA,inf	NA,inf	NA,0.41858	0.000250679	0.000501298
3	chr1:199051080:G:A	199051080	NA,A	NA,G	NA,1	NA,-inf	NA,inf	NA,0.567636	0.000250678	0.000501243
3	chr1:198590494:C:G	198590494	NA,G	NA,C	NA,1	NA,inf	NA,inf	NA,0.424175	0.000250036	0.0005
3	chr1:199540061:C:T	199540061	NA,T	NA,C	NA,1	NA,-inf	NA,inf	NA,0.450277	0.000250032	0.000499974
3	chr1:198582241:G:A	198582241	NA,A	NA,G	NA,1	NA,inf	NA,inf	NA,0.423068	0.000249654	0.000499234
3	chr1:199213704:G:T	199213704	NA,T	NA,G	NA,1	NA,-inf	NA,inf	NA,0.54156	0.000249404	0.000498776
3	chr1:198617023:T:C	198617023	NA,C	NA,T	NA,1	NA,inf	NA,inf	NA,0.421497	0.000249304	0.000498535
3	chr1:198672213:C:A	198672213	A,A	C,C	1,1	inf,-inf	inf,inf	1.35464,0.391755	0.000249277	0.000498499
3	chr1:198597602:T:A	198597602	NA,A	NA,T	NA,1	NA,inf	NA,inf	NA,0.421378	0.000249273	0.000498473
3	chr1:199163855:C:T	199163855	T,NA	C,NA	1,NA	inf,NA	inf,NA	0.620209,NA	0.000249226	0.000498346
3	chr1:199353841:T:C	199353841	NA,C	NA,T	NA,1	NA,inf	NA,inf	NA,0.435027	0.00024919	0.000498301
3	chr1:198566582:G:A	198566582	NA,A	NA,G	NA,1	NA,-inf	NA,inf	NA,0.473764	0.000249146	0.000498201
3	chr1:199082600:T:C	199082600	NA,C	NA,T	NA,1	NA,-inf	NA,inf	NA,0.466292	0.000249085	0.000498048
3	chr1:198997437:C:T	198997437	NA,T	NA,C	NA,1	NA,inf	NA,inf	NA,0.3863	0.000249081	0.000498095
3	chr1:198754962:A:C	198754962	NA,C	NA,A	NA,1	NA,inf	NA,inf	NA,0.413384	0.000248933	0.000497806
3	chr1:198646016:G:A	198646016	NA,A	NA,G	NA,1	NA,inf	NA,inf	NA,0.722957	0.00024892	0.000497809
3	chr1:199392641:A:T	199392641	NA,T	NA,A	NA,1	NA,inf	NA,inf	NA,0.441671	0.000248676	0.00049727
3	chr1:198609989:C:T	198609989	NA,T	NA,C	NA,1	NA,inf	NA,inf	NA,0.419598	0.000248631	0.000497189
3	chr1:198843596:T:G	198843596	G,G	T,T	1,1	inf,inf	inf,inf	0.966528,1.5882	0.000248528	0.000497404
3	chr1:199031279:T:C	199031279	C,C	T,T	1,1	-inf,inf	inf,inf	0.396728,0.962031	0.000248247	0.000496463
3	chr1:198550203:G:A	198550203	NA,A	NA,G	NA,1	NA,-inf	NA,inf	NA,0.413149	0.000247812	0.000495536
3	chr1:198844218:G:C	198844218	NA,C	NA,G	NA,1	NA,inf	NA,inf	NA,0.418584	0.00024735	0.000494626
3	chr1:199322594:C:T	199322594	T,T	C,C	1,1	inf,-inf	inf,inf	1.45556,0.332675	0.000247279	0.000494455
3	chr1:199151539:C:T	199151539	NA,T	NA,C	NA,1	NA,inf	NA,inf	NA,0.381304	0.000246982	0.000493896
3	chr1:199277177:T:C	199277177	NA,C	NA,T	NA,1	NA,-inf	NA,inf	NA,0.434426	0.000246949	0.000493812
3	chr1:199294108:A:C	199294108	NA,C	NA,A	NA,1	NA,inf	NA,inf	NA,0.438043	0.000246874	0.000493669
3	chr1:199186751:A:G	199186751	NA,G	NA,A	NA,1	NA,-inf	NA,inf	NA,0.523452	0.000246854	0.000493606
3	chr1:199184333:C:G	199184333	NA,G	NA,C	NA,1	NA,inf	NA,inf	NA,0.389124	0.000246833	0.000493448
3	chr1:199220294:G:A	199220294	NA,A	NA,G	NA,1	NA,-inf	NA,inf	NA,0.489881	0.000246436	0.000492776
3	chr1:198836602:G:A	198836602	A,NA	G,NA	1,NA	inf,NA	inf,NA	0.559413,NA	0.000246411	0.000492718
3	chr1:198601299:C:T	198601299	NA,T	NA,C	NA,1	NA,inf	NA,inf	NA,0.68149	0.000246021	0.000492009
3	chr1:198864184:C:A	198864184	A,NA	C,NA	1,NA	inf,NA	inf,NA	0.507183,NA	0.000245942	0.000491777
3	chr1:198810934:G:C	198810934	NA,C	NA,G	NA,1	NA,-inf	NA,inf	NA,0.563361	0.000245245	0.000490556
3	chr1:198608051:A:C	198608051	NA,C	NA,A	NA,1	NA,-inf	NA,inf	NA,0.477043	0.000244818	0.000489543
3	chr1:199314929:C:T	199314929	NA,T	NA,C	NA,1	NA,inf	NA,inf	NA,0.44765	0.000244564	0.000489041
3	chr1:198644825:T:A	198644825	A,A	T,T	1,1	-inf,-inf	inf,inf	0.581456,0.133655	0.000244188	0.000488397
3	chr1:198875627:T:G	198875627	NA,G	NA,T	NA,1	NA,inf	NA,inf	NA,0.375906	0.000243468	0.000486863
3	chr1:198930867:G:A	198930867	A,A	G,G	1,1	inf,inf	inf,inf	1.36468,1.69777	0.000243447	0.00048762
3	chr1:198830332:C:T	198830332	T,NA	C,NA	1,NA	-inf,NA	inf,NA	1.05988,NA	0.000243423	0.000486817
3	chr1:199312962:A:G	199312962	NA,G	NA,A	NA,1	NA,inf	NA,inf	NA,0.443731	0.000243312	0.000486539
3	chr1:198607282:G:T	198607282	NA,T	NA,G	NA,1	NA,inf	NA,inf	NA,0.69179	0.000243298	0.000486566
3	chr1:198962142:G:A	198962142	A,A	G,G	1,1	-inf,inf	inf,inf	1.29025,1.21745	0.000243185	0.000486715
3	chr1:199077549:T:A	199077549	NA,A	NA,T	NA,1	NA,-inf	NA,inf	NA,0.501932	0.000243094	0.000486094
3	chr1:198917005:G:A	198917005	NA,A	NA,G	NA,1	NA,inf	NA,inf	NA,0.359823	0.000243063	0.000486067
3	chr1:198817706:GA:G	198817706	NA,G	NA,GA	NA,1	NA,inf	NA,inf	NA,0.412619	0.000241804	0.000483516
3	chr1:199053967:G:A	199053967	NA,A	NA,G	NA,1	NA,inf	NA,inf	NA,0.459251	0.000241671	0.000483289
3	chr1:199072368:A:T	199072368	NA,T	NA,A	NA,1	NA,inf	NA,inf	NA,0.382583	0.000241612	0.000483147
3	chr1:198816365:G:A	198816365	A,A	G,G	1,1	inf,-inf	inf,inf	0.75152,0.604656	0.000241553	0.00048292
3	chr1:198880085:T:C	198880085	NA,C	NA,T	NA,1	NA,inf	NA,inf	NA,0.420652	0.000241354	0.000482631
3	chr1:198993825:T:C	198993825	NA,C	NA,T	NA,1	NA,inf	NA,inf	NA,0.362397	0.0002408	0.000481537
3	chr1:199195227:T:C	199195227	NA,C	NA,T	NA,1	NA,inf	NA,inf	NA,0.386617	0.000240725	0.00048125
3	chr1:199511103:C:T	199511103	NA,T	NA,C	NA,1	NA,-inf	NA,inf	NA,0.42979	0.000240571	0.000481043
3	chr1:199017251:T:C	199017251	NA,C	NA,T	NA,1	NA,-inf	NA,inf	NA,0.519275	0.000240559	0.000481022
3	chr1:199192937:T:C	199192937	NA,C	NA,T	NA,1	NA,inf	NA,inf	NA,0.370504	0.000240468	0.000480729
3	chr1:198655576:A:C	198655576	NA,C	NA,A	NA,1	NA,inf	NA,inf	NA,0.589819	0.000240079	0.000480107
3	chr1:199316652:G:A	199316652	NA,A	NA,G	NA,1	NA,inf	NA,inf	NA,0.432418	0.000239749	0.000479415
3	chr1:199020349:T:G	199020349	NA,G	NA,T	NA,1	NA,-inf	NA,inf	NA,0.515339	0.0002395	0.000478904
3	chr1:198599562:G:A	198599562	NA,A	NA,G	NA,1	NA,inf	NA,inf	NA,0.391267	0.000239266	0.000478463
3	chr1:198599563:C:G	198599563	NA,G	NA,C	NA,1	NA,inf	NA,inf	NA,0.391161	0.000239234	0.000478401
3	chr1:198883304:C:T	198883304	T,T	C,C	1,1	inf,-inf	inf,inf	2.06814,0.500749	0.000239081	0.00047853
3	chr1:199157396:T:C	199157396	NA,C	NA,T	NA,1	NA,-inf	NA,inf	NA,0.460906	0.000238568	0.000477041
3	chr1:199449515:G:A	199449515	A,NA	G,NA	1,NA	inf,NA	inf,NA	0.563029,NA	0.000238451	0.0004768
3	chr1:199517029:T:C	199517029	NA,C	NA,T	NA,1	NA,inf	NA,inf	NA,0.428621	0.000238442	0.000476807
3	chr1:199038195:C:T	199038195	NA,T	NA,C	NA,1	NA,inf	NA,inf	NA,0.382156	0.000238332	0.000476599
3	chr1:199088605:G:A	199088605	A,NA	G,NA	1,NA	inf,NA	inf,NA	1.8698,NA	0.000238281	0.000477058
3	chr1:199345131:A:C	199345131	NA,C	NA,A	NA,1	NA,inf	NA,inf	NA,0.40753	0.000238261	0.000476454
3	chr1:198844621:G:T	198844621	NA,T	NA,G	NA,1	NA,-inf	NA,inf	NA,0.569549	0.000238123	0.000476329
3	chr1:198827536:A:T	198827536	NA,T	NA,A	NA,1	NA,inf	NA,inf	NA,0.43432	0.000238043	0.000476007
3	chr1:199082503:A:T	199082503	NA,T	NA,A	NA,1	NA,-inf	NA,inf	NA,0.412314	0.000237899	0.000475852
3	chr1:199249330:T:C	199249330	NA,C	NA,T	NA,1	NA,-inf	NA,inf	NA,0.47016	0.000237624	0.00047513
3	chr1:198871443:C:T	198871443	NA,T	NA,C	NA,1	NA,inf	NA,inf	NA,0.409113	0.000237552	0.000475029
3	chr1:199037801:T:A	199037801	NA,A	NA,T	NA,1	NA,inf	NA,inf	NA,0.328096	0.000237491	0.000474934
3	chr1:199222062:C:T	199222062	NA,T	NA,C	NA,1	NA,inf	NA,inf	NA,0.411765	0.000237423	0.000474775
3	chr1:198822103:TAGTA:T	198822103	T,T	TAGTA,TAGTA	1,1	inf,-inf	inf,inf	1.10389,1.47852	0.000237044	0.000474656
3	chr1:199220576:A:T	199220576	NA,T	NA,A	NA,1	NA,-inf	NA,inf	NA,0.500709	0.000237014	0.000473996
3	chr1:199256860:A:T	199256860	T,T	A,A	1,1	-inf,-inf	inf,inf	0.887564,0.333413	0.000236915	0.000473702
3	chr1:199276023:A:ATG	199276023	NA,ATG	NA,A	NA,1	NA,-inf	NA,inf	NA,0.490344	0.000236861	0.000473674
3	chr1:199501556:A:G	199501556	G,NA	A,NA	1,NA	-inf,NA	inf,NA	0.663382,NA	0.000236751	0.000473402
3	chr1:199278059:A:G	199278059	NA,G	NA,A	NA,1	NA,inf	NA,inf	NA,0.376893	0.00023674	0.000473407
3	chr1:198982813:T:C	198982813	NA,C	NA,T	NA,1	NA,inf	NA,inf	NA,0.348361	0.000236739	0.000473416
3	chr1:198620326:C:T	198620326	NA,T	NA,C	NA,1	NA,inf	NA,inf	NA,0.667051	0.000236675	0.000473319
3	chr1:199400270:C:T	199400270	T,NA	C,NA	1,NA	inf,NA	inf,NA	0.922872,NA	0.000236485	0.000472893
3	chr1:199015836:G:A	199015836	NA,A	NA,G	NA,1	NA,-inf	NA,inf	NA,0.503124	0.000236436	0.000472779
3	chr1:199348515:G:A	199348515	A,NA	G,NA	1,NA	-inf,NA	inf,NA	0.834513,NA	0.000236279	0.000472502
3	chr1:198600719:C:T	198600719	NA,T	NA,C	NA,1	NA,inf	NA,inf	NA,0.663552	0.000236277	0.000472525
3	chr1:198626589:G:T	198626589	NA,T	NA,G	NA,1	NA,inf	NA,inf	NA,0.378219	0.000236263	0.00047246
3	chr1:198711068:C:T	198711068	NA,T	NA,C	NA,1	NA,-inf	NA,inf	NA,0.351332	0.000236259	0.000472424
3	chr1:198613592:C:T	198613592	NA,T	NA,C	NA,1	NA,inf	NA,inf	NA,0.663869	0.000236093	0.000472156
3	chr1:199391539:C:T	199391539	NA,T	NA,C	NA,1	NA,inf	NA,inf	NA,0.402737	0.000236086	0.000472097
3	chr1:198524527:G:A	198524527	NA,A	NA,G	NA,1	NA,-inf	NA,inf	NA,0.433333	0.000235946	0.000471811
3	chr1:199342888:C:T	199342888	NA,T	NA,C	NA,1	NA,inf	NA,inf	NA,0.440283	0.000235493	0.000470857
3	chr1:198537852:A:G	198537852	NA,G	NA,A	NA,1	NA,-inf	NA,inf	NA,0.431523	0.00023541	0.00047074
3	chr1:199193430:C:A	199193430	NA,A	NA,C	NA,1	NA,inf	NA,inf	NA,0.567134	0.000235399	0.000470749
3	chr1:198869073:G:C	198869073	NA,C	NA,G	NA,1	NA,inf	NA,inf	NA,0.401929	0.000235371	0.000470669
3	chr1:199176722:T:C	199176722	NA,C	NA,T	NA,1	NA,-inf	NA,inf	NA,0.444486	0.000235161	0.00047024
3	chr1:198573301:C:T	198573301	NA,T	NA,C	NA,1	NA,inf	NA,inf	NA,0.378435	0.000234952	0.000469837
3	chr1:199384392:C:G	199384392	NA,G	NA,C	NA,1	NA,inf	NA,inf	NA,0.397526	0.000234887	0.000469704
3	chr1:198759737:T:C	198759737	NA,C	NA,T	NA,1	NA,-inf	NA,inf	NA,0.245054	0.000234724	0.000469336
3	chr1:199018501:G:T	199018501	NA,T	NA,G	NA,1	NA,-inf	NA,inf	NA,0.498613	0.000234644	0.000469196
3	chr1:198704243:G:T	198704243	NA,T	NA,G	NA,1	NA,-inf	NA,inf	NA,0.416715	0.000234515	0.000468969
3	chr1:199281457:T:C	199281457	NA,C	NA,T	NA,1	NA,-inf	NA,inf	NA,0.446349	0.000234514	0.000468943
3	chr1:199186857:A:G	199186857	NA,G	NA,A	NA,1	NA,inf	NA,inf	NA,0.555895	0.00023404	0.00046803
3	chr1:198843961:G:A	198843961	NA,A	NA,G	NA,1	NA,inf	NA,inf	NA,0.642759	0.000234033	0.000468029
3	chr1:198797052:T:G	198797052	G,NA	T,NA	1,NA	-inf,NA	inf,NA	0.466499,NA	0.000233978	0.000467883
3	chr1:198957018:A:T	198957018	NA,T	NA,A	NA,1	NA,inf	NA,inf	NA,0.361975	0.000233911	0.000467754
3	chr1:199236280:G:A	199236280	NA,A	NA,G	NA,1	NA,-inf	NA,inf	NA,0.47749	0.000233899	0.00046769
3	chr1:198966265:T:C	198966265	C,C	T,T	1,1	-inf,inf	inf,inf	1.18111,1.23408	0.000233176	0.000466642
3	chr1:199312908:T:A	199312908	NA,A	NA,T	NA,1	NA,inf	NA,inf	NA,0.409835	0.000232892	0.000465705
3	chr1:199316885:G:A	199316885	NA,A	NA,G	NA,1	NA,inf	NA,inf	NA,0.409739	0.000232871	0.000465663
3	chr1:199315519:A:G	199315519	NA,G	NA,A	NA,1	NA,inf	NA,inf	NA,0.409739	0.000232871	0.000465663
3	chr1:199315763:A:G	199315763	NA,G	NA,A	NA,1	NA,inf	NA,inf	NA,0.409739	0.000232871	0.000465663
3	chr1:199316456:G:T	199316456	NA,T	NA,G	NA,1	NA,inf	NA,inf	NA,0.409739	0.000232871	0.000465663
3	chr1:199315080:A:G	199315080	NA,G	NA,A	NA,1	NA,inf	NA,inf	NA,0.409739	0.000232871	0.000465663
3	chr1:199313342:G:A	199313342	NA,A	NA,G	NA,1	NA,inf	NA,inf	NA,0.409562	0.000232819	0.000465559
3	chr1:198822369:C:T	198822369	NA,T	NA,C	NA,1	NA,inf	NA,inf	NA,0.331102	0.00023276	0.000465469
3	chr1:199316271:C:T	199316271	NA,T	NA,C	NA,1	NA,inf	NA,inf	NA,0.409215	0.000232721	0.000465362
3	chr1:198855969:C:T	198855969	T,T	C,C	1,1	-inf,inf	inf,inf	1.52794,0.971192	0.000232691	0.000465529
3	chr1:199316283:T:C	199316283	NA,C	NA,T	NA,1	NA,inf	NA,inf	NA,0.408947	0.000232636	0.000465193
3	chr1:198621875:G:A	198621875	A,NA	G,NA	1,NA	-inf,NA	inf,NA	0.669947,NA	0.000232617	0.000465221
3	chr1:199314772:C:G	199314772	NA,G	NA,C	NA,1	NA,inf	NA,inf	NA,0.408805	0.000232597	0.000465114
3	chr1:199312649:T:C	199312649	NA,C	NA,T	NA,1	NA,inf	NA,inf	NA,0.408736	0.000232577	0.000465073
3	chr1:199208361:A:T	199208361	NA,T	NA,A	NA,1	NA,-inf	NA,inf	NA,0.44384	0.000232535	0.000464985
3	chr1:198710143:C:T	198710143	NA,T	NA,C	NA,1	NA,inf	NA,inf	NA,0.389825	0.000232477	0.000464867
3	chr1:199311895:C:T	199311895	NA,T	NA,C	NA,1	NA,inf	NA,inf	NA,0.406887	0.000232188	0.000464297
3	chr1:199220783:G:A	199220783	NA,A	NA,G	NA,1	NA,-inf	NA,inf	NA,0.483629	0.000232152	0.000464273
3	chr1:199313918:T:G	199313918	NA,G	NA,T	NA,1	NA,inf	NA,inf	NA,0.407183	0.000232114	0.000464148
3	chr1:198527443:AATG:A	198527443	NA,A	NA,AATG	NA,1	NA,-inf	NA,inf	NA,0.420415	0.000232015	0.00046395
3	chr1:199194071:C:A	199194071	NA,A	NA,C	NA,1	NA,-inf	NA,inf	NA,0.433226	0.000231965	0.000463849
3	chr1:199271475:T:C	199271475	NA,C	NA,T	NA,1	NA,-inf	NA,inf	NA,0.482157	0.000231784	0.000463517
3	chr1:199012053:G:A	199012053	NA,A	NA,G	NA,1	NA,-inf	NA,inf	NA,0.486446	0.000231625	0.00046316
3	chr1:198932034:A:G	198932034	NA,G	NA,A	NA,1	NA,inf	NA,inf	NA,0.366522	0.00023162	0.00046317
3	chr1:198529169:C:T	198529169	NA,T	NA,C	NA,1	NA,inf	NA,inf	NA,0.609674	0.000231616	0.000463197
3	chr1:199311845:T:TAA	199311845	NA,TAA	NA,T	NA,1	NA,inf	NA,inf	NA,0.404242	0.000231409	0.000462739
3	chr1:199279854:T:G	199279854	NA,G	NA,T	NA,1	NA,inf	NA,inf	NA,0.355377	0.000231376	0.000462687
3	chr1:199316946:G:A	199316946	NA,A	NA,G	NA,1	NA,inf	NA,inf	NA,0.404153	0.000231228	0.000462377
3	chr1:198949373:T:C	198949373	C,C	T,T	1,1	-inf,inf	inf,inf	5.82221,0.463103	0.000231184	0.00128614
3	chr1:199211639:G:A	199211639	NA,A	NA,G	NA,1	NA,-inf	NA,inf	NA,0.478356	0.000231073	0.000462116
3	chr1:199175549:C:A	199175549	NA,A	NA,C	NA,1	NA,-inf	NA,inf	NA,0.429903	0.00023096	0.00046184
3	chr1:198715223:C:G	198715223	G,G	C,C	1,1	-inf,-inf	inf,inf	0.712483,1.25309	0.000230842	0.000462105
3	chr1:199219548:AC:A	199219548	NA,A	NA,AC	NA,1	NA,-inf	NA,inf	NA,0.477773	0.000230462	0.000460893
3	chr1:198585187:A:G	198585187	NA,G	NA,A	NA,1	NA,inf	NA,inf	NA,0.363059	0.000230366	0.000460669
3	chr1:199526610:A:G	199526610	NA,G	NA,A	NA,1	NA,inf	NA,inf	NA,0.382343	0.000230219	0.000460371
3	chr1:199236479:T:C	199236479	NA,C	NA,T	NA,1	NA,-inf	NA,inf	NA,0.463824	0.000230204	0.000460302
3	chr1:199294020:T:C	199294020	C,NA	T,NA	1,NA	-inf,NA	inf,NA	0.617911,NA	0.000230123	0.000460166
3	chr1:199513442:C:T	199513442	NA,T	NA,C	NA,1	NA,inf	NA,inf	NA,0.500539	0.000230113	0.000460158
3	chr1:199334954:T:A	199334954	A,A	T,T	1,1	inf,-inf	inf,inf	1.41616,0.323743	0.000229951	0.000459809
3	chr1:198672619:G:A	198672619	A,A	G,G	1,1	inf,-inf	inf,inf	1.25445,0.440051	0.000229818	0.00045959
3	chr1:198676779:C:G	198676779	NA,G	NA,C	NA,1	NA,inf	NA,inf	NA,0.383111	0.000229771	0.000459478
3	chr1:198802847:C:T	198802847	T,NA	C,NA	1,NA	-inf,NA	inf,NA	0.455856,NA	0.000229664	0.000459258
3	chr1:199484846:T:C	199484846	NA,C	NA,T	NA,1	NA,inf	NA,inf	NA,0.418972	0.00022954	0.000459002
3	chr1:199093733:C:T	199093733	NA,T	NA,C	NA,1	NA,-inf	NA,inf	NA,0.40082	0.000229356	0.000458608
3	chr1:199476087:A:C	199476087	NA,C	NA,A	NA,1	NA,inf	NA,inf	NA,0.389743	0.000229339	0.000458605
3	chr1:199156550:T:C	199156550	NA,C	NA,T	NA,1	NA,-inf	NA,inf	NA,0.436978	0.000229232	0.000458378
3	chr1:199220943:A:T	199220943	NA,T	NA,A	NA,1	NA,-inf	NA,inf	NA,0.472718	0.000229171	0.000458311
3	chr1:198879849:G:A	198879849	NA,A	NA,G	NA,1	NA,-inf	NA,inf	NA,0.497538	0.000229011	0.000458113
3	chr1:199237797:A:G	199237797	NA,G	NA,A	NA,1	NA,-inf	NA,inf	NA,0.421253	0.000228971	0.000457857
3	chr1:198697202:C:T	198697202	NA,T	NA,C	NA,1	NA,inf	NA,inf	NA,0.378884	0.000228904	0.000457744
3	chr1:198947243:C:T	198947243	NA,T	NA,C	NA,1	NA,inf	NA,inf	NA,0.322961	0.000228742	0.000457427
3	chr1:199258778:A:C	199258778	C,C	A,A	1,1	-inf,-inf	inf,inf	0.957023,0.11568	0.000228707	0.000457297
3	chr1:199317771:G:T	199317771	NA,T	NA,G	NA,1	NA,inf	NA,inf	NA,0.395113	0.000228684	0.000457292
3	chr1:199527221:T:C	199527221	NA,C	NA,T	NA,1	NA,inf	NA,inf	NA,0.370494	0.000228439	0.000456805
3	chr1:198816037:C:T	198816037	NA,T	NA,C	NA,1	NA,inf	NA,inf	NA,0.399538	0.000228311	0.000456547
3	chr1:199488413:A:G	199488413	NA,G	NA,A	NA,1	NA,inf	NA,inf	NA,0.414891	0.000228248	0.000456421
3	chr1:199460960:C:T	199460960	NA,T	NA,C	NA,1	NA,inf	NA,inf	NA,0.359865	0.000228248	0.000456427
3	chr1:199168921:AT:A	199168921	NA,A	NA,AT	NA,1	NA,-inf	NA,inf	NA,0.419767	0.000228143	0.000456208
3	chr1:198867185:C:G	198867185	NA,G	NA,C	NA,1	NA,inf	NA,inf	NA,0.375442	0.000228063	0.000456056
3	chr1:199236253:C:T	199236253	NA,T	NA,C	NA,1	NA,-inf	NA,inf	NA,0.456013	0.000228056	0.000456007
3	chr1:199197107:T:G	199197107	NA,G	NA,T	NA,1	NA,-inf	NA,inf	NA,0.457734	0.000227966	0.000455843
3	chr1:198799488:A:G	198799488	G,NA	A,NA	1,NA	-inf,NA	inf,NA	0.453522,NA	0.000227927	0.000455786
3	chr1:199271809:T:C	199271809	NA,C	NA,T	NA,1	NA,-inf	NA,inf	NA,0.460364	0.000227926	0.000455809
3	chr1:198553833:G:T	198553833	NA,T	NA,G	NA,1	NA,inf	NA,inf	NA,0.43502	0.000227888	0.000455715
3	chr1:199484517:T:C	199484517	NA,C	NA,T	NA,1	NA,inf	NA,inf	NA,0.41352	0.000227865	0.000455655
3	chr1:198854143:GT:G	198854143	NA,G	NA,GT	NA,1	NA,inf	NA,inf	NA,0.356612	0.000227767	0.000455469
3	chr1:198863056:C:T	198863056	NA,T	NA,C	NA,1	NA,inf	NA,inf	NA,0.356612	0.000227767	0.000455469
3	chr1:198661845:A:C	198661845	NA,C	NA,A	NA,1	NA,-inf	NA,inf	NA,0.438153	0.000227624	0.000455264
3	chr1:199275887:A:G	199275887	NA,G	NA,A	NA,1	NA,-inf	NA,inf	NA,0.390225	0.000227456	0.000454824
3	chr1:199335604:G:A	199335604	NA,A	NA,G	NA,1	NA,inf	NA,inf	NA,0.370215	0.00022729	0.000454516
3	chr1:199077149:G:C	199077149	NA,C	NA,G	NA,1	NA,-inf	NA,inf	NA,0.405887	0.000226994	0.000453884
3	chr1:199280621:A:G	199280621	NA,G	NA,A	NA,1	NA,-inf	NA,inf	NA,0.367193	0.000226767	0.00045346
3	chr1:198551969:G:A	198551969	NA,A	NA,G	NA,1	NA,-inf	NA,inf	NA,0.401336	0.000226725	0.000453375
3	chr1:198630573:ATT:A	198630573	A,NA	ATT,NA	1,NA	inf,NA	inf,NA	0.505899,NA	0.000226694	0.000453305
3	chr1:198558984:CCA:C	198558984	NA,C	NA,CCA	NA,1	NA,-inf	NA,inf	NA,0.400903	0.000226604	0.000453133
3	chr1:199479027:C:T	199479027	NA,T	NA,C	NA,1	NA,-inf	NA,inf	NA,0.383379	0.000225816	0.000451547
3	chr1:199262791:TATC:T	199262791	T,NA	TATC,NA	1,NA	-inf,NA	inf,NA	0.576941,NA	0.000225702	0.000451299
3	chr1:199230827:CAT:C	199230827	NA,C	NA,CAT	NA,1	NA,-inf	NA,inf	NA,0.451973	0.000225691	0.00045128
3	chr1:198740586:A:C	198740586	NA,C	NA,A	NA,1	NA,-inf	NA,inf	NA,0.430803	0.000225685	0.00045129
3	chr1:199228164:A:T	199228164	NA,T	NA,A	NA,1	NA,-inf	NA,inf	NA,0.419353	0.000225482	0.000450888
3	chr1:198799609:A:AT	198799609	NA,AT	NA,A	NA,1	NA,-inf	NA,inf	NA,0.444239	0.000225287	0.000450527
3	chr1:199017383:G:A	199017383	NA,A	NA,G	NA,1	NA,inf	NA,inf	NA,0.32758	0.000225215	0.000450365
3	chr1:199172680:C:T	199172680	NA,T	NA,C	NA,1	NA,inf	NA,inf	NA,0.319362	0.000224969	0.000449755
3	chr1:198796657:G:A	198796657	A,NA	G,NA	1,NA	-inf,NA	inf,NA	0.447802,NA	0.000224883	0.000449699
3	chr1:198637762:G:C	198637762	NA,C	NA,G	NA,1	NA,-inf	NA,inf	NA,0.468733	0.000224502	0.000449059
3	chr1:199017248:T:C	199017248	NA,C	NA,T	NA,1	NA,inf	NA,inf	NA,0.325089	0.000224487	0.000448909
3	chr1:199224309:T:C	199224309	NA,C	NA,T	NA,1	NA,inf	NA,inf	NA,0.603226	0.000224387	0.000448742
3	chr1:199185341:C:T	199185341	NA,T	NA,C	NA,1	NA,inf	NA,inf	NA,0.519074	0.000224162	0.000448277
3	chr1:199100210:A:G	199100210	NA,G	NA,A	NA,1	NA,-inf	NA,inf	NA,0.378309	0.000224093	0.000448086
3	chr1:198807485:TTTTAA:T	198807485	T,T	TTTTAA,TTTTAA	1,1	inf,-inf	inf,inf	0.748631,0.562159	0.000224067	0.000447968
3	chr1:198544502:T:A	198544502	NA,A	NA,T	NA,1	NA,-inf	NA,inf	NA,0.391231	0.000223895	0.000447715
3	chr1:198744534:C:G	198744534	NA,G	NA,C	NA,1	NA,-inf	NA,inf	NA,0.498658	0.000223789	0.000447657
3	chr1:199192749:C:T	199192749	NA,T	NA,C	NA,1	NA,-inf	NA,inf	NA,0.402638	0.000223542	0.000447008
3	chr1:198944791:C:T	198944791	NA,T	NA,C	NA,1	NA,-inf	NA,inf	NA,0.396348	0.000223392	0.000446711
3	chr1:198604307:A:G	198604307	G,NA	A,NA	1,NA	-inf,NA	inf,NA	0.645612,NA	0.000223385	0.000446757
3	chr1:198925328:A:G	198925328	G,G	A,A	1,1	inf,-inf	inf,inf	4.6259,0.763426	0.000223375	0.00054319
3	chr1:198894720:G:A	198894720	A,NA	G,NA	1,NA	inf,NA	inf,NA	0.896572,NA	0.0002233	0.000446569
3	chr1:198658517:T:A	198658517	NA,A	NA,T	NA,1	NA,inf	NA,inf	NA,0.342065	0.000223262	0.000446456
3	chr1:199251414:T:C	199251414	NA,C	NA,T	NA,1	NA,-inf	NA,inf	NA,0.417934	0.000223222	0.000446341
3	chr1:198777517:C:T	198777517	NA,T	NA,C	NA,1	NA,inf	NA,inf	NA,0.2926	0.000222994	0.00044589
3	chr1:199217838:T:C	199217838	NA,C	NA,T	NA,1	NA,-inf	NA,inf	NA,0.387626	0.000222911	0.000445738
3	chr1:199445066:T:C	199445066	NA,C	NA,T	NA,1	NA,-inf	NA,inf	NA,0.282624	0.000222883	0.000445685
3	chr1:199292533:A:G	199292533	NA,G	NA,A	NA,1	NA,inf	NA,inf	NA,0.376018	0.00022266	0.000445246
3	chr1:198570805:A:T	198570805	T,NA	A,NA	1,NA	-inf,NA	inf,NA	0.676982,NA	0.000222182	0.000444303
3	chr1:198641019:T:C	198641019	NA,C	NA,T	NA,1	NA,inf	NA,inf	NA,0.395437	0.000222107	0.000444143
3	chr1:199244420:C:T	199244420	T,NA	C,NA	1,NA	-inf,NA	inf,NA	0.574847,NA	0.000222058	0.000444014
3	chr1:198709594:TTAAA:T	198709594	NA,T	NA,TTAAA	NA,1	NA,inf	NA,inf	NA,0.336327	0.000221958	0.000443849
3	chr1:198953663:G:A	198953663	NA,A	NA,G	NA,1	NA,inf	NA,inf	NA,0.298979	0.000221861	0.000443666
3	chr1:198933701:G:GTT	198933701	NA,GTT	NA,G	NA,1	NA,inf	NA,inf	NA,0.298453	0.000221661	0.000443267
3	chr1:199215318:T:C	199215318	NA,C	NA,T	NA,1	NA,-inf	NA,inf	NA,0.40292	0.000221342	0.000442606
3	chr1:198749183:T:C	198749183	NA,C	NA,T	NA,1	NA,inf	NA,inf	NA,0.325087	0.000221294	0.000442538
3	chr1:198920278:G:A	198920278	NA,A	NA,G	NA,1	NA,inf	NA,inf	NA,0.2959	0.000221078	0.000442102
3	chr1:198671131:T:A	198671131	NA,A	NA,T	NA,1	NA,-inf	NA,inf	NA,0.401092	0.000220975	0.000441907
3	chr1:199459075:T:A	199459075	NA,A	NA,T	NA,1	NA,inf	NA,inf	NA,0.377187	0.000220626	0.000441189
3	chr1:198569131:G:C	198569131	C,C	G,G	1,1	inf,inf	inf,inf	0.938054,0.43066	0.000220483	0.00044087
3	chr1:199175846:G:T	199175846	NA,T	NA,G	NA,1	NA,-inf	NA,inf	NA,0.39105	0.00022042	0.000440766
3	chr1:198701282:G:A	198701282	NA,A	NA,G	NA,1	NA,inf	NA,inf	NA,0.309903	0.000220161	0.000440249
3	chr1:199109920:A:G	199109920	NA,G	NA,A	NA,1	NA,inf	NA,inf	NA,0.325808	0.000220155	0.00044024
3	chr1:199425311:C:T	199425311	NA,T	NA,C	NA,1	NA,inf	NA,inf	NA,0.371024	0.000220092	0.000440115
3	chr1:199406151:T:C	199406151	NA,C	NA,T	NA,1	NA,inf	NA,inf	NA,0.370215	0.000219913	0.000439758
3	chr1:198989435:GA:G	198989435	NA,G	NA,GA	NA,1	NA,-inf	NA,inf	NA,0.406688	0.000219895	0.000439706
3	chr1:199476088:A:T	199476088	NA,T	NA,A	NA,1	NA,inf	NA,inf	NA,0.367374	0.000219507	0.000438945
3	chr1:198817824:C:T	198817824	T,T	C,C	1,1	inf,-inf	inf,inf	1.20323,1.39299	0.000219446	0.000439439
3	chr1:199469283:C:T	199469283	NA,T	NA,C	NA,1	NA,inf	NA,inf	NA,0.351814	0.000219383	0.000438697
3	chr1:199119385:A:C	199119385	NA,C	NA,A	NA,1	NA,-inf	NA,inf	NA,0.379108	0.000219225	0.000438378
3	chr1:199127215:T:C	199127215	NA,C	NA,T	NA,1	NA,inf	NA,inf	NA,0.322131	0.000219114	0.000438158
3	chr1:198671457:A:G	198671457	NA,G	NA,A	NA,1	NA,-inf	NA,inf	NA,0.349716	0.000219028	0.000437998
3	chr1:198762535:G:A	198762535	A,NA	G,NA	1,NA	-inf,NA	inf,NA	0.880521,NA	0.000218916	0.000437783
3	chr1:198886078:A:G	198886078	G,NA	A,NA	1,NA	inf,NA	inf,NA	1.52677,NA	0.000218595	0.000437361
3	chr1:199199781:G:A	199199781	NA,A	NA,G	NA,1	NA,-inf	NA,inf	NA,0.370967	0.000218541	0.000437007
3	chr1:199218469:G:A	199218469	NA,A	NA,G	NA,1	NA,-inf	NA,inf	NA,0.391494	0.000218342	0.000436613
3	chr1:199250776:G:A	199250776	A,NA	G,NA	1,NA	-inf,NA	inf,NA	0.565453,NA	0.000218254	0.000436409
3	chr1:199288350:T:G	199288350	NA,G	NA,T	NA,1	NA,-inf	NA,inf	NA,0.337467	0.000218195	0.000436322
3	chr1:199169709:G:A	199169709	NA,A	NA,G	NA,1	NA,-inf	NA,inf	NA,0.379781	0.00021753	0.000434989
3	chr1:199170098:G:A	199170098	NA,A	NA,G	NA,1	NA,-inf	NA,inf	NA,0.379781	0.00021753	0.000434989
3	chr1:198594475:T:C	198594475	NA,C	NA,T	NA,1	NA,-inf	NA,inf	NA,0.399192	0.000217342	0.000434609
3	chr1:198684045:A:G	198684045	G,G	A,A	1,1	inf,inf	inf,inf	0.668871,1.01785	0.000217148	0.000434273
3	chr1:199199974:C:T	199199974	NA,T	NA,C	NA,1	NA,-inf	NA,inf	NA,0.312763	0.000217067	0.000434055
3	chr1:198575471:A:G	198575471	G,NA	A,NA	1,NA	-inf,NA	inf,NA	0.848693,NA	0.000216953	0.000433993
3	chr1:199193773:A:C	199193773	NA,C	NA,A	NA,1	NA,-inf	NA,inf	NA,0.345329	0.000216766	0.000433433
3	chr1:199221601:C:T	199221601	NA,T	NA,C	NA,1	NA,-inf	NA,inf	NA,0.385218	0.000216744	0.000433417
3	chr1:198602505:G:T	198602505	NA,T	NA,G	NA,1	NA,inf	NA,inf	NA,0.421509	0.00021669	0.000433322
3	chr1:199119523:T:C	199119523	NA,C	NA,T	NA,1	NA,inf	NA,inf	NA,0.4059	0.000216594	0.000433146
3	chr1:199204978:G:A	199204978	NA,A	NA,G	NA,1	NA,-inf	NA,inf	NA,0.40207	0.000216559	0.000433028
3	chr1:199340203:T:G	199340203	NA,G	NA,T	NA,1	NA,-inf	NA,inf	NA,0.399691	0.000216492	0.000432907
3	chr1:198867419:T:C	198867419	NA,C	NA,T	NA,1	NA,-inf	NA,inf	NA,0.447564	0.000216464	0.000433001
3	chr1:198606755:C:T	198606755	T,NA	C,NA	1,NA	-inf,NA	inf,NA	0.627708,NA	0.000216435	0.000432859
3	chr1:199337965:G:A	199337965	NA,A	NA,G	NA,1	NA,inf	NA,inf	NA,0.37167	0.000216323	0.000432532
3	chr1:199513208:T:C	199513208	NA,C	NA,T	NA,1	NA,inf	NA,inf	NA,0.350753	0.000216269	0.000432473
3	chr1:199511806:A:T	199511806	NA,T	NA,A	NA,1	NA,-inf	NA,inf	NA,0.37001	0.000216249	0.000432427
3	chr1:199441012:A:T	199441012	NA,T	NA,A	NA,1	NA,-inf	NA,inf	NA,0.347227	0.000216238	0.000432396
3	chr1:198941254:G:T	198941254	NA,T	NA,G	NA,1	NA,inf	NA,inf	NA,0.280127	0.000216202	0.000432352
3	chr1:199441013:T:A	199441013	NA,A	NA,T	NA,1	NA,-inf	NA,inf	NA,0.345892	0.0002159	0.00043172
3	chr1:198569978:AT:A	198569978	NA,A	NA,AT	NA,1	NA,inf	NA,inf	NA,0.333531	0.00021587	0.000431639
3	chr1:198930585:T:C	198930585	NA,C	NA,T	NA,1	NA,inf	NA,inf	NA,0.309425	0.000215799	0.000431536
3	chr1:199205406:G:A	199205406	NA,A	NA,G	NA,1	NA,-inf	NA,inf	NA,0.399758	0.000215621	0.000431152
3	chr1:199526554:A:G	199526554	NA,G	NA,A	NA,1	NA,inf	NA,inf	NA,0.328092	0.000215234	0.000430407
3	chr1:198582208:G:A	198582208	NA,A	NA,G	NA,1	NA,-inf	NA,inf	NA,0.289028	0.000215137	0.0004302
3	chr1:199139058:C:T	199139058	NA,T	NA,C	NA,1	NA,inf	NA,inf	NA,0.295053	0.00021513	0.000430196
3	chr1:198651158:G:C	198651158	NA,C	NA,G	NA,1	NA,inf	NA,inf	NA,0.290799	0.000215029	0.000429989
3	chr1:199238889:T:C	199238889	NA,C	NA,T	NA,1	NA,inf	NA,inf	NA,0.559245	0.000214772	0.000429512
3	chr1:198844170:T:C	198844170	NA,C	NA,T	NA,1	NA,-inf	NA,inf	NA,0.475353	0.000214709	0.000429474
3	chr1:199012230:T:C	199012230	NA,C	NA,T	NA,1	NA,inf	NA,inf	NA,0.28997	0.000214673	0.000429286
3	chr1:199240577:G:A	199240577	A,A	G,G	1,1	-inf,inf	inf,inf	0.943189,0.0286155	0.000214501	0.000428882
3	chr1:198972108:G:A	198972108	NA,A	NA,G	NA,1	NA,-inf	NA,inf	NA,0.384954	0.000214495	0.000428911
3	chr1:198915104:T:C	198915104	NA,C	NA,T	NA,1	NA,inf	NA,inf	NA,0.271071	0.000214471	0.000428889
3	chr1:198788515:G:C	198788515	NA,C	NA,G	NA,1	NA,-inf	NA,inf	NA,0.385877	0.000214429	0.000428784
3	chr1:199113959:A:G	199113959	NA,G	NA,A	NA,1	NA,inf	NA,inf	NA,0.292112	0.000214402	0.000428741
3	chr1:199275786:T:C	199275786	NA,C	NA,T	NA,1	NA,-inf	NA,inf	NA,0.339001	0.000214308	0.000428536
3	chr1:198968640:T:C	198968640	NA,C	NA,T	NA,1	NA,inf	NA,inf	NA,0.309668	0.000214165	0.000428269
3	chr1:199155752:G:A	199155752	NA,A	NA,G	NA,1	NA,-inf	NA,inf	NA,0.251017	0.000214138	0.000428177
3	chr1:199328715:C:T	199328715	T,NA	C,NA	1,NA	-inf,NA	inf,NA	0.781946,NA	0.00021412	0.000428197
3	chr1:199295964:CAT:C	199295964	NA,C	NA,CAT	NA,1	NA,inf	NA,inf	NA,0.343504	0.000214097	0.000428126
3	chr1:198662857:T:C	198662857	NA,C	NA,T	NA,1	NA,inf	NA,inf	NA,0.333537	0.000213955	0.000427846
3	chr1:199189581:G:T	199189581	NA,T	NA,G	NA,1	NA,-inf	NA,inf	NA,0.364745	0.000213871	0.000427673
3	chr1:199099906:A:C	199099906	C,C	A,A	1,1	-inf,-inf	inf,inf	0.247571,1.50708	0.000213851	0.000427886
3	chr1:198969530:G:A	198969530	NA,A	NA,G	NA,1	NA,-inf	NA,inf	NA,0.382015	0.000213827	0.000427576
3	chr1:199193987:C:T	199193987	NA,T	NA,C	NA,1	NA,-inf	NA,inf	NA,0.364434	0.000213796	0.000427523
3	chr1:199188870:G:A	199188870	NA,A	NA,G	NA,1	NA,-inf	NA,inf	NA,0.366533	0.000213727	0.000427377
3	chr1:199223534:A:G	199223534	NA,G	NA,A	NA,1	NA,inf	NA,inf	NA,0.554066	0.000213725	0.000427419
3	chr1:199013619:G:A	199013619	NA,A	NA,G	NA,1	NA,inf	NA,inf	NA,0.286167	0.000213665	0.00042727
3	chr1:198964273:C:G	198964273	NA,G	NA,C	NA,1	NA,-inf	NA,inf	NA,0.380146	0.000213592	0.000427105
3	chr1:199200073:A:G	199200073	NA,G	NA,A	NA,1	NA,inf	NA,inf	NA,0.474586	0.000213514	0.000426983
3	chr1:198589095:G:A	198589095	A,NA	G,NA	1,NA	-inf,NA	inf,NA	0.620995,NA	0.000213372	0.000426733
3	chr1:198936004:T:C	198936004	C,NA	T,NA	1,NA	inf,NA	inf,NA	0.457814,NA	0.000213303	0.000426522
3	chr1:198999389:C:T	198999389	NA,T	NA,C	NA,1	NA,inf	NA,inf	NA,0.26352	0.000213181	0.000426301
3	chr1:198704256:A:G	198704256	NA,G	NA,A	NA,1	NA,inf	NA,inf	NA,0.314539	0.000213132	0.000426198
3	chr1:198860179:T:G	198860179	NA,G	NA,T	NA,1	NA,-inf	NA,inf	NA,0.432624	0.000213128	0.000426323
3	chr1:198625283:T:A	198625283	A,NA	T,NA	1,NA	-inf,NA	inf,NA	0.618162,NA	0.000212966	0.000425921
3	chr1:199244115:C:T	199244115	NA,T	NA,C	NA,1	NA,inf	NA,inf	NA,0.545538	0.000212964	0.000425896
3	chr1:198570376:G:A	198570376	NA,A	NA,G	NA,1	NA,inf	NA,inf	NA,0.321561	0.00021282	0.000425542
3	chr1:199095289:AG:A	199095289	NA,A	NA,AG	NA,1	NA,-inf	NA,inf	NA,0.339198	0.00021282	0.00042555
3	chr1:198820850:C:T	198820850	NA,T	NA,C	NA,1	NA,-inf	NA,inf	NA,0.358324	0.000212782	0.000425501
3	chr1:198680021:G:T	198680021	NA,T	NA,G	NA,1	NA,-inf	NA,inf	NA,0.359559	0.000212592	0.000425121
3	chr1:199475310:T:C	199475310	NA,C	NA,T	NA,1	NA,inf	NA,inf	NA,0.301944	0.00021256	0.000425059
3	chr1:199486842:A:T	199486842	NA,T	NA,A	NA,1	NA,-inf	NA,inf	NA,0.324896	0.000212558	0.000425048
3	chr1:199226143:T:C	199226143	NA,C	NA,T	NA,1	NA,-inf	NA,inf	NA,0.360916	0.000212508	0.000424941
3	chr1:199500286:C:T	199500286	NA,T	NA,C	NA,1	NA,-inf	NA,inf	NA,0.334107	0.000212458	0.000424838
3	chr1:198959965:T:G	198959965	NA,G	NA,T	NA,1	NA,inf	NA,inf	NA,0.303289	0.0002124	0.000424741
3	chr1:199181959:G:A	199181959	NA,A	NA,G	NA,1	NA,-inf	NA,inf	NA,0.360897	0.000212387	0.000424698
3	chr1:199389987:T:A	199389987	NA,A	NA,T	NA,1	NA,-inf	NA,inf	NA,0.393932	0.000212358	0.000424686
3	chr1:198881828:G:T	198881828	NA,T	NA,G	NA,1	NA,inf	NA,inf	NA,0.270642	0.00021198	0.000423901
3	chr1:198922918:G:A	198922918	NA,A	NA,G	NA,1	NA,inf	NA,inf	NA,0.266894	0.000211857	0.000423657
3	chr1:198921289:AT:A	198921289	NA,A	NA,AT	NA,1	NA,-inf	NA,inf	NA,0.307902	0.000211842	0.000423606
3	chr1:198844739:A:C	198844739	NA,C	NA,A	NA,1	NA,inf	NA,inf	NA,0.404415	0.000211811	0.000423578
3	chr1:198931868:C:T	198931868	NA,T	NA,C	NA,1	NA,-inf	NA,inf	NA,0.379426	0.000211347	0.000422619
3	chr1:198684370:C:T	198684370	NA,T	NA,C	NA,1	NA,inf	NA,inf	NA,0.314781	0.000211293	0.000422529
3	chr1:199005457:C:T	199005457	NA,T	NA,C	NA,1	NA,inf	NA,inf	NA,0.276892	0.00021122	0.000422381
3	chr1:199312818:T:C	199312818	NA,C	NA,T	NA,1	NA,-inf	NA,inf	NA,0.317671	0.000211128	0.000422187
3	chr1:198804342:G:A	198804342	A,A	G,G	1,1	inf,-inf	inf,inf	1.59432,0.319604	0.000210986	0.000421934
3	chr1:198566343:G:A	198566343	NA,A	NA,G	NA,1	NA,-inf	NA,inf	NA,0.351067	0.000210627	0.000421186
3	chr1:199536384:G:A	199536384	NA,A	NA,G	NA,1	NA,inf	NA,inf	NA,0.327625	0.000210375	0.000420688
3	chr1:198673682:C:A	198673682	A,A	C,C	1,1	inf,-inf	inf,inf	1.3732,0.19401	0.000210327	0.000420625
3	chr1:199365983:GA:G	199365983	NA,G	NA,GA	NA,1	NA,inf	NA,inf	NA,0.330026	0.000210277	0.000420488
3	chr1:199398183:C:T	199398183	NA,T	NA,C	NA,1	NA,inf	NA,inf	NA,0.306821	0.000210087	0.000420117
3	chr1:199193990:G:A	199193990	NA,A	NA,G	NA,1	NA,-inf	NA,inf	NA,0.348639	0.000210061	0.000420055
3	chr1:198950751:T:C	198950751	NA,C	NA,T	NA,1	NA,-inf	NA,inf	NA,0.365159	0.000209978	0.000419879
3	chr1:199357565:G:A	199357565	NA,A	NA,G	NA,1	NA,-inf	NA,inf	NA,0.347	0.000209887	0.000419712
3	chr1:198974529:T:G	198974529	NA,G	NA,T	NA,1	NA,-inf	NA,inf	NA,0.364278	0.000209839	0.000419602
3	chr1:198971884:G:A	198971884	NA,A	NA,G	NA,1	NA,-inf	NA,inf	NA,0.363591	0.000209654	0.000419232
3	chr1:199440187:A:G	199440187	NA,G	NA,A	NA,1	NA,inf	NA,inf	NA,0.315565	0.000209611	0.000419161
3	chr1:198789293:C:T	198789293	NA,T	NA,C	NA,1	NA,inf	NA,inf	NA,0.290979	0.00020946	0.000418864
3	chr1:198640260:T:C	198640260	NA,C	NA,T	NA,1	NA,inf	NA,inf	NA,0.269547	0.000209436	0.000418804
3	chr1:198968962:A:C	198968962	NA,C	NA,A	NA,1	NA,-inf	NA,inf	NA,0.36275	0.000209286	0.000418497
3	chr1:198778859:G:A	198778859	NA,A	NA,G	NA,1	NA,-inf	NA,inf	NA,0.376586	0.000209213	0.000418351
3	chr1:199409783:A:G	199409783	NA,G	NA,A	NA,1	NA,inf	NA,inf	NA,0.31376	0.000209207	0.000418355
3	chr1:199249038:A:G	199249038	NA,G	NA,A	NA,1	NA,-inf	NA,inf	NA,0.328476	0.000209161	0.000418299
3	chr1:198833149:T:C	198833149	NA,C	NA,T	NA,1	NA,-inf	NA,inf	NA,0.448181	0.000209026	0.000418103
3	chr1:198994635:T:C	198994635	NA,C	NA,T	NA,1	NA,-inf	NA,inf	NA,0.360349	0.000209023	0.000417971
3	chr1:199027718:C:G	199027718	NA,G	NA,C	NA,1	NA,-inf	NA,inf	NA,0.368519	0.000209022	0.00041797
3	chr1:198933093:A:G	198933093	NA,G	NA,A	NA,1	NA,inf	NA,inf	NA,0.282696	0.000208997	0.000417934
3	chr1:198623165:T:A	198623165	NA,A	NA,T	NA,1	NA,inf	NA,inf	NA,0.338954	0.000208943	0.000417835
3	chr1:198632721:A:ACCT	198632721	NA,ACCT	NA,A	NA,1	NA,inf	NA,inf	NA,0.300971	0.000208931	0.000417797
3	chr1:199365371:G:T	199365371	NA,T	NA,G	NA,1	NA,inf	NA,inf	NA,0.301324	0.000208863	0.00041767
3	chr1:199539230:C:T	199539230	NA,T	NA,C	NA,1	NA,inf	NA,inf	NA,0.302083	0.00020861	0.000417163
3	chr1:198588196:T:C	198588196	C,NA	T,NA	1,NA	-inf,NA	inf,NA	0.607608,NA	0.000208577	0.000417143
3	chr1:199483082:T:C	199483082	NA,C	NA,T	NA,1	NA,-inf	NA,inf	NA,0.308255	0.000208496	0.000416926
3	chr1:199429948:C:T	199429948	NA,T	NA,C	NA,1	NA,-inf	NA,inf	NA,0.321394	0.000208414	0.000416769
3	chr1:198680232:T:A	198680232	NA,A	NA,T	NA,1	NA,-inf	NA,inf	NA,0.233869	0.000208199	0.000416345
3	chr1:199090107:ATAC:A	199090107	NA,A	NA,ATAC	NA,1	NA,-inf	NA,inf	NA,0.319746	0.000208111	0.000416136
3	chr1:198763027:T:A	198763027	NA,A	NA,T	NA,1	NA,-inf	NA,inf	NA,0.430557	0.000207968	0.000415995
3	chr1:199349732:A:G	199349732	NA,G	NA,A	NA,1	NA,-inf	NA,inf	NA,0.326454	0.000207784	0.000415514
3	chr1:198902539:GC:G	198902539	NA,G	NA,GC	NA,1	NA,inf	NA,inf	NA,0.240333	0.000207678	0.000415312
3	chr1:198588741:T:C	198588741	C,NA	T,NA	1,NA	-inf,NA	inf,NA	0.60471,NA	0.000207613	0.000415216
3	chr1:198803027:C:T	198803027	NA,T	NA,C	NA,1	NA,inf	NA,inf	NA,0.23573	0.000207525	0.000414886
3	chr1:199205546:C:T	199205546	T,T	C,C	1,1	-inf,-inf	inf,inf	1.16082,0.63713	0.000207509	0.000415012
3	chr1:199329495:TCTTTC:T	199329495	T,NA	TCTTTC,NA	1,NA	-inf,NA	inf,NA	0.761062,NA	0.000207355	0.00041467
3	chr1:198880576:G:A	198880576	NA,A	NA,G	NA,1	NA,inf	NA,inf	NA,0.268427	0.00020726	0.000414469
3	chr1:199234871:T:C	199234871	NA,C	NA,T	NA,1	NA,-inf	NA,inf	NA,0.326074	0.000207241	0.000414407
3	chr1:199225571:C:T	199225571	T,NA	C,NA	1,NA	-inf,NA	inf,NA	0.5289,NA	0.000207229	0.000414365
3	chr1:198622268:T:C	198622268	C,NA	T,NA	1,NA	-inf,NA	inf,NA	0.602539,NA	0.000207128	0.000414246
3	chr1:198572196:G:A	198572196	NA,A	NA,G	NA,1	NA,-inf	NA,inf	NA,0.37401	0.000207103	0.000414137
3	chr1:198912381:G:A	198912381	NA,A	NA,G	NA,1	NA,inf	NA,inf	NA,0.242881	0.000207098	0.000414145
3	chr1:199027179:T:C	199027179	C,C	T,T	1,1	-inf,inf	inf,inf	0.442829,0.906612	0.000206827	0.000413642
3	chr1:198628051:C:T	198628051	NA,T	NA,C	NA,1	NA,inf	NA,inf	NA,0.295802	0.00020657	0.000413079
3	chr1:198691731:G:A	198691731	NA,A	NA,G	NA,1	NA,-inf	NA,inf	NA,0.307546	0.000206532	0.000413014
3	chr1:199526987:GCAA:G	199526987	NA,G	NA,GCAA	NA,1	NA,-inf	NA,inf	NA,0.304491	0.000206485	0.000412897
3	chr1:199174700:C:A	199174700	NA,A	NA,C	NA,1	NA,inf	NA,inf	NA,0.251212	0.000206273	0.000412409
3	chr1:199258918:A:G	199258918	NA,G	NA,A	NA,1	NA,-inf	NA,inf	NA,0.249076	0.000206243	0.000412412
3	chr1:199097183:G:A	199097183	NA,A	NA,G	NA,1	NA,-inf	NA,inf	NA,0.3109	0.000206216	0.000412347
3	chr1:198685541:C:T	198685541	NA,T	NA,C	NA,1	NA,-inf	NA,inf	NA,0.22586	0.000206166	0.00041228
3	chr1:199327090:T:G	199327090	NA,G	NA,T	NA,1	NA,-inf	NA,inf	NA,0.296136	0.000206161	0.000412258
3	chr1:199009463:T:G	199009463	NA,G	NA,T	NA,1	NA,-inf	NA,inf	NA,0.346362	0.000206128	0.000412189
3	chr1:199320066:T:C	199320066	NA,C	NA,T	NA,1	NA,inf	NA,inf	NA,0.328431	0.000206104	0.000412107
3	chr1:198909219:C:T	198909219	NA,T	NA,C	NA,1	NA,inf	NA,inf	NA,0.238832	0.000206085	0.000412121
3	chr1:198704765:C:T	198704765	NA,T	NA,C	NA,1	NA,-inf	NA,inf	NA,0.304716	0.000205973	0.000411895
3	chr1:198760267:A:G	198760267	NA,G	NA,A	NA,1	NA,-inf	NA,inf	NA,0.259432	0.000205759	0.000411445
3	chr1:198847830:GTTTT:G	198847830	NA,G	NA,GTTTT	NA,1	NA,-inf	NA,inf	NA,0.0710852	0.000205711	0.000411334
3	chr1:199299880:T:C	199299880	NA,C	NA,T	NA,1	NA,inf	NA,inf	NA,0.329297	0.000205548	0.000410996
3	chr1:199438925:C:A	199438925	NA,A	NA,C	NA,1	NA,inf	NA,inf	NA,0.298157	0.000205535	0.000411013
3	chr1:198628545:C:T	198628545	NA,T	NA,C	NA,1	NA,inf	NA,inf	NA,0.267708	0.000205461	0.00041087
3	chr1:199484593:A:G	199484593	NA,G	NA,A	NA,1	NA,inf	NA,inf	NA,0.252318	0.000205321	0.000410586
3	chr1:198852616:ATT:A	198852616	A,A	ATT,ATT	1,1	-inf,inf	inf,inf	1.64728,0.818066	0.000205281	0.000410734
3	chr1:199195897:C:T	199195897	NA,T	NA,C	NA,1	NA,-inf	NA,inf	NA,0.31731	0.000205266	0.000410469
3	chr1:198598213:G:T	198598213	NA,T	NA,G	NA,1	NA,-inf	NA,inf	NA,0.339801	0.000205193	0.000410318
3	chr1:199362872:A:G	199362872	NA,G	NA,A	NA,1	NA,-inf	NA,inf	NA,0.325888	0.000205096	0.000410133
3	chr1:199482369:T:C	199482369	NA,C	NA,T	NA,1	NA,inf	NA,inf	NA,0.250948	0.000205007	0.00040996
3	chr1:198877838:T:C	198877838	NA,C	NA,T	NA,1	NA,inf	NA,inf	NA,0.243415	0.000204913	0.00040977
3	chr1:198783382:G:A	198783382	NA,A	NA,G	NA,1	NA,-inf	NA,inf	NA,0.343344	0.0002048	0.000409532
3	chr1:198584139:C:T	198584139	T,NA	C,NA	1,NA	-inf,NA	inf,NA	0.595557,NA	0.000204786	0.000409563
3	chr1:199183177:G:A	199183177	A,NA	G,NA	1,NA	inf,NA	inf,NA	1.05639,NA	0.000204685	0.000409388
3	chr1:199029959:A:G	199029959	NA,G	NA,A	NA,1	NA,inf	NA,inf	NA,0.789442	0.00020467	0.000409371
3	chr1:199337909:A:G	199337909	NA,G	NA,A	NA,1	NA,inf	NA,inf	NA,0.321705	0.000204599	0.000409099
3	chr1:199005396:C:T	199005396	NA,T	NA,C	NA,1	NA,-inf	NA,inf	NA,0.347636	0.000204573	0.000409075
3	chr1:199019212:C:T	199019212	NA,T	NA,C	NA,1	NA,-inf	NA,inf	NA,0.114841	0.000204572	0.000409065
3	chr1:198943641:G:T	198943641	T,NA	G,NA	1,NA	-inf,NA	inf,NA	0.964417,NA	0.000204551	0.000409086
3	chr1:199077783:T:G	199077783	NA,G	NA,T	NA,1	NA,-inf	NA,inf	NA,0.350774	0.000204365	0.000408661
3	chr1:199161133:G:C	199161133	NA,C	NA,G	NA,1	NA,inf	NA,inf	NA,0.261957	0.000204362	0.000408662
3	chr1:198684916:T:C	198684916	NA,C	NA,T	NA,1	NA,-inf	NA,inf	NA,0.294233	0.000204245	0.000408438
3	chr1:199075701:A:G	199075701	NA,G	NA,A	NA,1	NA,-inf	NA,inf	NA,0.350171	0.000204241	0.000408414
3	chr1:198949006:G:A	198949006	NA,A	NA,G	NA,1	NA,inf	NA,inf	NA,0.225398	0.000204236	0.00040843
3	chr1:199137153:C:T	199137153	NA,T	NA,C	NA,1	NA,-inf	NA,inf	NA,0.339561	0.000204214	0.000408359
3	chr1:198562367:T:C	198562367	NA,C	NA,T	NA,1	NA,-inf	NA,inf	NA,0.289867	0.000204168	0.00040827
3	chr1:199188480:T:C	199188480	NA,C	NA,T	NA,1	NA,-inf	NA,inf	NA,0.320564	0.000204132	0.0004082
3	chr1:199481002:C:G	199481002	NA,G	NA,C	NA,1	NA,inf	NA,inf	NA,0.258038	0.000204131	0.000408209
3	chr1:199097241:G:A	199097241	NA,A	NA,G	NA,1	NA,-inf	NA,inf	NA,0.301505	0.000204065	0.000408047
3	chr1:199374473:G:A	199374473	NA,A	NA,G	NA,1	NA,inf	NA,inf	NA,0.275579	0.000204028	0.000407981
3	chr1:199031157:G:A	199031157	NA,A	NA,G	NA,1	NA,inf	NA,inf	NA,0.236275	0.000203914	0.000407774
3	chr1:198615360:G:A	198615360	NA,A	NA,G	NA,1	NA,-inf	NA,inf	NA,0.34288	0.000203821	0.000407621
3	chr1:199392853:G:C	199392853	NA,C	NA,G	NA,1	NA,inf	NA,inf	NA,0.289806	0.000203733	0.000407405
3	chr1:198749563:T:C	198749563	NA,C	NA,T	NA,1	NA,-inf	NA,inf	NA,0.242589	0.000203615	0.000407159
3	chr1:198927256:C:T	198927256	NA,T	NA,C	NA,1	NA,-inf	NA,inf	NA,0.344143	0.000203589	0.000407108
3	chr1:199413937:AAC:A	199413937	NA,A	NA,AAC	NA,1	NA,-inf	NA,inf	NA,0.298435	0.000203192	0.000406326
3	chr1:199162412:A:G	199162412	NA,G	NA,A	NA,1	NA,-inf	NA,inf	NA,0.327099	0.000203183	0.000406298
3	chr1:199435174:C:T	199435174	NA,T	NA,C	NA,1	NA,-inf	NA,inf	NA,0.298395	0.000203166	0.000406276
3	chr1:199152208:T:C	199152208	NA,C	NA,T	NA,1	NA,inf	NA,inf	NA,0.216924	0.00020296	0.000405873
3	chr1:198663843:A:G	198663843	NA,G	NA,A	NA,1	NA,inf	NA,inf	NA,0.280249	0.000202903	0.000405754
3	chr1:199243084:A:C	199243084	NA,C	NA,A	NA,1	NA,-inf	NA,inf	NA,0.272595	0.000202796	0.000405517
3	chr1:198836913:AAG:A	198836913	NA,A	NA,AAG	NA,1	NA,inf	NA,inf	NA,0.37646	0.000202613	0.000405177
3	chr1:198626436:A:G	198626436	NA,G	NA,A	NA,1	NA,-inf	NA,inf	NA,0.25074	0.000202573	0.000405074
3	chr1:198970991:T:C	198970991	NA,C	NA,T	NA,1	NA,-inf	NA,inf	NA,0.332079	0.000202512	0.000404953
3	chr1:198686476:T:C	198686476	NA,C	NA,T	NA,1	NA,-inf	NA,inf	NA,0.311294	0.000202449	0.000404866
3	chr1:198542943:T:C	198542943	NA,C	NA,T	NA,1	NA,-inf	NA,inf	NA,0.29692	0.000202425	0.000404788
3	chr1:199262324:C:T	199262324	T,NA	C,NA	1,NA	-inf,NA	inf,NA	0.514688,NA	0.00020233	0.000404571
3	chr1:198641730:A:G	198641730	NA,G	NA,A	NA,1	NA,inf	NA,inf	NA,0.273639	0.000202131	0.000404201
3	chr1:198763717:C:T	198763717	NA,T	NA,C	NA,1	NA,-inf	NA,inf	NA,0.401141	0.000202013	0.000404078
3	chr1:198971495:T:C	198971495	C,C	T,T	1,1	-inf,inf	inf,inf	5.45745,0.594615	0.000201967	0.00083788
3	chr1:199395386:A:T	199395386	NA,T	NA,A	NA,1	NA,inf	NA,inf	NA,0.281563	0.000201894	0.000403727
3	chr1:199314876:C:T	199314876	NA,T	NA,C	NA,1	NA,-inf	NA,inf	NA,0.345425	0.000201785	0.000403499
3	chr1:199388316:G:A	199388316	NA,A	NA,G	NA,1	NA,inf	NA,inf	NA,0.279992	0.000201773	0.000403485
3	chr1:199499297:A:G	199499297	NA,G	NA,A	NA,1	NA,inf	NA,inf	NA,0.249943	0.000201763	0.00040347
3	chr1:198964840:A:T	198964840	T,T	A,A	1,1	-inf,-inf	inf,inf	1.44842,1.49044	0.000201707	0.00040392
3	chr1:198594860:T:C	198594860	NA,C	NA,T	NA,1	NA,inf	NA,inf	NA,0.353104	0.000201571	0.00040309
3	chr1:198690727:A:G	198690727	NA,G	NA,A	NA,1	NA,inf	NA,inf	NA,0.253581	0.00020123	0.000402402
3	chr1:198861548:A:T	198861548	T,NA	A,NA	1,NA	-inf,NA	inf,NA	0.945406,NA	0.000201223	0.000402426
3	chr1:198934293:G:A	198934293	NA,A	NA,G	NA,1	NA,-inf	NA,inf	NA,0.324462	0.000201068	0.000402076
3	chr1:198749346:T:G	198749346	NA,G	NA,T	NA,1	NA,inf	NA,inf	NA,0.272586	0.000201029	0.000402004
3	chr1:198809680:G:A	198809680	A,A	G,G	1,1	inf,-inf	inf,inf	0.707673,0.548051	0.000200981	0.00040182
3	chr1:199092310:T:C	199092310	NA,C	NA,T	NA,1	NA,inf	NA,inf	NA,0.255604	0.000200906	0.00040176
3	chr1:199390911:A:T	199390911	NA,T	NA,A	NA,1	NA,inf	NA,inf	NA,0.264999	0.000200868	0.00040167
3	chr1:199403494:C:T	199403494	NA,T	NA,C	NA,1	NA,-inf	NA,inf	NA,0.302028	0.000200838	0.000401619
3	chr1:198852348:C:G	198852348	NA,G	NA,C	NA,1	NA,inf	NA,inf	NA,0.230354	0.000200589	0.00040113
3	chr1:198929002:T:G	198929002	NA,G	NA,T	NA,1	NA,inf	NA,inf	NA,0.245526	0.000200567	0.000401078
3	chr1:198971653:C:T	198971653	T,T	C,C	1,1	-inf,-inf	inf,inf	1.65839,1.39573	0.000200498	0.000401673
3	chr1:199121102:T:C	199121102	NA,C	NA,T	NA,1	NA,inf	NA,inf	NA,0.328538	0.000200433	0.000400824
3	chr1:199167607:C:G	199167607	NA,G	NA,C	NA,1	NA,-inf	NA,inf	NA,0.306123	0.00020043	0.000400791
3	chr1:198769770:T:C	198769770	NA,C	NA,T	NA,1	NA,-inf	NA,inf	NA,0.392939	0.000200365	0.000400777
3	chr1:198873114:C:T	198873114	NA,T	NA,C	NA,1	NA,inf	NA,inf	NA,0.224207	0.000200311	0.000400569
3	chr1:199210389:T:C	199210389	NA,C	NA,T	NA,1	NA,-inf	NA,inf	NA,0.314412	0.000200234	0.00040039
3	chr1:198619784:GGCT:G	198619784	G,NA	GGCT,NA	1,NA	-inf,NA	inf,NA	0.58202,NA	0.000200049	0.000400088
3	chr1:199534415:A:G	199534415	NA,G	NA,A	NA,1	NA,-inf	NA,inf	NA,0.275284	0.000199997	0.000399925
3	chr1:198635639:C:T	198635639	NA,T	NA,C	NA,1	NA,inf	NA,inf	NA,0.267185	0.000199889	0.000399721
3	chr1:199183338:TCAAA:T	199183338	NA,T	NA,TCAAA	NA,1	NA,inf	NA,inf	NA,0.222416	0.000199868	0.00039961
3	chr1:199251699:G:A	199251699	NA,A	NA,G	NA,1	NA,-inf	NA,inf	NA,0.290225	0.000199818	0.000399613
3	chr1:199207462:C:T	199207462	NA,T	NA,C	NA,1	NA,-inf	NA,inf	NA,0.328218	0.000199769	0.000399461
3	chr1:198877472:A:C	198877472	C,C	A,A	1,1	inf,inf	inf,inf	0.455733,1.40239	0.000199602	0.000399396
3	chr1:198676146:C:G	198676146	NA,G	NA,C	NA,1	NA,-inf	NA,inf	NA,0.308036	0.000199462	0.000398887
3	chr1:198876423:G:A	198876423	NA,A	NA,G	NA,1	NA,-inf	NA,inf	NA,0.407474	0.000199409	0.000398851
3	chr1:198973998:A:T	198973998	NA,T	NA,A	NA,1	NA,-inf	NA,inf	NA,0.312428	0.000199253	0.000398444
3	chr1:198944888:C:T	198944888	NA,T	NA,C	NA,1	NA,inf	NA,inf	NA,0.217347	0.000199241	0.000398429
3	chr1:198833532:G:C	198833532	C,NA	G,NA	1,NA	-inf,NA	inf,NA	0.942694,NA	0.000199236	0.000398456
3	chr1:198619149:T:C	198619149	C,NA	T,NA	1,NA	-inf,NA	inf,NA	0.578842,NA	0.000199203	0.000398396
3	chr1:199535496:T:C	199535496	C,NA	T,NA	1,NA	-inf,NA	inf,NA	0.728648,NA	0.00019915	0.000398264
3	chr1:198624581:A:G	198624581	G,NA	A,NA	1,NA	-inf,NA	inf,NA	0.578706,NA	0.000199137	0.000398265
3	chr1:199346676:T:C	199346676	NA,C	NA,T	NA,1	NA,inf	NA,inf	NA,0.288333	0.000199125	0.000398193
3	chr1:198969751:G:A	198969751	NA,A	NA,G	NA,1	NA,-inf	NA,inf	NA,0.319178	0.000199089	0.000398111
3	chr1:198633596:G:A	198633596	NA,A	NA,G	NA,1	NA,inf	NA,inf	NA,0.239458	0.000198953	0.000397856
3	chr1:198842017:A:G	198842017	NA,G	NA,A	NA,1	NA,-inf	NA,inf	NA,0.398654	0.000198921	0.000397877
3	chr1:199194234:T:C	199194234	C,NA	T,NA	1,NA	inf,NA	inf,NA	0.437891,NA	0.000198828	0.000397586
3	chr1:198806556:T:C	198806556	NA,C	NA,T	NA,1	NA,inf	NA,inf	NA,0.269815	0.000198826	0.000397597
3	chr1:199099297:G:C	199099297	NA,C	NA,G	NA,1	NA,-inf	NA,inf	NA,0.313078	0.000198804	0.000397544
3	chr1:198575549:T:TAGTTGCAG	198575549	NA,TAGTTGCAG	NA,T	NA,1	NA,inf	NA,inf	NA,0.329734	0.000198769	0.000397486
3	chr1:198796911:C:T	198796911	NA,T	NA,C	NA,1	NA,inf	NA,inf	NA,0.199888	0.000198709	0.000397342
3	chr1:199349876:C:T	199349876	NA,T	NA,C	NA,1	NA,inf	NA,inf	NA,0.286097	0.000198643	0.000397231
3	chr1:198625117:C:A	198625117	A,NA	C,NA	1,NA	-inf,NA	inf,NA	0.576409,NA	0.000198618	0.000397226
3	chr1:199215141:A:G	199215141	NA,G	NA,A	NA,1	NA,-inf	NA,inf	NA,0.323774	0.000198612	0.000397148
3	chr1:198666742:T:A	198666742	NA,A	NA,T	NA,1	NA,-inf	NA,inf	NA,0.272054	0.000198602	0.000397155
3	chr1:198720818:G:C	198720818	NA,C	NA,G	NA,1	NA,inf	NA,inf	NA,0.317404	0.00019857	0.000397097
3	chr1:199440033:C:T	199440033	T,T	C,C	1,1	-inf,-inf	inf,inf	0.73381,0.964226	0.000198568	0.000397084
3	chr1:199173255:TG:T	199173255	NA,T	NA,TG	NA,1	NA,inf	NA,inf	NA,0.217843	0.000198433	0.000396743
3	chr1:199530022:C:G	199530022	NA,G	NA,C	NA,1	NA,-inf	NA,inf	NA,0.317342	0.000198316	0.000396572
3	chr1:198666638:C:A	198666638	NA,A	NA,C	NA,1	NA,-inf	NA,inf	NA,0.293849	0.000198231	0.000396406
3	chr1:199347134:G:A	199347134	NA,A	NA,G	NA,1	NA,inf	NA,inf	NA,0.283815	0.000198195	0.000396334
3	chr1:199504899:T:C	199504899	C,C	T,T	1,1	inf,-inf	inf,inf	1.25291,0.520499	0.000198189	0.000396312
3	chr1:199418416:T:C	199418416	NA,C	NA,T	NA,1	NA,inf	NA,inf	NA,0.241967	0.000198148	0.000396241
3	chr1:198671251:C:T	198671251	NA,T	NA,C	NA,1	NA,inf	NA,inf	NA,0.250872	0.000198145	0.000396233
3	chr1:199328459:T:C	199328459	NA,C	NA,T	NA,1	NA,inf	NA,inf	NA,0.290633	0.000197959	0.000395825
3	chr1:199100998:T:A	199100998	NA,A	NA,T	NA,1	NA,inf	NA,inf	NA,0.239066	0.000197955	0.000395856
3	chr1:198985439:C:G	198985439	G,G	C,C	1,1	-inf,inf	inf,inf	0.906656,1.06441	0.000197888	0.00039594
3	chr1:198591970:A:C	198591970	C,C	A,A	1,1	inf,inf	inf,inf	1.41259,0.320026	0.000197851	0.000395803
3	chr1:198939686:A:T	198939686	NA,T	NA,A	NA,1	NA,inf	NA,inf	NA,0.231027	0.00019785	0.000395646
3	chr1:198634655:G:A	198634655	NA,A	NA,G	NA,1	NA,inf	NA,inf	NA,0.233179	0.000197839	0.000395629
3	chr1:198916274:C:T	198916274	NA,T	NA,C	NA,1	NA,-inf	NA,inf	NA,0.316185	0.000197795	0.000395523
3	chr1:199214911:G:A	199214911	NA,A	NA,G	NA,1	NA,-inf	NA,inf	NA,0.31963	0.000197791	0.000395508
3	chr1:199256321:C:T	199256321	NA,T	NA,C	NA,1	NA,inf	NA,inf	NA,0.462563	0.000197762	0.000395492
3	chr1:199093907:C:T	199093907	NA,T	NA,C	NA,1	NA,inf	NA,inf	NA,0.240846	0.000197733	0.000395414
3	chr1:199369689:T:C	199369689	NA,C	NA,T	NA,1	NA,-inf	NA,inf	NA,0.192652	0.00019773	0.000395393
3	chr1:198617186:C:G	198617186	G,NA	C,NA	1,NA	-inf,NA	inf,NA	0.57412,NA	0.000197658	0.000395307
3	chr1:198630519:G:A	198630519	A,A	G,G	1,1	-inf,-inf	inf,inf	1.33512,0.29778	0.000197532	0.000395367
3	chr1:199317153:A:C	199317153	NA,C	NA,A	NA,1	NA,inf	NA,inf	NA,0.29261	0.000197518	0.000394984
3	chr1:199004365:C:T	199004365	NA,T	NA,C	NA,1	NA,inf	NA,inf	NA,0.205407	0.000197515	0.000394982
3	chr1:199207302:G:A	199207302	NA,A	NA,G	NA,1	NA,inf	NA,inf	NA,0.175515	0.000197409	0.000394657
3	chr1:199102204:C:T	199102204	NA,T	NA,C	NA,1	NA,-inf	NA,inf	NA,0.306519	0.000197373	0.000394682
3	chr1:199076316:C:T	199076316	NA,T	NA,C	NA,1	NA,inf	NA,inf	NA,0.224302	0.000197289	0.000394526
3	chr1:199297781:G:T	199297781	NA,T	NA,G	NA,1	NA,-inf	NA,inf	NA,0.314853	0.000197261	0.000394458
3	chr1:198581276:T:C	198581276	NA,C	NA,T	NA,1	NA,inf	NA,inf	NA,0.243309	0.000197196	0.000394339
3	chr1:199438438:C:T	199438438	NA,T	NA,C	NA,1	NA,inf	NA,inf	NA,0.237886	0.00019719	0.000394325
3	chr1:199373597:T:TCATG	199373597	NA,TCATG	NA,T	NA,1	NA,-inf	NA,inf	NA,0.323374	0.00019715	0.000394269
3	chr1:198892171:T:C	198892171	NA,C	NA,T	NA,1	NA,inf	NA,inf	NA,0.200555	0.000197148	0.000394249
3	chr1:199354792:C:T	199354792	NA,T	NA,C	NA,1	NA,inf	NA,inf	NA,0.278254	0.000197107	0.000394158
3	chr1:199214437:C:T	199214437	NA,T	NA,C	NA,1	NA,-inf	NA,inf	NA,0.316212	0.000197088	0.000394101
3	chr1:199212103:A:G	199212103	NA,G	NA,A	NA,1	NA,-inf	NA,inf	NA,0.299218	0.000197075	0.000394073
3	chr1:198670235:G:A	198670235	A,A	G,G	1,1	-inf,-inf	inf,inf	1.05847,0.640279	0.000197068	0.000394379
3	chr1:199475409:T:C	199475409	C,NA	T,NA	1,NA	-inf,NA	inf,NA	0.587194,NA	0.000197065	0.000394067
3	chr1:199242244:C:G	199242244	NA,G	NA,C	NA,1	NA,inf	NA,inf	NA,0.253746	0.000196638	0.000393221
3	chr1:198778286:A:G	198778286	NA,G	NA,A	NA,1	NA,-inf	NA,inf	NA,0.372928	0.000196637	0.000393316
3	chr1:199180592:C:T	199180592	NA,T	NA,C	NA,1	NA,-inf	NA,inf	NA,0.28681	0.000196624	0.000393189
3	chr1:199261625:T:C	199261625	NA,C	NA,T	NA,1	NA,-inf	NA,inf	NA,0.224213	0.000196606	0.000393138
3	chr1:199372640:T:C	199372640	C,NA	T,NA	1,NA	-inf,NA	inf,NA	0.658455,NA	0.00019651	0.000392961
3	chr1:199266956:C:T	199266956	NA,T	NA,C	NA,1	NA,-inf	NA,inf	NA,0.219158	0.000196422	0.00039277
3	chr1:199115437:T:C	199115437	NA,C	NA,T	NA,1	NA,-inf	NA,inf	NA,0.37811	0.000196384	0.000392812
3	chr1:199093876:TC:T	199093876	NA,T	NA,TC	NA,1	NA,-inf	NA,inf	NA,0.300602	0.000196356	0.000392648
3	chr1:198725050:C:T	198725050	NA,T	NA,C	NA,1	NA,-inf	NA,inf	NA,0.326916	0.000196118	0.000392251
3	chr1:199391913:A:T	199391913	NA,T	NA,A	NA,1	NA,-inf	NA,inf	NA,0.266627	0.000195863	0.000391664
3	chr1:198681468:A:C	198681468	C,C	A,A	1,1	-inf,-inf	inf,inf	0.692166,1.17513	0.00019578	0.000391882
3	chr1:199164329:T:A	199164329	NA,A	NA,T	NA,1	NA,-inf	NA,inf	NA,0.299786	0.000195689	0.000391314
3	chr1:198583703:T:C	198583703	NA,C	NA,T	NA,1	NA,inf	NA,inf	NA,0.321094	0.000195685	0.000391319
3	chr1:199292986:T:C	199292986	NA,C	NA,T	NA,1	NA,-inf	NA,inf	NA,0.249098	0.000195663	0.000391266
3	chr1:199339809:A:T	199339809	NA,T	NA,A	NA,1	NA,inf	NA,inf	NA,0.266503	0.000195605	0.000391153
3	chr1:198593593:C:A	198593593	NA,A	NA,C	NA,1	NA,inf	NA,inf	NA,0.273601	0.000195579	0.000391112
3	chr1:199265537:C:T	199265537	NA,T	NA,C	NA,1	NA,inf	NA,inf	NA,0.183077	0.00019557	0.000390994
3	chr1:199258364:C:T	199258364	NA,T	NA,C	NA,1	NA,inf	NA,inf	NA,0.183158	0.000195522	0.000390903
3	chr1:199019831:A:C	199019831	NA,C	NA,A	NA,1	NA,-inf	NA,inf	NA,0.326565	0.000195463	0.000390861
3	chr1:199302533:T:C	199302533	NA,C	NA,T	NA,1	NA,inf	NA,inf	NA,0.281622	0.000195438	0.000390788
3	chr1:199517456:A:C	199517456	NA,C	NA,A	NA,1	NA,-inf	NA,inf	NA,0.302791	0.000195422	0.000390786
3	chr1:199058099:C:T	199058099	T,NA	C,NA	1,NA	inf,NA	inf,NA	0.393683,NA	0.000195384	0.000390692
3	chr1:199266899:A:G	199266899	NA,G	NA,A	NA,1	NA,-inf	NA,inf	NA,0.214024	0.000195317	0.000390561
3	chr1:198636336:T:C	198636336	NA,C	NA,T	NA,1	NA,-inf	NA,inf	NA,0.283861	0.00019526	0.000390461
3	chr1:198628919:G:A	198628919	NA,A	NA,G	NA,1	NA,inf	NA,inf	NA,0.221099	0.000195253	0.000390457
3	chr1:199148005:T:C	199148005	C,NA	T,NA	1,NA	-inf,NA	inf,NA	0.0325723,NA	0.000195247	0.000390435
3	chr1:199335011:T:C	199335011	NA,C	NA,T	NA,1	NA,inf	NA,inf	NA,0.229316	0.000195233	0.000390416
3	chr1:198843198:C:G	198843198	NA,G	NA,C	NA,1	NA,inf	NA,inf	NA,0.185122	0.000195215	0.000390383
3	chr1:198953294:CTTAGT:C	198953294	NA,C	NA,CTTAGT	NA,1	NA,inf	NA,inf	NA,0.197875	0.00019518	0.00039031
3	chr1:199525058:G:A	199525058	NA,A	NA,G	NA,1	NA,-inf	NA,inf	NA,0.301195	0.000195133	0.000390208
3	chr1:199200925:G:A	199200925	NA,A	NA,G	NA,1	NA,inf	NA,inf	NA,0.216715	0.000195059	0.000390003
3	chr1:198588900:C:CTATTTGCA	198588900	NA,CTATTTGCA	NA,C	NA,1	NA,inf	NA,inf	NA,0.315067	0.000195029	0.000390008
3	chr1:199480319:A:G	199480319	G,G	A,A	1,1	-inf,inf	inf,inf	0.212349,1.41371	0.000194988	0.000389928
3	chr1:198595069:C:T	198595069	NA,T	NA,C	NA,1	NA,inf	NA,inf	NA,0.314568	0.000194971	0.000389892
3	chr1:198884074:C:T	198884074	T,T	C,C	1,1	inf,inf	inf,inf	1.43861,1.53521	0.000194874	0.000390372
3	chr1:198790168:A:C	198790168	NA,C	NA,A	NA,1	NA,inf	NA,inf	NA,0.2234	0.000194831	0.00038961
3	chr1:198729906:C:T	198729906	NA,T	NA,C	NA,1	NA,inf	NA,inf	NA,0.243513	0.00019477	0.000389487
3	chr1:199363473:G:T	199363473	NA,T	NA,G	NA,1	NA,inf	NA,inf	NA,0.266777	0.000194756	0.000389458
3	chr1:198568266:T:C	198568266	NA,C	NA,T	NA,1	NA,inf	NA,inf	NA,0.232806	0.000194754	0.000389454
3	chr1:199261696:TC:T	199261696	NA,T	NA,TC	NA,1	NA,inf	NA,inf	NA,0.444257	0.000194735	0.000389439
3	chr1:199464705:G:A	199464705	NA,A	NA,G	NA,1	NA,inf	NA,inf	NA,0.240556	0.000194682	0.000389314
3	chr1:199292524:C:T	199292524	NA,T	NA,C	NA,1	NA,-inf	NA,inf	NA,0.298772	0.000194625	0.000389187
3	chr1:199165533:G:A	199165533	NA,A	NA,G	NA,1	NA,inf	NA,inf	NA,0.214615	0.000194578	0.000389101
3	chr1:199439226:A:T	199439226	NA,T	NA,A	NA,1	NA,inf	NA,inf	NA,0.259342	0.000194503	0.000388951
3	chr1:199071270:A:T	199071270	NA,T	NA,A	NA,1	NA,inf	NA,inf	NA,0.217663	0.000194467	0.000388883
3	chr1:199339844:A:G	199339844	NA,G	NA,A	NA,1	NA,inf	NA,inf	NA,0.225727	0.000194441	0.000388833
3	chr1:198645875:G:C	198645875	NA,C	NA,G	NA,1	NA,inf	NA,inf	NA,0.217485	0.000194293	0.000388538
3	chr1:199377930:G:A	199377930	NA,A	NA,G	NA,1	NA,inf	NA,inf	NA,0.264276	0.000194254	0.000388455
3	chr1:198704133:G:C	198704133	NA,C	NA,G	NA,1	NA,inf	NA,inf	NA,0.246791	0.000194153	0.000388262
3	chr1:198936562:C:T	198936562	NA,T	NA,C	NA,1	NA,-inf	NA,inf	NA,0.286123	0.000194138	0.000388216
3	chr1:199456515:C:T	199456515	T,T	C,C	1,1	-inf,inf	inf,inf	1.70045,0.511679	0.000194022	0.000388139
3	chr1:199418368:T:C	199418368	NA,C	NA,T	NA,1	NA,inf	NA,inf	NA,0.256744	0.000194	0.000387944
3	chr1:199328352:T:C	199328352	NA,C	NA,T	NA,1	NA,-inf	NA,inf	NA,0.257354	0.000193897	0.000387732
3	chr1:198576378:C:G	198576378	G,NA	C,NA	1,NA	-inf,NA	inf,NA	0.563891,NA	0.000193745	0.00038748
3	chr1:198807162:T:C	198807162	NA,C	NA,T	NA,1	NA,inf	NA,inf	NA,0.242254	0.000193614	0.000387175
3	chr1:199138753:G:A	199138753	NA,A	NA,G	NA,1	NA,inf	NA,inf	NA,0.3187	0.000193553	0.000387068
3	chr1:198920338:G:A	198920338	NA,A	NA,G	NA,1	NA,-inf	NA,inf	NA,0.282335	0.000193543	0.000387027
3	chr1:198818768:T:A	198818768	A,A	T,T	1,1	inf,-inf	inf,inf	1.12558,1.35151	0.0001935	0.000387458
3	chr1:198811205:C:A	198811205	A,NA	C,NA	1,NA	-inf,NA	inf,NA	0.827834,NA	0.000193478	0.000387008
3	chr1:198831421:A:G	198831421	G,G	A,A	1,1	inf,-inf	inf,inf	0.290553,0.999743	0.000193403	0.000386666
3	chr1:199246393:A:AAG	199246393	AAG,NA	A,NA	1,NA	inf,NA	inf,NA	0.479312,NA	0.000193323	0.000386577
3	chr1:198785345:A:G	198785345	NA,G	NA,A	NA,1	NA,inf	NA,inf	NA,0.336054	0.000193235	0.000386434
3	chr1:198586999:A:G	198586999	G,NA	A,NA	1,NA	-inf,NA	inf,NA	0.561069,NA	0.000193232	0.000386455
3	chr1:198819915:G:C	198819915	NA,C	NA,G	NA,1	NA,inf	NA,inf	NA,0.213559	0.00019299	0.000385932
3	chr1:199178069:T:C	199178069	NA,C	NA,T	NA,1	NA,inf	NA,inf	NA,0.356419	0.000192932	0.000385823
3	chr1:199443100:C:T	199443100	NA,T	NA,C	NA,1	NA,-inf	NA,inf	NA,0.24584	0.000192897	0.000385741
3	chr1:198656248:A:G	198656248	NA,G	NA,A	NA,1	NA,inf	NA,inf	NA,0.208931	0.000192595	0.000385143
3	chr1:199114249:T:A	199114249	NA,A	NA,T	NA,1	NA,-inf	NA,inf	NA,0.272144	0.000192558	0.000385057
3	chr1:199255912:C:T	199255912	NA,T	NA,C	NA,1	NA,-inf	NA,inf	NA,0.278951	0.000192548	0.000385105
3	chr1:198720332:T:A	198720332	NA,A	NA,T	NA,1	NA,-inf	NA,inf	NA,0.202135	0.000192509	0.000384962
3	chr1:198682496:T:C	198682496	NA,C	NA,T	NA,1	NA,-inf	NA,inf	NA,0.236061	0.000192449	0.00038484
3	chr1:198650676:A:G	198650676	NA,G	NA,A	NA,1	NA,inf	NA,inf	NA,0.208159	0.000192442	0.000384835
3	chr1:199137600:G:A	199137600	NA,A	NA,G	NA,1	NA,inf	NA,inf	NA,0.189431	0.000192391	0.000384738
3	chr1:199212405:C:T	199212405	NA,T	NA,C	NA,1	NA,inf	NA,inf	NA,0.273221	0.000192345	0.000384643
3	chr1:198640473:A:G	198640473	NA,G	NA,A	NA,1	NA,inf	NA,inf	NA,0.207743	0.000192318	0.000384587
3	chr1:198964967:G:C	198964967	NA,C	NA,G	NA,1	NA,inf	NA,inf	NA,0.184831	0.000192295	0.000384539
3	chr1:198791230:C:T	198791230	NA,T	NA,C	NA,1	NA,inf	NA,inf	NA,0.210002	0.000192294	0.000384532
3	chr1:198745631:G:T	198745631	NA,T	NA,G	NA,1	NA,-inf	NA,inf	NA,0.276051	0.000192286	0.000384512
3	chr1:199364735:G:A	199364735	NA,A	NA,G	NA,1	NA,inf	NA,inf	NA,0.253439	0.000192266	0.000384478
3	chr1:199346477:G:T	199346477	NA,T	NA,G	NA,1	NA,inf	NA,inf	NA,0.213293	0.000192243	0.000384434
3	chr1:198629365:T:A	198629365	NA,A	NA,T	NA,1	NA,inf	NA,inf	NA,0.205983	0.000192188	0.000384328
3	chr1:199353748:G:A	199353748	NA,A	NA,G	NA,1	NA,inf	NA,inf	NA,0.235918	0.000192051	0.000384053
3	chr1:199379071:A:G	199379071	G,G	A,A	1,1	inf,-inf	inf,inf	0.151553,1.37349	0.00019195	0.000383852
3	chr1:198998444:G:A	198998444	NA,A	NA,G	NA,1	NA,-inf	NA,inf	NA,0.274128	0.000191919	0.000383779
3	chr1:198608961:T:C	198608961	NA,C	NA,T	NA,1	NA,inf	NA,inf	NA,0.231394	0.000191913	0.000383779
3	chr1:199247884:A:G	199247884	NA,G	NA,A	NA,1	NA,-inf	NA,inf	NA,0.212437	0.000191847	0.000383627
3	chr1:198669844:C:T	198669844	T,T	C,C	1,1	-inf,-inf	inf,inf	1.05632,0.62316	0.000191824	0.000383887
3	chr1:198795522:G:C	198795522	NA,C	NA,G	NA,1	NA,inf	NA,inf	NA,0.227256	0.000191748	0.000383446
3	chr1:199540734:T:G	199540734	NA,G	NA,T	NA,1	NA,-inf	NA,inf	NA,0.282709	0.00019168	0.000383304
3	chr1:198558439:T:C	198558439	C,C	T,T	1,1	inf,inf	inf,inf	1.25428,0.0605598	0.000191639	0.000383229
3	chr1:198952754:T:G	198952754	NA,G	NA,T	NA,1	NA,inf	NA,inf	NA,0.208592	0.000191605	0.000383159
3	chr1:199224286:T:G	199224286	NA,G	NA,T	NA,1	NA,-inf	NA,inf	NA,0.269594	0.000191604	0.000383136
3	chr1:198790082:C:A	198790082	NA,A	NA,C	NA,1	NA,inf	NA,inf	NA,0.22586	0.000191457	0.000382862
3	chr1:198573451:C:T	198573451	T,NA	C,NA	1,NA	-inf,NA	inf,NA	0.557102,NA	0.000191374	0.000382739
3	chr1:199416653:C:A	199416653	NA,A	NA,C	NA,1	NA,inf	NA,inf	NA,0.223184	0.000191333	0.000382618
3	chr1:198668453:A:G	198668453	G,G	A,A	1,1	-inf,-inf	inf,inf	0.748891,1.07111	0.000191258	0.000382754
3	chr1:199221605:A:G	199221605	NA,G	NA,A	NA,1	NA,-inf	NA,inf	NA,0.26756	0.000191178	0.000382284
3	chr1:199055492:C:T	199055492	T,NA	C,NA	1,NA	inf,NA	inf,NA	0.381985,NA	0.000191174	0.000382275
3	chr1:199439340:A:T	199439340	NA,T	NA,A	NA,1	NA,inf	NA,inf	NA,0.241378	0.000191096	0.000382139
3	chr1:198958188:T:A	198958188	NA,A	NA,T	NA,1	NA,-inf	NA,inf	NA,0.276034	0.000191058	0.000382054
3	chr1:199489427:T:C	199489427	NA,C	NA,T	NA,1	NA,inf	NA,inf	NA,0.200951	0.000190992	0.000381934
3	chr1:199104020:G:A	199104020	NA,A	NA,G	NA,1	NA,-inf	NA,inf	NA,0.271797	0.000190976	0.000381893
3	chr1:198999512:G:A	198999512	A,NA	G,NA	1,NA	-inf,NA	inf,NA	0.903881,NA	0.000190966	0.000381916
3	chr1:198638984:C:T	198638984	NA,T	NA,C	NA,1	NA,-inf	NA,inf	NA,0.251421	0.000190957	0.000381854
3	chr1:199304193:G:A	199304193	NA,A	NA,G	NA,1	NA,-inf	NA,inf	NA,0.290725	0.000190913	0.000381763
3	chr1:199527784:C:G	199527784	NA,G	NA,C	NA,1	NA,inf	NA,inf	NA,0.236721	0.000190908	0.000381762
3	chr1:198637207:G:A	198637207	NA,A	NA,G	NA,1	NA,inf	NA,inf	NA,0.221627	0.00019081	0.000381567
3	chr1:199417882:A:G	199417882	NA,G	NA,A	NA,1	NA,-inf	NA,inf	NA,0.236819	0.000190708	0.000381365
3	chr1:199443403:C:T	199443403	NA,T	NA,C	NA,1	NA,inf	NA,inf	NA,0.238461	0.000190601	0.000381148
3	chr1:199003177:T:C	199003177	NA,C	NA,T	NA,1	NA,inf	NA,inf	NA,0.175905	0.000190441	0.000380835
3	chr1:199491109:T:C	199491109	NA,C	NA,T	NA,1	NA,inf	NA,inf	NA,0.233345	0.000190401	0.00038075
3	chr1:199004116:A:G	199004116	NA,G	NA,A	NA,1	NA,inf	NA,inf	NA,0.189202	0.000190393	0.000380739
3	chr1:199138951:A:AT	199138951	NA,AT	NA,A	NA,1	NA,inf	NA,inf	NA,0.201199	0.0001903	0.000380546
3	chr1:199137818:CAAATACAAAAA:C	199137818	NA,C	NA,CAAATACAAAAA	NA,1	NA,-inf	NA,inf	NA,0.309253	0.00019014	0.000380282
3	chr1:199486995:G:A	199486995	NA,A	NA,G	NA,1	NA,inf	NA,inf	NA,0.247521	0.000190099	0.000380142
3	chr1:198877868:G:C	198877868	C,C	G,G	1,1	inf,inf	inf,inf	0.332712,1.37316	0.000190087	0.000380348
3	chr1:199229549:A:T	199229549	NA,T	NA,A	NA,1	NA,-inf	NA,inf	NA,0.260967	0.000190077	0.000380085
3	chr1:199062238:C:A	199062238	NA,A	NA,C	NA,1	NA,inf	NA,inf	NA,0.195206	0.000190041	0.000380032
3	chr1:199345157:G:A	199345157	NA,A	NA,G	NA,1	NA,inf	NA,inf	NA,0.202074	0.000190023	0.000379995
3	chr1:199061328:T:A	199061328	NA,A	NA,T	NA,1	NA,inf	NA,inf	NA,0.195086	0.000190021	0.000379993
3	chr1:199512428:G:A	199512428	NA,A	NA,G	NA,1	NA,-inf	NA,inf	NA,0.217645	0.000189954	0.000379851
3	chr1:199221489:A:T	199221489	NA,T	NA,A	NA,1	NA,-inf	NA,inf	NA,0.260991	0.000189875	0.000379681
3	chr1:198662949:C:T	198662949	NA,T	NA,C	NA,1	NA,-inf	NA,inf	NA,0.227089	0.000189845	0.000379644
3	chr1:198646724:G:A	198646724	NA,A	NA,G	NA,1	NA,-inf	NA,inf	NA,0.149376	0.000189817	0.000379589
3	chr1:198724742:G:A	198724742	NA,A	NA,G	NA,1	NA,-inf	NA,inf	NA,0.291665	0.000189804	0.000379615
3	chr1:199247602:T:C	199247602	NA,C	NA,T	NA,1	NA,-inf	NA,inf	NA,0.260755	0.000189802	0.00037961
3	chr1:199459431:T:C	199459431	NA,C	NA,T	NA,1	NA,inf	NA,inf	NA,0.2148	0.000189664	0.00037928
3	chr1:198810552:T:TC	198810552	TC,TC	T,T	1,1	inf,-inf	inf,inf	2.88283,0.188964	0.000189604	0.000380804
3	chr1:198912573:G:A	198912573	NA,A	NA,G	NA,1	NA,-inf	NA,inf	NA,0.233535	0.000189496	0.000378932
3	chr1:198921431:T:C	198921431	NA,C	NA,T	NA,1	NA,inf	NA,inf	NA,0.194247	0.000189466	0.000378883
3	chr1:199306476:T:C	199306476	NA,C	NA,T	NA,1	NA,inf	NA,inf	NA,0.206754	0.00018935	0.000378649
3	chr1:199071700:G:C	199071700	NA,C	NA,G	NA,1	NA,inf	NA,inf	NA,0.506459	0.000189283	0.000378551
3	chr1:199444532:T:C	199444532	NA,C	NA,T	NA,1	NA,inf	NA,inf	NA,0.204403	0.000189245	0.000378438
3	chr1:199446309:A:G	199446309	NA,G	NA,A	NA,1	NA,inf	NA,inf	NA,0.203463	0.000189067	0.000378083
3	chr1:198904283:T:A	198904283	NA,A	NA,T	NA,1	NA,-inf	NA,inf	NA,0.0630959	0.000188761	0.000377458
3	chr1:198812803:T:A	198812803	NA,A	NA,T	NA,1	NA,inf	NA,inf	NA,0.215969	0.000188742	0.000377434
3	chr1:199385801:C:T	199385801	NA,T	NA,C	NA,1	NA,inf	NA,inf	NA,0.201882	0.000188718	0.000377376
3	chr1:198901935:AT:A	198901935	NA,A	NA,AT	NA,1	NA,inf	NA,inf	NA,0.167342	0.000188714	0.000377378
3	chr1:198525551:A:G	198525551	NA,G	NA,A	NA,1	NA,inf	NA,inf	NA,0.214973	0.00018865	0.000377249
3	chr1:198887580:A:T	198887580	T,T	A,A	1,1	inf,-inf	inf,inf	2.03186,0.407068	0.000188604	0.000377511
3	chr1:199352434:A:G	199352434	NA,G	NA,A	NA,1	NA,inf	NA,inf	NA,0.228245	0.000188555	0.000377056
3	chr1:198541196:C:T	198541196	NA,T	NA,C	NA,1	NA,-inf	NA,inf	NA,0.260351	0.000188515	0.000377002
3	chr1:198899933:C:T	198899933	T,NA	C,NA	1,NA	-inf,NA	inf,NA	0.898974,NA	0.000188513	0.00037701
3	chr1:198746862:G:A	198746862	NA,A	NA,G	NA,1	NA,inf	NA,inf	NA,0.363948	0.000188445	0.000376853
3	chr1:198595415:G:A	198595415	NA,A	NA,G	NA,1	NA,inf	NA,inf	NA,0.274972	0.000188442	0.000376836
3	chr1:198531437:T:A	198531437	NA,A	NA,T	NA,1	NA,inf	NA,inf	NA,0.211857	0.000188321	0.000376587
3	chr1:198654678:A:G	198654678	NA,G	NA,A	NA,1	NA,inf	NA,inf	NA,0.246869	0.000188293	0.000376543
3	chr1:198797225:G:T	198797225	T,NA	G,NA	1,NA	inf,NA	inf,NA	1.30524,NA	0.000188226	0.000376575
3	chr1:199039932:T:C	199039932	NA,C	NA,T	NA,1	NA,inf	NA,inf	NA,0.173602	0.000188206	0.000376367
3	chr1:198968766:A:G	198968766	NA,G	NA,A	NA,1	NA,inf	NA,inf	NA,0.165376	0.000188152	0.000376257
3	chr1:199268718:CTT:C	199268718	NA,C	NA,CTT	NA,1	NA,inf	NA,inf	NA,0.147003	0.000188081	0.000376034
3	chr1:199531332:G:T	199531332	NA,T	NA,G	NA,1	NA,-inf	NA,inf	NA,0.214485	0.00018802	0.000375981
3	chr1:199266639:C:T	199266639	NA,T	NA,C	NA,1	NA,inf	NA,inf	NA,0.18352	0.000187886	0.000375705
3	chr1:198721485:A:G	198721485	NA,G	NA,A	NA,1	NA,-inf	NA,inf	NA,0.177925	0.000187847	0.00037564
3	chr1:198956165:T:C	198956165	NA,C	NA,T	NA,1	NA,-inf	NA,inf	NA,0.257484	0.000187843	0.000375627
3	chr1:199085410:G:A	199085410	NA,A	NA,G	NA,1	NA,inf	NA,inf	NA,0.262048	0.000187733	0.000375429
3	chr1:199156799:T:C	199156799	NA,C	NA,T	NA,1	NA,inf	NA,inf	NA,0.20503	0.000187661	0.000375275
3	chr1:199087166:G:T	199087166	NA,T	NA,G	NA,1	NA,inf	NA,inf	NA,0.170334	0.000187487	0.000374926
3	chr1:198636829:C:T	198636829	NA,T	NA,C	NA,1	NA,inf	NA,inf	NA,0.180964	0.000187323	0.0003746
3	chr1:199340219:C:A	199340219	NA,A	NA,C	NA,1	NA,inf	NA,inf	NA,0.220866	0.000187301	0.000374548
3	chr1:199205421:T:C	199205421	NA,C	NA,T	NA,1	NA,-inf	NA,inf	NA,0.229095	0.000187233	0.000374414
3	chr1:199535981:G:A	199535981	NA,A	NA,G	NA,1	NA,-inf	NA,inf	NA,0.211535	0.000187157	0.000374258
3	chr1:199279431:T:C	199279431	NA,C	NA,T	NA,1	NA,-inf	NA,inf	NA,0.253941	0.000187104	0.000374156
3	chr1:198988552:T:A	198988552	A,A	T,T	1,1	-inf,inf	inf,inf	0.935369,1.12853	0.000187081	0.000374286
3	chr1:199218759:T:C	199218759	NA,C	NA,T	NA,1	NA,-inf	NA,inf	NA,0.243281	0.000187026	0.000373984
3	chr1:199398054:A:G	199398054	NA,G	NA,A	NA,1	NA,inf	NA,inf	NA,0.223339	0.000187011	0.000373972
3	chr1:199225257:T:C	199225257	NA,C	NA,T	NA,1	NA,-inf	NA,inf	NA,0.243161	0.000186988	0.000373908
3	chr1:199425970:G:GA	199425970	NA,GA	NA,G	NA,1	NA,inf	NA,inf	NA,0.199105	0.000186954	0.000373861
3	chr1:198777692:C:T	198777692	NA,T	NA,C	NA,1	NA,inf	NA,inf	NA,0.200297	0.00018681	0.000373571
3	chr1:198750974:C:A	198750974	NA,A	NA,C	NA,1	NA,-inf	NA,inf	NA,0.273412	0.000186802	0.00037361
3	chr1:199410686:C:T	199410686	NA,T	NA,C	NA,1	NA,inf	NA,inf	NA,0.222203	0.000186755	0.00037346
3	chr1:199093556:C:T	199093556	NA,T	NA,C	NA,1	NA,-inf	NA,inf	NA,0.246239	0.000186731	0.000373405
3	chr1:199488935:T:G	199488935	NA,G	NA,T	NA,1	NA,inf	NA,inf	NA,0.178025	0.000186693	0.000373338
3	chr1:199269317:A:G	199269317	NA,G	NA,A	NA,1	NA,-inf	NA,inf	NA,0.318525	0.000186692	0.000373362
3	chr1:198594569:C:T	198594569	NA,T	NA,C	NA,1	NA,inf	NA,inf	NA,0.260544	0.000186635	0.000373223
3	chr1:199435724:T:C	199435724	NA,C	NA,T	NA,1	NA,inf	NA,inf	NA,0.222071	0.000186574	0.000373098
3	chr1:199148609:A:C	199148609	NA,C	NA,A	NA,1	NA,inf	NA,inf	NA,0.180222	0.000186455	0.000372857
3	chr1:199352610:A:G	199352610	NA,G	NA,A	NA,1	NA,inf	NA,inf	NA,0.188857	0.00018643	0.000372803
3	chr1:198644065:C:T	198644065	NA,T	NA,C	NA,1	NA,-inf	NA,inf	NA,0.208113	0.000186211	0.000372378
3	chr1:199415632:C:T	199415632	NA,T	NA,C	NA,1	NA,inf	NA,inf	NA,0.190871	0.000186207	0.000372367
3	chr1:199042593:A:G	199042593	NA,G	NA,A	NA,1	NA,inf	NA,inf	NA,0.162584	0.00018616	0.000372275
3	chr1:198662066:C:G	198662066	NA,G	NA,C	NA,1	NA,inf	NA,inf	NA,0.173469	0.000186119	0.000372192
3	chr1:198635145:C:T	198635145	NA,T	NA,C	NA,1	NA,-inf	NA,inf	NA,0.222976	0.000186081	0.000372106
3	chr1:198572417:T:C	198572417	NA,C	NA,T	NA,1	NA,inf	NA,inf	NA,0.177855	0.000185974	0.000371902
3	chr1:199232574:A:T	199232574	NA,T	NA,A	NA,1	NA,inf	NA,inf	NA,0.184933	0.000185928	0.000371808
3	chr1:199524893:G:A	199524893	NA,A	NA,G	NA,1	NA,-inf	NA,inf	NA,0.206219	0.000185781	0.000371506
3	chr1:199455723:G:A	199455723	NA,A	NA,G	NA,1	NA,-inf	NA,inf	NA,0.205276	0.000185702	0.000371344
3	chr1:199037515:A:T	199037515	NA,T	NA,A	NA,1	NA,inf	NA,inf	NA,0.15984	0.000185693	0.000371342
3	chr1:199168315:G:A	199168315	NA,A	NA,G	NA,1	NA,-inf	NA,inf	NA,0.225919	0.000185686	0.000371318
3	chr1:198560026:A:G	198560026	NA,G	NA,A	NA,1	NA,-inf	NA,inf	NA,0.24305	0.000185614	0.0003712
3	chr1:199428038:A:G	199428038	NA,G	NA,A	NA,1	NA,-inf	NA,inf	NA,0.199772	0.000185582	0.000371109
3	chr1:199246051:G:C	199246051	NA,C	NA,G	NA,1	NA,-inf	NA,inf	NA,0.226833	0.000185562	0.000371067
3	chr1:198547870:C:A	198547870	NA,A	NA,C	NA,1	NA,inf	NA,inf	NA,0.196665	0.000185554	0.000371053
3	chr1:199413734:A:C	199413734	NA,C	NA,A	NA,1	NA,inf	NA,inf	NA,0.214084	0.00018539	0.000370729
3	chr1:199284190:T:G	199284190	G,G	T,T	1,1	-inf,-inf	inf,inf	0.466964,0.829549	0.000185333	0.000370592
3	chr1:199332357:G:A	199332357	NA,A	NA,G	NA,1	NA,inf	NA,inf	NA,0.236523	0.000185241	0.000370405
3	chr1:198597693:G:A	198597693	A,NA	G,NA	1,NA	-inf,NA	inf,NA	0.529665,NA	0.000185237	0.000370464
3	chr1:198848911:A:G	198848911	NA,G	NA,A	NA,1	NA,inf	NA,inf	NA,0.170203	0.00018514	0.00037023
3	chr1:198539016:A:G	198539016	NA,G	NA,A	NA,1	NA,inf	NA,inf	NA,0.192447	0.000185084	0.000370114
3	chr1:198606149:G:A	198606149	A,NA	G,NA	1,NA	-inf,NA	inf,NA	0.534299,NA	0.000185032	0.000370055
3	chr1:199431341:G:A	199431341	NA,A	NA,G	NA,1	NA,inf	NA,inf	NA,0.211422	0.000184958	0.000369866
3	chr1:199165737:C:T	199165737	NA,T	NA,C	NA,1	NA,-inf	NA,inf	NA,0.230336	0.000184955	0.000369854
3	chr1:199430292:A:C	199430292	NA,C	NA,A	NA,1	NA,inf	NA,inf	NA,0.211328	0.000184942	0.000369834
3	chr1:199425543:T:A	199425543	NA,A	NA,T	NA,1	NA,inf	NA,inf	NA,0.211058	0.000184899	0.000369748
3	chr1:199404194:T:C	199404194	NA,C	NA,T	NA,1	NA,inf	NA,inf	NA,0.210385	0.000184875	0.0003697
3	chr1:199394289:A:G	199394289	NA,G	NA,A	NA,1	NA,inf	NA,inf	NA,0.21033	0.000184869	0.000369687
3	chr1:199393721:G:T	199393721	NA,T	NA,G	NA,1	NA,inf	NA,inf	NA,0.21026	0.000184854	0.000369659
3	chr1:199233719:G:GA	199233719	NA,GA	NA,G	NA,1	NA,-inf	NA,inf	NA,0.173639	0.000184835	0.000369608
3	chr1:199402307:T:C	199402307	NA,C	NA,T	NA,1	NA,inf	NA,inf	NA,0.210119	0.000184832	0.000369614
3	chr1:198797226:A:T	198797226	T,NA	A,NA	1,NA	inf,NA	inf,NA	1.28908,NA	0.000184781	0.000369679
3	chr1:199391574:A:T	199391574	NA,T	NA,A	NA,1	NA,inf	NA,inf	NA,0.209625	0.000184753	0.000369457
3	chr1:199483523:T:C	199483523	NA,C	NA,T	NA,1	NA,-inf	NA,inf	NA,0.196577	0.000184717	0.00036938
3	chr1:199136790:A:C	199136790	NA,C	NA,A	NA,1	NA,inf	NA,inf	NA,0.130271	0.000184678	0.000369256
3	chr1:199397372:A:G	199397372	NA,G	NA,A	NA,1	NA,inf	NA,inf	NA,0.208684	0.000184602	0.000369153
3	chr1:198885575:T:C	198885575	NA,C	NA,T	NA,1	NA,inf	NA,inf	NA,0.160673	0.000184587	0.000369131
3	chr1:198665504:C:T	198665504	NA,T	NA,C	NA,1	NA,-inf	NA,inf	NA,0.208983	0.000184487	0.000368917
3	chr1:199277004:CATCTT:C	199277004	NA,C	NA,CATCTT	NA,1	NA,-inf	NA,inf	NA,0.184039	0.000184477	0.0003689
3	chr1:199387388:A:C	199387388	NA,C	NA,A	NA,1	NA,-inf	NA,inf	NA,0.257658	0.000184362	0.000368683
3	chr1:198874178:C:G	198874178	NA,G	NA,C	NA,1	NA,-inf	NA,inf	NA,0.202516	0.000184202	0.000368347
3	chr1:198760507:T:C	198760507	NA,C	NA,T	NA,1	NA,-inf	NA,inf	NA,0.229241	0.000184154	0.000368252
3	chr1:198607094:A:G	198607094	G,NA	A,NA	1,NA	inf,NA	inf,NA	1.00022,NA	0.000184149	0.000368325
3	chr1:199422632:G:A	199422632	NA,A	NA,G	NA,1	NA,inf	NA,inf	NA,0.205922	0.000184112	0.000368175
3	chr1:199154677:A:G	199154677	NA,G	NA,A	NA,1	NA,inf	NA,inf	NA,0.17629	0.000184049	0.000368026
3	chr1:199096579:A:C	199096579	NA,C	NA,A	NA,1	NA,inf	NA,inf	NA,0.129852	0.000183961	0.000367824
3	chr1:199360006:GCT:G	199360006	NA,G	NA,GCT	NA,1	NA,inf	NA,inf	NA,0.172521	0.000183679	0.000367303
3	chr1:198674499:A:G	198674499	NA,G	NA,A	NA,1	NA,-inf	NA,inf	NA,0.215108	0.000183676	0.000367302
3	chr1:198800576:C:T	198800576	NA,T	NA,C	NA,1	NA,inf	NA,inf	NA,0.181256	0.000183658	0.000367268
3	chr1:199199279:T:C	199199279	NA,C	NA,T	NA,1	NA,-inf	NA,inf	NA,0.234219	0.000183578	0.0003671
3	chr1:198598808:T:C	198598808	NA,C	NA,T	NA,1	NA,inf	NA,inf	NA,0.127229	0.000183481	0.000366891
3	chr1:198678216:A:T	198678216	NA,T	NA,A	NA,1	NA,-inf	NA,inf	NA,0.21365	0.000183405	0.00036676
3	chr1:198689137:C:T	198689137	NA,T	NA,C	NA,1	NA,inf	NA,inf	NA,0.135648	0.000183383	0.00036669
3	chr1:198835956:G:A	198835956	A,NA	G,NA	1,NA	-inf,NA	inf,NA	0.880408,NA	0.000183242	0.000366469
3	chr1:198834092:T:C	198834092	C,C	T,T	1,1	inf,-inf	inf,inf	0.284386,0.975645	0.000183165	0.0003662
3	chr1:198852539:T:C	198852539	NA,C	NA,T	NA,1	NA,-inf	NA,inf	NA,0.305719	0.000183157	0.000366324
3	chr1:198719028:G:A	198719028	NA,A	NA,G	NA,1	NA,-inf	NA,inf	NA,0.212356	0.000183133	0.000366214
3	chr1:199499740:C:T	199499740	NA,T	NA,C	NA,1	NA,-inf	NA,inf	NA,0.185558	0.000183065	0.000366076
3	chr1:199343881:G:T	199343881	NA,T	NA,G	NA,1	NA,inf	NA,inf	NA,0.198472	0.00018304	0.000366031
3	chr1:198795291:A:T	198795291	NA,T	NA,A	NA,1	NA,inf	NA,inf	NA,0.177199	0.000183032	0.000366017
3	chr1:199290586:A:G	199290586	NA,G	NA,A	NA,1	NA,inf	NA,inf	NA,0.154268	0.000183032	0.000366014
3	chr1:199145016:G:A	199145016	NA,A	NA,G	NA,1	NA,-inf	NA,inf	NA,0.188388	0.000182948	0.000365847
3	chr1:199309507:T:A	199309507	NA,A	NA,T	NA,1	NA,inf	NA,inf	NA,0.169317	0.000182912	0.000365776
3	chr1:199393681:G:A	199393681	NA,A	NA,G	NA,1	NA,inf	NA,inf	NA,0.197286	0.00018287	0.00036569
3	chr1:198795290:T:C	198795290	NA,C	NA,T	NA,1	NA,inf	NA,inf	NA,0.176007	0.000182844	0.00036564
3	chr1:199385708:C:T	199385708	NA,T	NA,C	NA,1	NA,inf	NA,inf	NA,0.166572	0.000182654	0.000365252
3	chr1:199067546:C:A	199067546	NA,A	NA,C	NA,1	NA,inf	NA,inf	NA,0.14571	0.000182613	0.000365179
3	chr1:199401657:T:C	199401657	NA,C	NA,T	NA,1	NA,inf	NA,inf	NA,0.195895	0.000182604	0.000365158
3	chr1:199096659:T:C	199096659	NA,C	NA,T	NA,1	NA,inf	NA,inf	NA,0.121879	0.000182564	0.000365032
3	chr1:199336302:A:C	199336302	C,NA	A,NA	1,NA	-inf,NA	inf,NA	0.713125,NA	0.000182546	0.000365052
3	chr1:199016154:A:AT	199016154	NA,AT	NA,A	NA,1	NA,inf	NA,inf	NA,0.15383	0.000182434	0.000364821
3	chr1:198947338:C:T	198947338	NA,T	NA,C	NA,1	NA,inf	NA,inf	NA,0.146629	0.000182399	0.000364754
3	chr1:199501992:C:T	199501992	T,NA	C,NA	1,NA	inf,NA	inf,NA	0.951924,NA	0.000182368	0.000364745
3	chr1:198908462:A:G	198908462	NA,G	NA,A	NA,1	NA,inf	NA,inf	NA,0.148207	0.000182355	0.000364663
3	chr1:198660524:T:C	198660524	NA,C	NA,T	NA,1	NA,inf	NA,inf	NA,0.150525	0.000182319	0.000364594
3	chr1:198973913:A:G	198973913	NA,G	NA,A	NA,1	NA,inf	NA,inf	NA,0.131738	0.000182256	0.000364467
3	chr1:198865633:T:C	198865633	NA,C	NA,T	NA,1	NA,-inf	NA,inf	NA,0.298972	0.000182191	0.000364391
3	chr1:198974896:C:A	198974896	NA,A	NA,C	NA,1	NA,inf	NA,inf	NA,0.149112	0.000182146	0.000364246
3	chr1:198652057:C:T	198652057	NA,T	NA,C	NA,1	NA,-inf	NA,inf	NA,0.196263	0.000182104	0.000364154
3	chr1:198594580:TTTC:T	198594580	NA,T	NA,TTTC	NA,1	NA,-inf	NA,inf	NA,0.233272	0.000182073	0.000364104
3	chr1:198705809:T:C	198705809	NA,C	NA,T	NA,1	NA,-inf	NA,inf	NA,0.165231	0.000181991	0.000363943
3	chr1:198561592:T:C	198561592	C,C	T,T	1,1	inf,inf	inf,inf	1.23301,0.0352227	0.000181905	0.000363766
3	chr1:199429714:TA:T	199429714	NA,T	NA,TA	NA,1	NA,inf	NA,inf	NA,0.167939	0.000181867	0.000363689
3	chr1:199339485:A:G	199339485	NA,G	NA,A	NA,1	NA,-inf	NA,inf	NA,0.171374	0.000181862	0.000363673
3	chr1:199517086:A:C	199517086	NA,C	NA,A	NA,1	NA,-inf	NA,inf	NA,0.181441	0.000181838	0.000363622
3	chr1:198991153:C:T	198991153	NA,T	NA,C	NA,1	NA,-inf	NA,inf	NA,0.216541	0.0001818	0.000363548
3	chr1:198676477:G:A	198676477	NA,A	NA,G	NA,1	NA,-inf	NA,inf	NA,0.201314	0.00018154	0.000363032
3	chr1:199434217:G:A	199434217	NA,A	NA,G	NA,1	NA,inf	NA,inf	NA,0.155655	0.000181492	0.000362928
3	chr1:198678731:T:C	198678731	NA,C	NA,T	NA,1	NA,-inf	NA,inf	NA,0.200294	0.000181395	0.000362741
3	chr1:199500089:G:A	199500089	A,NA	G,NA	1,NA	inf,NA	inf,NA	0.938416,NA	0.000181314	0.000362635
3	chr1:199243741:G:A	199243741	NA,A	NA,G	NA,1	NA,inf	NA,inf	NA,0.150014	0.000181302	0.000362514
3	chr1:199493377:T:C	199493377	NA,C	NA,T	NA,1	NA,inf	NA,inf	NA,0.14544	0.000181301	0.000362556
3	chr1:199158455:A:ATG	199158455	NA,ATG	NA,A	NA,1	NA,inf	NA,inf	NA,0.173473	0.000181254	0.000362462
3	chr1:199057015:G:T	199057015	NA,T	NA,G	NA,1	NA,inf	NA,inf	NA,0.0888325	0.000181253	0.000362464
3	chr1:199119975:C:T	199119975	NA,T	NA,C	NA,1	NA,inf	NA,inf	NA,0.122325	0.000181246	0.000362447
3	chr1:199525044:A:G	199525044	NA,G	NA,A	NA,1	NA,inf	NA,inf	NA,0.163126	0.000181168	0.000362287
3	chr1:198674206:A:G	198674206	NA,G	NA,A	NA,1	NA,-inf	NA,inf	NA,0.19812	0.00018114	0.000362232
3	chr1:198844896:A:G	198844896	NA,G	NA,A	NA,1	NA,inf	NA,inf	NA,0.132187	0.000181121	0.000362195
3	chr1:199308204:G:A	199308204	NA,A	NA,G	NA,1	NA,inf	NA,inf	NA,0.157822	0.000181098	0.000362149
3	chr1:199188312:T:C	199188312	NA,C	NA,T	NA,1	NA,-inf	NA,inf	NA,0.202335	0.000181022	0.000361988
3	chr1:199119793:A:G	199119793	NA,G	NA,A	NA,1	NA,inf	NA,inf	NA,0.120173	0.000180908	0.000361771
3	chr1:199432256:CTTAA:C	199432256	NA,C	NA,CTTAA	NA,1	NA,inf	NA,inf	NA,0.184816	0.000180902	0.000361757
3	chr1:199525649:C:T	199525649	NA,T	NA,C	NA,1	NA,inf	NA,inf	NA,0.161325	0.000180899	0.000361749
3	chr1:198608691:A:C	198608691	NA,C	NA,A	NA,1	NA,inf	NA,inf	NA,0.111378	0.000180834	0.000361601
3	chr1:199091923:G:A	199091923	NA,A	NA,G	NA,1	NA,inf	NA,inf	NA,0.111308	0.000180832	0.000361572
3	chr1:199296265:G:A	199296265	NA,A	NA,G	NA,1	NA,inf	NA,inf	NA,0.155127	0.000180751	0.000361455
3	chr1:198668311:T:C	198668311	NA,C	NA,T	NA,1	NA,inf	NA,inf	NA,0.14134	0.000180696	0.000361341
3	chr1:199357812:G:A	199357812	NA,A	NA,G	NA,1	NA,inf	NA,inf	NA,0.151929	0.000180425	0.000360797
3	chr1:199199562:T:C	199199562	NA,C	NA,T	NA,1	NA,-inf	NA,inf	NA,0.199967	0.000180418	0.000360785
3	chr1:198617968:G:A	198617968	NA,A	NA,G	NA,1	NA,inf	NA,inf	NA,0.1622	0.000180321	0.000360598
3	chr1:198799309:T:C	198799309	NA,C	NA,T	NA,1	NA,inf	NA,inf	NA,0.12781	0.000180301	0.000360561
3	chr1:198992266:AC:A	198992266	NA,A	NA,AC	NA,1	NA,inf	NA,inf	NA,0.119867	0.00018027	0.000360496
3	chr1:199055444:G:T	199055444	NA,T	NA,G	NA,1	NA,-inf	NA,inf	NA,0.176122	0.000180129	0.000360223
3	chr1:199348349:C:T	199348349	NA,T	NA,C	NA,1	NA,-inf	NA,inf	NA,0.18657	0.000180048	0.000360049
3	chr1:199190359:A:G	199190359	NA,G	NA,A	NA,1	NA,-inf	NA,inf	NA,0.195437	0.000180021	0.000359987
3	chr1:198856199:C:T	198856199	NA,T	NA,C	NA,1	NA,-inf	NA,inf	NA,0.280991	0.000179945	0.000359894
3	chr1:198594717:A:G	198594717	NA,G	NA,A	NA,1	NA,-inf	NA,inf	NA,0.200898	0.00017993	0.000359836
3	chr1:199396223:C:T	199396223	NA,T	NA,C	NA,1	NA,inf	NA,inf	NA,0.161413	0.000179904	0.000359765
3	chr1:199346044:T:C	199346044	NA,C	NA,T	NA,1	NA,inf	NA,inf	NA,0.146406	0.000179902	0.000359758
3	chr1:198825504:C:T	198825504	NA,T	NA,C	NA,1	NA,-inf	NA,inf	NA,0.192657	0.000179885	0.000359718
3	chr1:198927329:G:A	198927329	NA,A	NA,G	NA,1	NA,-inf	NA,inf	NA,0.208364	0.000179873	0.000359694
3	chr1:198870233:T:C	198870233	NA,C	NA,T	NA,1	NA,inf	NA,inf	NA,0.0292564	0.000179863	0.000359665
3	chr1:198605832:G:A	198605832	NA,A	NA,G	NA,1	NA,-inf	NA,inf	NA,0.200163	0.000179829	0.000359634
3	chr1:199176676:T:G	199176676	NA,G	NA,T	NA,1	NA,-inf	NA,inf	NA,0.200415	0.000179767	0.00035948
3	chr1:198691014:G:A	198691014	A,A	G,G	1,1	inf,inf	inf,inf	0.263098,1.33228	0.000179747	0.000359466
3	chr1:198897795:T:C	198897795	NA,C	NA,T	NA,1	NA,inf	NA,inf	NA,0.131141	0.000179687	0.000359328
3	chr1:198929762:T:C	198929762	NA,C	NA,T	NA,1	NA,-inf	NA,inf	NA,0.187379	0.000179634	0.000359215
3	chr1:199205551:T:G	199205551	G,NA	T,NA	1,NA	-inf,NA	inf,NA	0.401493,NA	0.000179607	0.000359141
3	chr1:199218119:T:G	199218119	NA,G	NA,T	NA,1	NA,-inf	NA,inf	NA,0.132149	0.000179581	0.000359108
3	chr1:199178049:C:T	199178049	NA,T	NA,C	NA,1	NA,-inf	NA,inf	NA,0.20058	0.000179537	0.00035902
3	chr1:199423395:A:G	199423395	NA,G	NA,A	NA,1	NA,inf	NA,inf	NA,0.149668	0.000179524	0.000359002
3	chr1:198540601:C:T	198540601	NA,T	NA,C	NA,1	NA,inf	NA,inf	NA,0.132612	0.000179518	0.000358979
3	chr1:199145893:A:T	199145893	NA,T	NA,A	NA,1	NA,inf	NA,inf	NA,0.111185	0.000179513	0.000358982
3	chr1:199181831:A:T	199181831	NA,T	NA,A	NA,1	NA,-inf	NA,inf	NA,0.190276	0.000179394	0.000358734
3	chr1:198766742:T:C	198766742	NA,C	NA,T	NA,1	NA,-inf	NA,inf	NA,0.192081	0.00017933	0.000358607
3	chr1:198630866:C:T	198630866	NA,T	NA,C	NA,1	NA,-inf	NA,inf	NA,0.180484	0.000179281	0.00035851
3	chr1:199528445:C:T	199528445	NA,T	NA,C	NA,1	NA,inf	NA,inf	NA,0.149986	0.00017928	0.000358512
3	chr1:199533111:T:C	199533111	NA,C	NA,T	NA,1	NA,inf	NA,inf	NA,0.149986	0.00017928	0.000358512
3	chr1:199267098:C:T	199267098	NA,T	NA,C	NA,1	NA,-inf	NA,inf	NA,0.181806	0.000179246	0.000358443
3	chr1:198898311:T:A	198898311	NA,A	NA,T	NA,1	NA,inf	NA,inf	NA,0.127738	0.00017921	0.000358375
3	chr1:199502104:AT:A	199502104	NA,A	NA,AT	NA,1	NA,inf	NA,inf	NA,0.132458	0.000179188	0.000358331
3	chr1:199190259:G:A	199190259	NA,A	NA,G	NA,1	NA,-inf	NA,inf	NA,0.187995	0.000179163	0.000358274
3	chr1:199452872:C:T	199452872	T,T	C,C	1,1	inf,-inf	inf,inf	1.28254,0.488485	0.000179126	0.000358206
3	chr1:198909143:G:A	198909143	NA,A	NA,G	NA,1	NA,inf	NA,inf	NA,0.123363	0.000179072	0.000358098
3	chr1:199228127:T:C	199228127	NA,C	NA,T	NA,1	NA,-inf	NA,inf	NA,0.190253	0.000179069	0.000358078
3	chr1:199268823:A:G	199268823	NA,G	NA,A	NA,1	NA,-inf	NA,inf	NA,0.260369	0.000179048	0.000358069
3	chr1:198949545:A:G	198949545	NA,G	NA,A	NA,1	NA,inf	NA,inf	NA,0.124562	0.000179007	0.00035797
3	chr1:198951930:T:C	198951930	NA,C	NA,T	NA,1	NA,inf	NA,inf	NA,0.124471	0.000178992	0.000357941
3	chr1:198927682:C:T	198927682	NA,T	NA,C	NA,1	NA,-inf	NA,inf	NA,0.201237	0.00017896	0.000357869
3	chr1:198617314:G:T	198617314	NA,T	NA,G	NA,1	NA,-inf	NA,inf	NA,0.209858	0.000178938	0.000357836
3	chr1:198945000:G:A	198945000	NA,A	NA,G	NA,1	NA,inf	NA,inf	NA,0.124053	0.000178936	0.000357829
3	chr1:199427821:C:T	199427821	NA,T	NA,C	NA,1	NA,inf	NA,inf	NA,0.134501	0.000178878	0.000357709
3	chr1:198867027:T:A	198867027	NA,A	NA,T	NA,1	NA,inf	NA,inf	NA,0.129955	0.000178859	0.000357675
3	chr1:198953523:GA:G	198953523	G,NA	GA,NA	1,NA	-inf,NA	inf,NA	0.348812,NA	0.000178798	0.000357521
3	chr1:199323670:A:C	199323670	NA,C	NA,A	NA,1	NA,-inf	NA,inf	NA,0.150108	0.000178737	0.000357423
3	chr1:198673283:T:G	198673283	NA,G	NA,T	NA,1	NA,-inf	NA,inf	NA,0.180768	0.000178714	0.00035738
3	chr1:198611738:G:T	198611738	NA,T	NA,G	NA,1	NA,inf	NA,inf	NA,0.1223	0.000178658	0.00035727
3	chr1:199156608:C:T	199156608	NA,T	NA,C	NA,1	NA,-inf	NA,inf	NA,0.211484	0.000178624	0.000357235
3	chr1:198554682:G:A	198554682	NA,A	NA,G	NA,1	NA,inf	NA,inf	NA,0.139372	0.000178562	0.000357077
3	chr1:199081045:C:T	199081045	T,NA	C,NA	1,NA	inf,NA	inf,NA	1.83617,NA	0.00017856	0.000357669
3	chr1:199109778:A:G	199109778	NA,G	NA,A	NA,1	NA,-inf	NA,inf	NA,0.230013	0.000178541	0.000357089
3	chr1:199155562:A:G	199155562	NA,G	NA,A	NA,1	NA,-inf	NA,inf	NA,0.248632	0.000178528	0.000357041
3	chr1:199079614:A:G	199079614	NA,G	NA,A	NA,1	NA,inf	NA,inf	NA,0.376079	0.000178487	0.000356948
3	chr1:198979772:A:G	198979772	NA,G	NA,A	NA,1	NA,-inf	NA,inf	NA,0.189336	0.00017833	0.00035661
3	chr1:198701049:G:GT	198701049	NA,GT	NA,G	NA,1	NA,-inf	NA,inf	NA,0.203122	0.000178286	0.000356559
3	chr1:199334227:G:A	199334227	NA,A	NA,G	NA,1	NA,-inf	NA,inf	NA,0.146536	0.000178265	0.000356481
3	chr1:198783772:A:G	198783772	NA,G	NA,A	NA,1	NA,-inf	NA,inf	NA,0.253974	0.000178145	0.000356291
3	chr1:199537902:C:A	199537902	NA,A	NA,C	NA,1	NA,inf	NA,inf	NA,0.137769	0.000178072	0.000356099
3	chr1:199266340:G:A	199266340	NA,A	NA,G	NA,1	NA,-inf	NA,inf	NA,0.124693	0.000178027	0.000355996
3	chr1:199434805:G:C	199434805	NA,C	NA,G	NA,1	NA,inf	NA,inf	NA,0.128246	0.000178004	0.000355962
3	chr1:199423614:A:T	199423614	NA,T	NA,A	NA,1	NA,inf	NA,inf	NA,0.127986	0.000177965	0.000355883
3	chr1:199421226:G:A	199421226	NA,A	NA,G	NA,1	NA,inf	NA,inf	NA,0.12798	0.000177962	0.000355878
3	chr1:199081378:TTTTG:T	199081378	NA,T	NA,TTTTG	NA,1	NA,inf	NA,inf	NA,0.152882	0.000177898	0.000355748
3	chr1:198571859:A:AG	198571859	NA,AG	NA,A	NA,1	NA,-inf	NA,inf	NA,0.211635	0.000177878	0.000355745
3	chr1:199279838:T:A	199279838	NA,A	NA,T	NA,1	NA,-inf	NA,inf	NA,0.208403	0.000177877	0.000355723
3	chr1:198620782:A:T	198620782	NA,T	NA,A	NA,1	NA,inf	NA,inf	NA,0.0988001	0.000177865	0.000355681
3	chr1:198602442:C:T	198602442	NA,T	NA,C	NA,1	NA,inf	NA,inf	NA,0.304491	0.000177777	0.000355521
3	chr1:198704454:T:C	198704454	NA,C	NA,T	NA,1	NA,inf	NA,inf	NA,0.270375	0.000177699	0.000355359
3	chr1:198968137:A:G	198968137	NA,G	NA,A	NA,1	NA,inf	NA,inf	NA,0.121004	0.000177662	0.000355279
3	chr1:199471867:A:G	199471867	NA,G	NA,A	NA,1	NA,inf	NA,inf	NA,0.131337	0.000177608	0.000355168
3	chr1:198900428:T:G	198900428	NA,G	NA,T	NA,1	NA,inf	NA,inf	NA,0.116536	0.000177596	0.000355146
3	chr1:198975679:A:G	198975679	NA,G	NA,A	NA,1	NA,inf	NA,inf	NA,0.114079	0.00017758	0.000355116
3	chr1:198956246:T:C	198956246	NA,C	NA,T	NA,1	NA,inf	NA,inf	NA,0.114141	0.000177543	0.000355043
3	chr1:198907352:A:G	198907352	NA,G	NA,A	NA,1	NA,inf	NA,inf	NA,0.115492	0.000177497	0.000354948
3	chr1:199181691:C:T	199181691	NA,T	NA,C	NA,1	NA,-inf	NA,inf	NA,0.11604	0.000177485	0.000354918
3	chr1:198578530:T:TC	198578530	NA,TC	NA,T	NA,1	NA,inf	NA,inf	NA,0.134941	0.00017748	0.00035491
3	chr1:199539851:A:G	199539851	NA,G	NA,A	NA,1	NA,inf	NA,inf	NA,0.131094	0.00017744	0.000354833
3	chr1:199429475:T:G	199429475	NA,G	NA,T	NA,1	NA,inf	NA,inf	NA,0.145552	0.000177422	0.000354798
3	chr1:198976075:C:T	198976075	NA,T	NA,C	NA,1	NA,inf	NA,inf	NA,0.112917	0.00017742	0.000354797
3	chr1:198973733:A:T	198973733	NA,T	NA,A	NA,1	NA,inf	NA,inf	NA,0.112723	0.000177395	0.000354747
3	chr1:198973602:C:T	198973602	NA,T	NA,C	NA,1	NA,inf	NA,inf	NA,0.11267	0.000177388	0.000354733
3	chr1:198969938:C:A	198969938	NA,A	NA,C	NA,1	NA,inf	NA,inf	NA,0.112413	0.000177353	0.000354663
3	chr1:198975692:G:T	198975692	NA,T	NA,G	NA,1	NA,inf	NA,inf	NA,0.112363	0.000177346	0.000354649
3	chr1:199361394:G:A	199361394	NA,A	NA,G	NA,1	NA,inf	NA,inf	NA,0.129208	0.000177266	0.000354481
3	chr1:198558896:T:G	198558896	NA,G	NA,T	NA,1	NA,inf	NA,inf	NA,0.127465	0.000177242	0.000354438
3	chr1:198661300:T:A	198661300	NA,A	NA,T	NA,1	NA,inf	NA,inf	NA,0.0771966	0.000177177	0.000354302
3	chr1:198703069:A:C	198703069	NA,C	NA,A	NA,1	NA,inf	NA,inf	NA,0.12715	0.000177171	0.000354295
3	chr1:198714326:T:A	198714326	A,NA	T,NA	1,NA	inf,NA	inf,NA	0.0160487,NA	0.000177159	0.000354238
3	chr1:198649416:G:A	198649416	NA,A	NA,G	NA,1	NA,inf	NA,inf	NA,0.138671	0.000177007	0.000353966
3	chr1:199394559:A:C	199394559	NA,C	NA,A	NA,1	NA,inf	NA,inf	NA,0.155349	0.000177005	0.000353963
3	chr1:198845869:GT:G	198845869	NA,G	NA,GT	NA,1	NA,inf	NA,inf	NA,0.113181	0.000176959	0.000353873
3	chr1:198980650:A:T	198980650	NA,T	NA,A	NA,1	NA,inf	NA,inf	NA,0.105121	0.000176918	0.000353791
3	chr1:198966477:G:T	198966477	NA,T	NA,G	NA,1	NA,inf	NA,inf	NA,0.108721	0.000176828	0.000353613
3	chr1:198755351:A:AATC	198755351	NA,AATC	NA,A	NA,1	NA,-inf	NA,inf	NA,0.183097	0.000176788	0.000353525
3	chr1:198961819:C:T	198961819	NA,T	NA,C	NA,1	NA,inf	NA,inf	NA,0.107961	0.000176727	0.000353411
3	chr1:198949102:C:T	198949102	NA,T	NA,C	NA,1	NA,-inf	NA,inf	NA,0.165529	0.000176713	0.000353375
3	chr1:198845867:GT:G	198845867	NA,G	NA,GT	NA,1	NA,inf	NA,inf	NA,0.111099	0.000176683	0.000353322
3	chr1:199535072:T:C	199535072	NA,C	NA,T	NA,1	NA,inf	NA,inf	NA,0.127163	0.000176642	0.00035324
3	chr1:198862478:G:A	198862478	NA,A	NA,G	NA,1	NA,inf	NA,inf	NA,0.113028	0.000176598	0.000353153
3	chr1:199026997:C:G	199026997	NA,G	NA,C	NA,1	NA,inf	NA,inf	NA,0.101264	0.000176596	0.000353149
3	chr1:199363301:T:C	199363301	NA,C	NA,T	NA,1	NA,-inf	NA,inf	NA,0.174201	0.00017657	0.000353091
3	chr1:199353469:T:C	199353469	NA,C	NA,T	NA,1	NA,-inf	NA,inf	NA,0.17367	0.000176507	0.000352966
3	chr1:199524453:A:C	199524453	NA,C	NA,A	NA,1	NA,-inf	NA,inf	NA,0.119385	0.0001765	0.000352952
3	chr1:199527279:T:C	199527279	NA,C	NA,T	NA,1	NA,inf	NA,inf	NA,0.12408	0.000176478	0.00035291
3	chr1:199357282:T:C	199357282	NA,C	NA,T	NA,1	NA,-inf	NA,inf	NA,0.17339	0.000176473	0.000352897
3	chr1:199468934:G:A	199468934	NA,A	NA,G	NA,1	NA,inf	NA,inf	NA,0.121879	0.000176469	0.000352891
3	chr1:199534512:CT:C	199534512	NA,C	NA,CT	NA,1	NA,inf	NA,inf	NA,0.125248	0.000176404	0.000352764
3	chr1:199195145:G:A	199195145	NA,A	NA,G	NA,1	NA,-inf	NA,inf	NA,0.167621	0.000176337	0.000352622
3	chr1:198920179:TAC:T	198920179	NA,T	NA,TAC	NA,1	NA,-inf	NA,inf	NA,0.178221	0.000176126	0.000352202
3	chr1:199153375:T:C	199153375	NA,C	NA,T	NA,1	NA,-inf	NA,inf	NA,0.205337	0.000176115	0.000352232
3	chr1:199166027:T:C	199166027	NA,C	NA,T	NA,1	NA,-inf	NA,inf	NA,0.167144	0.000176085	0.000352139
3	chr1:198680096:G:A	198680096	NA,A	NA,G	NA,1	NA,-inf	NA,inf	NA,0.138553	0.000176077	0.000352101
3	chr1:198890759:C:T	198890759	NA,T	NA,C	NA,1	NA,inf	NA,inf	NA,0.172868	0.000176054	0.000352065
3	chr1:198861813:T:C	198861813	C,NA	T,NA	1,NA	-inf,NA	inf,NA	0.783906,NA	0.000176049	0.000352072
3	chr1:198987189:T:A	198987189	NA,A	NA,T	NA,1	NA,-inf	NA,inf	NA,0.181865	0.00017602	0.000351987
3	chr1:199271070:C:T	199271070	NA,T	NA,C	NA,1	NA,inf	NA,inf	NA,0.0933274	0.000176013	0.000351946
3	chr1:198832745:A:T	198832745	T,T	A,A	1,1	inf,-inf	inf,inf	0.263777,0.967243	0.00017599	0.000351857
3	chr1:198571923:T:C	198571923	NA,C	NA,T	NA,1	NA,-inf	NA,inf	NA,0.151987	0.000175933	0.000351817
3	chr1:199198829:G:A	199198829	NA,A	NA,G	NA,1	NA,-inf	NA,inf	NA,0.159292	0.000175912	0.000351772
3	chr1:198974380:A:C	198974380	NA,C	NA,A	NA,1	NA,inf	NA,inf	NA,0.101377	0.000175886	0.000351729
3	chr1:199217258:ACT:A	199217258	NA,A	NA,ACT	NA,1	NA,inf	NA,inf	NA,0.0728829	0.000175797	0.000351501
3	chr1:199540480:G:A	199540480	NA,A	NA,G	NA,1	NA,inf	NA,inf	NA,0.120315	0.000175789	0.000351534
3	chr1:199334263:TAAGCATTTCCACTATTTTAATTTTAAAA:T	199334263	NA,T	NA,TAAGCATTTCCACTATTTTAATTTTAAAA	NA,1	NA,inf	NA,inf	NA,0.11634	0.000175721	0.000351399
3	chr1:198630301:G:T	198630301	NA,T	NA,G	NA,1	NA,-inf	NA,inf	NA,0.152568	0.00017559	0.000351129
3	chr1:198951119:C:T	198951119	NA,T	NA,C	NA,1	NA,inf	NA,inf	NA,0.0993428	0.000175577	0.00035111
3	chr1:199242139:A:G	199242139	NA,G	NA,A	NA,1	NA,inf	NA,inf	NA,0.123706	0.000175564	0.000351083
3	chr1:199324648:C:T	199324648	NA,T	NA,C	NA,1	NA,inf	NA,inf	NA,0.137194	0.000175547	0.000351047
3	chr1:199067747:G:A	199067747	NA,A	NA,G	NA,1	NA,inf	NA,inf	NA,0.013357	0.000175542	0.00035103
3	chr1:199077218:T:G	199077218	NA,G	NA,T	NA,1	NA,inf	NA,inf	NA,0.0526571	0.000175458	0.000350877
3	chr1:198874280:A:C	198874280	NA,C	NA,A	NA,1	NA,-inf	NA,inf	NA,0.159592	0.000175435	0.000350821
3	chr1:199156840:C:T	199156840	NA,T	NA,C	NA,1	NA,inf	NA,inf	NA,0.157368	0.000175434	0.000350827
3	chr1:199533851:T:C	199533851	NA,C	NA,T	NA,1	NA,-inf	NA,inf	NA,0.126788	0.000175393	0.000350736
3	chr1:199532543:T:C	199532543	NA,C	NA,T	NA,1	NA,inf	NA,inf	NA,0.116468	0.00017532	0.000350596
3	chr1:199003018:C:A	199003018	NA,A	NA,C	NA,1	NA,inf	NA,inf	NA,0.0963343	0.000175283	0.000350523
3	chr1:199467542:A:G	199467542	NA,G	NA,A	NA,1	NA,inf	NA,inf	NA,0.119726	0.000175192	0.000350339
3	chr1:199315250:G:T	199315250	NA,T	NA,G	NA,1	NA,inf	NA,inf	NA,0.0994881	0.000175161	0.000350276
3	chr1:198810223:T:C	198810223	NA,C	NA,T	NA,1	NA,-inf	NA,inf	NA,0.142878	0.000175067	0.000350085
3	chr1:198977610:G:A	198977610	NA,A	NA,G	NA,1	NA,inf	NA,inf	NA,0.0824231	0.000175061	0.000350078
3	chr1:199259365:T:A	199259365	NA,A	NA,T	NA,1	NA,-inf	NA,inf	NA,0.156229	0.000174982	0.000349915
3	chr1:199534835:T:C	199534835	NA,C	NA,T	NA,1	NA,-inf	NA,inf	NA,0.1625	0.000174913	0.00034978
3	chr1:198557361:A:C	198557361	NA,C	NA,A	NA,1	NA,inf	NA,inf	NA,0.110138	0.000174882	0.000349717
3	chr1:198856082:C:T	198856082	NA,T	NA,C	NA,1	NA,-inf	NA,inf	NA,0.153239	0.000174844	0.00034964
3	chr1:199434899:G:A	199434899	NA,A	NA,G	NA,1	NA,inf	NA,inf	NA,0.109731	0.000174784	0.000349522
3	chr1:198710748:A:C	198710748	NA,C	NA,A	NA,1	NA,inf	NA,inf	NA,0.0800929	0.000174745	0.000349418
3	chr1:199101033:A:G	199101033	NA,G	NA,A	NA,1	NA,-inf	NA,inf	NA,0.12447	0.000174672	0.000349288
3	chr1:198823054:T:C	198823054	C,C	T,T	1,1	inf,-inf	inf,inf	0.545867,0.759835	0.000174664	0.000349294
3	chr1:198668497:G:A	198668497	NA,A	NA,G	NA,1	NA,inf	NA,inf	NA,0.103954	0.000174645	0.000349232
3	chr1:198672530:C:T	198672530	NA,T	NA,C	NA,1	NA,-inf	NA,inf	NA,0.126416	0.000174644	0.000349235
3	chr1:199520764:T:C	199520764	NA,C	NA,T	NA,1	NA,-inf	NA,inf	NA,0.16006	0.000174643	0.00034924
3	chr1:199282880:A:C	199282880	C,NA	A,NA	1,NA	inf,NA	inf,NA	0.796711,NA	0.00017464	0.000349267
3	chr1:199521059:G:A	199521059	NA,A	NA,G	NA,1	NA,inf	NA,inf	NA,0.104354	0.000174637	0.00034923
3	chr1:199540637:T:C	199540637	NA,C	NA,T	NA,1	NA,inf	NA,inf	NA,0.110425	0.000174607	0.00034917
3	chr1:198586576:A:C	198586576	NA,C	NA,A	NA,1	NA,inf	NA,inf	NA,0.0674065	0.000174554	0.000349047
3	chr1:199362966:A:G	199362966	NA,G	NA,A	NA,1	NA,inf	NA,inf	NA,0.108325	0.000174534	0.00034902
3	chr1:199285868:G:T	199285868	NA,T	NA,G	NA,1	NA,-inf	NA,inf	NA,0.104905	0.000174496	0.00034894
3	chr1:199365724:G:A	199365724	NA,A	NA,G	NA,1	NA,-inf	NA,inf	NA,0.130022	0.000174487	0.000348929
3	chr1:198865245:T:C	198865245	NA,C	NA,T	NA,1	NA,inf	NA,inf	NA,0.34892	0.000174463	0.000348902
3	chr1:198590785:T:C	198590785	NA,C	NA,T	NA,1	NA,inf	NA,inf	NA,0.173764	0.000174442	0.000348842
3	chr1:198635640:G:A	198635640	NA,A	NA,G	NA,1	NA,inf	NA,inf	NA,0.0961951	0.000174437	0.00034883
3	chr1:198978562:G:A	198978562	NA,A	NA,G	NA,1	NA,inf	NA,inf	NA,0.084175	0.000174387	0.000348729
3	chr1:199396704:C:A	199396704	NA,A	NA,C	NA,1	NA,-inf	NA,inf	NA,0.132659	0.000174341	0.000348635
3	chr1:198625394:T:C	198625394	NA,C	NA,T	NA,1	NA,-inf	NA,inf	NA,0.170653	0.00017433	0.000348619
3	chr1:198889486:A:T	198889486	NA,T	NA,A	NA,1	NA,-inf	NA,inf	NA,0.160465	0.000174266	0.000348484
3	chr1:198954239:G:A	198954239	NA,A	NA,G	NA,1	NA,-inf	NA,inf	NA,0.143946	0.000174211	0.000348372
3	chr1:198979601:A:T	198979601	NA,T	NA,A	NA,1	NA,inf	NA,inf	NA,0.0824393	0.000174187	0.000348329
3	chr1:198591626:G:A	198591626	A,NA	G,NA	1,NA	-inf,NA	inf,NA	0.743038,NA	0.000174177	0.000348324
3	chr1:198861312:A:G	198861312	NA,G	NA,A	NA,1	NA,-inf	NA,inf	NA,0.145005	0.000174074	0.000348101
3	chr1:199418857:T:C	199418857	NA,C	NA,T	NA,1	NA,inf	NA,inf	NA,0.102703	0.00017407	0.000348094
3	chr1:198603508:T:C	198603508	NA,C	NA,T	NA,1	NA,-inf	NA,inf	NA,0.166945	0.00017407	0.000348098
3	chr1:198996008:A:G	198996008	NA,G	NA,A	NA,1	NA,inf	NA,inf	NA,0.0862922	0.000174058	0.000348074
3	chr1:199246646:G:T	199246646	NA,T	NA,G	NA,1	NA,-inf	NA,inf	NA,0.182052	0.000173998	0.000347966
3	chr1:199328827:G:A	199328827	A,A	G,G	1,1	inf,-inf	inf,inf	0.026504,1.32544	0.000173975	0.000347903
3	chr1:199245202:A:G	199245202	NA,G	NA,A	NA,1	NA,-inf	NA,inf	NA,0.118986	0.000173895	0.000347757
3	chr1:198635144:G:T	198635144	NA,T	NA,G	NA,1	NA,inf	NA,inf	NA,0.0910802	0.00017389	0.000347737
3	chr1:199033441:C:T	199033441	NA,T	NA,C	NA,1	NA,-inf	NA,inf	NA,0.353955	0.000173889	0.000347752
3	chr1:199347679:G:C	199347679	NA,C	NA,G	NA,1	NA,inf	NA,inf	NA,0.112889	0.00017382	0.000347595
3	chr1:199337403:C:T	199337403	NA,T	NA,C	NA,1	NA,-inf	NA,inf	NA,0.138182	0.000173771	0.000347496
3	chr1:198917275:A:G	198917275	G,G	A,A	1,1	inf,inf	inf,inf	1.54254,1.35548	0.000173729	0.000347954
3	chr1:199435926:C:T	199435926	NA,T	NA,C	NA,1	NA,inf	NA,inf	NA,0.0993959	0.000173698	0.00034735
3	chr1:198984495:C:T	198984495	NA,T	NA,C	NA,1	NA,-inf	NA,inf	NA,0.204201	0.000173697	0.000347345
3	chr1:198972461:C:A	198972461	NA,A	NA,C	NA,1	NA,-inf	NA,inf	NA,0.136252	0.000173644	0.000347239
3	chr1:199511038:G:T	199511038	NA,T	NA,G	NA,1	NA,-inf	NA,inf	NA,0.150125	0.000173615	0.000347183
3	chr1:199525474:A:C	199525474	NA,C	NA,A	NA,1	NA,inf	NA,inf	NA,0.095347	0.000173589	0.000347134
3	chr1:198530731:A:G	198530731	NA,G	NA,A	NA,1	NA,-inf	NA,inf	NA,0.142521	0.00017358	0.000347113
3	chr1:199241458:A:G	199241458	NA,G	NA,A	NA,1	NA,inf	NA,inf	NA,0.112583	0.00017358	0.000347114
3	chr1:199239504:A:C	199239504	NA,C	NA,A	NA,1	NA,inf	NA,inf	NA,0.112095	0.000173554	0.000347062
3	chr1:198940963:T:C	198940963	NA,C	NA,T	NA,1	NA,inf	NA,inf	NA,0.0820043	0.000173541	0.000347041
3	chr1:199223285:C:T	199223285	NA,T	NA,C	NA,1	NA,inf	NA,inf	NA,0.0866898	0.000173534	0.000347024
3	chr1:198657242:A:C	198657242	NA,C	NA,A	NA,1	NA,inf	NA,inf	NA,0.0496346	0.000173517	0.000346984
3	chr1:199237961:G:C	199237961	NA,C	NA,G	NA,1	NA,inf	NA,inf	NA,0.0798256	0.000173496	0.000346947
3	chr1:199040032:AAC:A	199040032	NA,A	NA,AAC	NA,1	NA,inf	NA,inf	NA,0.0639595	0.000173487	0.000346932
3	chr1:198625587:T:C	198625587	NA,C	NA,T	NA,1	NA,-inf	NA,inf	NA,0.161974	0.00017347	0.0003469
3	chr1:198977836:C:T	198977836	NA,T	NA,C	NA,1	NA,inf	NA,inf	NA,0.0806279	0.000173458	0.000346873
3	chr1:199086826:C:A	199086826	NA,A	NA,C	NA,1	NA,-inf	NA,inf	NA,0.121292	0.000173396	0.000346747
3	chr1:199062550:G:A	199062550	NA,A	NA,G	NA,1	NA,inf	NA,inf	NA,0.0774541	0.000173376	0.000346707
3	chr1:198951415:A:T	198951415	NA,T	NA,A	NA,1	NA,-inf	NA,inf	NA,0.150984	0.000173355	0.000346662
3	chr1:199272661:A:T	199272661	NA,T	NA,A	NA,1	NA,-inf	NA,inf	NA,0.093335	0.000173341	0.000346635
3	chr1:199040219:G:A	199040219	NA,A	NA,G	NA,1	NA,inf	NA,inf	NA,0.0625545	0.000173324	0.000346606
```
