## Supplementary material for "Characterization of shared and ancestry-specific signals driving complex traits using multi-ancestry fine-mapping": susiex_nc3.cs80.snp

```
BP	SNP	PIP(CS1)	LogBF(CS1,Pop1)	LogBF(CS1,Pop2)	PIP(CS2)	LogBF(CS2,Pop1)	LogBF(CS2,Pop2)	PIP(CS3)	LogBF(CS3,Pop1)	LogBF(CS3,Pop2)
198523137	chr1:198523137:A:G	6.53239e-08	-1.68756e-10	-1.2196	0.000167365	-1.68756e-10	-1.21734	0.000167451	-1.68756e-10	-1.21731
198523324	chr1:198523324:T:C	4.38018e-08	-0.417755	-1.20153	0.000140451	-0.195797	-1.19686	0.000140502	-0.195918	-1.19686
198523602	chr1:198523602:C:A	1.80658e-07	-1.68756e-10	-0.202351	0.000464501	-1.68756e-10	-0.196555	0.000464475	-1.68756e-10	-0.197092
198523965	chr1:198523965:T:C	1.14722e-08	-1.74734	-1.21169	2.95225e-05	-1.7538	-1.19857	2.95374e-05	-1.7538	-1.19855
198524164	chr1:198524164:G:A	3.95722e-08	-1.72083	-2.62661e-10	0.000100348	-1.72887	-2.62661e-10	0.000100407	-1.72877	-2.62661e-10
198524527	chr1:198524527:G:A	9.56165e-08	-1.68756e-10	-0.838611	0.000235825	-1.68756e-10	-0.874428	0.000235946	-1.68756e-10	-0.874398
198524616	chr1:198524616:C:A	1.19607e-07	-1.68756e-10	-0.614742	0.000309053	-1.68756e-10	-0.604005	0.000309389	-1.68756e-10	-0.603399
198524742	chr1:198524742:A:G	6.52933e-08	-1.68756e-10	-1.22007	0.00016684	-1.68756e-10	-1.22048	0.00016692	-1.68756e-10	-1.22048
198525551	chr1:198525551:A:G	7.2726e-08	-1.68756e-10	-1.11226	0.000188562	-1.68756e-10	-1.09809	0.00018865	-1.68756e-10	-1.09811
198525721	chr1:198525721:T:C	2.44771e-07	-1.68756e-10	0.101367	0.000614517	-1.68756e-10	0.083318	0.000614841	-1.68756e-10	0.0833636
198527443	chr1:198527443:AATG:A	9.40154e-08	-1.68756e-10	-0.855498	0.000231896	-1.68756e-10	-0.89123	0.000232015	-1.68756e-10	-0.8912
198527626	chr1:198527626:A:G	2.72857e-08	-1.37707	-0.715521	4.15095e-05	-1.74212	-0.869481	4.15276e-05	-1.74213	-0.869516
198527959	chr1:198527959:G:A	6.52612e-08	-1.68756e-10	-1.22056	0.000167304	-1.68756e-10	-1.21771	0.000167385	-1.68756e-10	-1.2177
198528904	chr1:198528904:G:C	6.68617e-08	-1.68756e-10	-1.19633	0.000172108	-1.68756e-10	-1.18939	0.000172211	-1.68756e-10	-1.18928
198529169	chr1:198529169:C:T	1.17126e-07	-1.68756e-10	-0.635709	0.000231517	-1.68756e-10	-0.892865	0.000231616	-1.68756e-10	-0.892917
198529509	chr1:198529509:C:T	1.47686e-07	-1.68756e-10	-0.403866	0.000364503	-1.68756e-10	-0.438982	0.00036468	-1.68756e-10	-0.43898
198529796	chr1:198529796:T:C	1.46135e-07	0.657473	-1.0719	0.000633725	1.22322	-1.10912	0.00063405	1.22326	-1.10913
198529930	chr1:198529930:G:C	5.12502e-08	-0.265612	-1.19663	0.000160671	-0.0684058	-1.18975	0.000160734	-0.068525	-1.18972
198530731	chr1:198530731:A:G	6.91573e-08	-1.68756e-10	-1.16257	0.000173494	-1.68756e-10	-1.18138	0.00017358	-1.68756e-10	-1.18136
198531437	chr1:198531437:T:A	7.36169e-08	-1.68756e-10	-1.10008	0.000188227	-1.68756e-10	-1.09987	0.000188321	-1.68756e-10	-1.09985
198532035	chr1:198532035:G:A	6.7131e-08	-1.68756e-10	-1.19231	0.000172904	-1.68756e-10	-1.18478	0.000173008	-1.68756e-10	-1.18466
198532083	chr1:198532083:C:T	1.02363e-07	-1.68756e-10	-0.770428	0.000251343	-1.68756e-10	-0.810698	0.000251473	-1.68756e-10	-0.810664
198532089	chr1:198532089:C:T	1.52768e-07	-1.68756e-10	-0.370039	0.000376875	-1.68756e-10	-0.405605	0.000377057	-1.68756e-10	-0.405602
198532117	chr1:198532117:G:A	2.21116e-08	-1.71297	-0.589887	4.34354e-05	-1.73151	-0.834737	4.34524e-05	-1.73152	-0.834811
198532275	chr1:198532275:C:A	4.13532e-07	-1.68756e-10	0.625779	0.000947291	-1.68756e-10	0.516088	0.000947794	-1.68756e-10	0.516137
198532556	chr1:198532556:A:G	2.73138e-08	-1.70806	-0.383501	8.08451e-05	-1.53868	-0.406304	8.08747e-05	-1.53872	-0.406379
198532721	chr1:198532721:G:A	1.46199e-08	-1.53394	-1.18263	3.39368e-05	-1.63966	-1.17336	3.39545e-05	-1.63965	-1.17333
198532804	chr1:198532804:A:G	5.26381e-08	-1.43552	-2.62661e-10	0.000113152	-1.60878	-2.62661e-10	0.000113211	-1.60875	-2.62661e-10
198532865	chr1:198532865:A:G	1.53651e-07	-1.68756e-10	-0.364273	0.000378586	-1.68756e-10	-0.401076	0.000378769	-1.68756e-10	-0.401073
198533116	chr1:198533116:C:A	6.64373e-08	-1.68756e-10	-1.2027	0.0001718	-1.68756e-10	-1.19119	0.000171881	-1.68756e-10	-1.1912
198533330	chr1:198533330:G:A	6.52836e-08	-1.68756e-10	-1.22022	0.000167153	-1.68756e-10	-1.21861	0.000167233	-1.68756e-10	-1.21861
198533350	chr1:198533350:T:G	1.83491e-08	-1.68307	-0.80631	4.91303e-05	-1.70887	-0.734169	4.91569e-05	-1.70889	-0.734092
198533573	chr1:198533573:C:T	3.78173e-08	-1.76619	-2.62661e-10	9.65536e-05	-1.76742	-2.62661e-10	9.66e-05	-1.76742	-2.62661e-10
198533686	chr1:198533686:A:G	3.53479e-07	-1.68756e-10	0.468868	0.000777243	-1.68756e-10	0.318235	0.000777656	-1.68756e-10	0.318285
198534209	chr1:198534209:G:T	3.78908e-08	-1.76425	-2.62661e-10	9.69349e-05	-1.76348	-2.62661e-10	9.69819e-05	-1.76348	-2.62661e-10
198534457	chr1:198534457:T:C	1.74045e-08	-1.67878	-0.863451	4.66979e-05	-1.70446	-0.789359	4.67228e-05	-1.70448	-0.789289
198535137	chr1:198535137:G:A	1.46109e-07	0.657122	-1.07173	0.000630618	1.21814	-1.10895	0.000630942	1.21818	-1.10896
198535505	chr1:198535505:A:G	1.38407e-07	-1.68756e-10	-0.468761	0.000332908	-1.68756e-10	-0.529651	0.000333081	-1.68756e-10	-0.529613
198535944	chr1:198535944:A:G	6.52912e-08	-1.68756e-10	-1.2201	0.000167081	-1.68756e-10	-1.21904	0.000167161	-1.68756e-10	-1.21904
198536701	chr1:198536701:G:A	3.49844e-07	-1.68756e-10	0.45853	0.000771208	-1.68756e-10	0.310441	0.000771618	-1.68756e-10	0.31049
198537160	chr1:198537160:C:T	1.48869e-07	-0.395892	-2.62661e-10	0.000377095	-0.405022	-2.62661e-10	0.000377254	-0.405082	-2.62661e-10
198537161	chr1:198537161:G:A	3.54955e-07	-1.68756e-10	0.473035	0.000781938	-1.68756e-10	0.324257	0.000782353	-1.68756e-10	0.324307
198537523	chr1:198537523:A:G	1.70438e-07	0.81396	-1.07454	0.000751174	1.39553	-1.11141	0.00075156	1.39557	-1.11142
198537653	chr1:198537653:G:A	2.3708e-07	-1.68756e-10	0.0694406	0.000582053	-1.68756e-10	0.0290434	0.000582341	-1.68756e-10	0.0290565
198537852	chr1:198537852:A:G	9.53865e-08	-1.68756e-10	-0.841019	0.00023529	-1.68756e-10	-0.876701	0.00023541	-1.68756e-10	-0.87667
198538287	chr1:198538287:AAGATTGCCCAAGGACAGCAT:A	3.36241e-07	-1.68756e-10	0.418871	0.0007426	-1.68756e-10	0.272639	0.000742994	-1.68756e-10	0.272688
198538328	chr1:198538328:A:G	1.16834e-07	-1.68756e-10	-0.638202	0.000285768	-1.68756e-10	-0.682339	0.000285925	-1.68756e-10	-0.682272
198538504	chr1:198538504:A:T	3.83524e-08	-1.75214	-2.62661e-10	9.88536e-05	-1.74388	-2.62661e-10	9.89007e-05	-1.74388	-2.62661e-10
198538728	chr1:198538728:A:AC	1.47292e-08	-1.50681	-1.20232	3.41063e-05	-1.61293	-1.19511	3.41238e-05	-1.61292	-1.19508
198539016	chr1:198539016:A:G	7.23154e-08	-1.68756e-10	-1.11792	0.000184992	-1.68756e-10	-1.11721	0.000185084	-1.68756e-10	-1.11719
198539069	chr1:198539069:T:C	3.53026e-07	-1.68756e-10	0.467585	0.000777675	-1.68756e-10	0.31879	0.000778088	-1.68756e-10	0.31884
198539695	chr1:198539695:T:G	3.79123e-07	-1.68756e-10	0.538904	0.000871383	-1.68756e-10	0.432563	0.000871844	-1.68756e-10	0.432611
198539846	chr1:198539846:G:A	3.81145e-08	-1.75836	-2.62661e-10	0.000111215	-1.62605	-2.62661e-10	0.000111269	-1.62605	-2.62661e-10
198540601	chr1:198540601:C:T	6.87384e-08	-1.68756e-10	-1.16865	0.000179425	-1.68756e-10	-1.14776	0.000179518	-1.68756e-10	-1.14772
198540809	chr1:198540809:C:T	1.43475e-07	-1.68756e-10	-0.432794	0.000344645	-1.68756e-10	-0.495004	0.000344824	-1.68756e-10	-0.494965
198541044	chr1:198541044:C:T	3.62506e-08	-0.806796	-1.0017	0.000104987	-0.622801	-1.06088	0.000105024	-0.6229	-1.06091
198541196	chr1:198541196:C:T	7.4853e-08	-1.68756e-10	-1.08343	0.000188448	-1.68756e-10	-1.0987	0.000188515	-1.68756e-10	-1.09882
198541570	chr1:198541570:G:T	1.59213e-08	-1.45445	-1.17685	3.63221e-05	-1.57956	-1.16553	3.63413e-05	-1.57955	-1.16549
198541617	chr1:198541617:G:A	6.52755e-08	-1.68756e-10	-1.22034	0.000166846	-1.68756e-10	-1.22044	0.000166927	-1.68756e-10	-1.22044
198541660	chr1:198541660:C:T	4.03684e-08	-1.70091	-2.62661e-10	9.69101e-05	-1.76373	-2.62661e-10	9.69572e-05	-1.76373	-2.62661e-10
198541992	chr1:198541992:A:C	1.39623e-08	-1.56228	-1.20032	4.60117e-05	-1.31953	-1.18909	4.60353e-05	-1.31953	-1.18907
198542149	chr1:198542149:A:C	1.74684e-07	0.838055	-1.07404	0.000770678	1.4207	-1.11094	0.000771074	1.42074	-1.11095
198542563	chr1:198542563:G:T	5.28307e-08	-0.230011	-1.20185	0.000165814	-0.0305513	-1.1961	0.000165879	-0.0306716	-1.19607
198542719	chr1:198542719:A:G	1.6182e-07	-1.68756e-10	-0.312474	0.000398983	-1.68756e-10	-0.348599	0.000399176	-1.68756e-10	-0.348596
198542943	chr1:198542943:T:C	8.03802e-08	-1.68756e-10	-1.01219	0.000202323	-1.68756e-10	-1.02765	0.000202425	-1.68756e-10	-1.02763
198543023	chr1:198543023:A:G	5.36985e-08	-0.210787	-1.20479	0.000168752	-0.0100548	-1.19903	0.000168817	-0.0101757	-1.19901
198543853	chr1:198543853:A:G	1.04447e-07	-1.68756e-10	-0.750273	0.000286372	-1.68756e-10	-0.680225	0.000286497	-1.68756e-10	-0.68027
198544176	chr1:198544176:T:C	1.68873e-07	0.803578	-1.07339	0.000741477	1.38152	-1.1104	0.000741858	1.38157	-1.11041
198544502	chr1:198544502:T:A	9.05259e-08	-1.68756e-10	-0.893321	0.00022378	-1.68756e-10	-0.926854	0.000223895	-1.68756e-10	-0.926823
198544625	chr1:198544625:G:C	2.62338e-08	-1.73345	-0.398458	7.79894e-05	-1.57997	-0.400971	7.80421e-05	-1.57997	-0.400779
198544696	chr1:198544696:C:T	3.56025e-08	-0.790381	-1.03616	0.000106087	-0.579971	-1.09329	0.000106125	-0.580071	-1.09331
198544816	chr1:198544816:A:G	1.37145e-08	-1.602	-1.1785	3.28653e-05	-1.67653	-1.16857	3.28823e-05	-1.67653	-1.16854
198544888	chr1:198544888:A:G	1.56528e-08	-1.76257	-0.885733	4.49455e-05	-1.66293	-0.869132	4.49741e-05	-1.66293	-0.868981
198546584	chr1:198546584:A:C	3.79697e-08	-1.76217	-2.62661e-10	0.000113632	-1.60455	-2.62661e-10	0.000113687	-1.60455	-2.62661e-10
198546647	chr1:198546647:C:T	1.51946e-07	-1.68756e-10	-0.375429	0.00037532	-1.68756e-10	-0.409739	0.000375503	-1.68756e-10	-0.409734
198547406	chr1:198547406:T:C	1.99807e-08	-1.72075	-0.683439	4.06659e-05	-1.72717	-0.904955	4.0682e-05	-1.72719	-0.905022
198547870	chr1:198547870:C:A	7.25772e-08	-1.68756e-10	-1.11431	0.000185461	-1.68756e-10	-1.11467	0.000185554	-1.68756e-10	-1.11466
198547917	chr1:198547917:T:C	1.99284e-07	-1.68756e-10	-0.104226	0.000504487	-1.68756e-10	-0.113976	0.00050475	-1.68756e-10	-0.113937
198548054	chr1:198548054:A:G	6.5559e-08	-1.68756e-10	-1.21601	0.000167689	-1.68756e-10	-1.21541	0.00016777	-1.68756e-10	-1.21541
198548063	chr1:198548063:CTG:C	2.99513e-08	-0.785786	-1.2136	9.54775e-05	-0.585363	-1.19326	9.55154e-05	-0.585464	-1.19325
198548178	chr1:198548178:T:C	2.3927e-08	-1.75141	-0.472539	6.94041e-05	-1.62604	-0.471534	6.94501e-05	-1.62604	-0.471355
198548282	chr1:198548282:C:T	1.91826e-07	-1.68756e-10	-0.14237	0.000484103	-1.68756e-10	-0.15522	0.000484355	-1.68756e-10	-0.155182
198548331	chr1:198548331:T:C	1.57262e-08	-1.76551	-0.878113	4.46928e-05	-1.67834	-0.859366	4.47211e-05	-1.67834	-0.859217
198548553	chr1:198548553:AAG:A	1.51858e-07	0.752799	-1.12881	0.000670034	1.32771	-1.1579	0.000670379	1.32775	-1.1579
198548929	chr1:198548929:A:G	1.64971e-07	0.836215	-1.1294	0.0007343	1.41979	-1.15839	0.000734679	1.41983	-1.1584
198549828	chr1:198549828:A:C	2.3216e-08	-1.76528	-0.488828	6.56374e-05	-1.68064	-0.47273	6.56663e-05	-1.68064	-0.472774
198549953	chr1:198549953:G:A	3.74475e-08	-0.774703	-1.00131	0.000110799	-0.564848	-1.06495	0.000110839	-0.564949	-1.06497
198550149	chr1:198550149:A:G	1.57874e-07	0.794412	-1.13157	0.000700463	1.37431	-1.16009	0.000700825	1.37435	-1.16009
198550203	chr1:198550203:G:A	9.17493e-08	-1.68756e-10	-0.879897	0.000247694	-1.68756e-10	-0.825323	0.000247812	-1.68756e-10	-0.825331
198550736	chr1:198550736:C:T	6.59749e-08	-1.68756e-10	-1.20968	0.000169346	-1.68756e-10	-1.20557	0.000169442	-1.68756e-10	-1.20549
198551790	chr1:198551790:A:G	3.97068e-08	-1.71743	-2.62661e-10	9.82062e-05	-1.75045	-2.62661e-10	9.82542e-05	-1.75044	-2.62661e-10
198551969	chr1:198551969:G:A	9.17257e-08	-1.68756e-10	-0.880154	0.000226609	-1.68756e-10	-0.914291	0.000226725	-1.68756e-10	-0.91426
198552005	chr1:198552005:A:G	1.38908e-08	-1.6921	-1.07563	3.36604e-05	-1.74144	-1.07976	3.36738e-05	-1.74146	-1.07982
198552412	chr1:198552412:AAAAT:A	4.0203e-08	-1.53283	-0.172185	7.05232e-05	-1.57353	-0.508043	7.05524e-05	-1.57352	-0.508126
198552461	chr1:198552461:T:C	6.67996e-08	-1.68756e-10	-1.19726	0.000169844	-1.68756e-10	-1.20264	0.000169925	-1.68756e-10	-1.20264
198552877	chr1:198552877:G:A	1.3021e-07	-0.529809	-2.62661e-10	0.000517348	-0.0888017	-2.62661e-10	0.000517565	-0.0888641	-2.62661e-10
198552950	chr1:198552950:A:G	1.49578e-08	-1.6801	-1.01363	3.90945e-05	-1.69184	-0.979691	3.91147e-05	-1.69187	-0.979635
198553301	chr1:198553301:A:G	2.31762e-08	-1.76591	-0.489921	6.52729e-05	-1.68472	-0.474217	6.53017e-05	-1.68472	-0.474262
198553748	chr1:198553748:T:C	1.58812e-07	-1.68756e-10	-0.331235	0.000392282	-1.68756e-10	-0.365537	0.000392472	-1.68756e-10	-0.365534
198553833	chr1:198553833:G:T	9.43785e-08	-1.68756e-10	-0.851643	0.000227784	-1.68756e-10	-0.909121	0.000227888	-1.68756e-10	-0.909144
198554492	chr1:198554492:G:T	6.52702e-08	-1.68756e-10	-1.22042	0.000166863	-1.68756e-10	-1.22034	0.000166944	-1.68756e-10	-1.22034
198554682	chr1:198554682:G:A	6.86007e-08	-1.68756e-10	-1.17065	0.000178478	-1.68756e-10	-1.15305	0.000178562	-1.68756e-10	-1.15306
198555134	chr1:198555134:G:T	4.03253e-08	-1.70198	-2.62661e-10	9.90984e-05	-1.74141	-2.62661e-10	9.91465e-05	-1.7414	-2.62661e-10
198555417	chr1:198555417:T:C	1.46143e-08	-1.52278	-1.19418	3.38801e-05	-1.6294	-1.18529	3.38976e-05	-1.62939	-1.18526
198555611	chr1:198555611:A:G	6.68148e-08	-1.68756e-10	-1.19703	0.000169877	-1.68756e-10	-1.20244	0.000169958	-1.68756e-10	-1.20245
198555736	chr1:198555736:A:G	3.77736e-08	-1.76735	-2.62661e-10	9.83826e-05	-1.74865	-2.62661e-10	9.84294e-05	-1.74866	-2.62661e-10
198556063	chr1:198556063:TATATA:T	5.61063e-08	-1.37171	-2.62661e-10	0.000102832	-1.70442	-2.62661e-10	0.000102881	-1.70443	-2.62661e-10
198557361	chr1:198557361:A:C	6.73758e-08	-1.68756e-10	-1.18867	0.000174799	-1.68756e-10	-1.17388	0.000174882	-1.68756e-10	-1.17389
198557529	chr1:198557529:G:A	1.97918e-07	-1.68756e-10	-0.111105	0.000501313	-1.68756e-10	-0.120287	0.000501574	-1.68756e-10	-0.120249
198557829	chr1:198557829:T:C	6.56277e-08	-1.68756e-10	-1.21496	0.000167835	-1.68756e-10	-1.21454	0.000167916	-1.68756e-10	-1.21453
198558439	chr1:198558439:T:C	6.14419e-08	-0.076466	-1.2044	0.000191566	0.116774	-1.19906	0.000191639	0.116648	-1.19904
198558539	chr1:198558539:A:G	1.34479e-08	-1.59957	-1.20056	4.44391e-05	-1.35446	-1.18894	4.4462e-05	-1.35446	-1.18891
198558896	chr1:198558896:T:G	6.81764e-08	-1.68756e-10	-1.17686	0.000177159	-1.68756e-10	-1.16047	0.000177242	-1.68756e-10	-1.16048
198558984	chr1:198558984:CCA:C	9.16737e-08	-1.68756e-10	-0.880721	0.000226488	-1.68756e-10	-0.914826	0.000226604	-1.68756e-10	-0.914794
198559307	chr1:198559307:T:C	6.52783e-08	-1.68756e-10	-1.2203	0.000167302	-1.68756e-10	-1.21772	0.000167383	-1.68756e-10	-1.21772
198559849	chr1:198559849:C:T	6.54359e-08	-1.68756e-10	-1.21789	0.000166881	-1.68756e-10	-1.22024	0.000166961	-1.68756e-10	-1.22024
198560026	chr1:198560026:A:G	7.36373e-08	-1.68756e-10	-1.0998	0.000185547	-1.68756e-10	-1.11421	0.000185614	-1.68756e-10	-1.11433
198560206	chr1:198560206:A:C	2.6928e-07	-1.68756e-10	0.196794	0.000600553	-1.68756e-10	0.0603337	0.00060087	-1.68756e-10	0.060379
198560491	chr1:198560491:A:G	4.19478e-08	-0.710593	-0.951937	0.000122343	-0.507744	-1.02294	0.000122386	-0.507847	-1.02297
198561104	chr1:198561104:CTTG:C	2.70819e-07	-1.68756e-10	0.202495	0.00065647	-1.68756e-10	0.14936	0.000656837	-1.68756e-10	0.149437
198561360	chr1:198561360:GA:G	1.47035e-07	0.720359	-1.12864	0.0006471	1.29274	-1.15776	0.000647433	1.29278	-1.15776
198561592	chr1:198561592:T:C	5.85662e-08	-0.115041	-1.21376	0.000181836	0.0754372	-1.20985	0.000181905	0.0753132	-1.20983
198561911	chr1:198561911:G:A	6.67033e-08	-1.68756e-10	-1.1987	0.00017163	-1.68756e-10	-1.19218	0.000171731	-1.68756e-10	-1.19207
198562106	chr1:198562106:C:G	9.90051e-08	-1.68756e-10	-0.803786	0.000264457	-1.68756e-10	-0.759838	0.00026463	-1.68756e-10	-0.759666
198562148	chr1:198562148:A:T	4.0422e-08	-0.706502	-0.993081	0.000117393	-0.513789	-1.05821	0.000117434	-0.513893	-1.05823
198562155	chr1:198562155:A:C	6.58769e-08	-1.68756e-10	-1.21117	0.000167989	-1.68756e-10	-1.21362	0.000168058	-1.68756e-10	-1.21369
198562173	chr1:198562173:G:A	3.65445e-08	-0.583361	-1.21707	0.000114109	-0.397333	-1.20303	0.000114153	-0.39744	-1.20302
198562263	chr1:198562263:A:G	1.83241e-08	-1.63411	-0.856626	4.77864e-05	-1.65719	-0.813583	4.78122e-05	-1.65722	-0.813499
198562367	chr1:198562367:T:C	7.90081e-08	-1.68756e-10	-1.02941	0.000204065	-1.68756e-10	-1.01908	0.000204168	-1.68756e-10	-1.01906
198562605	chr1:198562605:C:A	3.76978e-08	-0.764301	-1.00505	0.00010914	-0.57668	-1.0682	0.000109179	-0.576781	-1.06823
198562739	chr1:198562739:T:G	1.43936e-08	-1.54553	-1.18664	3.37376e-05	-1.64211	-1.17679	3.37553e-05	-1.64211	-1.17675
198563197	chr1:198563197:T:G	1.45604e-08	-1.5306	-1.19006	3.39946e-05	-1.63068	-1.18063	3.40124e-05	-1.63068	-1.1806
198563252	chr1:198563252:C:T	1.56746e-07	0.741613	-1.08595	0.000691451	1.32279	-1.12152	0.000691806	1.32283	-1.12153
198563329	chr1:198563329:A:G	1.61596e-07	-1.68756e-10	-0.31386	0.000398936	-1.68756e-10	-0.348717	0.000399129	-1.68756e-10	-0.348714
198563337	chr1:198563337:A:G	1.78804e-08	-1.621	-0.89425	4.65684e-05	-1.64323	-0.85337	4.65933e-05	-1.64325	-0.85329
198563342	chr1:198563342:G:A	2.39555e-08	-1.67139	-0.551363	4.6866e-05	-1.68692	-0.80331	4.68839e-05	-1.68694	-0.803386
198563576	chr1:198563576:C:T	1.23988e-07	0.472251	-1.05102	0.000522291	1.01223	-1.09152	0.00052256	1.01227	-1.09153
198563667	chr1:198563667:C:G	1.26643e-07	0.526195	-1.08378	0.000544405	1.08185	-1.11967	0.000544684	1.08189	-1.11968
198563873	chr1:198563873:A:G	3.77367e-08	-0.750219	-1.0181	0.000110643	-0.551847	-1.07936	0.000110683	-0.551949	-1.07938
198564200	chr1:198564200:T:G	2.08577e-07	-1.68756e-10	-0.058648	0.000528241	-1.68756e-10	-0.0679649	0.000528517	-1.68756e-10	-0.0679246
198564861	chr1:198564861:G:A	1.19721e-07	0.447304	-1.06109	0.000507545	0.992363	-1.10029	0.000507804	0.9924	-1.1003
198565245	chr1:198565245:T:C	5.39242e-07	0.891208	-2.62661e-10	0.00168473	1.09184	-2.62661e-10	0.00168543	1.09177	-2.62661e-10
198565482	chr1:198565482:T:C	6.52982e-08	-1.68756e-10	-1.21999	0.000166949	-1.68756e-10	-1.21983	0.000167029	-1.68756e-10	-1.21983
198565596	chr1:198565596:T:C	6.66717e-08	-1.68756e-10	-1.19918	0.000169924	-1.68756e-10	-1.20217	0.000170006	-1.68756e-10	-1.20217
198565754	chr1:198565754:G:A	2.87834e-08	-1.66812	-0.37104	9.03343e-05	-1.45053	-0.383467	9.03955e-05	-1.45053	-0.383274
198565830	chr1:198565830:A:G	1.5186e-08	-1.60994	-1.06865	4.12364e-05	-1.5354	-1.0828	4.12567e-05	-1.5354	-1.08279
198566343	chr1:198566343:G:A	8.51736e-08	-1.68756e-10	-0.954265	0.000210518	-1.68756e-10	-0.987945	0.000210627	-1.68756e-10	-0.987913
198566582	chr1:198566582:G:A	1.01059e-07	-1.68756e-10	-0.783257	0.000249016	-1.68756e-10	-0.82	0.000249146	-1.68756e-10	-0.819962
198567010	chr1:198567010:T:A	1.2755e-07	-1.68756e-10	-0.550451	0.000315149	-1.68756e-10	-0.584472	0.000315302	-1.68756e-10	-0.584469
198567013	chr1:198567013:A:G	1.48993e-08	-1.5676	-1.13004	4.7077e-05	-1.33107	-1.15467	4.71009e-05	-1.33106	-1.15465
198567262	chr1:198567262:T:C	3.39428e-08	-0.949146	-0.925135	0.000153215	-0.470527	-0.83515	0.000153282	-0.470597	-0.835124
198567607	chr1:198567607:G:T	6.53928e-08	-1.68756e-10	-1.21855	0.000169137	-1.68756e-10	-1.20681	0.000169219	-1.68756e-10	-1.20681
198567874	chr1:198567874:G:A	1.53485e-07	-1.68756e-10	-0.365355	0.000379202	-1.68756e-10	-0.399449	0.000379387	-1.68756e-10	-0.399444
198568095	chr1:198568095:G:A	5.10922e-08	-0.456961	-1.00836	0.000150214	-0.281699	-1.04376	0.000150265	-0.28181	-1.04379
198568124	chr1:198568124:T:C	1.79587e-08	-1.65111	-0.85977	3.85085e-05	-1.66823	-1.0184	3.85239e-05	-1.66826	-1.01846
198568182	chr1:198568182:T:C	1.51425e-08	-1.54716	-1.13429	4.83335e-05	-1.30112	-1.15828	4.8358e-05	-1.30111	-1.15826
198568266	chr1:198568266:T:C	7.39698e-08	-1.68756e-10	-1.0953	0.000194664	-1.68756e-10	-1.06624	0.000194754	-1.68756e-10	-1.06626
198568287	chr1:198568287:T:C	9.43521e-08	0.156946	-1.00887	0.00041741	0.754425	-1.05788	0.000417617	0.75445	-1.05788
198568436	chr1:198568436:T:C	1.46104e-08	-1.58024	-1.13698	4.58232e-05	-1.35234	-1.16038	4.58463e-05	-1.35234	-1.16037
198568494	chr1:198568494:A:G	1.46687e-08	-1.55719	-1.15605	4.66439e-05	-1.31851	-1.17647	4.66673e-05	-1.3185	-1.17645
198568598	chr1:198568598:G:A	4.66995e-08	-1.54295	-0.0122711	7.96151e-05	-1.57985	-0.38046	7.96474e-05	-1.57984	-0.380551
198568605	chr1:198568605:C:T	1.47e-08	-1.56866	-1.14245	4.63846e-05	-1.33544	-1.16511	4.64079e-05	-1.33544	-1.16509
198568879	chr1:198568879:C:T	1.45195e-08	-1.56979	-1.15367	4.5877e-05	-1.33708	-1.17448	4.59e-05	-1.33707	-1.17446
198569131	chr1:198569131:G:C	4.96061e-08	-0.636602	-0.858241	0.000220386	-0.112045	-0.830091	0.000220483	-0.112123	-0.830058
198569295	chr1:198569295:G:A	1.38278e-08	-1.56067	-1.2116	4.63505e-05	-1.29859	-1.20269	4.63741e-05	-1.29859	-1.20267
198569372	chr1:198569372:C:A	1.02614e-07	-0.767979	-2.62661e-10	0.000382267	-0.3914	-2.62661e-10	0.000382424	-0.391469	-2.62661e-10
198569725	chr1:198569725:ATACT:A	2.71958e-07	-1.68756e-10	0.206691	0.000605373	-1.68756e-10	0.0683276	0.00060569	-1.68756e-10	0.0683692
198569978	chr1:198569978:AT:A	8.50702e-08	-1.68756e-10	-0.95548	0.00021573	-1.68756e-10	-0.963489	0.00021587	-1.68756e-10	-0.963321
198570376	chr1:198570376:G:A	8.38483e-08	-1.68756e-10	-0.969947	0.000212683	-1.68756e-10	-0.977716	0.00021282	-1.68756e-10	-0.977552
198570805	chr1:198570805:A:T	7.90674e-08	-1.02866	-2.62661e-10	0.000222091	-0.934431	-2.62661e-10	0.000222182	-0.934501	-2.62661e-10
198570898	chr1:198570898:T:C	1.51803e-08	-1.54015	-1.13881	4.86112e-05	-1.29212	-1.16155	4.86357e-05	-1.29211	-1.16153
198571386	chr1:198571386:A:G	2.09202e-07	-1.68756e-10	-0.0556582	0.000612225	-1.68756e-10	0.0795817	0.000612486	-1.68756e-10	0.0795269
198571859	chr1:198571859:A:AG	7.00802e-08	-1.68756e-10	-1.14932	0.000177829	-1.68756e-10	-1.1567	0.000177878	-1.68756e-10	-1.1569
198571923	chr1:198571923:T:C	6.93225e-08	-1.68756e-10	-1.16019	0.000175845	-1.68756e-10	-1.16792	0.000175933	-1.68756e-10	-1.16789
198571980	chr1:198571980:A:G	3.73711e-07	-1.68756e-10	0.524526	0.000837366	-1.68756e-10	0.392744	0.000837832	-1.68756e-10	0.392818
198572139	chr1:198572139:A:T	6.78326e-08	-1.68756e-10	-1.18191	0.00016812	-1.68756e-10	-1.21284	0.000168199	-1.68756e-10	-1.21285
198572196	chr1:198572196:G:A	8.9201e-08	-1.68756e-10	-0.908064	0.000206988	-1.68756e-10	-1.00486	0.000207103	-1.68756e-10	-1.00478
198572252	chr1:198572252:T:C	2.9105e-08	-1.09395	-0.934101	7.80015e-05	-0.983203	-0.997588	7.80252e-05	-0.983411	-0.997556
198572279	chr1:198572279:C:T	1.28033e-07	-1.68756e-10	-0.546671	0.000274374	-1.68756e-10	-0.723028	0.000274523	-1.68756e-10	-0.722963
198572417	chr1:198572417:T:C	7.05028e-08	-1.68756e-10	-1.1433	0.000185892	-1.68756e-10	-1.11235	0.000185974	-1.68756e-10	-1.11239
198572522	chr1:198572522:T:C	1.15647e-08	-1.75932	-1.19167	4.14996e-05	-1.42768	-1.18415	4.1528e-05	-1.42751	-1.18412
198572902	chr1:198572902:C:T	2.70096e-08	-1.02636	-1.07641	9.19585e-05	-0.79041	-1.02577	9.20156e-05	-0.790325	-1.02572
198573301	chr1:198573301:C:T	8.65523e-08	-1.68756e-10	-0.938208	0.000234854	-1.68756e-10	-0.878553	0.000234952	-1.68756e-10	-0.878619
198573401	chr1:198573401:C:T	1.05819e-07	-1.68756e-10	-0.737231	0.000269504	-1.68756e-10	-0.740934	0.000269624	-1.68756e-10	-0.740971
198573451	chr1:198573451:C:T	6.15722e-08	-1.27875	-2.62661e-10	0.00019134	-1.08347	-2.62661e-10	0.000191374	-1.08377	-2.62661e-10
198573897	chr1:198573897:C:T	2.30365e-07	0.0407103	-2.62661e-10	0.000917834	0.484498	-2.62661e-10	0.000916174	0.482207	-2.62661e-10
198573965	chr1:198573965:A:T	2.11278e-07	-0.0457834	-2.62661e-10	0.000815102	0.365795	-2.62661e-10	0.00081369	0.36358	-2.62661e-10
198574035	chr1:198574035:C:A	1.57382e-07	-1.68756e-10	-0.340283	0.000284133	-1.68756e-10	-0.688076	0.000284249	-1.68756e-10	-0.688148
198574089	chr1:198574089:T:C	9.63679e-08	-1.68756e-10	-0.830784	0.000266722	-1.68756e-10	-0.75131	0.000266831	-1.68756e-10	-0.751383
198574163	chr1:198574163:T:G	6.64463e-08	-1.68756e-10	-1.20256	0.000170605	-1.68756e-10	-1.19817	0.000170703	-1.68756e-10	-1.19807
198574250	chr1:198574250:C:T	6.53528e-08	-1.68756e-10	-1.21916	0.000167298	-1.68756e-10	-1.21774	0.000167378	-1.68756e-10	-1.21775
198574308	chr1:198574308:T:G	2.02173e-08	-1.31993	-1.07249	4.41153e-05	-1.47276	-1.07795	4.41401e-05	-1.47274	-1.07789
198574345	chr1:198574345:A:T	2.29356e-07	0.0363185	-2.62661e-10	0.000900283	0.465191	-2.62661e-10	0.000898676	0.462922	-2.62661e-10
198574784	chr1:198574784:A:G	2.32884e-07	0.051583	-2.62661e-10	0.000913355	0.479607	-2.62661e-10	0.00091172	0.477334	-2.62661e-10
198574991	chr1:198574991:T:C	9.69082e-08	-1.68756e-10	-0.825193	0.000268301	-1.68756e-10	-0.745408	0.000268411	-1.68756e-10	-0.745481
198575149	chr1:198575149:C:T	3.9085e-08	-1.73322	-2.62661e-10	9.99251e-05	-1.7331	-2.62661e-10	9.99686e-05	-1.73314	-2.62661e-10
198575183	chr1:198575183:A:C	1.70653e-07	0.436644	-0.695969	0.00088111	1.06479	-0.62113	0.000879281	1.06239	-0.621284
198575471	chr1:198575471:A:G	8.87827e-08	-0.912765	-2.62661e-10	0.000216998	-0.957631	-2.62661e-10	0.000216953	-0.958318	-2.62661e-10
198575531	chr1:198575531:A:G	3.1472e-08	-0.951976	-0.997881	0.000107149	-0.728802	-0.934497	0.000107217	-0.728713	-0.934431
198575549	chr1:198575549:T:TAGTTGCAG	8.1374e-08	-1.68756e-10	-0.999901	0.000198675	-1.68756e-10	-1.04585	0.000198769	-1.68756e-10	-1.04586
198575712	chr1:198575712:C:A	2.58017e-07	0.154069	-2.62661e-10	0.00105043	0.619441	-2.62661e-10	0.00104846	0.617074	-2.62661e-10
198575927	chr1:198575927:C:T	6.57521e-08	-1.68756e-10	-1.21307	0.000166879	-1.68756e-10	-1.22025	0.000166958	-1.68756e-10	-1.22026
198576162	chr1:198576162:T:C	9.6917e-08	-1.68756e-10	-0.825101	0.000268322	-1.68756e-10	-0.74533	0.000268432	-1.68756e-10	-0.745404
198576378	chr1:198576378:C:G	6.21691e-08	-1.2691	-2.62661e-10	0.000193711	-1.07115	-2.62661e-10	0.000193745	-1.07146	-2.62661e-10
198576422	chr1:198576422:T:G	2.2437e-07	0.0143403	-2.62661e-10	0.000876671	0.438614	-2.62661e-10	0.000875117	0.436358	-2.62661e-10
198576457	chr1:198576457:C:T	2.57877e-08	-1.03674	-1.11232	5.27245e-05	-1.23629	-1.13614	5.27239e-05	-1.23677	-1.13616
198576955	chr1:198576955:G:A	2.30451e-07	0.0410817	-2.62661e-10	0.000904624	0.470002	-2.62661e-10	0.000903006	0.46773	-2.62661e-10
198577844	chr1:198577844:G:C	9.62304e-08	-1.68756e-10	-0.832211	0.000266306	-1.68756e-10	-0.752871	0.000266415	-1.68756e-10	-0.752944
198577956	chr1:198577956:T:C	9.22092e-08	-1.68756e-10	-0.874897	0.000251957	-1.68756e-10	-0.808259	0.00025206	-1.68756e-10	-0.808332
198578103	chr1:198578103:C:G	1.36898e-07	0.215629	-0.695353	0.000681504	0.807289	-0.620506	0.000680166	0.804997	-0.62066
198578530	chr1:198578530:T:TC	6.90234e-08	-1.68756e-10	-1.16451	0.000177392	-1.68756e-10	-1.15915	0.00017748	-1.68756e-10	-1.15914
198578688	chr1:198578688:T:C	3.7421e-08	-0.648698	-1.12803	7.11269e-05	-0.910902	-1.16215	7.11179e-05	-0.911487	-1.16217
198579280	chr1:198579280:G:A	2.51863e-07	0.129928	-2.62661e-10	0.000996622	0.566853	-2.62661e-10	0.00099479	0.564532	-2.62661e-10
198579560	chr1:198579560:A:G	1.21344e-08	-1.68741	-1.2155	3.003e-05	-1.71596	-1.21936	3.00447e-05	-1.71595	-1.21936
198579795	chr1:198579795:G:A	1.53033e-07	0.534032	-0.902333	0.000799509	1.18989	-0.843411	0.000797837	1.18744	-0.843534
198579845	chr1:198579845:C:T	1.68181e-08	-1.40844	-1.16806	3.75612e-05	-1.54017	-1.17138	3.75813e-05	-1.54015	-1.17134
198579860	chr1:198579860:T:C	3.77675e-08	-1.76751	-2.62661e-10	9.84499e-05	-1.74797	-2.62661e-10	9.84963e-05	-1.74798	-2.62661e-10
198580200	chr1:198580200:C:T	1.30378e-07	-1.68756e-10	-0.528519	0.000319996	-1.68756e-10	-0.569209	0.00031996	-1.68756e-10	-0.569804
198580467	chr1:198580467:A:T	9.80232e-08	-1.68756e-10	-0.813753	0.000271794	-1.68756e-10	-0.732473	0.000271905	-1.68756e-10	-0.732548
198580469	chr1:198580469:G:T	9.62325e-08	-1.68756e-10	-0.83219	0.000266374	-1.68756e-10	-0.752618	0.000266483	-1.68756e-10	-0.75269
198580696	chr1:198580696:C:T	6.60257e-08	-1.68756e-10	-1.20891	0.000169002	-1.68756e-10	-1.20761	0.000169082	-1.68756e-10	-1.20762
198580816	chr1:198580816:C:T	1.79986e-08	-1.29047	-1.21819	3.97753e-05	-1.43516	-1.21911	3.97952e-05	-1.43514	-1.21911
198581276	chr1:198581276:T:C	7.47382e-08	-1.68756e-10	-1.08497	0.000197107	-1.68756e-10	-1.05377	0.000197196	-1.68756e-10	-1.0538
198581440	chr1:198581440:C:T	3.12355e-08	-0.865389	-1.09201	6.1511e-05	-1.10016	-1.11814	6.15067e-05	-1.1007	-1.11815
198581479	chr1:198581479:ACCTAGACAATGAC:A	6.95456e-08	-1.68756e-10	-1.15697	0.00017263	-1.68756e-10	-1.18637	0.00017271	-1.68756e-10	-1.18638
198581499	chr1:198581499:G:A	1.50988e-07	-1.68756e-10	-0.381755	0.000275075	-1.68756e-10	-0.720476	0.000275188	-1.68756e-10	-0.720546
198581962	chr1:198581962:C:T	3.37607e-08	-0.843203	-1.03646	6.54906e-05	-1.16689	-0.988719	6.55065e-05	-1.16709	-0.988759
198582120	chr1:198582120:C:T	2.74295e-08	-1.74387	-0.343463	7.32875e-05	-1.62177	-0.421361	7.3331e-05	-1.62184	-0.42118
198582208	chr1:198582208:G:A	7.89462e-08	-1.68756e-10	-1.03019	0.00021503	-1.68756e-10	-0.966739	0.000215137	-1.68756e-10	-0.966723
198582222	chr1:198582222:A:G	2.55992e-08	-1.15265	-1.00375	8.66189e-05	-0.936187	-0.939813	8.66732e-05	-0.936106	-0.939748
198582241	chr1:198582241:G:A	9.14469e-08	-1.68756e-10	-0.883198	0.000249552	-1.68756e-10	-0.817852	0.000249654	-1.68756e-10	-0.817924
198582273	chr1:198582273:G:A	4.48773e-08	-1.59502	-2.62661e-10	0.000167029	-1.21935	-2.62661e-10	0.000167097	-1.21942	-2.62661e-10
198582303	chr1:198582303:T:C	2.83976e-08	-1.03437	-1.01828	9.63878e-05	-0.816582	-0.952556	9.64484e-05	-0.816497	-0.952494
198582874	chr1:198582874:A:G	1.79609e-08	-1.30535	-1.20541	5.56464e-05	-1.10956	-1.20894	5.56764e-05	-1.10949	-1.20895
198582956	chr1:198582956:A:G	1.37828e-08	-1.67668	-1.09885	3.88392e-05	-1.57432	-1.10377	3.88551e-05	-1.57437	-1.10379
198582958	chr1:198582958:T:C	2.49814e-07	0.121758	-2.62661e-10	0.0010153	0.585422	-2.62661e-10	0.0010134	0.583069	-2.62661e-10
198583115	chr1:198583115:G:A	2.13364e-07	0.832843	-0.868801	0.000433716	0.643877	-0.909006	0.000433558	0.643021	-0.908996
198583200	chr1:198583200:T:C	1.3295e-08	-1.74789	-1.06368	3.99914e-05	-1.64312	-1.00574	4.00123e-05	-1.64318	-1.00563
198583703	chr1:198583703:T:C	8.05927e-08	-1.68756e-10	-1.00955	0.000195592	-1.68756e-10	-1.06149	0.000195685	-1.68756e-10	-1.06149
198584139	chr1:198584139:C:T	6.50373e-08	-1.224	-2.62661e-10	0.000204753	-1.01571	-2.62661e-10	0.000204786	-1.01603	-2.62661e-10
198584159	chr1:198584159:A:C	2.37399e-08	-1.06787	-1.16393	7.78448e-05	-0.857464	-1.12534	7.78915e-05	-0.857381	-1.1253
198584171	chr1:198584171:G:A	1.14148e-07	-1.68756e-10	-0.661461	0.000287014	-1.68756e-10	-0.677985	0.000287004	-1.68756e-10	-0.678502
198584212	chr1:198584212:G:A	2.44365e-07	0.0997078	-2.62661e-10	0.000990845	0.56104	-2.62661e-10	0.000989004	0.558699	-2.62661e-10
198584369	chr1:198584369:C:T	1.50764e-07	-1.68756e-10	-0.383238	0.000364457	-1.68756e-10	-0.43911	0.000364649	-1.68756e-10	-0.439065
198584403	chr1:198584403:G:A	9.73547e-08	-1.68756e-10	-0.820595	0.000272974	-1.68756e-10	-0.728141	0.000273116	-1.68756e-10	-0.728101
198584468	chr1:198584468:G:T	1.58466e-07	-1.68756e-10	-0.333414	0.000285638	-1.68756e-10	-0.682792	0.000285755	-1.68756e-10	-0.682864
198584664	chr1:198584664:A:C	1.44891e-08	-1.74676	-0.978803	4.42746e-05	-1.63843	-0.908677	4.42987e-05	-1.6385	-0.908549
198585130	chr1:198585130:T:A	2.84684e-08	-1.08715	-0.963009	9.65744e-05	-0.878258	-0.888946	9.66354e-05	-0.878177	-0.888878
198585187	chr1:198585187:A:G	8.49916e-08	-1.68756e-10	-0.956405	0.00023027	-1.68756e-10	-0.898264	0.000230366	-1.68756e-10	-0.898328
198585259	chr1:198585259:C:A	1.80327e-07	-0.204183	-2.62661e-10	0.000689807	0.198894	-2.62661e-10	0.000688654	0.19674	-2.62661e-10
198585265	chr1:198585265:C:T	1.69833e-08	-1.42368	-1.14304	3.81042e-05	-1.54749	-1.1497	3.81247e-05	-1.54747	-1.14966
198586276	chr1:198586276:C:A	9.45384e-08	-1.68756e-10	-0.849951	0.000258861	-1.68756e-10	-0.781228	0.000258966	-1.68756e-10	-0.781303
198586460	chr1:198586460:T:C	9.13192e-08	-1.68756e-10	-0.884596	0.000253221	-1.68756e-10	-0.803254	0.000253349	-1.68756e-10	-0.803233
198586576	chr1:198586576:A:C	6.63401e-08	-1.68756e-10	-1.20416	0.000174458	-1.68756e-10	-1.17583	0.000174554	-1.68756e-10	-1.17577
198586725	chr1:198586725:A:C	1.45257e-07	-1.68756e-10	-0.420452	0.000323119	-1.68756e-10	-0.559498	0.000323237	-1.68756e-10	-0.559613
198586999	chr1:198586999:A:G	6.19232e-08	-1.27306	-2.62661e-10	0.000193198	-1.0738	-2.62661e-10	0.000193232	-1.07411	-2.62661e-10
198587363	chr1:198587363:C:T	2.69034e-08	-1.09668	-1.01002	9.01049e-05	-0.888898	-0.947645	9.01614e-05	-0.888817	-0.947581
198587633	chr1:198587633:A:G	1.66264e-07	-0.285377	-2.62661e-10	0.000626693	0.102938	-2.62661e-10	0.000625677	0.100835	-2.62661e-10
198587641	chr1:198587641:G:C	1.44379e-07	-1.68756e-10	-0.426511	0.000368218	-1.68756e-10	-0.428843	0.000368196	-1.68756e-10	-0.429385
198588111	chr1:198588111:T:C	2.21598e-08	-1.75924	-0.541442	5.79874e-05	-1.67325	-0.604042	5.80214e-05	-1.67331	-0.603878
198588196	chr1:198588196:T:C	6.61875e-08	-1.20646	-2.62661e-10	0.000208543	-0.997371	-2.62661e-10	0.000208577	-0.997693	-2.62661e-10
198588480	chr1:198588480:G:A	4.33303e-08	-1.63011	-2.62661e-10	9.66255e-05	-1.76667	-2.62661e-10	9.66724e-05	-1.76667	-2.62661e-10
198588741	chr1:198588741:T:C	6.59115e-08	-1.21064	-2.62661e-10	0.00020758	-1.002	-2.62661e-10	0.000207613	-1.00232	-2.62661e-10
198588782	chr1:198588782:A:T	3.90788e-08	-1.73338	-2.62661e-10	9.9996e-05	-1.73239	-2.62661e-10	0.000100039	-1.73244	-2.62661e-10
198588900	chr1:198588900:C:CTATTTGCA	8.00495e-08	-1.68756e-10	-1.01631	0.000194937	-1.68756e-10	-1.06484	0.000195029	-1.68756e-10	-1.06485
198589095	chr1:198589095:G:A	6.74971e-08	-1.18687	-2.62661e-10	0.000213339	-0.974636	-2.62661e-10	0.000213372	-0.974963	-2.62661e-10
198589173	chr1:198589173:T:C	1.83405e-07	-0.187262	-2.62661e-10	0.000699402	0.212707	-2.62661e-10	0.000698226	0.210543	-2.62661e-10
198589439	chr1:198589439:C:T	2.73406e-07	0.212	-2.62661e-10	0.00111361	0.677844	-2.62661e-10	0.00111147	0.675441	-2.62661e-10
198590078	chr1:198590078:T:C	5.53021e-08	-1.38615	-2.62661e-10	0.000154041	-1.3003	-2.62661e-10	0.000154107	-1.30035	-2.62661e-10
198590365	chr1:198590365:A:G	1.34664e-07	-1.68756e-10	-0.496176	0.000332883	-1.68756e-10	-0.529727	0.000332922	-1.68756e-10	-0.530093
198590431	chr1:198590431:G:A	3.87654e-08	-1.74143	-2.62661e-10	0.00010092	-1.72319	-2.62661e-10	0.000100963	-1.72325	-2.62661e-10
198590494	chr1:198590494:C:G	9.15756e-08	-1.68756e-10	-0.881792	0.000249934	-1.68756e-10	-0.816321	0.000250036	-1.68756e-10	-0.816393
198590752	chr1:198590752:T:G	6.83419e-08	-1.68756e-10	-1.17443	0.000170926	-1.68756e-10	-1.19629	0.000171008	-1.68756e-10	-1.19629
198590785	chr1:198590785:T:C	7.01636e-08	-1.68756e-10	-1.14813	0.00017436	-1.68756e-10	-1.1764	0.000174442	-1.68756e-10	-1.17641
198591539	chr1:198591539:T:C	1.38984e-07	-1.68756e-10	-0.464599	0.000343423	-1.68756e-10	-0.498555	0.000343465	-1.68756e-10	-0.498914
198591625	chr1:198591625:C:T	1.68866e-08	-1.41446	-1.15798	3.78475e-05	-1.54003	-1.16392	3.78678e-05	-1.54001	-1.16389
198591626	chr1:198591626:G:A	9.06475e-08	-0.891978	-2.62661e-10	0.000174087	-1.17796	-2.62661e-10	0.000174177	-1.17793	-2.62661e-10
198591744	chr1:198591744:G:A	6.61684e-08	-1.68756e-10	-1.20675	0.000169287	-1.68756e-10	-1.20592	0.000169366	-1.68756e-10	-1.20594
198591970	chr1:198591970:A:C	9.04031e-08	0.0888663	-0.983545	0.0001979	-0.0582766	-0.991477	0.000197851	-0.0590139	-0.991472
198592712	chr1:198592712:A:G	2.13564e-07	-0.0350179	-2.62661e-10	0.000826626	0.379835	-2.62661e-10	0.000825161	0.377579	-2.62661e-10
198592768	chr1:198592768:A:T	1.64855e-08	-1.45593	-1.14054	3.71593e-05	-1.57473	-1.14757	3.71793e-05	-1.57471	-1.14754
198592878	chr1:198592878:C:A	1.16434e-07	-1.68756e-10	-0.641636	0.000262228	-1.68756e-10	-0.768305	0.000262326	-1.68756e-10	-0.768413
198592955	chr1:198592955:G:C	1.97549e-08	-1.20485	-1.21071	6.23438e-05	-0.99134	-1.21351	6.2378e-05	-0.991262	-1.21352
198592996	chr1:198592996:T:C	2.28872e-08	-1.74951	-0.518868	6.0755e-05	-1.64169	-0.588981	6.07902e-05	-1.64175	-0.588818
198593028	chr1:198593028:T:C	2.29058e-07	0.0350205	-2.62661e-10	0.000892336	0.456325	-2.62661e-10	0.00089072	0.45403	-2.62661e-10
198593593	chr1:198593593:C:A	7.68796e-08	-1.68756e-10	-1.05672	0.000195494	-1.68756e-10	-1.06199	0.000195579	-1.68756e-10	-1.06203
198593684	chr1:198593684:A:C	9.7935e-08	-1.68756e-10	-0.814652	0.000271388	-1.68756e-10	-0.733969	0.000271498	-1.68756e-10	-0.734044
198593968	chr1:198593968:C:T	1.77426e-08	-1.35116	-1.17183	3.89078e-05	-1.49912	-1.1772	3.89285e-05	-1.4991	-1.17717
198594019	chr1:198594019:C:T	2.6363e-07	0.175591	-2.62661e-10	0.00106207	0.630461	-2.62661e-10	0.00106006	0.628079	-2.62661e-10
198594237	chr1:198594237:T:G	3.72276e-07	-1.68756e-10	0.520678	0.000705517	-1.68756e-10	0.221413	0.000705785	-1.68756e-10	0.221312
198594475	chr1:198594475:T:C	9.03984e-08	-1.68756e-10	-0.89473	0.000217224	-1.68756e-10	-0.95659	0.000217342	-1.68756e-10	-0.956527
198594569	chr1:198594569:C:T	7.5651e-08	-1.68756e-10	-1.07283	0.000186547	-1.68756e-10	-1.10884	0.000186635	-1.68756e-10	-1.10884
198594576	chr1:198594576:T:C	1.0408e-07	-1.68756e-10	-0.7538	0.000290253	-1.68756e-10	-0.666765	0.00029037	-1.68756e-10	-0.666842
198594580	chr1:198594580:TTTC:T	7.43809e-08	-1.68756e-10	-1.08976	0.00018199	-1.68756e-10	-1.13357	0.000182073	-1.68756e-10	-1.13359
198594717	chr1:198594717:A:G	7.01022e-08	-1.68756e-10	-1.149	0.000179868	-1.68756e-10	-1.1453	0.00017993	-1.68756e-10	-1.14543
198594860	chr1:198594860:T:C	8.3551e-08	-1.68756e-10	-0.973499	0.000201476	-1.68756e-10	-1.03185	0.000201571	-1.68756e-10	-1.03186
198594882	chr1:198594882:A:G	1.71694e-07	-0.253243	-2.62661e-10	0.000645034	0.131785	-2.62661e-10	0.000643977	0.129663	-2.62661e-10
198594970	chr1:198594970:G:T	2.08728e-07	-0.0579234	-2.62661e-10	0.000802138	0.349762	-2.62661e-10	0.000800728	0.347522	-2.62661e-10
198594979	chr1:198594979:T:C	1.8617e-07	-0.172296	-2.62661e-10	0.000702845	0.217618	-2.62661e-10	0.000701662	0.215452	-2.62661e-10
198595069	chr1:198595069:C:T	8.00137e-08	-1.68756e-10	-1.01676	0.000194879	-1.68756e-10	-1.06514	0.000194971	-1.68756e-10	-1.06515
198595367	chr1:198595367:T:C	2.14236e-08	-1.13111	-1.20335	4.88223e-05	-1.24959	-1.19974	4.88236e-05	-1.25008	-1.19971
198595415	chr1:198595415:G:A	7.67342e-08	-1.68756e-10	-1.05861	0.000188352	-1.68756e-10	-1.0992	0.000188442	-1.68756e-10	-1.09921
198595515	chr1:198595515:T:G	1.12108e-08	-1.76247	-1.21961	2.91375e-05	-1.74554	-1.21996	2.9151e-05	-1.74556	-1.21995
198596056	chr1:198596056:A:T	1.55118e-07	-0.354768	-2.62661e-10	0.000270801	-0.736135	-2.62661e-10	0.000270859	-0.736402	-2.62661e-10
198596061	chr1:198596061:A:G	1.8869e-07	-0.158853	-2.62661e-10	0.000717004	0.237564	-2.62661e-10	0.000715788	0.235384	-2.62661e-10
198597424	chr1:198597424:G:T	2.11242e-07	0.674309	-0.720262	0.0011558	1.36069	-0.645659	0.00115324	1.35815	-0.645813
198597602	chr1:198597602:T:A	9.12502e-08	-1.68756e-10	-0.885352	0.000249171	-1.68756e-10	-0.81938	0.000249273	-1.68756e-10	-0.819452
198597693	chr1:198597693:G:A	5.93225e-08	-1.31597	-2.62661e-10	0.000185202	-1.11607	-2.62661e-10	0.000185237	-1.11636	-2.62661e-10
198597947	chr1:198597947:T:A	9.8212e-08	-1.68756e-10	-0.811828	0.00026989	-1.68756e-10	-0.739504	0.000269998	-1.68756e-10	-0.739584
198598213	chr1:198598213:G:T	8.48366e-08	-1.68756e-10	-0.95823	0.000205082	-1.68756e-10	-1.01411	0.000205193	-1.68756e-10	-1.01405
198598402	chr1:198598402:A:G	1.33242e-08	-1.73713	-1.07224	4.04831e-05	-1.62013	-1.0165	4.0504e-05	-1.6202	-1.01639
198598700	chr1:198598700:A:G	2.79769e-08	-1.03617	-1.0314	9.414e-05	-0.820289	-0.972446	9.41994e-05	-0.820201	-0.972385
198598808	chr1:198598808:T:C	6.86333e-08	-1.68756e-10	-1.17018	0.000183375	-1.68756e-10	-1.12598	0.000183481	-1.68756e-10	-1.12589
198598908	chr1:198598908:A:G	1.01584e-07	-1.68756e-10	-0.778066	0.000282347	-1.68756e-10	-0.69438	0.000282461	-1.68756e-10	-0.694458
198598928	chr1:198598928:G:A	2.60716e-07	0.164476	-2.62661e-10	0.0010501	0.619122	-2.62661e-10	0.00104811	0.616748	-2.62661e-10
198599052	chr1:198599052:A:G	2.5129e-07	0.127651	-2.62661e-10	0.00100887	0.579064	-2.62661e-10	0.00100698	0.576709	-2.62661e-10
198599254	chr1:198599254:C:T	2.70825e-08	-1.10638	-0.993689	9.07574e-05	-0.899656	-0.929672	9.08147e-05	-0.899572	-0.929606
198599535	chr1:198599535:G:A	2.46572e-07	0.108695	-2.62661e-10	0.000986721	0.55687	-2.62661e-10	0.000984885	0.554525	-2.62661e-10
198599562	chr1:198599562:G:A	8.79015e-08	-1.68756e-10	-0.92274	0.000239167	-1.68756e-10	-0.860356	0.000239266	-1.68756e-10	-0.860425
198599563	chr1:198599563:C:G	8.78903e-08	-1.68756e-10	-0.922868	0.000239136	-1.68756e-10	-0.860488	0.000239234	-1.68756e-10	-0.860556
198599668	chr1:198599668:A:G	6.8173e-08	-1.17691	-2.62661e-10	0.000102583	-1.70685	-2.62661e-10	0.000102631	-1.70686	-2.62661e-10
198599715	chr1:198599715:C:T	1.48869e-07	-1.68756e-10	-0.395891	0.000436458	-1.68756e-10	-0.258826	0.000436691	-1.68756e-10	-0.258773
198600600	chr1:198600600:C:T	6.57805e-08	-1.68756e-10	-1.21263	0.000171167	-1.68756e-10	-1.19488	0.000171263	-1.68756e-10	-1.1948
198600719	chr1:198600719:C:T	1.26297e-07	-1.68756e-10	-0.560317	0.000236177	-1.68756e-10	-0.872937	0.000236277	-1.68756e-10	-0.872994
198600841	chr1:198600841:C:T	1.08221e-07	-1.68756e-10	-0.71478	0.000271907	-1.68756e-10	-0.732059	0.000271904	-1.68756e-10	-0.73255
198601013	chr1:198601013:C:T	2.48165e-07	0.759779	-0.644642	0.00138177	1.45893	-0.565322	0.00137864	1.45634	-0.565487
198601024	chr1:198601024:G:A	1.56495e-07	-1.68756e-10	-0.345933	0.000377754	-1.68756e-10	-0.403274	0.000377954	-1.68756e-10	-0.403228
198601229	chr1:198601229:C:G	1.61136e-08	-1.76739	-0.851899	3.97675e-05	-1.70805	-0.946417	3.97791e-05	-1.7081	-0.946561
198601299	chr1:198601299:C:T	1.29903e-07	-1.68756e-10	-0.532171	0.000245918	-1.68756e-10	-0.832518	0.000246021	-1.68756e-10	-0.832582
198601381	chr1:198601381:A:G	1.62432e-08	-1.7662	-0.845075	4.05271e-05	-1.69499	-0.940556	4.05387e-05	-1.69504	-0.940701
198601968	chr1:198601968:G:A	1.53088e-08	-1.76215	-0.908379	3.91723e-05	-1.67382	-0.995732	3.91839e-05	-1.67387	-0.995863
198601992	chr1:198601992:G:A	2.45802e-07	0.10557	-2.62661e-10	0.00098405	0.554158	-2.62661e-10	0.00098222	0.551816	-2.62661e-10
198602427	chr1:198602427:A:G	1.41036e-08	-1.53198	-1.22055	3.21947e-05	-1.64632	-1.2194	3.22105e-05	-1.6463	-1.2194
198602442	chr1:198602442:C:T	7.93341e-08	-1.68756e-10	-1.02529	0.000177697	-1.68756e-10	-1.15744	0.000177777	-1.68756e-10	-1.15747
198602505	chr1:198602505:G:T	9.07271e-08	-1.68756e-10	-0.891101	0.000216588	-1.68756e-10	-0.95952	0.00021669	-1.68756e-10	-0.959533
198602526	chr1:198602526:C:T	3.97882e-08	-1.71539	-2.62661e-10	9.86062e-05	-1.74638	-2.62661e-10	9.865e-05	-1.74642	-2.62661e-10
198602600	chr1:198602600:G:A	2.61072e-08	-1.1218	-1.01494	8.7488e-05	-0.911626	-0.954391	8.75429e-05	-0.911543	-0.954327
198602713	chr1:198602713:A:G	2.04534e-07	-1.68756e-10	-0.0782213	0.000526653	-1.68756e-10	-0.0709763	0.000526546	-1.68756e-10	-0.071661
198603135	chr1:198603135:A:G	2.24981e-08	-1.17572	-1.10981	7.38178e-05	-0.973685	-1.06223	7.38627e-05	-0.973604	-1.06219
198603203	chr1:198603203:C:T	3.92151e-08	-1.72989	-2.62661e-10	0.00010354	-1.69756	-2.62661e-10	0.000103589	-1.69757	-2.62661e-10
198603231	chr1:198603231:G:A	4.04728e-08	-1.69833	-2.62661e-10	9.77362e-05	-1.75525	-2.62661e-10	9.77806e-05	-1.75527	-2.62661e-10
198603480	chr1:198603480:T:A	9.59245e-08	-1.68756e-10	-0.835395	0.000265527	-1.68756e-10	-0.7558	0.000265636	-1.68756e-10	-0.755872
198603508	chr1:198603508:T:C	7.01917e-08	-1.68756e-10	-1.14773	0.000173989	-1.68756e-10	-1.17853	0.00017407	-1.68756e-10	-1.17854
198604072	chr1:198604072:C:A	2.61409e-07	0.167131	-2.62661e-10	0.00105392	0.622756	-2.62661e-10	0.00105193	0.620379	-2.62661e-10
198604243	chr1:198604243:C:T	3.84361e-08	-1.74996	-2.62661e-10	0.000102284	-1.70976	-2.62661e-10	0.000102327	-1.70982	-2.62661e-10
198604307	chr1:198604307:A:G	6.99877e-08	-1.15064	-2.62661e-10	0.000223352	-0.928769	-2.62661e-10	0.000223385	-0.929105	-2.62661e-10
198605088	chr1:198605088:T:C	1.95868e-07	-0.121514	-2.62661e-10	0.000749424	0.281787	-2.62661e-10	0.000748135	0.279583	-2.62661e-10
198605733	chr1:198605733:G:A	1.70431e-08	-1.75478	-0.808434	4.59112e-05	-1.71182	-0.798988	4.59288e-05	-1.71185	-0.799054
198605772	chr1:198605772:T:C	2.3618e-08	-1.73179	-0.505161	6.44583e-05	-1.60144	-0.570061	6.44953e-05	-1.60151	-0.569893
198605832	chr1:198605832:G:A	7.00648e-08	-1.68756e-10	-1.14954	0.000179767	-1.68756e-10	-1.14586	0.000179829	-1.68756e-10	-1.14599
198605916	chr1:198605916:C:T	6.5785e-08	-1.68756e-10	-1.21256	0.000171184	-1.68756e-10	-1.19478	0.000171281	-1.68756e-10	-1.1947
198606149	chr1:198606149:G:A	5.96458e-08	-1.31053	-2.62661e-10	0.000184998	-1.11717	-2.62661e-10	0.000185032	-1.11747	-2.62661e-10
198606417	chr1:198606417:C:T	2.61648e-07	0.168044	-2.62661e-10	0.00105547	0.624222	-2.62661e-10	0.00105347	0.621845	-2.62661e-10
198606755	chr1:198606755:C:T	6.81572e-08	-1.17714	-2.62661e-10	0.000216402	-0.960379	-2.62661e-10	0.000216435	-0.960708	-2.62661e-10
198606918	chr1:198606918:A:T	6.52631e-08	-1.68756e-10	-1.22053	0.000166844	-1.68756e-10	-1.22046	0.000166924	-1.68756e-10	-1.22046
198607039	chr1:198607039:T:C	2.00863e-07	-1.68756e-10	-0.0963352	0.000581924	-1.68756e-10	0.0288222	0.000582142	-1.68756e-10	0.0287147
198607094	chr1:198607094:A:G	1.39951e-07	-0.457666	-2.62661e-10	0.00018407	-1.1222	-2.62661e-10	0.000184149	-1.12225	-2.62661e-10
198607230	chr1:198607230:A:C	1.6311e-08	-1.45121	-1.15591	3.67141e-05	-1.57225	-1.16211	3.67337e-05	-1.57223	-1.16207
198607282	chr1:198607282:G:T	1.3166e-07	-1.68756e-10	-0.518733	0.000243195	-1.68756e-10	-0.843652	0.000243298	-1.68756e-10	-0.843711
198607772	chr1:198607772:C:T	9.38103e-08	-1.68756e-10	-0.857682	0.000258751	-1.68756e-10	-0.781653	0.000258857	-1.68756e-10	-0.781723
198608051	chr1:198608051:A:C	1.01474e-07	-1.68756e-10	-0.779153	0.000244683	-1.68756e-10	-0.837556	0.000244818	-1.68756e-10	-0.837483
198608222	chr1:198608222:G:T	2.40022e-07	0.0817731	-2.62661e-10	0.000959053	0.528428	-2.62661e-10	0.000957282	0.526098	-2.62661e-10
198608691	chr1:198608691:A:C	6.7921e-08	-1.68756e-10	-1.18061	0.000180731	-1.68756e-10	-1.14051	0.000180834	-1.68756e-10	-1.14042
198608961	chr1:198608961:T:C	7.46695e-08	-1.68756e-10	-1.08588	0.000191829	-1.68756e-10	-1.08092	0.000191913	-1.68756e-10	-1.08096
198609235	chr1:198609235:C:A	1.95722e-07	-0.122259	-2.62661e-10	0.000747369	0.279041	-2.62661e-10	0.000746084	0.276839	-2.62661e-10
198609440	chr1:198609440:T:C	2.06935e-07	0.476666	-0.54322	0.00109612	1.1194	-0.457383	0.00109377	1.11695	-0.45756
198609599	chr1:198609599:G:A	1.51136e-07	-1.68756e-10	-0.38078	0.000284821	-1.68756e-10	-0.685656	0.000284941	-1.68756e-10	-0.685718
198609619	chr1:198609619:G:A	1.10517e-07	-1.68756e-10	-0.693786	0.000278029	-1.68756e-10	-0.709791	0.000278024	-1.68756e-10	-0.710292
198609873	chr1:198609873:A:G	1.04154e-07	-1.68756e-10	-0.75309	0.000279465	-1.68756e-10	-0.704642	0.000279531	-1.68756e-10	-0.704888
198609989	chr1:198609989:C:T	9.10404e-08	-1.68756e-10	-0.887653	0.000248529	-1.68756e-10	-0.821959	0.000248631	-1.68756e-10	-0.822031
198610186	chr1:198610186:G:T	1.90711e-07	-0.148199	-2.62661e-10	0.000726507	0.25073	-2.62661e-10	0.000725269	0.248543	-2.62661e-10
198610861	chr1:198610861:C:T	9.92242e-08	-1.68756e-10	-0.801575	0.000275396	-1.68756e-10	-0.719309	0.000275508	-1.68756e-10	-0.719384
198611125	chr1:198611125:G:A	3.02457e-08	-1.07665	-0.91295	0.000103768	-0.86097	-0.834389	0.000103835	-0.860884	-0.834311
198611738	chr1:198611738:G:T	6.87881e-08	-1.68756e-10	-1.16793	0.000178575	-1.68756e-10	-1.15251	0.000178658	-1.68756e-10	-1.15252
198611927	chr1:198611927:A:G	1.65859e-07	-1.68756e-10	-0.287816	0.000399583	-1.68756e-10	-0.347097	0.000399794	-1.68756e-10	-0.347049
198612040	chr1:198612040:T:A	1.51401e-08	-1.46968	-1.21193	3.44527e-05	-1.58387	-1.21405	3.44702e-05	-1.58386	-1.21404
198612047	chr1:198612047:T:C	9.22166e-08	-1.68756e-10	-0.874816	0.000251833	-1.68756e-10	-0.808752	0.000251937	-1.68756e-10	-0.808821
198612161	chr1:198612161:C:T	2.45876e-07	0.105871	-2.62661e-10	0.000976278	0.546229	-2.62661e-10	0.000974468	0.543892	-2.62661e-10
198612768	chr1:198612768:A:G	2.93832e-07	0.284052	-2.62661e-10	0.00120086	0.753276	-2.62661e-10	0.00119851	0.750834	-2.62661e-10
198612821	chr1:198612821:T:G	4.45669e-08	-1.60196	-2.62661e-10	0.000100919	-1.7232	-2.62661e-10	0.000100969	-1.72319	-2.62661e-10
198612890	chr1:198612890:T:C	1.05516e-07	-1.68756e-10	-0.740092	0.000262787	-1.68756e-10	-0.766176	0.000262786	-1.68756e-10	-0.766661
198612958	chr1:198612958:C:T	3.97616e-08	-1.71606	-2.62661e-10	0.00010662	-1.66825	-2.62661e-10	0.000106668	-1.66828	-2.62661e-10
198613468	chr1:198613468:T:C	9.44799e-08	-1.68756e-10	-0.85057	0.000260848	-1.68756e-10	-0.77358	0.000260955	-1.68756e-10	-0.773651
198613506	chr1:198613506:T:C	2.37911e-07	0.544026	-0.471088	0.00127959	1.19799	-0.381219	0.00127679	1.19551	-0.381405
198613592	chr1:198613592:C:T	1.26353e-07	-1.68756e-10	-0.559874	0.000235992	-1.68756e-10	-0.873719	0.000236093	-1.68756e-10	-0.873773
198614168	chr1:198614168:A:T	2.88176e-07	0.218567	0.0460469	0.00144186	0.773069	0.163101	0.00143896	0.770805	0.162871
198614433	chr1:198614433:T:A	3.79021e-08	-1.76395	-2.62661e-10	0.000105785	-1.67611	-2.62661e-10	0.000105833	-1.67614	-2.62661e-10
198615017	chr1:198615017:C:T	1.89734e-07	-0.153335	-2.62661e-10	0.000723387	0.246426	-2.62661e-10	0.000722156	0.244241	-2.62661e-10
198615071	chr1:198615071:T:C	1.07034e-07	-1.68756e-10	-0.725813	0.000298653	-1.68756e-10	-0.638234	0.000298774	-1.68756e-10	-0.638314
198615243	chr1:198615243:GA:G	1.89559e-07	-0.154258	-2.62661e-10	0.000722514	0.245219	-2.62661e-10	0.000721285	0.243035	-2.62661e-10
198615360	chr1:198615360:G:A	8.10419e-08	-1.68756e-10	-1.00399	0.00020376	-1.68756e-10	-1.02057	0.000203821	-1.68756e-10	-1.02076
198615776	chr1:198615776:G:C	1.44066e-08	-1.54875	-1.18252	3.32909e-05	-1.64507	-1.18716	3.33083e-05	-1.64506	-1.18713
198616048	chr1:198616048:A:G	6.53388e-08	-1.68756e-10	-1.21937	0.000169356	-1.68756e-10	-1.20552	0.000169436	-1.68756e-10	-1.20552
198616100	chr1:198616100:CT:C	6.53463e-08	-1.68756e-10	-1.21926	0.000169419	-1.68756e-10	-1.20514	0.0001695	-1.68756e-10	-1.20515
198616662	chr1:198616662:G:T	1.96394e-07	-0.118832	-2.62661e-10	0.000751814	0.284971	-2.62661e-10	0.000750519	0.282765	-2.62661e-10
198617023	chr1:198617023:T:C	9.12604e-08	-1.68756e-10	-0.88524	0.000249202	-1.68756e-10	-0.819254	0.000249304	-1.68756e-10	-0.819326
198617186	chr1:198617186:C:G	6.30665e-08	-1.25477	-2.62661e-10	0.000197625	-1.05115	-2.62661e-10	0.000197658	-1.05146	-2.62661e-10
198617314	chr1:198617314:G:T	7.27742e-08	-1.68756e-10	-1.1116	0.000178857	-1.68756e-10	-1.15093	0.000178938	-1.68756e-10	-1.15096
198617812	chr1:198617812:G:C	6.54103e-08	-1.68756e-10	-1.21828	0.000169174	-1.68756e-10	-1.20659	0.000169266	-1.68756e-10	-1.20653
198617942	chr1:198617942:G:A	1.68594e-07	0.249199	-0.520664	0.000870222	0.864941	-0.433711	0.00086845	0.862601	-0.43389
198617961	chr1:198617961:T:C	1.89891e-07	0.387656	-0.540163	0.000997841	1.0225	-0.454425	0.000995743	1.02009	-0.454602
198617968	chr1:198617968:G:A	7.02368e-08	-1.68756e-10	-1.14708	0.00018024	-1.68756e-10	-1.14323	0.000180321	-1.68756e-10	-1.14326
198617979	chr1:198617979:G:A	1.32529e-08	-1.60379	-1.21095	3.12812e-05	-1.69314	-1.20136	3.12957e-05	-1.69313	-1.20139
198618102	chr1:198618102:T:C	1.98592e-07	0.4133	-0.521002	0.00104824	1.05147	-0.434121	0.00104602	1.04905	-0.4343
198618114	chr1:198618114:T:A	1.8867e-07	0.363556	-0.522511	0.000989104	0.994948	-0.435666	0.000987034	0.99255	-0.435845
198618350	chr1:198618350:G:A	1.88281e-07	-0.161022	-2.62661e-10	0.00071627	0.236539	-2.62661e-10	0.000715055	0.23436	-2.62661e-10
198618389	chr1:198618389:T:G	1.96383e-07	0.401775	-0.520664	0.00103574	1.03906	-0.433711	0.00103355	1.03665	-0.43389
198618423	chr1:198618423:T:C	1.91604e-07	-0.143527	-2.62661e-10	0.00073091	0.256773	-2.62661e-10	0.000729662	0.254582	-2.62661e-10
198618439	chr1:198618439:T:C	2.19064e-08	-1.72049	-0.591685	8.59944e-05	-1.30902	-0.57422	8.6016e-05	-1.30914	-0.574325
198618952	chr1:198618952:T:C	1.69565e-07	0.23046	-0.496181	0.000874121	0.843218	-0.407517	0.000872348	0.840887	-0.407699
198619064	chr1:198619064:T:C	6.53332e-08	-1.68756e-10	-1.21946	0.000169303	-1.68756e-10	-1.20583	0.000169384	-1.68756e-10	-1.20583
198619149	chr1:198619149:T:C	6.34903e-08	-1.24807	-2.62661e-10	0.000199169	-1.04336	-2.62661e-10	0.000199203	-1.04368	-2.62661e-10
198619615	chr1:198619615:CT:C	2.18364e-08	-1.33212	-0.983259	4.79365e-05	-1.46091	-1.00673	4.79592e-05	-1.46089	-1.00676
198619701	chr1:198619701:A:G	9.88106e-08	-1.68756e-10	-0.805751	0.000274087	-1.68756e-10	-0.724072	0.000274199	-1.68756e-10	-0.724147
198619784	chr1:198619784:GGCT:G	6.37785e-08	-1.24354	-2.62661e-10	0.000200015	-1.03912	-2.62661e-10	0.000200049	-1.03944	-2.62661e-10
198620326	chr1:198620326:C:T	1.26994e-07	-1.68756e-10	-0.554816	0.000236574	-1.68756e-10	-0.871259	0.000236675	-1.68756e-10	-0.871313
198620329	chr1:198620329:C:T	3.92082e-08	-1.73007	-2.62661e-10	9.96875e-05	-1.73548	-2.62661e-10	9.97311e-05	-1.73552	-2.62661e-10
198620359	chr1:198620359:G:A	3.28804e-08	-0.870913	-1.03517	0.00011406	-0.627343	-0.973448	0.000114133	-0.627248	-0.973388
198620368	chr1:198620368:T:C	9.49275e-08	-1.68756e-10	-0.845843	0.000264877	-1.68756e-10	-0.758251	0.000265015	-1.68756e-10	-0.758213
198620446	chr1:198620446:C:T	1.35776e-08	-1.73976	-1.05077	4.12216e-05	-1.62696	-0.991594	4.12431e-05	-1.62703	-0.991483
198620579	chr1:198620579:G:A	1.80132e-07	-0.205269	-2.62661e-10	0.000681803	0.187223	-2.62661e-10	0.000680665	0.18507	-2.62661e-10
198620782	chr1:198620782:A:T	6.70927e-08	-1.68756e-10	-1.19288	0.000177781	-1.68756e-10	-1.15696	0.000177865	-1.68756e-10	-1.15698
198621214	chr1:198621214:C:CA	1.00176e-07	-1.68756e-10	-0.792027	0.000252987	-1.68756e-10	-0.804182	0.000252995	-1.68756e-10	-0.804629
198621236	chr1:198621236:C:T	1.70841e-07	0.330753	-0.588977	0.000885669	0.955693	-0.506868	0.000883837	0.953312	-0.507039
198621291	chr1:198621291:C:T	1.89071e-07	0.401986	-0.558819	0.000991725	1.03676	-0.474832	0.000989636	1.03434	-0.475006
198621636	chr1:198621636:G:T	4.71078e-08	-1.54652	-2.62661e-10	0.000104207	-1.69114	-2.62661e-10	0.000104259	-1.69112	-2.62661e-10
198621875	chr1:198621875:G:A	7.25714e-08	-1.11439	-2.62661e-10	0.000232585	-0.888261	-2.62661e-10	0.000232617	-0.888605	-2.62661e-10
198622268	chr1:198622268:T:C	6.5691e-08	-1.21399	-2.62661e-10	0.000207095	-1.00434	-2.62661e-10	0.000207128	-1.00466	-2.62661e-10
198622398	chr1:198622398:G:C	2.13158e-07	0.473859	-0.510782	0.00113344	1.11872	-0.42322	0.00113101	1.11627	-0.4234
198622779	chr1:198622779:T:C	9.5695e-08	-1.68756e-10	-0.83779	0.000264614	-1.68756e-10	-0.759247	0.000264722	-1.68756e-10	-0.759319
198622810	chr1:198622810:A:G	6.85794e-08	-1.68756e-10	-1.17096	0.00017134	-1.68756e-10	-1.19387	0.000171422	-1.68756e-10	-1.19387
198623075	chr1:198623075:G:A	1.68679e-07	0.317876	-0.588833	0.00087318	0.941327	-0.506704	0.00087138	0.938953	-0.506875
198623165	chr1:198623165:T:A	8.24461e-08	-1.68756e-10	-0.986812	0.000208853	-1.68756e-10	-0.995886	0.000208943	-1.68756e-10	-0.995938
198623177	chr1:198623177:C:G	1.97337e-07	-0.114045	-2.62661e-10	0.000755267	0.289553	-2.62661e-10	0.000753964	0.287345	-2.62661e-10
198623223	chr1:198623223:A:G	1.91378e-07	-0.144708	-2.62661e-10	0.000730258	0.255879	-2.62661e-10	0.000729011	0.25369	-2.62661e-10
198623619	chr1:198623619:G:A	1.82959e-07	-0.189692	-2.62661e-10	0.000694558	0.205757	-2.62661e-10	0.000693392	0.203595	-2.62661e-10
198623684	chr1:198623684:A:C	5.61665e-08	-1.37064	-2.62661e-10	0.000157426	-1.27857	-2.62661e-10	0.000157494	-1.27861	-2.62661e-10
198623731	chr1:198623731:A:G	9.61373e-08	-1.68756e-10	-0.83318	0.000265889	-1.68756e-10	-0.754439	0.000265998	-1.68756e-10	-0.754512
198623799	chr1:198623799:A:T	1.73212e-07	0.344538	-0.588977	0.000901665	0.973592	-0.506868	0.000899794	0.971204	-0.507039
198624081	chr1:198624081:G:A	1.87489e-07	-0.165239	-2.62661e-10	0.000713942	0.233284	-2.62661e-10	0.000712732	0.231106	-2.62661e-10
198624581	chr1:198624581:A:G	6.34781e-08	-1.24826	-2.62661e-10	0.000199104	-1.04369	-2.62661e-10	0.000199137	-1.044	-2.62661e-10
198624856	chr1:198624856:C:T	3.96167e-08	-1.7197	-2.62661e-10	9.88957e-05	-1.74345	-2.62661e-10	9.89395e-05	-1.74349	-2.62661e-10
198625114	chr1:198625114:A:G	1.86796e-07	0.424413	-0.593352	0.000988418	1.07012	-0.511536	0.000986327	1.06769	-0.511706
198625117	chr1:198625117:C:A	6.32737e-08	-1.25149	-2.62661e-10	0.000198584	-1.0463	-2.62661e-10	0.000198618	-1.04662	-2.62661e-10
198625283	chr1:198625283:T:A	6.72035e-08	-1.19123	-2.62661e-10	0.000212933	-0.97654	-2.62661e-10	0.000212966	-0.976866	-2.62661e-10
198625394	chr1:198625394:T:C	7.03866e-08	-1.68756e-10	-1.14495	0.000174249	-1.68756e-10	-1.17703	0.00017433	-1.68756e-10	-1.17705
198625465	chr1:198625465:C:T	2.74355e-08	-1.10451	-0.982613	9.31927e-05	-0.889422	-0.913427	9.32516e-05	-0.889337	-0.913361
198625587	chr1:198625587:T:C	6.99242e-08	-1.68756e-10	-1.15154	0.00017339	-1.68756e-10	-1.18198	0.00017347	-1.68756e-10	-1.18199
198625652	chr1:198625652:C:T	1.63145e-07	0.342337	-0.646657	0.000850221	0.976192	-0.568214	0.000848463	0.973804	-0.568377
198625686	chr1:198625686:TGA:T	4.27136e-08	-1.64444	-2.62661e-10	9.94335e-05	-1.73803	-2.62661e-10	9.94823e-05	-1.73802	-2.62661e-10
198625802	chr1:198625802:T:C	1.67721e-07	-1.68756e-10	-0.276657	0.000389587	-1.68756e-10	-0.372429	0.000389779	-1.68756e-10	-0.372419
198625912	chr1:198625912:T:C	1.22439e-08	-1.6907	-1.20323	2.93005e-05	-1.76672	-1.19319	2.93156e-05	-1.76672	-1.19316
198625969	chr1:198625969:A:G	1.60134e-07	0.21661	-0.539557	0.000821757	0.829083	-0.455157	0.000820104	0.826764	-0.455333
198626436	chr1:198626436:A:G	7.74127e-08	-1.68756e-10	-1.04981	0.000202464	-1.68756e-10	-1.02695	0.000202573	-1.68756e-10	-1.0269
198626589	chr1:198626589:G:T	8.65642e-08	-1.68756e-10	-0.938071	0.000236167	-1.68756e-10	-0.872979	0.000236263	-1.68756e-10	-0.873055
198626679	chr1:198626679:A:G	3.86231e-08	-1.74511	-2.62661e-10	9.6599e-05	-1.76695	-2.62661e-10	9.66451e-05	-1.76695	-2.62661e-10
198626897	chr1:198626897:C:G	3.7952e-08	-1.76263	-2.62661e-10	9.76545e-05	-1.75608	-2.62661e-10	9.76995e-05	-1.7561	-2.62661e-10
198627010	chr1:198627010:G:A	9.39275e-08	-1.68756e-10	-0.856434	0.000253038	-1.68756e-10	-0.803978	0.000253161	-1.68756e-10	-0.803975
198627104	chr1:198627104:G:T	1.15973e-08	-1.72871	-1.21947	3.72978e-05	-1.50399	-1.21459	3.73198e-05	-1.50389	-1.21458
198627215	chr1:198627215:A:G	3.80766e-08	-1.75936	-2.62661e-10	9.72571e-05	-1.76016	-2.62661e-10	9.73023e-05	-1.76018	-2.62661e-10
198627309	chr1:198627309:T:G	1.26654e-08	-1.76486	-1.09522	5.16492e-05	-1.35274	-1.04031	5.16815e-05	-1.35261	-1.04029
198627432	chr1:198627432:T:A	3.97292e-08	-1.71687	-2.62661e-10	9.65943e-05	-1.767	-2.62661e-10	9.66412e-05	-1.76699	-2.62661e-10
198627433	chr1:198627433:G:T	4.01146e-08	-1.70722	-2.62661e-10	9.67235e-05	-1.76566	-2.62661e-10	9.67708e-05	-1.76565	-2.62661e-10
198627452	chr1:198627452:A:G	4.01992e-08	-1.70511	-2.62661e-10	9.67607e-05	-1.76528	-2.62661e-10	9.68081e-05	-1.76527	-2.62661e-10
198627463	chr1:198627463:C:T	4.01778e-08	-1.70564	-2.62661e-10	9.67609e-05	-1.76528	-2.62661e-10	9.68083e-05	-1.76527	-2.62661e-10
198627623	chr1:198627623:G:T	6.6019e-08	-1.68756e-10	-1.20901	0.000168797	-1.68756e-10	-1.20882	0.000168877	-1.68756e-10	-1.20883
198627794	chr1:198627794:T:C	1.19353e-07	-1.68756e-10	-0.61687	0.00032948	-1.68756e-10	-0.540002	0.000329628	-1.68756e-10	-0.540035
198628008	chr1:198628008:A:G	3.98646e-08	-1.71347	-2.62661e-10	9.66346e-05	-1.76658	-2.62661e-10	9.66817e-05	-1.76658	-2.62661e-10
198628051	chr1:198628051:C:T	7.99528e-08	-1.68756e-10	-1.01752	0.000206471	-1.68756e-10	-1.00736	0.00020657	-1.68756e-10	-1.00736
198628095	chr1:198628095:C:T	4.02934e-08	-1.70277	-2.62661e-10	9.68065e-05	-1.7648	-2.62661e-10	9.68541e-05	-1.76479	-2.62661e-10
198628545	chr1:198628545:C:T	7.65483e-08	-1.68756e-10	-1.06104	0.000205374	-1.68756e-10	-1.01268	0.000205461	-1.68756e-10	-1.01274
198628687	chr1:198628687:G:A	4.08255e-08	-1.68965	-2.62661e-10	9.71048e-05	-1.76173	-2.62661e-10	9.71529e-05	-1.76171	-2.62661e-10
198628697	chr1:198628697:G:A	6.68692e-08	-1.68756e-10	-1.19622	0.000168709	-1.68756e-10	-1.20934	0.000168791	-1.68756e-10	-1.20934
198628862	chr1:198628862:T:C	4.02571e-08	-1.70367	-2.62661e-10	9.67894e-05	-1.76498	-2.62661e-10	9.68369e-05	-1.76497	-2.62661e-10
198628919	chr1:198628919:G:A	7.31869e-08	-1.68756e-10	-1.10594	0.000195169	-1.68756e-10	-1.06365	0.000195253	-1.68756e-10	-1.0637
198629248	chr1:198629248:G:A	1.1024e-07	-1.68756e-10	-0.696296	0.00027246	-1.68756e-10	-0.730025	0.000272516	-1.68756e-10	-0.730303
198629365	chr1:198629365:T:A	7.22081e-08	-1.68756e-10	-1.1194	0.000192105	-1.68756e-10	-1.07948	0.000192188	-1.68756e-10	-1.07953
198629501	chr1:198629501:A:G	1.06414e-07	-1.68756e-10	-0.731622	0.000288548	-1.68756e-10	-0.672657	0.000288681	-1.68756e-10	-0.672677
198629533	chr1:198629533:G:A	2.22012e-08	-1.2223	-1.07651	6.58403e-05	-1.09868	-1.0516	6.58606e-05	-1.09879	-1.05167
198629699	chr1:198629699:T:C	3.87191e-07	1.45329	-0.893325	0.00155945	1.85026	-0.835693	0.00155965	1.84988	-0.835661
198629717	chr1:198629717:C:A	6.54022e-08	-1.68756e-10	-1.2184	0.000166933	-1.68756e-10	-1.21993	0.000167014	-1.68756e-10	-1.21992
198630301	chr1:198630301:G:T	6.98472e-08	-1.68756e-10	-1.15265	0.000175501	-1.68756e-10	-1.16987	0.00017559	-1.68756e-10	-1.16985
198630519	chr1:198630519:G:A	5.83776e-08	-0.30457	-1.02746	0.000197816	-0.00395179	-1.04623	0.000197532	-0.00583294	-1.04627
198630565	chr1:198630565:C:A	1.07056e-07	-1.68756e-10	-0.725607	0.000251035	-1.68756e-10	-0.811924	0.00025118	-1.68756e-10	-0.811831
198630573	chr1:198630573:ATT:A	5.75161e-08	-1.34689	-2.62661e-10	0.000226604	-0.914313	-2.62661e-10	0.000226694	-0.914396	-2.62661e-10
198630718	chr1:198630718:T:TG	1.12715e-08	-1.75889	-1.21779	2.8929e-05	-1.75677	-1.21591	2.89424e-05	-1.75678	-1.21591
198630721	chr1:198630721:G:T	5.82255e-08	-1.33463	-2.62661e-10	0.000170037	-1.2015	-2.62661e-10	0.000169984	-1.20229	-2.62661e-10
198630814	chr1:198630814:G:A	4.11999e-08	-1.68052	-2.62661e-10	9.69687e-05	-1.76313	-2.62661e-10	9.70164e-05	-1.76312	-2.62661e-10
198630851	chr1:198630851:T:C	1.32186e-08	-1.66942	-1.14791	3.43944e-05	-1.64214	-1.15748	3.44093e-05	-1.64211	-1.15756
198630866	chr1:198630866:C:T	7.14455e-08	-1.68756e-10	-1.13002	0.00017919	-1.68756e-10	-1.14907	0.000179281	-1.68756e-10	-1.14905
198631007	chr1:198631007:A:G	6.53957e-08	-1.68756e-10	-1.2185	0.000166941	-1.68756e-10	-1.21988	0.000167022	-1.68756e-10	-1.21987
198631101	chr1:198631101:G:A	1.3775e-08	-1.62968	-1.14641	3.60063e-05	-1.59767	-1.15615	3.6022e-05	-1.59764	-1.15623
198631257	chr1:198631257:T:G	4.12737e-08	-1.67873	-2.62661e-10	9.70096e-05	-1.76271	-2.62661e-10	9.70574e-05	-1.7627	-2.62661e-10
198631435	chr1:198631435:A:G	4.15683e-08	-1.67162	-2.62661e-10	9.71783e-05	-1.76097	-2.62661e-10	9.72263e-05	-1.76096	-2.62661e-10
198632018	chr1:198632018:A:G	3.89899e-08	-1.73565	-2.62661e-10	0.000169418	-1.20515	-2.62661e-10	0.000169509	-1.2051	-2.62661e-10
198632050	chr1:198632050:T:C	6.61161e-08	-1.68756e-10	-1.20754	0.000171672	-1.68756e-10	-1.19193	0.00017175	-1.68756e-10	-1.19196
198632475	chr1:198632475:T:A	1.65036e-07	-1.68756e-10	-0.292791	0.000423741	-1.68756e-10	-0.288396	0.000423825	-1.68756e-10	-0.28868
198632575	chr1:198632575:A:G	1.94657e-08	-1.34206	-1.08824	5.69756e-05	-1.22534	-1.06955	5.69941e-05	-1.22544	-1.06961
198632618	chr1:198632618:T:C	6.54291e-08	-1.68756e-10	-1.21799	0.000166902	-1.68756e-10	-1.22011	0.000166983	-1.68756e-10	-1.22011
198632721	chr1:198632721:A:ACCT	7.96135e-08	-1.68756e-10	-1.02177	0.000208831	-1.68756e-10	-0.995995	0.000208931	-1.68756e-10	-0.995996
198632829	chr1:198632829:TTTC:T	6.63054e-08	-1.68756e-10	-1.20468	0.000168682	-1.68756e-10	-1.2095	0.000168765	-1.68756e-10	-1.20949
198632922	chr1:198632922:C:T	4.12813e-08	-1.67855	-2.62661e-10	9.70117e-05	-1.76269	-2.62661e-10	9.70595e-05	-1.76268	-2.62661e-10
198633290	chr1:198633290:G:A	4.15216e-08	-1.67274	-2.62661e-10	9.71411e-05	-1.76135	-2.62661e-10	9.71891e-05	-1.76134	-2.62661e-10
198633534	chr1:198633534:G:C	2.18762e-07	-1.68756e-10	-0.0109743	0.000560456	-1.68756e-10	-0.00876654	0.00056032	-1.68756e-10	-0.00949221
198633596	chr1:198633596:G:A	7.44382e-08	-1.68756e-10	-1.08899	0.000198868	-1.68756e-10	-1.04488	0.000198953	-1.68756e-10	-1.04493
198633759	chr1:198633759:A:G	1.41304e-08	-1.68778	-1.06284	3.52382e-05	-1.68375	-1.09164	3.52539e-05	-1.68372	-1.0917
198633963	chr1:198633963:A:T	4.16594e-08	-1.66943	-2.62661e-10	9.72352e-05	-1.76038	-2.62661e-10	9.72834e-05	-1.76037	-2.62661e-10
198633964	chr1:198633964:A:G	6.7203e-08	-1.68756e-10	-1.19124	0.000166972	-1.68756e-10	-1.21969	0.000167053	-1.68756e-10	-1.21969
198634016	chr1:198634016:T:C	4.15708e-08	-1.67156	-2.62661e-10	9.71823e-05	-1.76093	-2.62661e-10	9.72303e-05	-1.76092	-2.62661e-10
198634049	chr1:198634049:G:A	1.15102e-08	-1.75921	-1.19651	5.45762e-05	-1.16514	-1.17278	5.46106e-05	-1.165	-1.17277
198634527	chr1:198634527:C:T	1.29512e-07	-0.535184	-2.62661e-10	0.000438743	-0.253603	-2.62661e-10	0.000438869	-0.253799	-2.62661e-10
198634617	chr1:198634617:A:G	1.26071e-07	-0.562114	-2.62661e-10	0.000427159	-0.280362	-2.62661e-10	0.000427282	-0.280556	-2.62661e-10
198634655	chr1:198634655:G:A	7.34018e-08	-1.68756e-10	-1.10301	0.000197755	-1.68756e-10	-1.05049	0.000197839	-1.68756e-10	-1.05054
198634659	chr1:198634659:A:G	4.07438e-08	-1.69165	-2.62661e-10	9.67547e-05	-1.76534	-2.62661e-10	9.68021e-05	-1.76533	-2.62661e-10
198634971	chr1:198634971:T:C	4.08907e-08	-1.68805	-2.62661e-10	9.68185e-05	-1.76468	-2.62661e-10	9.6866e-05	-1.76467	-2.62661e-10
198635077	chr1:198635077:G:C	3.79688e-08	-1.16017	-0.602022	5.07905e-05	-1.76439	-0.645415	5.08082e-05	-1.76438	-0.645563
198635144	chr1:198635144:G:T	6.69134e-08	-1.68756e-10	-1.19556	0.00017381	-1.68756e-10	-1.17956	0.00017389	-1.68756e-10	-1.17958
198635145	chr1:198635145:C:T	7.46135e-08	-1.68756e-10	-1.08663	0.000185985	-1.68756e-10	-1.11185	0.000186081	-1.68756e-10	-1.11182
198635184	chr1:198635184:A:G	4.05361e-08	-1.69676	-2.62661e-10	9.66688e-05	-1.76623	-2.62661e-10	9.6716e-05	-1.76622	-2.62661e-10
198635300	chr1:198635300:C:A	1.92034e-07	-1.68756e-10	-0.141283	0.000441529	-1.68756e-10	-0.247274	0.000441804	-1.68756e-10	-0.247134
198635639	chr1:198635639:C:T	7.75098e-08	-1.68756e-10	-1.04855	0.000199794	-1.68756e-10	-1.04023	0.000199889	-1.68756e-10	-1.04024
198635640	chr1:198635640:G:A	6.70833e-08	-1.68756e-10	-1.19302	0.000174357	-1.68756e-10	-1.17642	0.000174437	-1.68756e-10	-1.17644
198636089	chr1:198636089:C:A	4.15987e-08	-1.67089	-2.62661e-10	9.7194e-05	-1.76081	-2.62661e-10	9.72421e-05	-1.7608	-2.62661e-10
198636336	chr1:198636336:T:C	7.89155e-08	-1.68756e-10	-1.03058	0.00019516	-1.68756e-10	-1.0637	0.00019526	-1.68756e-10	-1.06367
198636619	chr1:198636619:C:T	6.71169e-08	-1.68756e-10	-1.19252	0.000172023	-1.68756e-10	-1.18989	0.000172106	-1.68756e-10	-1.18989
198636748	chr1:198636748:C:T	1.08416e-07	-0.712984	-2.62661e-10	0.000480275	-0.16316	-2.62661e-10	0.000480477	-0.163219	-2.62661e-10
198636796	chr1:198636796:C:T	4.12605e-08	-1.67905	-2.62661e-10	9.70042e-05	-1.76276	-2.62661e-10	9.7052e-05	-1.76275	-2.62661e-10
198636829	chr1:198636829:C:T	7.07221e-08	-1.68756e-10	-1.1402	0.000187241	-1.68756e-10	-1.10512	0.000187323	-1.68756e-10	-1.10516
198636921	chr1:198636921:A:G	4.13592e-08	-1.67666	-2.62661e-10	9.70562e-05	-1.76223	-2.62661e-10	9.71041e-05	-1.76222	-2.62661e-10
198636933	chr1:198636933:C:T	4.15652e-08	-1.67169	-2.62661e-10	9.71836e-05	-1.76092	-2.62661e-10	9.72317e-05	-1.7609	-2.62661e-10
198637207	chr1:198637207:G:A	7.40435e-08	-1.68756e-10	-1.0943	0.000190719	-1.68756e-10	-1.08672	0.00019081	-1.68756e-10	-1.08672
198637762	chr1:198637762:G:C	8.8123e-08	-1.68756e-10	-0.920223	0.00022452	-1.68756e-10	-0.923554	0.000224502	-1.68756e-10	-0.924116
198637978	chr1:198637978:G:T	9.45696e-08	-1.68756e-10	-0.849621	0.000251825	-1.68756e-10	-0.808783	0.00025194	-1.68756e-10	-0.80881
198637998	chr1:198637998:T:G	1.44526e-08	-1.68126	-1.04682	3.60156e-05	-1.6767	-1.07686	3.60315e-05	-1.67668	-1.07693
198638198	chr1:198638198:T:C	1.58092e-07	-0.335781	-2.62661e-10	0.000563387	-0.00355191	-2.62661e-10	0.000562553	-0.00551494	-2.62661e-10
198638643	chr1:198638643:A:G	4.09826e-08	-1.68581	-2.62661e-10	9.68634e-05	-1.76422	-2.62661e-10	9.6911e-05	-1.76421	-2.62661e-10
198638721	chr1:198638721:C:T	4.7447e-08	-1.53934	-2.62661e-10	9.66171e-05	-1.76676	-2.62661e-10	9.66642e-05	-1.76676	-2.62661e-10
198638825	chr1:198638825:A:T	1.59335e-07	-1.68756e-10	-0.327947	0.000408232	-1.68756e-10	-0.325683	0.000408315	-1.68756e-10	-0.325962
198638868	chr1:198638868:G:A	9.70531e-08	0.128444	-0.952142	0.000351704	0.470803	-0.945532	0.00035109	0.4687	-0.945658
198638984	chr1:198638984:C:T	7.68417e-08	-1.68756e-10	-1.05721	0.000190857	-1.68756e-10	-1.08599	0.000190957	-1.68756e-10	-1.08595
198639679	chr1:198639679:G:T	1.60899e-08	-1.64519	-0.975569	3.98956e-05	-1.63948	-1.01177	3.99128e-05	-1.63945	-1.01185
198640260	chr1:198640260:T:C	7.65678e-08	-1.68756e-10	-1.06078	0.000209336	-1.68756e-10	-0.993577	0.000209436	-1.68756e-10	-0.993584
198640473	chr1:198640473:A:G	7.23322e-08	-1.68756e-10	-1.11769	0.000192234	-1.68756e-10	-1.0788	0.000192318	-1.68756e-10	-1.07885
198640778	chr1:198640778:C:T	1.17657e-08	-1.76316	-1.17061	4.59998e-05	-1.42071	-1.08817	4.60268e-05	-1.42065	-1.08812
198641019	chr1:198641019:T:C	9.00164e-08	-1.68756e-10	-0.898964	0.000221995	-1.68756e-10	-0.934863	0.000222107	-1.68756e-10	-0.934839
198641406	chr1:198641406:A:G	2.35216e-08	-1.18794	-1.0531	7.02078e-05	-1.05969	-1.02637	7.02288e-05	-1.0598	-1.02644
198641730	chr1:198641730:A:G	7.72922e-08	-1.68756e-10	-1.05136	0.000202034	-1.68756e-10	-1.02908	0.000202131	-1.68756e-10	-1.02909
198641801	chr1:198641801:A:G	1.45508e-07	-0.418725	-2.62661e-10	0.00051431	-0.0946921	-2.62661e-10	0.000513575	-0.0966029	-2.62661e-10
198642041	chr1:198642041:T:A	1.49692e-07	-1.68756e-10	-0.39038	0.000315183	-1.68756e-10	-0.584364	0.000315312	-1.68756e-10	-0.584438
198642313	chr1:198642313:C:A	1.22449e-08	-1.69487	-1.19898	7.00036e-05	-0.910961	-1.17801	7.00493e-05	-0.910803	-1.178
198642319	chr1:198642319:T:G	1.71381e-08	-1.70379	-0.853858	4.3677e-05	-1.74279	-0.817904	4.37009e-05	-1.74278	-0.81785
198642366	chr1:198642366:ATCTG:A	1.76062e-08	-1.7384	-0.792306	4.7184e-05	-1.71004	-0.773418	4.72117e-05	-1.71005	-0.773308
198642545	chr1:198642545:G:A	1.4194e-07	-1.68756e-10	-0.443551	0.000301621	-1.68756e-10	-0.628346	0.000301745	-1.68756e-10	-0.628419
198642743	chr1:198642743:A:T	6.55964e-08	-1.68756e-10	-1.21544	0.000169542	-1.68756e-10	-1.20442	0.000169621	-1.68756e-10	-1.20443
198643574	chr1:198643574:T:C	4.68985e-08	-1.55097	-2.62661e-10	9.65665e-05	-1.76729	-2.62661e-10	9.66133e-05	-1.76728	-2.62661e-10
198643653	chr1:198643653:C:T	4.67504e-08	-1.55413	-2.62661e-10	9.65577e-05	-1.76738	-2.62661e-10	9.66044e-05	-1.76738	-2.62661e-10
198643913	chr1:198643913:A:G	6.66864e-08	-1.68756e-10	-1.19896	0.00017266	-1.68756e-10	-1.18619	0.000172741	-1.68756e-10	-1.18621
198644057	chr1:198644057:C:G	6.56965e-08	-1.68756e-10	-1.21391	0.00016743	-1.68756e-10	-1.21695	0.000167511	-1.68756e-10	-1.21695
198644065	chr1:198644065:C:T	7.26131e-08	-1.68756e-10	-1.11381	0.000186129	-1.68756e-10	-1.11108	0.000186211	-1.68756e-10	-1.11112
198644374	chr1:198644374:A:C	4.22105e-08	-1.65629	-2.62661e-10	9.67404e-05	-1.76549	-2.62661e-10	9.67873e-05	-1.76548	-2.62661e-10
198644825	chr1:198644825:T:A	1.90816e-08	-1.28505	-1.16518	0.000244249	0.302192	-1.14152	0.000244188	0.301474	-1.14153
198645175	chr1:198645175:C:A	1.05361e-07	-1.68756e-10	-0.741567	0.000276665	-1.68756e-10	-0.71471	0.000276775	-1.68756e-10	-0.714794
198645875	chr1:198645875:G:C	7.29599e-08	-1.68756e-10	-1.10905	0.000194209	-1.68756e-10	-1.06858	0.000194293	-1.68756e-10	-1.06863
198646016	chr1:198646016:G:A	1.37664e-07	-1.68756e-10	-0.474139	0.000248814	-1.68756e-10	-0.820812	0.00024892	-1.68756e-10	-0.820869
198646060	chr1:198646060:G:T	1.2124e-08	-1.69399	-1.20978	5.07331e-05	-1.21649	-1.19445	5.07589e-05	-1.21647	-1.19444
198646724	chr1:198646724:G:A	6.90342e-08	-1.68756e-10	-1.16435	0.000189739	-1.68756e-10	-1.09187	0.000189817	-1.68756e-10	-1.09194
198647364	chr1:198647364:G:A	7.04858e-08	-1.14354	-2.62661e-10	0.000104627	-1.68712	-2.62661e-10	0.000104675	-1.68714	-2.62661e-10
198648411	chr1:198648411:G:T	2.2468e-07	-1.68756e-10	0.0157208	0.000582018	-1.68756e-10	0.0289831	0.000582093	-1.68756e-10	0.0286311
198649141	chr1:198649141:A:C	2.93465e-07	1.22634	-0.943543	0.00116496	1.61358	-0.890649	0.00116512	1.6132	-0.890619
198649371	chr1:198649371:A:G	2.49731e-08	-1.43069	-0.750466	4.72076e-05	-1.75617	-0.726796	4.72226e-05	-1.7562	-0.726929
198649416	chr1:198649416:G:A	6.90389e-08	-1.68756e-10	-1.16429	0.000176922	-1.68756e-10	-1.16181	0.000177007	-1.68756e-10	-1.16181
198650137	chr1:198650137:T:C	6.79319e-08	-1.68756e-10	-1.18045	0.000171068	-1.68756e-10	-1.19546	0.000171151	-1.68756e-10	-1.19545
198650630	chr1:198650630:G:A	5.14138e-08	-1.3278	-0.131248	8.8812e-05	-1.76621	-0.0847886	8.88375e-05	-1.76622	-0.0849736
198650676	chr1:198650676:A:G	7.23474e-08	-1.68756e-10	-1.11748	0.000192358	-1.68756e-10	-1.07816	0.000192442	-1.68756e-10	-1.07821
198650759	chr1:198650759:T:G	1.1358e-08	-1.76489	-1.20415	5.03681e-05	-1.23379	-1.18437	5.03994e-05	-1.23367	-1.18435
198650786	chr1:198650786:G:A	4.82812e-08	-1.52192	-2.62661e-10	0.000106608	-1.66836	-2.62661e-10	0.000106661	-1.66834	-2.62661e-10
198651158	chr1:198651158:G:C	7.82586e-08	-1.68756e-10	-1.03894	0.000214927	-1.68756e-10	-0.967218	0.000215029	-1.68756e-10	-0.967225
198651435	chr1:198651435:C:T	1.16952e-08	-1.73758	-1.2022	5.87804e-05	-1.08121	-1.1825	5.88177e-05	-1.08107	-1.18249
198652057	chr1:198652057:C:T	7.27566e-08	-1.68756e-10	-1.11184	0.00018201	-1.68756e-10	-1.13346	0.000182104	-1.68756e-10	-1.13342
198652392	chr1:198652392:G:C	4.12753e-08	-1.67869	-2.62661e-10	9.70093e-05	-1.76271	-2.62661e-10	9.70571e-05	-1.7627	-2.62661e-10
198652831	chr1:198652831:C:T	6.62119e-08	-1.68756e-10	-1.2061	0.000168434	-1.68756e-10	-1.21097	0.000168516	-1.68756e-10	-1.21097
198652914	chr1:198652914:A:G	1.15097e-08	-1.76591	-1.18986	5.05704e-05	-1.25043	-1.16372	5.06019e-05	-1.25031	-1.1637
198652952	chr1:198652952:A:G	1.18246e-08	-1.74415	-1.18463	5.82075e-05	-1.11535	-1.15815	5.82445e-05	-1.11521	-1.15814
198652953	chr1:198652953:G:T	1.18168e-08	-1.74474	-1.1847	5.80191e-05	-1.1185	-1.15825	5.80559e-05	-1.11836	-1.15824
198652957	chr1:198652957:G:A	1.12435e-08	-1.76702	-1.21215	4.65503e-05	-1.29322	-1.20376	4.6579e-05	-1.29311	-1.20374
198653530	chr1:198653530:C:T	1.16419e-08	-1.75445	-1.18989	5.43692e-05	-1.17646	-1.16526	5.44033e-05	-1.17633	-1.16524
198653532	chr1:198653532:T:G	1.26908e-07	-1.68756e-10	-0.555495	0.000293951	-1.68756e-10	-0.654105	0.000294125	-1.68756e-10	-0.653996
198653832	chr1:198653832:C:T	1.18033e-08	-1.7443	-1.18627	5.80098e-05	-1.11637	-1.16053	5.80466e-05	-1.11624	-1.16052
198654054	chr1:198654054:T:A	1.41546e-07	-0.446335	-2.62661e-10	0.000498839	-0.125235	-2.62661e-10	0.000498135	-0.127128	-2.62661e-10
198654376	chr1:198654376:A:G	6.71691e-08	-1.68756e-10	-1.19174	0.000169471	-1.68756e-10	-1.20484	0.000169555	-1.68756e-10	-1.20482
198654503	chr1:198654503:G:T	1.21557e-08	-1.72985	-1.17132	6.28495e-05	-1.05565	-1.14113	6.289e-05	-1.0555	-1.14111
198654678	chr1:198654678:A:G	7.57236e-08	-1.68756e-10	-1.07187	0.00018821	-1.68756e-10	-1.09996	0.000188293	-1.68756e-10	-1.1
198654713	chr1:198654713:G:T	2.30719e-08	-1.16038	-1.09996	6.87544e-05	-1.02962	-1.07735	6.87756e-05	-1.02974	-1.07741
198654892	chr1:198654892:T:G	6.53994e-08	-1.68756e-10	-1.21844	0.000166829	-1.68756e-10	-1.22055	0.000166909	-1.68756e-10	-1.22055
198655576	chr1:198655576:A:C	1.13855e-07	-1.68756e-10	-0.664033	0.000239972	-1.68756e-10	-0.856997	0.000240079	-1.68756e-10	-0.857033
198656033	chr1:198656033:T:C	1.69274e-08	-1.72672	-0.8433	4.34565e-05	-1.75699	-0.808768	4.34802e-05	-1.75698	-0.808713
198656248	chr1:198656248:A:G	7.23966e-08	-1.68756e-10	-1.1168	0.000192512	-1.68756e-10	-1.07736	0.000192595	-1.68756e-10	-1.07741
198656332	chr1:198656332:A:G	6.59936e-08	-1.68756e-10	-1.2094	0.000167974	-1.68756e-10	-1.21371	0.000168056	-1.68756e-10	-1.2137
198656401	chr1:198656401:A:G	1.14147e-08	-1.76313	-1.20093	5.16203e-05	-1.21448	-1.17912	5.16526e-05	-1.21435	-1.17911
198656485	chr1:198656485:G:T	1.20968e-08	-1.72268	-1.18333	6.36258e-05	-1.02824	-1.15626	6.36668e-05	-1.0281	-1.15624
198656748	chr1:198656748:G:T	1.47239e-08	-1.68439	-1.02509	3.6624e-05	-1.67963	-1.05718	3.664e-05	-1.67961	-1.05725
198657032	chr1:198657032:T:C	4.86285e-07	1.8036	-1.01576	0.00187742	2.18125	-0.981116	0.00187761	2.18085	-0.981093
198657240	chr1:198657240:T:C	4.14907e-08	-1.67349	-2.62661e-10	9.71275e-05	-1.76149	-2.62661e-10	9.71754e-05	-1.76148	-2.62661e-10
198657242	chr1:198657242:A:C	6.57233e-08	-1.68756e-10	-1.2135	0.000173432	-1.68756e-10	-1.18173	0.000173517	-1.68756e-10	-1.18173
198657303	chr1:198657303:A:G	6.54229e-08	-1.68756e-10	-1.21808	0.000166875	-1.68756e-10	-1.22027	0.000166956	-1.68756e-10	-1.22027
198657398	chr1:198657398:A:G	1.47812e-07	-1.68756e-10	-0.403012	0.000379403	-1.68756e-10	-0.398918	0.000379494	-1.68756e-10	-0.399161
198657902	chr1:198657902:G:A	7.99519e-08	0.0135906	-1.03112	0.000271885	0.316372	-1.04851	0.000271453	0.314362	-1.04857
198658023	chr1:198658023:A:T	1.14005e-08	-1.76225	-1.20305	5.26566e-05	-1.19158	-1.18214	5.26895e-05	-1.19145	-1.18213
198658286	chr1:198658286:G:A	6.56073e-08	-1.68756e-10	-1.21527	0.000166998	-1.68756e-10	-1.21954	0.000167078	-1.68756e-10	-1.21954
198658517	chr1:198658517:T:A	8.36585e-08	-1.68756e-10	-0.972214	0.00022316	-1.68756e-10	-0.929628	0.000223262	-1.68756e-10	-0.929656
198658523	chr1:198658523:G:A	1.1406e-08	-1.76599	-1.19883	5.04425e-05	-1.24079	-1.1759	5.04738e-05	-1.24066	-1.17588
198658705	chr1:198658705:C:T	6.63711e-08	-1.68756e-10	-1.20369	0.000172581	-1.68756e-10	-1.18665	0.000172659	-1.68756e-10	-1.18668
198658870	chr1:198658870:G:A	1.52955e-07	-0.368815	-2.62661e-10	0.000543569	-0.0393617	-2.62661e-10	0.000542776	-0.0413032	-2.62661e-10
198658871	chr1:198658871:A:T	1.53306e-07	-0.366519	-2.62661e-10	0.000544787	-0.0371231	-2.62661e-10	0.000543992	-0.0390658	-2.62661e-10
198659354	chr1:198659354:A:G	8.36825e-08	0.103971	-1.0759	0.000288389	0.414631	-1.08784	0.000287919	0.412574	-1.08789
198659484	chr1:198659484:G:A	6.71072e-08	-1.68756e-10	-1.19266	0.000169358	-1.68756e-10	-1.2055	0.000169442	-1.68756e-10	-1.20549
198659636	chr1:198659636:A:G	2.26448e-08	-1.68512	-0.59391	0.000157086	-0.707164	-0.573561	0.000157077	-0.707555	-0.573706
198659659	chr1:198659659:T:C	3.13267e-08	-0.983023	-0.971464	3.61175e-05	-1.74267	-1.00807	3.61335e-05	-1.74263	-1.00815
198660524	chr1:198660524:T:C	6.91197e-08	-1.68756e-10	-1.16312	0.000182239	-1.68756e-10	-1.1322	0.000182319	-1.68756e-10	-1.13224
198661027	chr1:198661027:CCA:C	1.46599e-08	-1.49487	-1.21897	3.82746e-05	-1.47803	-1.2147	3.8294e-05	-1.47798	-1.21472
198661160	chr1:198661160:T:A	1.73038e-07	-0.245443	-2.62661e-10	0.000404126	-0.335792	-2.62661e-10	0.000403964	-0.336673	-2.62661e-10
198661300	chr1:198661300:T:A	6.63924e-08	-1.68756e-10	-1.20337	0.00017709	-1.68756e-10	-1.16086	0.000177177	-1.68756e-10	-1.16085
198661641	chr1:198661641:A:G	1.06408e-07	-1.68756e-10	-0.731672	0.000253015	-1.68756e-10	-0.804069	0.00025315	-1.68756e-10	-0.804019
198661821	chr1:198661821:T:C	4.11774e-08	-1.68107	-2.62661e-10	9.69523e-05	-1.7633	-2.62661e-10	9.7e-05	-1.76329	-2.62661e-10
198661845	chr1:198661845:A:C	8.7295e-08	-1.68756e-10	-0.929664	0.000227604	-1.68756e-10	-0.909911	0.000227624	-1.68756e-10	-0.910304
198662066	chr1:198662066:C:G	7.03149e-08	-1.68756e-10	-1.14597	0.000186037	-1.68756e-10	-1.11157	0.000186119	-1.68756e-10	-1.11161
198662857	chr1:198662857:T:C	8.24808e-08	-1.68756e-10	-0.986392	0.000213854	-1.68756e-10	-0.972226	0.000213955	-1.68756e-10	-0.972233
198662949	chr1:198662949:C:T	7.38865e-08	-1.68756e-10	-1.09643	0.000189761	-1.68756e-10	-1.09175	0.000189845	-1.68756e-10	-1.09179
198663227	chr1:198663227:C:T	1.12929e-08	-1.76718	-1.2076	4.65518e-05	-1.29975	-1.19721	4.65806e-05	-1.29963	-1.19719
198663843	chr1:198663843:A:G	7.70815e-08	-1.68756e-10	-1.05409	0.000202815	-1.68756e-10	-1.02523	0.000202903	-1.68756e-10	-1.02527
198664264	chr1:198664264:T:C	4.16063e-08	-1.6707	-2.62661e-10	9.71929e-05	-1.76082	-2.62661e-10	9.7241e-05	-1.76081	-2.62661e-10
198664562	chr1:198664562:T:C	1.49447e-08	-1.61762	-1.07698	3.74034e-05	-1.61194	-1.10382	3.74205e-05	-1.61191	-1.10387
198664681	chr1:198664681:C:T	1.57455e-07	-1.68756e-10	-0.339819	0.000404686	-1.68756e-10	-0.334405	0.000404768	-1.68756e-10	-0.334686
198664939	chr1:198664939:A:G	6.83177e-08	-1.68756e-10	-1.17479	0.000172359	-1.68756e-10	-1.18794	0.000172445	-1.68756e-10	-1.18792
198665496	chr1:198665496:T:C	1.86723e-08	-1.27485	-1.19707	7.32412e-05	-0.866521	-1.17724	7.32987e-05	-0.866239	-1.17722
198665504	chr1:198665504:C:T	7.36895e-08	-1.68756e-10	-1.0991	0.000184391	-1.68756e-10	-1.12046	0.000184487	-1.68756e-10	-1.12042
198665685	chr1:198665685:C:A	1.23171e-08	-1.71543	-1.17254	6.51961e-05	-1.0214	-1.13872	6.52378e-05	-1.02125	-1.1387
198665868	chr1:198665868:T:C	4.03147e-08	-0.487006	-1.21523	0.000113087	-0.39489	-1.21447	0.000113116	-0.395139	-1.21445
198666127	chr1:198666127:A:G	1.17122e-08	-1.76552	-1.17281	4.52866e-05	-1.3854	-1.13911	4.53136e-05	-1.3853	-1.13909
198666168	chr1:198666168:T:C	3.19723e-08	-1.32296	-0.611127	9.16672e-05	-1.23174	-0.587614	9.16913e-05	-1.23189	-0.587678
198666638	chr1:198666638:C:A	7.83004e-08	-1.68756e-10	-1.0384	0.000198136	-1.68756e-10	-1.04857	0.000198231	-1.68756e-10	-1.04857
198666742	chr1:198666742:T:A	7.72878e-08	-1.68756e-10	-1.05142	0.000198516	-1.68756e-10	-1.04665	0.000198602	-1.68756e-10	-1.0467
198666759	chr1:198666759:T:A	6.69296e-08	-1.68756e-10	-1.19532	0.000168317	-1.68756e-10	-1.21167	0.0001684	-1.68756e-10	-1.21166
198667016	chr1:198667016:T:C	6.60827e-08	-1.68756e-10	-1.20805	0.000167609	-1.68756e-10	-1.21588	0.000167689	-1.68756e-10	-1.21589
198667164	chr1:198667164:C:T	2.58637e-08	-0.932266	-1.21385	7.06538e-05	-0.866124	-1.2136	7.06742e-05	-0.86633	-1.21359
198667467	chr1:198667467:T:C	1.56468e-08	-1.43125	-1.21744	3.38171e-05	-1.59804	-1.21851	3.38348e-05	-1.59799	-1.21852
198667595	chr1:198667595:T:G	2.60522e-07	-1.68756e-10	0.163731	0.00073213	-1.68756e-10	0.25844	0.00073253	-1.68756e-10	0.258505
198667753	chr1:198667753:T:A	1.59445e-07	-1.68756e-10	-0.327257	0.000396903	-1.68756e-10	-0.353826	0.000396739	-1.68756e-10	-0.35472
198667757	chr1:198667757:G:A	1.83116e-07	-1.68756e-10	-0.188835	0.000431131	-1.68756e-10	-0.271105	0.000431368	-1.68756e-10	-0.271037
198668311	chr1:198668311:T:C	6.80054e-08	-1.68756e-10	-1.17937	0.000180609	-1.68756e-10	-1.14118	0.000180696	-1.68756e-10	-1.14118
198668453	chr1:198668453:A:G	6.82764e-08	-1.17009	-0.0053046	0.000191464	-1.04255	-0.0402637	0.000191258	-1.04365	-0.0407264
198668497	chr1:198668497:G:A	6.82329e-08	-1.68756e-10	-1.17603	0.000174549	-1.68756e-10	-1.17531	0.000174645	-1.68756e-10	-1.17525
198668837	chr1:198668837:T:C	1.78621e-07	-0.213689	-2.62661e-10	0.00134034	0.863163	-2.62661e-10	0.00134096	0.863139	-2.62661e-10
198669090	chr1:198669090:C:T	2.44422e-08	-1.00547	-1.19717	6.64244e-05	-0.945033	-1.19642	6.64448e-05	-0.94523	-1.1964
198669128	chr1:198669128:G:C	2.69103e-08	-0.899212	-1.20724	7.37175e-05	-0.830505	-1.20677	7.37387e-05	-0.830716	-1.20676
198669413	chr1:198669413:G:C	1.95681e-07	-1.68756e-10	-0.122471	0.000492075	-1.68756e-10	-0.138887	0.00049179	-1.68756e-10	-0.139948
198669464	chr1:198669464:T:C	4.59499e-08	-0.683489	-0.887916	0.000127775	-0.594861	-0.892385	0.000127783	-0.595097	-0.892566
198669844	chr1:198669844:C:T	5.81464e-08	-0.748181	-0.587812	0.000192041	-0.469299	-0.61051	0.000191824	-0.470916	-0.610504
198670003	chr1:198670003:C:T	3.71621e-08	-1.51276	-0.270911	0.000104691	-1.41333	-0.273172	0.000104756	-1.41337	-0.272992
198670151	chr1:198670151:A:G	4.71791e-08	-0.657827	-0.88718	0.000131282	-0.568358	-0.891813	0.00013129	-0.568597	-0.891994
198670235	chr1:198670235:G:A	5.98391e-08	-0.744956	-0.562342	0.000197291	-0.467361	-0.585479	0.000197068	-0.46898	-0.585472
198670480	chr1:198670480:A:G	3.9528e-08	-1.72195	-2.62661e-10	9.99412e-05	-1.73294	-2.62661e-10	9.99853e-05	-1.73298	-2.62661e-10
198670646	chr1:198670646:T:A	2.72417e-08	-1.14249	-0.951717	8.28034e-05	-0.992819	-0.92823	8.28476e-05	-0.992753	-0.928245
198670708	chr1:198670708:C:A	2.85144e-07	-1.68756e-10	0.254037	0.000732561	-1.68756e-10	0.259028	0.000732324	-1.68756e-10	0.258223
198670839	chr1:198670839:G:C	3.19277e-08	-1.46502	-0.470462	6.25637e-05	-1.73814	-0.463191	6.25808e-05	-1.7382	-0.463339
198670918	chr1:198670918:A:G	1.39363e-07	-1.02299	0.561116	0.000453926	-0.788674	0.569091	0.000452948	-0.790058	0.567835
198671038	chr1:198671038:A:G	4.0104e-08	-1.46837	-0.239113	7.99354e-05	-1.73523	-0.221072	7.99554e-05	-1.73529	-0.221242
198671131	chr1:198671131:T:A	8.64305e-08	-1.68756e-10	-0.939616	0.000220895	-1.68756e-10	-0.93983	0.000220975	-1.68756e-10	-0.939952
198671134	chr1:198671134:T:C	6.63737e-08	-1.68756e-10	-1.20366	0.000168309	-1.68756e-10	-1.21172	0.000168392	-1.68756e-10	-1.21171
198671156	chr1:198671156:CTCACTTT:C	1.45555e-08	-1.64248	-1.07851	3.68707e-05	-1.65639	-1.07371	3.6889e-05	-1.65645	-1.07363
198671251	chr1:198671251:C:T	7.52401e-08	-1.68756e-10	-1.07827	0.000198051	-1.68756e-10	-1.04899	0.000198145	-1.68756e-10	-1.049
198671358	chr1:198671358:C:T	3.86913e-08	-1.74334	-2.62661e-10	0.000109148	-1.64481	-2.62661e-10	0.000109199	-1.64483	-2.62661e-10
198671359	chr1:198671359:C:T	2.08541e-08	-1.49893	-0.862473	6.10896e-05	-1.41286	-0.812314	6.11141e-05	-1.41293	-0.812325
198671391	chr1:198671391:A:G	9.73232e-08	-1.37067	0.549749	0.000272518	-1.22922	0.499407	0.000272098	-1.23022	0.498382
198671457	chr1:198671457:A:G	8.42024e-08	-1.68756e-10	-0.965733	0.000218934	-1.68756e-10	-0.948747	0.000219028	-1.68756e-10	-0.948802
198672076	chr1:198672076:C:T	1.09437e-07	-0.17403	-0.529582	0.000321031	0.00617602	-0.572155	0.000321223	0.00627171	-0.572137
198672213	chr1:198672213:C:A	7.95167e-08	-0.115867	-0.907122	0.000249205	0.120704	-0.939946	0.000249277	0.120421	-0.939857
198672530	chr1:198672530:C:T	6.86994e-08	-1.68756e-10	-1.16922	0.000174553	-1.68756e-10	-1.17529	0.000174644	-1.68756e-10	-1.17525
198672619	chr1:198672619:G:A	7.05588e-08	-0.277116	-0.865395	0.000229755	0.0026748	-0.90318	0.000229818	0.00239897	-0.903113
198672781	chr1:198672781:A:T	1.10803e-07	-1.68756e-10	-0.691206	0.000329902	-1.68756e-10	-0.538722	0.000330055	-1.68756e-10	-0.53874
198673283	chr1:198673283:T:G	7.04579e-08	-1.68756e-10	-1.14394	0.000178628	-1.68756e-10	-1.15221	0.000178714	-1.68756e-10	-1.15221
198673682	chr1:198673682:C:A	6.62733e-08	-0.083745	-1.12142	0.000210276	0.15312	-1.14222	0.000210327	0.152835	-1.14217
198674206	chr1:198674206:A:G	7.14588e-08	-1.68756e-10	-1.12984	0.000181053	-1.68756e-10	-1.13873	0.00018114	-1.68756e-10	-1.13873
198674499	chr1:198674499:A:G	7.24997e-08	-1.68756e-10	-1.11537	0.000183587	-1.68756e-10	-1.12483	0.000183676	-1.68756e-10	-1.12483
198674920	chr1:198674920:G:T	2.52727e-07	-1.68756e-10	0.133352	0.000555857	-1.68756e-10	-0.0170066	0.000556206	-1.68756e-10	-0.0168604
198675165	chr1:198675165:T:C	4.16941e-08	-1.6686	-2.62661e-10	9.73277e-05	-1.75943	-2.62661e-10	9.73727e-05	-1.75945	-2.62661e-10
198675193	chr1:198675193:C:T	2.10504e-07	-0.0334594	-0.015991	0.000707883	0.244391	-0.019631	0.000707789	0.244095	-0.0199482
198675395	chr1:198675395:C:A	1.03432e-07	-1.68756e-10	-0.760043	0.000260325	-1.68756e-10	-0.775586	0.000260466	-1.68756e-10	-0.775526
198675963	chr1:198675963:C:T	1.41358e-07	-1.68756e-10	-0.44766	0.000472616	-1.68756e-10	-0.179235	0.000472848	-1.68756e-10	-0.179226
198676146	chr1:198676146:C:G	7.79801e-08	-1.68756e-10	-1.0425	0.000199386	-1.68756e-10	-1.04227	0.000199462	-1.68756e-10	-1.04237
198676477	chr1:198676477:G:A	7.16417e-08	-1.68756e-10	-1.12728	0.000181453	-1.68756e-10	-1.13652	0.00018154	-1.68756e-10	-1.13652
198676520	chr1:198676520:T:C	2.75714e-07	0.378709	-0.158301	0.000885042	0.671744	-0.223627	0.000884834	0.671421	-0.224021
198676779	chr1:198676779:C:G	8.64038e-08	-1.68756e-10	-0.939925	0.000229673	-1.68756e-10	-0.90086	0.000229771	-1.68756e-10	-0.900917
198676871	chr1:198676871:T:C	1.21687e-07	-1.68756e-10	-0.597504	0.000365374	-1.68756e-10	-0.436597	0.000365543	-1.68756e-10	-0.436617
198677173	chr1:198677173:C:G	2.02406e-07	-1.68756e-10	-0.0886831	0.000519306	-1.68756e-10	-0.0850249	0.000519191	-1.68756e-10	-0.0857284
198678149	chr1:198678149:T:C	1.99765e-07	-1.68756e-10	-0.101817	0.000498599	-1.68756e-10	-0.125717	0.000498331	-1.68756e-10	-0.126735
198678216	chr1:198678216:A:T	7.24016e-08	-1.68756e-10	-1.11673	0.000183316	-1.68756e-10	-1.12631	0.000183405	-1.68756e-10	-1.1263
198678731	chr1:198678731:T:C	7.15826e-08	-1.68756e-10	-1.1281	0.000181307	-1.68756e-10	-1.13733	0.000181395	-1.68756e-10	-1.13732
198680021	chr1:198680021:G:T	8.41355e-08	-1.68756e-10	-0.966528	0.00021249	-1.68756e-10	-0.978622	0.000212592	-1.68756e-10	-0.978627
198680096	chr1:198680096:G:A	6.92992e-08	-1.68756e-10	-1.16052	0.000175985	-1.68756e-10	-1.16712	0.000176077	-1.68756e-10	-1.16708
198680232	chr1:198680232:T:A	7.42283e-08	-1.68756e-10	-1.09181	0.000208115	-1.68756e-10	-0.999427	0.000208199	-1.68756e-10	-0.999506
198681384	chr1:198681384:T:A	1.35096e-08	-1.76267	-1.03289	3.8962e-05	-1.66422	-1.01071	3.89811e-05	-1.66435	-1.01057
198681468	chr1:198681468:A:C	7.15123e-08	-1.25457	0.125483	0.000196069	-1.13834	0.0792934	0.00019578	-1.13941	0.0784012
198681659	chr1:198681659:TA:T	6.86878e-08	-1.6804	0.511014	0.000163904	-1.76182	0.523588	0.000163974	-1.76183	0.523542
198681847	chr1:198681847:C:A	3.97653e-07	0.438229	0.148394	0.00131893	0.719285	0.127772	0.00131837	0.718961	0.127187
198682496	chr1:198682496:T:C	7.38221e-08	-1.68756e-10	-1.0973	0.000192355	-1.68756e-10	-1.07818	0.000192449	-1.68756e-10	-1.07817
198682600	chr1:198682600:T:G	6.52748e-08	-1.68756e-10	-1.22035	0.000167377	-1.68756e-10	-1.21727	0.000167457	-1.68756e-10	-1.21727
198682954	chr1:198682954:C:T	1.07994e-07	-1.68756e-10	-0.716881	0.000298665	-1.68756e-10	-0.638197	0.000298799	-1.68756e-10	-0.638228
198683338	chr1:198683338:T:C	1.03947e-07	-1.68756e-10	-0.755077	0.000307012	-1.68756e-10	-0.61063	0.000307155	-1.68756e-10	-0.610647
198683640	chr1:198683640:G:A	3.94284e-08	-0.702353	-1.02212	0.000122423	-0.498601	-1.03143	0.000122485	-0.498522	-1.03149
198683956	chr1:198683956:T:TTC	1.48952e-08	-1.7657	-0.932218	4.07841e-05	-1.72433	-0.904893	4.0807e-05	-1.72442	-0.904729
198684000	chr1:198684000:A:G	1.04653e-07	-1.68756e-10	-0.748308	0.000309362	-1.68756e-10	-0.603005	0.000309506	-1.68756e-10	-0.603023
198684045	chr1:198684045:A:G	7.66561e-08	-1.07614	0.0165139	0.000217095	-0.951721	-0.00546008	0.000217148	-0.951825	-0.00559488
198684181	chr1:198684181:A:G	1.01059e-07	-1.68756e-10	-0.783255	0.000297241	-1.68756e-10	-0.642974	0.000297379	-1.68756e-10	-0.642991
198684223	chr1:198684223:G:T	8.81952e-08	-0.0179418	-0.901463	0.000277368	0.223114	-0.935287	0.000277446	0.222823	-0.935197
198684255	chr1:198684255:C:A	3.17454e-07	0.256817	0.104561	0.00103471	0.550999	0.0533602	0.00103437	0.550683	0.0528662
198684370	chr1:198684370:C:T	7.99203e-08	-1.68756e-10	-1.01793	0.000211201	-1.68756e-10	-0.984707	0.000211293	-1.68756e-10	-0.984756
198684474	chr1:198684474:T:C	6.70605e-08	-1.68756e-10	-1.19336	0.000168797	-1.68756e-10	-1.20882	0.00016888	-1.68756e-10	-1.20881
198684916	chr1:198684916:T:C	7.90658e-08	-1.68756e-10	-1.02868	0.000204157	-1.68756e-10	-1.01863	0.000204245	-1.68756e-10	-1.01868
198684964	chr1:198684964:T:C	1.03945e-07	-1.68756e-10	-0.755099	0.00030697	-1.68756e-10	-0.610766	0.000307113	-1.68756e-10	-0.610784
198685066	chr1:198685066:G:A	4.16509e-08	-1.66963	-2.62661e-10	9.73618e-05	-1.75908	-2.62661e-10	9.74068e-05	-1.7591	-2.62661e-10
198685070	chr1:198685070:T:A	1.03382e-07	-1.68756e-10	-0.760522	0.000305087	-1.68756e-10	-0.61692	0.000305229	-1.68756e-10	-0.616938
198685181	chr1:198685181:T:A	1.05654e-07	0.0389068	-0.777693	0.000338976	0.270244	-0.781834	0.000339072	0.269953	-0.781739
198685191	chr1:198685191:C:A	1.03629e-07	-1.68756e-10	-0.75814	0.00030592	-1.68756e-10	-0.614194	0.000306062	-1.68756e-10	-0.614211
198685343	chr1:198685343:C:T	1.03629e-07	-1.68756e-10	-0.75814	0.00030592	-1.68756e-10	-0.614194	0.000306062	-1.68756e-10	-0.614211
198685541	chr1:198685541:C:T	7.36704e-08	-1.68756e-10	-1.09936	0.000206083	-1.68756e-10	-1.00924	0.000206166	-1.68756e-10	-1.00932
198685629	chr1:198685629:A:AG	1.03362e-07	-1.68756e-10	-0.760724	0.000305009	-1.68756e-10	-0.617176	0.000305151	-1.68756e-10	-0.617193
198686476	chr1:198686476:T:C	7.90877e-08	-1.68756e-10	-1.0284	0.000202379	-1.68756e-10	-1.02737	0.000202449	-1.68756e-10	-1.02751
198686599	chr1:198686599:TC:T	1.04064e-07	-1.68756e-10	-0.753946	0.000307383	-1.68756e-10	-0.609423	0.000307526	-1.68756e-10	-0.609441
198687113	chr1:198687113:C:T	1.13521e-07	-1.58868	0.92171	0.000318244	-1.72186	1.14716	0.00031837	-1.72188	1.14709
198687148	chr1:198687148:C:T	1.70016e-08	-1.7509	-0.814745	4.59183e-05	-1.7509	-0.759752	4.59473e-05	-1.75095	-0.75955
198687227	chr1:198687227:C:T	4.90051e-07	0.570178	0.225375	0.0016381	0.860846	0.202928	0.00163736	0.860513	0.202327
198687277	chr1:198687277:C:T	1.34259e-07	0.40859	-0.907776	0.000727489	1.19218	-0.940104	0.000726788	1.19073	-0.940097
198687278	chr1:198687278:A:G	1.65064e-08	-1.74892	-0.846296	4.43298e-05	-1.7529	-0.792959	4.43576e-05	-1.75295	-0.792765
198687642	chr1:198687642:C:T	3.08567e-07	0.229217	0.103766	0.00100442	0.524651	0.0499917	0.00100409	0.524336	0.0494991
198687764	chr1:198687764:G:T	2.39537e-07	-0.0657872	0.145539	0.000732118	0.124448	0.133976	0.000732583	0.124546	0.134031
198688307	chr1:198688307:C:T	1.06412e-07	-1.68756e-10	-0.731636	0.000315268	-1.68756e-10	-0.584095	0.000315414	-1.68756e-10	-0.584114
198688837	chr1:198688837:C:T	6.68362e-08	-1.68756e-10	-1.19671	0.000168712	-1.68756e-10	-1.20932	0.000168794	-1.68756e-10	-1.20932
198688844	chr1:198688844:T:C	1.07869e-07	-1.68756e-10	-0.718043	0.000320221	-1.68756e-10	-0.568507	0.000320369	-1.68756e-10	-0.568526
198688968	chr1:198688968:G:A	1.99816e-08	-1.76096	-0.643183	5.57742e-05	-1.73849	-0.577719	5.58112e-05	-1.73855	-0.577471
198689137	chr1:198689137:C:T	6.99723e-08	-1.68756e-10	-1.15086	0.000183271	-1.68756e-10	-1.12655	0.000183383	-1.68756e-10	-1.12642
198689168	chr1:198689168:TA:T	1.8784e-07	0.292907	-0.456271	0.00101911	1.06252	-0.473346	0.00101819	1.06109	-0.473311
198689353	chr1:198689353:C:T	1.89222e-07	-0.121213	-0.0348231	0.000578013	0.0662424	-0.0441643	0.000578377	0.0663388	-0.0441132
198689384	chr1:198689384:A:T	3.78163e-08	-1.76622	-2.62661e-10	0.000101854	-1.71397	-2.62661e-10	0.000101902	-1.71398	-2.62661e-10
198689410	chr1:198689410:T:C	8.95469e-08	-0.904195	-2.62661e-10	0.000277171	-0.712884	-2.62661e-10	0.000276914	-0.714294	-2.62661e-10
198689727	chr1:198689727:C:T	3.23538e-07	0.903172	-0.522811	0.00121655	1.29087	-0.524615	0.00121545	1.28945	-0.524587
198689797	chr1:198689797:A:G	6.54511e-08	-1.68756e-10	-1.21765	0.00016885	-1.68756e-10	-1.20851	0.000168931	-1.68756e-10	-1.20851
198690095	chr1:198690095:A:G	1.04398e-07	-1.68756e-10	-0.750747	0.000308478	-1.68756e-10	-0.605868	0.000308621	-1.68756e-10	-0.605886
198690727	chr1:198690727:A:G	7.60211e-08	-1.68756e-10	-1.06795	0.000201137	-1.68756e-10	-1.03353	0.00020123	-1.68756e-10	-1.03355
198690955	chr1:198690955:C:A	1.02975e-07	-1.68756e-10	-0.764471	0.000303691	-1.68756e-10	-0.621506	0.000303832	-1.68756e-10	-0.621524
198691014	chr1:198691014:G:A	7.83941e-08	-1.60332	0.566115	0.000179672	-1.73306	0.586676	0.000179747	-1.73308	0.58663
198691595	chr1:198691595:G:A	1.24821e-07	-0.280266	-0.291808	0.000385764	-0.104361	-0.277931	0.000386008	-0.104269	-0.277872
198691731	chr1:198691731:G:A	8.02909e-08	-1.68756e-10	-1.0133	0.000206444	-1.68756e-10	-1.00749	0.000206532	-1.68756e-10	-1.00754
198692077	chr1:198692077:T:G	1.03756e-07	-1.68756e-10	-0.756916	0.000306314	-1.68756e-10	-0.612906	0.000306456	-1.68756e-10	-0.612924
198692088	chr1:198692088:A:G	4.15812e-08	-1.67131	-2.62661e-10	9.74106e-05	-1.75858	-2.62661e-10	9.74555e-05	-1.7586	-2.62661e-10
198692539	chr1:198692539:G:A	5.96167e-08	-1.31102	-2.62661e-10	0.000122675	-1.52798	-2.62661e-10	0.000122738	-1.52795	-2.62661e-10
198692766	chr1:198692766:T:C	1.00799e-07	-1.68756e-10	-0.78583	0.000296305	-1.68756e-10	-0.64613	0.000296442	-1.68756e-10	-0.646147
198692810	chr1:198692810:A:G	8.16559e-08	-0.219565	-0.776878	0.000258836	0.0224265	-0.803749	0.000258898	0.0221499	-0.803715
198693565	chr1:198693565:C:G	2.82363e-07	-1.68756e-10	0.244236	0.000728453	-1.68756e-10	0.253406	0.000728705	-1.68756e-10	0.253269
198693776	chr1:198693776:A:G	1.14868e-07	-1.68756e-10	-0.655171	0.000284122	-1.68756e-10	-0.688115	0.000284228	-1.68756e-10	-0.688224
198694217	chr1:198694217:G:A	1.38512e-08	-1.58381	-1.18677	2.96986e-05	-1.75672	-1.1897	2.97137e-05	-1.75671	-1.18968
198694502	chr1:198694502:C:T	1.32656e-07	-1.68756e-10	-0.511199	0.000327002	-1.68756e-10	-0.547552	0.000327119	-1.68756e-10	-0.547675
198694532	chr1:198694532:G:A	6.57042e-08	-1.68756e-10	-1.21379	0.000167012	-1.68756e-10	-1.21945	0.00016709	-1.68756e-10	-1.21947
198694578	chr1:198694578:C:T	4.63411e-08	-1.56293	-2.62661e-10	9.96592e-05	-1.73576	-2.62661e-10	9.97086e-05	-1.73575	-2.62661e-10
198694889	chr1:198694889:T:C	8.74831e-08	0.171899	-1.09941	0.000279302	0.415953	-1.12118	0.000279367	0.415649	-1.12112
198695987	chr1:198695987:C:T	1.25625e-07	0.178112	-0.743766	0.000403527	0.408339	-0.745614	0.000403639	0.408038	-0.745516
198696002	chr1:198696002:G:A	1.74597e-08	-1.7593	-0.779756	5.55223e-05	-1.54932	-0.771409	5.55468e-05	-1.54933	-0.771441
198696308	chr1:198696308:T:C	1.1132e-07	-0.418622	-0.267928	0.000340823	-0.249996	-0.256158	0.000341037	-0.249912	-0.256098
198696518	chr1:198696518:T:C	4.05716e-08	-1.69589	-2.62661e-10	9.8349e-05	-1.749	-2.62661e-10	9.83936e-05	-1.74902	-2.62661e-10
198696570	chr1:198696570:A:G	1.273e-07	-1.68756e-10	-0.552413	0.00031392	-1.68756e-10	-0.588381	0.000314033	-1.68756e-10	-0.5885
198696743	chr1:198696743:A:G	1.46532e-07	-1.68756e-10	-0.411716	0.000494821	-1.68756e-10	-0.133322	0.000495064	-1.68756e-10	-0.133312
198697202	chr1:198697202:C:T	8.59467e-08	-1.68756e-10	-0.945229	0.000228807	-1.68756e-10	-0.904641	0.000228904	-1.68756e-10	-0.904696
198697841	chr1:198697841:C:A	8.27848e-08	-0.531472	-0.451241	0.000251097	-0.368362	-0.443317	0.000251252	-0.368282	-0.443261
198698261	chr1:198698261:T:G	3.97254e-08	-1.71697	-2.62661e-10	9.9559e-05	-1.73677	-2.62661e-10	9.96033e-05	-1.7368	-2.62661e-10
198699632	chr1:198699632:G:C	3.97631e-08	-1.71602	-2.62661e-10	9.95631e-05	-1.73673	-2.62661e-10	9.96074e-05	-1.73676	-2.62661e-10
198700694	chr1:198700694:G:A	8.28173e-08	0.0278986	-1.01022	0.0002622	0.248035	-1.01645	0.000262266	0.247745	-1.01639
198700746	chr1:198700746:AAAG:A	4.06614e-08	-1.69368	-2.62661e-10	9.81873e-05	-1.75064	-2.62661e-10	9.82319e-05	-1.75067	-2.62661e-10
198700817	chr1:198700817:T:C	4.04718e-08	-1.69835	-2.62661e-10	9.84223e-05	-1.74825	-2.62661e-10	9.84668e-05	-1.74828	-2.62661e-10
198701049	chr1:198701049:G:GT	7.03582e-08	-1.68756e-10	-1.14536	0.000178234	-1.68756e-10	-1.15442	0.000178286	-1.68756e-10	-1.15461
198701282	chr1:198701282:G:A	7.95805e-08	-1.68756e-10	-1.02219	0.000220057	-1.68756e-10	-0.943633	0.000220161	-1.68756e-10	-0.943639
198701340	chr1:198701340:G:A	4.26939e-08	-1.12674	-0.51816	0.000117951	-1.00173	-0.565522	0.000117802	-1.00289	-0.566109
198701426	chr1:198701426:T:C	3.73772e-08	-1.61849	-0.1594	0.000114377	-1.52484	-0.0731832	0.000114423	-1.5249	-0.0732061
198701519	chr1:198701519:T:C	2.55426e-08	-1.02093	-1.13768	7.56657e-05	-0.841775	-1.16942	7.57057e-05	-0.841711	-1.16944
198702255	chr1:198702255:G:A	4.02763e-08	-1.70319	-2.62661e-10	9.87414e-05	-1.74501	-2.62661e-10	9.87858e-05	-1.74505	-2.62661e-10
198702524	chr1:198702524:A:G	3.79609e-08	-1.7624	-2.62661e-10	0.00012546	-1.50553	-2.62661e-10	0.000125519	-1.50554	-2.62661e-10
198702923	chr1:198702923:G:A	5.74343e-08	-0.786788	-0.561527	0.000163693	-0.65185	-0.587673	0.000163759	-0.652062	-0.587541
198703011	chr1:198703011:C:T	1.35134e-07	-1.68756e-10	-0.492692	0.000351882	-1.68756e-10	-0.474223	0.00035209	-1.68756e-10	-0.474114
198703069	chr1:198703069:A:C	6.80699e-08	-1.68756e-10	-1.17842	0.000177088	-1.68756e-10	-1.16087	0.000177171	-1.68756e-10	-1.16089
198703166	chr1:198703166:C:T	6.59491e-08	-1.68756e-10	-1.21007	0.00017041	-1.68756e-10	-1.19931	0.000170491	-1.68756e-10	-1.19932
198703184	chr1:198703184:A:C	4.01362e-08	-1.70668	-2.62661e-10	9.89527e-05	-1.74288	-2.62661e-10	9.89971e-05	-1.74291	-2.62661e-10
198703410	chr1:198703410:A:G	6.60743e-08	-1.68756e-10	-1.20818	0.000170865	-1.68756e-10	-1.19665	0.000170946	-1.68756e-10	-1.19665
198704078	chr1:198704078:A:G	3.78084e-08	-1.76643	-2.62661e-10	0.000141302	-1.38662	-2.62661e-10	0.000141368	-1.38663	-2.62661e-10
198704133	chr1:198704133:G:C	7.67027e-08	-1.68756e-10	-1.05902	0.00019407	-1.68756e-10	-1.0693	0.000194153	-1.68756e-10	-1.06935
198704243	chr1:198704243:G:T	9.14594e-08	-1.68756e-10	-0.883062	0.000234418	-1.68756e-10	-0.880412	0.000234515	-1.68756e-10	-0.88048
198704256	chr1:198704256:A:G	7.91165e-08	-1.68756e-10	-1.02803	0.000213032	-1.68756e-10	-0.976078	0.000213132	-1.68756e-10	-0.976086
198704454	chr1:198704454:T:C	7.64288e-08	-1.68756e-10	-1.0626	0.000177616	-1.68756e-10	-1.15789	0.000177699	-1.68756e-10	-1.15791
198704765	chr1:198704765:C:T	7.99936e-08	-1.68756e-10	-1.01701	0.000205885	-1.68756e-10	-1.0102	0.000205973	-1.68756e-10	-1.01025
198705079	chr1:198705079:G:T	1.0472e-07	-1.68756e-10	-0.747671	0.000300224	-1.68756e-10	-0.632989	0.000300364	-1.68756e-10	-0.633004
198705436	chr1:198705436:T:C	1.44479e-08	-1.54661	-1.18179	3.80252e-05	-1.55208	-1.14718	3.80405e-05	-1.55213	-1.14722
198705809	chr1:198705809:T:C	6.95692e-08	-1.68756e-10	-1.15664	0.000181916	-1.68756e-10	-1.13397	0.000181991	-1.68756e-10	-1.13404
198706086	chr1:198706086:T:C	1.46282e-08	-1.50865	-1.20735	5.44021e-05	-1.1248	-1.21631	5.44224e-05	-1.12492	-1.2163
198706229	chr1:198706229:C:G	2.1998e-07	0.889816	-0.895236	0.000543866	0.845811	-0.884626	0.000543985	0.845467	-0.884545
198706261	chr1:198706261:C:T	1.25505e-08	-1.76564	-1.10356	3.6462e-05	-1.67476	-1.06648	3.6475e-05	-1.67481	-1.06656
198706554	chr1:198706554:T:C	3.12807e-08	-1.00027	-0.955688	9.64026e-05	-0.799965	-0.96902	9.62948e-05	-0.801145	-0.96944
198706621	chr1:198706621:T:C	6.6116e-08	-1.68756e-10	-1.20755	0.000169988	-1.68756e-10	-1.20179	0.000170084	-1.68756e-10	-1.20171
198706667	chr1:198706667:G:T	1.08548e-07	-1.68756e-10	-0.711764	0.000308343	-1.68756e-10	-0.606306	0.00030849	-1.68756e-10	-0.606312
198706934	chr1:198706934:A:C	4.05404e-08	-1.69666	-2.62661e-10	0.000133148	-1.44606	-2.62661e-10	0.000133199	-1.44616	-2.62661e-10
198707622	chr1:198707622:T:G	4.04224e-08	-1.69957	-2.62661e-10	9.87245e-05	-1.74518	-2.62661e-10	9.8769e-05	-1.74522	-2.62661e-10
198708055	chr1:198708055:A:T	4.1627e-08	-1.67021	-2.62661e-10	9.70076e-05	-1.76273	-2.62661e-10	9.70529e-05	-1.76274	-2.62661e-10
198708257	chr1:198708257:G:A	4.15654e-08	-1.67169	-2.62661e-10	9.70407e-05	-1.76239	-2.62661e-10	9.7086e-05	-1.7624	-2.62661e-10
198708291	chr1:198708291:T:A	2.37771e-08	-1.45598	-0.774253	6.28939e-05	-1.38189	-0.814178	6.28495e-05	-1.38267	-0.814592
198708674	chr1:198708674:T:C	8.5936e-08	-0.945354	-2.62661e-10	0.000258195	-0.783804	-2.62661e-10	0.000257992	-0.785073	-2.62661e-10
198708687	chr1:198708687:A:G	1.01465e-07	-1.68756e-10	-0.779243	0.000286819	-1.68756e-10	-0.678668	0.000286954	-1.68756e-10	-0.678676
198708801	chr1:198708801:A:AGAT	2.26156e-08	-1.45495	-0.825367	5.97477e-05	-1.37812	-0.869263	5.97048e-05	-1.3789	-0.869682
198708866	chr1:198708866:C:T	6.53239e-08	-1.68756e-10	-1.2196	0.000166943	-1.68756e-10	-1.21987	0.000167023	-1.68756e-10	-1.21987
198708918	chr1:198708918:C:T	4.00469e-08	-1.7089	-2.62661e-10	9.93258e-05	-1.73911	-2.62661e-10	9.93701e-05	-1.73915	-2.62661e-10
198709594	chr1:198709594:TTAAA:T	8.31993e-08	-1.68756e-10	-0.977718	0.000221857	-1.68756e-10	-0.935486	0.000221958	-1.68756e-10	-0.935509
198709666	chr1:198709666:C:T	4.19562e-08	-1.66233	-2.62661e-10	0.000142764	-1.37632	-2.62661e-10	0.000142817	-1.37643	-2.62661e-10
198709705	chr1:198709705:A:G	9.75887e-08	-1.68756e-10	-0.818195	0.00025265	-1.68756e-10	-0.805511	0.000252754	-1.68756e-10	-0.805583
198709863	chr1:198709863:T:C	4.16633e-08	-1.66934	-2.62661e-10	0.000140777	-1.39034	-2.62661e-10	0.000140829	-1.39045	-2.62661e-10
198709985	chr1:198709985:C:A	2.80984e-07	1.08829	-0.848951	0.000718023	1.0795	-0.840511	0.000718179	1.07914	-0.840422
198710143	chr1:198710143:C:T	8.59621e-08	-1.68756e-10	-0.94505	0.000232358	-1.68756e-10	-0.889237	0.000232477	-1.68756e-10	-0.889209
198710259	chr1:198710259:A:T	4.18908e-08	-1.66389	-2.62661e-10	0.000142247	-1.37995	-2.62661e-10	0.0001423	-1.38006	-2.62661e-10
198710748	chr1:198710748:A:C	6.76802e-08	-1.68756e-10	-1.18416	0.000174637	-1.68756e-10	-1.17481	0.000174745	-1.68756e-10	-1.17467
198711068	chr1:198711068:C:T	8.47205e-08	-1.68756e-10	-0.959599	0.000236137	-1.68756e-10	-0.873107	0.000236259	-1.68756e-10	-0.873073
198711099	chr1:198711099:C:T	1.05617e-07	-1.68756e-10	-0.739135	0.00029915	-1.68756e-10	-0.636572	0.000299293	-1.68756e-10	-0.636576
198711104	chr1:198711104:A:G	1.26648e-08	-1.6672	-1.19293	4.20599e-05	-1.39101	-1.20741	4.20761e-05	-1.39112	-1.2074
198711125	chr1:198711125:G:A	2.28642e-08	-1.5263	-0.743087	5.99068e-05	-1.46046	-0.784272	5.98686e-05	-1.46115	-0.7847
198711196	chr1:198711196:C:T	9.03728e-08	-0.895014	-2.62661e-10	0.000280915	-0.699465	-2.62661e-10	0.000281044	-0.699487	-2.62661e-10
198711251	chr1:198711251:A:G	2.28202e-07	1.09067	-1.0594	0.000585636	1.07183	-1.03665	0.000585732	1.07148	-1.03661
198711341	chr1:198711341:C:T	2.52288e-07	0.131614	-2.62661e-10	0.000157877	-1.2757	-2.62661e-10	0.000157948	-1.27574	-2.62661e-10
198711607	chr1:198711607:C:T	4.24571e-08	-1.65046	-2.62661e-10	9.66967e-05	-1.76594	-2.62661e-10	9.67425e-05	-1.76595	-2.62661e-10
198711838	chr1:198711838:C:T	1.54913e-08	-1.47306	-1.18562	3.0182e-05	-1.75422	-1.17605	3.02002e-05	-1.75418	-1.17598
198711842	chr1:198711842:G:C	2.28174e-08	-1.42509	-0.846343	6.2683e-05	-1.33451	-0.864922	6.26299e-05	-1.33533	-0.865424
198711959	chr1:198711959:T:G	4.11258e-08	-1.68232	-2.62661e-10	0.000137253	-1.41569	-2.62661e-10	0.000137305	-1.4158	-2.62661e-10
198712122	chr1:198712122:G:T	9.85213e-08	-1.68756e-10	-0.808684	0.000277086	-1.68756e-10	-0.713191	0.000277218	-1.68756e-10	-0.713196
198712125	chr1:198712125:G:A	1.21152e-07	-1.68756e-10	-0.601911	0.000280785	-1.68756e-10	-0.69993	0.000280947	-1.68756e-10	-0.699834
198712228	chr1:198712228:G:A	2.17132e-07	1.01006	-1.02851	0.000556397	0.987529	-1.00356	0.000556493	0.987182	-1.00353
198713049	chr1:198713049:C:T	9.7204e-08	-1.68756e-10	-0.822145	0.000266483	-1.68756e-10	-0.752209	0.000266604	-1.68756e-10	-0.752236
198713214	chr1:198713214:G:C	4.04311e-08	-1.69936	-2.62661e-10	9.87131e-05	-1.7453	-2.62661e-10	9.87576e-05	-1.74533	-2.62661e-10
198713916	chr1:198713916:A:G	3.97349e-08	-1.71673	-2.62661e-10	0.00010239	-1.70873	-2.62661e-10	0.000102434	-1.70878	-2.62661e-10
198713974	chr1:198713974:G:A	6.88939e-08	-1.68756e-10	-1.16639	0.000172631	-1.68756e-10	-1.18636	0.000172717	-1.68756e-10	-1.18634
198714111	chr1:198714111:A:G	1.16091e-08	-1.74289	-1.20428	3.02848e-05	-1.75069	-1.17618	3.02987e-05	-1.75068	-1.17622
198714326	chr1:198714326:T:A	3.78842e-08	-1.76442	-2.62661e-10	0.000177073	-1.16096	-2.62661e-10	0.000177159	-1.16095	-2.62661e-10
198715038	chr1:198715038:T:A	4.11654e-07	0.621226	-2.62661e-10	0.000687268	0.195207	-2.62661e-10	0.000687667	0.195305	-2.62661e-10
198715177	chr1:198715177:C:T	3.99293e-08	-1.71185	-2.62661e-10	9.95115e-05	-1.73724	-2.62661e-10	9.95558e-05	-1.73728	-2.62661e-10
198715223	chr1:198715223:C:G	8.11245e-08	-1.21417	0.211199	0.000231236	-1.09707	0.202991	0.000230842	-1.0981	0.201836
198715368	chr1:198715368:G:A	1.06966e-07	-1.68756e-10	-0.726446	0.000303358	-1.68756e-10	-0.622604	0.000303503	-1.68756e-10	-0.622609
198715652	chr1:198715652:A:G	5.4285e-08	-1.40471	-2.62661e-10	0.000109637	-1.64035	-2.62661e-10	0.000109692	-1.64033	-2.62661e-10
198715825	chr1:198715825:G:A	1.19362e-07	-1.68756e-10	-0.616799	0.000307205	-1.68756e-10	-0.610002	0.000307324	-1.68756e-10	-0.610097
198715958	chr1:198715958:C:T	4.02375e-08	-1.70416	-2.62661e-10	9.90147e-05	-1.74225	-2.62661e-10	9.90591e-05	-1.74228	-2.62661e-10
198716004	chr1:198716004:C:T	4.03779e-08	-1.70067	-2.62661e-10	9.88004e-05	-1.74442	-2.62661e-10	9.88448e-05	-1.74445	-2.62661e-10
198717985	chr1:198717985:AC:A	1.69295e-07	0.941771	-1.20909	0.000412447	0.892788	-1.2082	0.000412511	0.892448	-1.20818
198717996	chr1:198717996:A:G	2.13078e-07	1.17937	-1.21667	0.000522949	1.13498	-1.21301	0.000523022	1.13462	-1.213
198718030	chr1:198718030:T:C	3.94538e-08	-1.72383	-2.62661e-10	0.000139644	-1.39842	-2.62661e-10	0.000139712	-1.39842	-2.62661e-10
198718507	chr1:198718507:T:C	3.79811e-08	-1.76187	-2.62661e-10	0.000107799	-1.65725	-2.62661e-10	0.000107843	-1.65732	-2.62661e-10
198718678	chr1:198718678:A:G	3.79039e-08	-1.7639	-2.62661e-10	0.00011996	-1.55036	-2.62661e-10	0.000120006	-1.55045	-2.62661e-10
198718818	chr1:198718818:C:T	1.1238e-08	-1.7602	-1.21946	3.23455e-05	-1.64355	-1.21749	3.2357e-05	-1.6437	-1.21747
198719028	chr1:198719028:G:A	7.44059e-08	-1.68756e-10	-1.08942	0.00018304	-1.68756e-10	-1.12781	0.000183133	-1.68756e-10	-1.12779
198719162	chr1:198719162:A:C	2.48469e-07	-1.68756e-10	0.116361	0.000739084	-1.68756e-10	0.267894	0.000739399	-1.68756e-10	0.267837
198719399	chr1:198719399:C:T	3.77736e-08	-1.76735	-2.62661e-10	0.000112615	-1.61354	-2.62661e-10	0.00011266	-1.61362	-2.62661e-10
198719857	chr1:198719857:T:C	6.75398e-08	-1.68756e-10	-1.18624	0.000167076	-1.68756e-10	-1.21907	0.000167157	-1.68756e-10	-1.21907
198719984	chr1:198719984:C:A	3.77715e-08	-1.7674	-2.62661e-10	0.000114898	-1.59347	-2.62661e-10	0.000114944	-1.59356	-2.62661e-10
198720325	chr1:198720325:A:T	3.67796e-07	1.70996	-1.20139	0.000855583	1.62623	-1.21196	0.000855662	1.62584	-1.21197
198720332	chr1:198720332:T:A	7.23129e-08	-1.68756e-10	-1.11795	0.000192418	-1.68756e-10	-1.07785	0.000192509	-1.68756e-10	-1.07786
198720445	chr1:198720445:T:G	3.77681e-08	-1.76749	-2.62661e-10	0.000113475	-1.60594	-2.62661e-10	0.00011352	-1.60602	-2.62661e-10
198720615	chr1:198720615:T:C	1.50374e-08	-1.63046	-1.05796	3.34554e-05	-1.7675	-1.05981	3.34559e-05	-1.7675	-1.06028
198720634	chr1:198720634:T:G	3.79956e-08	-1.76149	-2.62661e-10	0.000107653	-1.65861	-2.62661e-10	0.000107697	-1.65868	-2.62661e-10
198720818	chr1:198720818:G:C	8.09368e-08	-1.68756e-10	-1.00529	0.000198485	-1.68756e-10	-1.0468	0.00019857	-1.68756e-10	-1.04686
198721217	chr1:198721217:G:A	3.78859e-08	-1.76438	-2.62661e-10	0.000109247	-1.64391	-2.62661e-10	0.000109292	-1.64398	-2.62661e-10
198721485	chr1:198721485:A:G	7.0843e-08	-1.68756e-10	-1.13849	0.000187758	-1.68756e-10	-1.10236	0.000187847	-1.68756e-10	-1.10237
198721562	chr1:198721562:A:G	1.15942e-08	-1.72989	-1.21856	3.92576e-05	-1.449	-1.21837	3.92675e-05	-1.44923	-1.21837
198721772	chr1:198721772:T:C	3.27711e-07	-1.68756e-10	0.393174	0.000943556	-1.68756e-10	0.512138	0.000944054	-1.68756e-10	0.512184
198722466	chr1:198722466:T:A	3.77859e-08	-1.76702	-2.62661e-10	0.000111976	-1.61924	-2.62661e-10	0.000112021	-1.61932	-2.62661e-10
198722713	chr1:198722713:TAA:T	1.53895e-08	-1.61847	-1.0468	3.23148e-05	-1.76358	-1.09841	3.23301e-05	-1.76358	-1.09843
198722835	chr1:198722835:T:C	3.77741e-08	-1.76733	-2.62661e-10	0.000112653	-1.6132	-2.62661e-10	0.000112698	-1.61328	-2.62661e-10
198723235	chr1:198723235:T:C	1.42906e-08	-1.62426	-1.11509	3.05649e-05	-1.75123	-1.16644	3.05767e-05	-1.75122	-1.16654
198723457	chr1:198723457:GTTCT:G	1.7257e-07	-1.68756e-10	-0.248154	0.000479895	-1.68756e-10	-0.16395	0.000480067	-1.68756e-10	-0.164074
198723537	chr1:198723537:T:C	1.41608e-07	-1.68756e-10	-0.445896	0.000407419	-1.68756e-10	-0.327677	0.00040763	-1.68756e-10	-0.327639
198723560	chr1:198723560:A:G	3.77903e-08	-1.76691	-2.62661e-10	0.00011171	-1.62161	-2.62661e-10	0.000111755	-1.62169	-2.62661e-10
198724742	chr1:198724742:G:A	7.53051e-08	-1.68756e-10	-1.07741	0.000189772	-1.68756e-10	-1.09169	0.000189804	-1.68756e-10	-1.09201
198724870	chr1:198724870:C:T	8.52008e-08	-0.953946	-2.62661e-10	0.000132268	-1.45269	-2.62661e-10	0.000132336	-1.45265	-2.62661e-10
198724897	chr1:198724897:G:A	1.61064e-07	-1.68756e-10	-0.317158	0.000467797	-1.68756e-10	-0.189483	0.00046804	-1.68756e-10	-0.189447
198725050	chr1:198725050:C:T	7.79128e-08	-1.68756e-10	-1.04337	0.000196093	-1.68756e-10	-1.05893	0.000196118	-1.68756e-10	-1.05928
198725706	chr1:198725706:A:AT	1.60651e-07	-1.68756e-10	-0.319724	0.000466557	-1.68756e-10	-0.192137	0.000466799	-1.68756e-10	-0.192101
198725755	chr1:198725755:T:G	1.60352e-07	-1.68756e-10	-0.321584	0.000465621	-1.68756e-10	-0.194146	0.000465862	-1.68756e-10	-0.194109
198725942	chr1:198725942:C:G	5.74363e-08	-1.34828	-2.62661e-10	0.000117111	-1.5744	-2.62661e-10	0.000117169	-1.57439	-2.62661e-10
198726038	chr1:198726038:A:G	3.62928e-07	1.68409	-1.18884	0.000818392	1.57922	-1.2094	0.000818467	1.57884	-1.20941
198726079	chr1:198726079:T:C	3.43936e-07	1.64851	-1.20701	0.000778521	1.53989	-1.22001	0.0007786	1.53951	-1.22001
198726278	chr1:198726278:A:G	3.77674e-08	-1.76751	-2.62661e-10	0.000113747	-1.60354	-2.62661e-10	0.000113792	-1.60362	-2.62661e-10
198727088	chr1:198727088:T:C	6.7226e-08	-1.68756e-10	-1.1909	0.000167289	-1.68756e-10	-1.21779	0.00016737	-1.68756e-10	-1.21779
198727150	chr1:198727150:T:C	3.7772e-08	-1.76739	-2.62661e-10	0.000112886	-1.61114	-2.62661e-10	0.000112931	-1.61122	-2.62661e-10
198727161	chr1:198727161:G:A	3.77718e-08	-1.76739	-2.62661e-10	0.000112911	-1.61092	-2.62661e-10	0.000112956	-1.611	-2.62661e-10
198727454	chr1:198727454:A:C	1.23734e-07	-1.68756e-10	-0.580826	0.000366742	-1.68756e-10	-0.43286	0.000366889	-1.68756e-10	-0.432939
198728306	chr1:198728306:A:G	6.53627e-08	-1.68756e-10	-1.219	0.000166828	-1.68756e-10	-1.22056	0.000166908	-1.68756e-10	-1.22056
198728462	chr1:198728462:T:A	3.77693e-08	-1.76746	-2.62661e-10	0.000114589	-1.59616	-2.62661e-10	0.000114635	-1.59625	-2.62661e-10
198728467	chr1:198728467:T:A	1.17087e-07	-1.68756e-10	-0.63604	0.000346634	-1.68756e-10	-0.489247	0.000346775	-1.68756e-10	-0.489323
198728721	chr1:198728721:C:G	3.81244e-08	-1.7581	-2.62661e-10	0.000106321	-1.67106	-2.62661e-10	0.000106365	-1.67112	-2.62661e-10
198729906	chr1:198729906:C:T	7.51798e-08	-1.68756e-10	-1.07907	0.00019468	-1.68756e-10	-1.06616	0.00019477	-1.68756e-10	-1.06618
198730129	chr1:198730129:T:A	1.67791e-08	-1.74284	-0.83598	4.53853e-05	-1.73023	-0.792095	4.53773e-05	-1.73027	-0.79272
198730378	chr1:198730378:T:A	3.81704e-08	-1.7569	-2.62661e-10	0.000110401	-1.63339	-2.62661e-10	0.000110447	-1.63347	-2.62661e-10
198730660	chr1:198730660:G:A	3.77681e-08	-1.76749	-2.62661e-10	0.000113477	-1.60592	-2.62661e-10	0.000113522	-1.606	-2.62661e-10
198730664	chr1:198730664:C:T	1.16319e-08	-1.76537	-1.17984	3.65369e-05	-1.56601	-1.17319	3.65511e-05	-1.5662	-1.17308
198731313	chr1:198731313:G:A	1.61934e-08	-1.59427	-1.02008	3.20772e-05	-1.76708	-1.10229	3.2088e-05	-1.76708	-1.10243
198731901	chr1:198731901:C:T	3.78055e-08	-1.7665	-2.62661e-10	0.000110956	-1.62838	-2.62661e-10	0.000111001	-1.62846	-2.62661e-10
198732160	chr1:198732160:T:C	1.1766e-08	-1.7661	-1.16764	3.67895e-05	-1.57118	-1.16112	3.68043e-05	-1.57138	-1.16101
198733389	chr1:198733389:G:A	1.22946e-07	-1.68756e-10	-0.587214	0.000366109	-1.68756e-10	-0.434586	0.000366257	-1.68756e-10	-0.434665
198733532	chr1:198733532:C:T	1.19134e-08	-1.75955	-1.16174	3.86873e-05	-1.52698	-1.15502	3.87023e-05	-1.5272	-1.1549
198734160	chr1:198734160:C:T	1.66087e-07	-1.68756e-10	-0.286446	0.000407272	-1.68756e-10	-0.328036	0.000407516	-1.68756e-10	-0.327921
198734177	chr1:198734177:C:T	1.51227e-08	-1.58854	-1.09422	3.07034e-05	-1.7603	-1.15284	3.0715e-05	-1.7603	-1.15295
198734574	chr1:198734574:C:A	3.77685e-08	-1.76748	-2.62661e-10	0.000113372	-1.60684	-2.62661e-10	0.000113417	-1.60693	-2.62661e-10
198735165	chr1:198735165:C:T	1.56398e-08	-1.60586	-1.04328	3.19759e-05	-1.76716	-1.10538	3.19923e-05	-1.76715	-1.10535
198735572	chr1:198735572:TC:T	2.25794e-08	-1.47496	-0.806958	3.95128e-05	-1.75085	-0.910042	3.95209e-05	-1.75086	-0.910308
198735952	chr1:198735952:A:G	1.17547e-08	-1.71761	-1.2171	3.79516e-05	-1.48398	-1.21722	3.79615e-05	-1.4842	-1.21723
198736316	chr1:198736316:C:T	2.21943e-08	-1.4933	-0.805822	3.93819e-05	-1.75507	-0.909143	3.939e-05	-1.75508	-0.909409
198737005	chr1:198737005:T:C	3.70553e-07	1.7351	-1.21906	0.000824531	1.59516	-1.21787	0.000824619	1.59479	-1.21786
198737255	chr1:198737255:A:C	3.79128e-08	-1.76367	-2.62661e-10	0.000108783	-1.64816	-2.62661e-10	0.000108828	-1.64823	-2.62661e-10
198737266	chr1:198737266:A:G	7.01034e-08	-1.68756e-10	-1.14899	0.000169387	-1.68756e-10	-1.20533	0.000169474	-1.68756e-10	-1.2053
198737767	chr1:198737767:T:C	1.4858e-08	-1.55118	-1.14924	2.93898e-05	-1.76574	-1.19112	2.9402e-05	-1.76574	-1.19119
198737810	chr1:198737810:T:G	2.21249e-08	-1.54801	-0.754245	4.07457e-05	-1.7642	-0.86597	4.07537e-05	-1.7642	-0.866251
198737848	chr1:198737848:A:G	6.55901e-08	-1.68756e-10	-1.21553	0.000169023	-1.68756e-10	-1.20748	0.000169103	-1.68756e-10	-1.20749
198738088	chr1:198738088:A:C	1.16336e-08	-1.74249	-1.20257	3.89822e-05	-1.4732	-1.20121	3.89944e-05	-1.47344	-1.20114
198738323	chr1:198738323:C:T	6.5526e-08	-1.68756e-10	-1.21651	0.000167254	-1.68756e-10	-1.21801	0.000167334	-1.68756e-10	-1.21801
198738388	chr1:198738388:T:G	2.5445e-08	-0.942109	-1.22033	6.18897e-05	-0.991601	-1.22056	6.1914e-05	-0.991689	-1.22056
198738497	chr1:198738497:G:A	1.23315e-07	-1.68756e-10	-0.584211	0.000331987	-1.68756e-10	-0.532423	0.000331954	-1.68756e-10	-0.533003
198738744	chr1:198738744:G:T	6.5288e-08	-1.68756e-10	-1.22015	0.000166835	-1.68756e-10	-1.22051	0.000166916	-1.68756e-10	-1.22051
198739291	chr1:198739291:GAT:G	1.11848e-08	-1.76596	-1.21845	3.58689e-05	-1.53816	-1.21949	3.58782e-05	-1.53837	-1.2195
198739410	chr1:198739410:A:G	6.54049e-08	-1.68756e-10	-1.21836	0.00016701	-1.68756e-10	-1.21946	0.00016709	-1.68756e-10	-1.21947
198739413	chr1:198739413:A:AAGAGAAGG	8.80195e-08	-1.68756e-10	-0.921398	0.000250593	-1.68756e-10	-0.813686	0.000250679	-1.68756e-10	-0.813826
198739672	chr1:198739672:C:T	6.54595e-08	-1.68756e-10	-1.21753	0.000167121	-1.68756e-10	-1.2188	0.000167201	-1.68756e-10	-1.2188
198739803	chr1:198739803:T:C	2.25071e-08	-1.53629	-0.748834	4.09816e-05	-1.76276	-0.861639	4.09895e-05	-1.76276	-0.861922
198739846	chr1:198739846:C:T	2.31995e-08	-1.54794	-0.706887	4.42057e-05	-1.76485	-0.78381	4.42135e-05	-1.76485	-0.784118
198740348	chr1:198740348:C:T	4.02491e-07	1.81839	-1.21967	0.000905633	1.67649	-1.20537	0.000905731	1.67611	-1.20536
198740432	chr1:198740432:A:G	1.14977e-08	-1.7441	-1.21271	4.10024e-05	-1.40407	-1.21982	4.10121e-05	-1.40431	-1.21982
198740586	chr1:198740586:A:C	9.12862e-08	-1.68756e-10	-0.884958	0.000225564	-1.68756e-10	-0.918912	0.000225685	-1.68756e-10	-0.918859
198741085	chr1:198741085:C:A	2.43973e-08	-1.52543	-0.67905	4.36828e-05	-1.76096	-0.799608	4.36901e-05	-1.76096	-0.799915
198742052	chr1:198742052:AAC:A	3.82948e-08	-1.75364	-2.62661e-10	0.000109275	-1.64365	-2.62661e-10	0.00010932	-1.64372	-2.62661e-10
198742443	chr1:198742443:A:AT	4.71586e-07	-1.68756e-10	0.757144	0.00137655	-1.68756e-10	0.889814	0.00137726	-1.68756e-10	0.889853
198742482	chr1:198742482:AGAT:A	4.16044e-08	-1.67075	-2.62661e-10	9.71636e-05	-1.76112	-2.62661e-10	9.72106e-05	-1.76112	-2.62661e-10
198742614	chr1:198742614:A:G	1.062e-07	-1.68756e-10	-0.733629	0.000284651	-1.68756e-10	-0.686253	0.000284768	-1.68756e-10	-0.686324
198742763	chr1:198742763:A:C	6.55906e-08	-1.68756e-10	-1.21552	0.000167373	-1.68756e-10	-1.2173	0.000167453	-1.68756e-10	-1.2173
198742843	chr1:198742843:G:A	1.36541e-08	-1.62184	-1.16307	2.91647e-05	-1.76577	-1.19879	2.918e-05	-1.76577	-1.19875
198742949	chr1:198742949:A:G	6.57111e-08	-1.68756e-10	-1.21369	0.000167635	-1.68756e-10	-1.21573	0.000167715	-1.68756e-10	-1.21573
198743122	chr1:198743122:C:T	6.53412e-08	-1.68756e-10	-1.21933	0.000166904	-1.68756e-10	-1.2201	0.000166985	-1.68756e-10	-1.2201
198743134	chr1:198743134:T:C	3.81281e-08	-1.758	-2.62661e-10	0.000106442	-1.66992	-2.62661e-10	0.000106486	-1.66998	-2.62661e-10
198743340	chr1:198743340:T:G	2.72006e-08	-1.54283	-0.552888	4.8617e-05	-1.76363	-0.689914	4.86233e-05	-1.76364	-0.690259
198744534	chr1:198744534:C:G	8.95565e-08	-1.68756e-10	-0.904086	0.000223828	-1.68756e-10	-0.926638	0.000223789	-1.68756e-10	-0.927296
198745052	chr1:198745052:C:T	1.23331e-07	-1.68756e-10	-0.584082	0.000332026	-1.68756e-10	-0.532305	0.000331993	-1.68756e-10	-0.532885
198745119	chr1:198745119:G:A	6.55193e-08	-1.68756e-10	-1.21661	0.00016724	-1.68756e-10	-1.21809	0.000167321	-1.68756e-10	-1.21809
198745631	chr1:198745631:G:T	7.85668e-08	-1.68756e-10	-1.03501	0.000192184	-1.68756e-10	-1.07906	0.000192286	-1.68756e-10	-1.07902
198746224	chr1:198746224:C:T	6.72578e-08	-1.68756e-10	-1.19042	0.000167257	-1.68756e-10	-1.21799	0.000167338	-1.68756e-10	-1.21799
198746505	chr1:198746505:T:C	1.23218e-07	-1.68756e-10	-0.585003	0.000331721	-1.68756e-10	-0.533222	0.000331689	-1.68756e-10	-0.533801
198746592	chr1:198746592:C:T	6.82878e-08	-1.68756e-10	-1.17523	0.000171886	-1.68756e-10	-1.19068	0.00017197	-1.68756e-10	-1.19068
198746862	chr1:198746862:G:A	8.4646e-08	-1.68756e-10	-0.960479	0.000188359	-1.68756e-10	-1.09917	0.000188445	-1.68756e-10	-1.09919
198747018	chr1:198747018:G:A	6.99457e-08	-1.15124	-2.62661e-10	0.000155999	-1.28767	-2.62661e-10	0.000156011	-1.28808	-2.62661e-10
198747021	chr1:198747021:T:G	2.45729e-08	-1.54671	-0.650601	4.45255e-05	-1.76408	-0.777379	4.45327e-05	-1.76408	-0.777693
198747743	chr1:198747743:A:C	1.23293e-07	-1.68756e-10	-0.584393	0.000331929	-1.68756e-10	-0.532596	0.000331897	-1.68756e-10	-0.533176
198749183	chr1:198749183:T:C	7.92247e-08	-1.68756e-10	-1.02667	0.000221213	-1.68756e-10	-0.938391	0.000221294	-1.68756e-10	-0.938507
198749346	chr1:198749346:T:G	7.74342e-08	-1.68756e-10	-1.04953	0.000200938	-1.68756e-10	-1.03452	0.000201029	-1.68756e-10	-1.03455
198749563	chr1:198749563:T:C	7.55578e-08	-1.68756e-10	-1.07406	0.00020351	-1.68756e-10	-1.0218	0.000203615	-1.68756e-10	-1.02177
198749821	chr1:198749821:A:G	2.55074e-08	-1.57598	-0.584009	4.70774e-05	-1.76676	-0.718961	4.70842e-05	-1.76677	-0.719296
198750089	chr1:198750089:T:C	4.07917e-08	-1.69048	-2.62661e-10	9.72605e-05	-1.76012	-2.62661e-10	9.73059e-05	-1.76014	-2.62661e-10
198750844	chr1:198750844:T:C	1.26143e-07	0.641566	-1.20311	4.71101e-05	-1.26687	-1.21816	4.71417e-05	-1.26666	-1.21818
198750974	chr1:198750974:C:A	7.40121e-08	-1.68756e-10	-1.09473	0.000186768	-1.68756e-10	-1.10765	0.000186802	-1.68756e-10	-1.10795
198751312	chr1:198751312:C:A	2.84857e-07	-1.68756e-10	0.253031	0.000896263	-1.68756e-10	0.460716	0.000896696	-1.68756e-10	0.460717
198752063	chr1:198752063:T:C	1.25419e-08	-1.67505	-1.19483	2.90146e-05	-1.75369	-1.21603	2.90294e-05	-1.75368	-1.21601
198752522	chr1:198752522:A:T	4.12805e-08	-1.67857	-2.62661e-10	0.000105679	-1.67711	-2.62661e-10	0.000105728	-1.67713	-2.62661e-10
198752531	chr1:198752531:T:TATCA	6.53277e-08	-1.68756e-10	-1.21954	0.000168128	-1.68756e-10	-1.21279	0.000168207	-1.68756e-10	-1.21281
198753249	chr1:198753249:A:G	1.26459e-07	-1.68756e-10	-0.559037	0.00030904	-1.68756e-10	-0.604049	0.000309219	-1.68756e-10	-0.603948
198753391	chr1:198753391:G:A	6.63301e-08	-1.68756e-10	-1.20431	0.000168432	-1.68756e-10	-1.21098	0.000168514	-1.68756e-10	-1.21098
198753712	chr1:198753712:A:G	1.39281e-07	0.517132	-0.979599	5.90011e-05	-1.31298	-0.94698	5.90352e-05	-1.31279	-0.947076
198754000	chr1:198754000:A:C	6.17134e-08	-1.27646	-2.62661e-10	0.000166334	-1.22352	-2.62661e-10	0.00016641	-1.22354	-2.62661e-10
198754571	chr1:198754571:A:G	1.06289e-07	-1.68756e-10	-0.732792	0.000284094	-1.68756e-10	-0.688214	0.000284087	-1.68756e-10	-0.68872
198754608	chr1:198754608:G:A	5.49853e-08	-0.730602	-0.661289	0.000129326	-0.788558	-0.686623	0.000129366	-0.788659	-0.686694
198754786	chr1:198754786:A:C	3.08187e-07	1.50621	-1.17446	0.000540666	1.1574	-1.20212	0.000540726	1.15704	-1.20213
198754962	chr1:198754962:A:C	8.74776e-08	-1.68756e-10	-0.927574	0.000248847	-1.68756e-10	-0.820678	0.000248933	-1.68756e-10	-0.820817
198755092	chr1:198755092:T:C	3.79778e-08	-1.76195	-2.62661e-10	0.000107861	-1.65668	-2.62661e-10	0.000107905	-1.65675	-2.62661e-10
198755351	chr1:198755351:A:AATC	7.17187e-08	-1.68756e-10	-1.12621	0.000176696	-1.68756e-10	-1.16309	0.000176788	-1.68756e-10	-1.16305
198755759	chr1:198755759:A:C	6.58273e-08	-1.68756e-10	-1.21192	0.000167205	-1.68756e-10	-1.2183	0.000167286	-1.68756e-10	-1.21829
198756040	chr1:198756040:T:C	1.07231e-07	-1.68756e-10	-0.72397	0.00028746	-1.68756e-10	-0.676434	0.000287578	-1.68756e-10	-0.676505
198756925	chr1:198756925:T:G	4.8105e-08	-0.491398	-1.03417	9.49867e-05	-0.735629	-1.04815	9.504e-05	-0.735602	-1.0481
198757491	chr1:198757491:A:C	2.22768e-08	-1.58566	-0.709755	4.28743e-05	-1.75865	-0.820601	4.28821e-05	-1.75864	-0.820901
198757686	chr1:198757686:A:C	1.0363e-07	-1.68756e-10	-0.758125	0.000277314	-1.68756e-10	-0.712369	0.000277428	-1.68756e-10	-0.712438
198758804	chr1:198758804:C:T	2.10219e-07	-1.68756e-10	-0.0508048	0.00032759	-1.68756e-10	-0.545754	0.000327722	-1.68756e-10	-0.545833
198759295	chr1:198759295:T:C	2.27242e-08	-1.61187	-0.663659	4.38353e-05	-1.76726	-0.789821	4.38429e-05	-1.76726	-0.790132
198759616	chr1:198759616:C:T	1.80132e-07	-1.68756e-10	-0.205266	0.000291207	-1.68756e-10	-0.663483	0.000291326	-1.68756e-10	-0.663556
198759644	chr1:198759644:T:TATC	1.35893e-07	0.724823	-1.21191	5.0463e-05	-1.22499	-1.19129	5.04971e-05	-1.22478	-1.1913
198759737	chr1:198759737:T:C	7.45397e-08	-1.68756e-10	-1.08762	0.000234593	-1.68756e-10	-0.879665	0.000234724	-1.68756e-10	-0.879591
198760122	chr1:198760122:G:A	1.26724e-08	-1.66086	-1.19867	2.88357e-05	-1.75825	-1.21765	2.88503e-05	-1.75825	-1.21763
198760267	chr1:198760267:A:G	7.69907e-08	-1.68756e-10	-1.05527	0.000205651	-1.68756e-10	-1.01134	0.000205759	-1.68756e-10	-1.01129
198760507	chr1:198760507:T:C	7.48793e-08	-1.68756e-10	-1.08308	0.000184057	-1.68756e-10	-1.12227	0.000184154	-1.68756e-10	-1.12223
198760987	chr1:198760987:A:G	1.34643e-07	0.702438	-1.19877	4.69873e-05	-1.27101	-1.21663	4.70186e-05	-1.27081	-1.21665
198761143	chr1:198761143:G:A	1.15956e-07	-1.68756e-10	-0.645745	0.000345614	-1.68756e-10	-0.492196	0.000345758	-1.68756e-10	-0.492259
198761372	chr1:198761372:C:T	1.24643e-08	-1.68137	-1.19473	2.90977e-05	-1.75082	-1.21604	2.91126e-05	-1.75081	-1.21602
198761466	chr1:198761466:A:G	1.17463e-08	-1.7497	-1.18572	3.21873e-05	-1.66969	-1.19626	3.21955e-05	-1.66983	-1.19634
198762535	chr1:198762535:G:A	1.08511e-07	-0.712109	-2.62661e-10	0.000218806	-0.949334	-2.62661e-10	0.000218916	-0.949309	-2.62661e-10
198762846	chr1:198762846:C:T	3.81634e-08	-1.75708	-2.62661e-10	0.000110496	-1.63254	-2.62661e-10	0.000110541	-1.63261	-2.62661e-10
198763027	chr1:198763027:T:A	8.30284e-08	-1.68756e-10	-0.979774	0.000207987	-1.68756e-10	-1.00004	0.000207968	-1.68756e-10	-1.00062
198763037	chr1:198763037:T:C	1.04046e-07	-1.68756e-10	-0.754128	0.000284461	-1.68756e-10	-0.686921	0.000284588	-1.68756e-10	-0.686956
198763189	chr1:198763189:A:C	7.2948e-08	-1.68756e-10	-1.10921	0.000256412	-1.68756e-10	-0.790734	0.000256553	-1.68756e-10	-0.790666
198763697	chr1:198763697:A:G	4.73838e-08	-0.360073	-1.1806	0.000129511	-0.491423	-0.982325	0.000129557	-0.491654	-0.982228
198763717	chr1:198763717:C:T	8.05104e-08	-1.68756e-10	-1.01057	0.000202025	-1.68756e-10	-1.02913	0.000202013	-1.68756e-10	-1.02967
198764438	chr1:198764438:T:C	3.79193e-07	1.75126	-1.21217	6.78032e-05	-0.900349	-1.22056	6.78551e-05	-0.900066	-1.22056
198764483	chr1:198764483:C:A	3.04928e-08	-0.898955	-1.08251	3.53254e-05	-1.60943	-1.16348	3.53369e-05	-1.60947	-1.1636
198764635	chr1:198764635:T:C	6.63698e-08	-1.68756e-10	-1.20371	0.000167972	-1.68756e-10	-1.21372	0.000168055	-1.68756e-10	-1.21371
198765044	chr1:198765044:C:T	3.77699e-08	-1.76744	-2.62661e-10	0.000114595	-1.59611	-2.62661e-10	0.00011464	-1.5962	-2.62661e-10
198765313	chr1:198765313:T:C	3.78589e-08	-1.76509	-2.62661e-10	0.000109801	-1.63885	-2.62661e-10	0.000109846	-1.63892	-2.62661e-10
198766637	chr1:198766637:T:A	6.5262e-08	-1.68756e-10	-1.22055	0.000167092	-1.68756e-10	-1.21897	0.000167172	-1.68756e-10	-1.21898
198766742	chr1:198766742:T:C	7.22549e-08	-1.68756e-10	-1.11876	0.000179237	-1.68756e-10	-1.14881	0.00017933	-1.68756e-10	-1.14877
198767013	chr1:198767013:A:G	3.78044e-08	-1.76653	-2.62661e-10	0.0001113	-1.62529	-2.62661e-10	0.000111344	-1.62537	-2.62661e-10
198767275	chr1:198767275:G:A	3.78511e-08	-1.7653	-2.62661e-10	0.000105391	-1.67985	-2.62661e-10	0.00010544	-1.67986	-2.62661e-10
198767679	chr1:198767679:T:G	6.52609e-08	-1.68756e-10	-1.22056	0.000167114	-1.68756e-10	-1.21884	0.000167195	-1.68756e-10	-1.21884
198767737	chr1:198767737:A:C	3.74178e-08	-1.03639	-0.740423	5.14678e-05	-1.69259	-0.703969	5.14904e-05	-1.69262	-0.703989
198768371	chr1:198768371:A:T	6.5319e-08	-1.68756e-10	-1.21967	0.000166913	-1.68756e-10	-1.22005	0.000166993	-1.68756e-10	-1.22005
198768610	chr1:198768610:A:T	1.66552e-07	-1.68756e-10	-0.283649	0.000430681	-1.68756e-10	-0.272151	0.000430592	-1.68756e-10	-0.272839
198768637	chr1:198768637:G:A	6.53961e-08	-1.68756e-10	-1.21849	0.000166827	-1.68756e-10	-1.22056	0.000166907	-1.68756e-10	-1.22056
198769242	chr1:198769242:A:G	3.56466e-07	1.61935	-1.14207	0.000613746	1.26193	-1.17987	0.000613806	1.26156	-1.17988
198769320	chr1:198769320:C:T	6.60314e-08	-1.68756e-10	-1.20883	0.000168445	-1.68756e-10	-1.21091	0.000168525	-1.68756e-10	-1.21091
198769384	chr1:198769384:G:A	6.60658e-08	-1.68756e-10	-1.20831	0.000168676	-1.68756e-10	-1.20954	0.000168759	-1.68756e-10	-1.20953
198769624	chr1:198769624:C:A	9.27508e-08	-1.68756e-10	-0.86904	0.000321818	-1.68756e-10	-0.563533	0.000322004	-1.68756e-10	-0.563434
198769770	chr1:198769770:T:C	7.98676e-08	-1.68756e-10	-1.01859	0.000200373	-1.68756e-10	-1.03734	0.000200365	-1.68756e-10	-1.03786
198770446	chr1:198770446:T:C	6.71819e-08	-1.68756e-10	-1.19155	0.000166919	-1.68756e-10	-1.22001	0.000167	-1.68756e-10	-1.22
198770741	chr1:198770741:A:G	1.66484e-08	-1.70934	-0.877304	6.44199e-05	-1.50293	-0.669169	6.4435e-05	-1.50318	-0.669164
198770816	chr1:198770816:A:G	1.0158e-07	-0.778108	-2.62661e-10	0.000168024	-1.21341	-2.62661e-10	0.000168112	-1.21337	-2.62661e-10
198770884	chr1:198770884:T:A	3.43708e-07	-1.68756e-10	0.440836	0.000891894	-1.68756e-10	0.455829	0.000891461	-1.68756e-10	0.454862
198771015	chr1:198771015:C:A	2.05503e-07	-1.68756e-10	-0.0734941	0.000631174	-1.68756e-10	0.110064	0.00063148	-1.68756e-10	0.110066
198771429	chr1:198771429:G:A	3.79634e-08	-1.76234	-2.62661e-10	9.6768e-05	-1.7652	-2.62661e-10	9.68143e-05	-1.7652	-2.62661e-10
198772042	chr1:198772042:C:G	5.64193e-08	-0.684315	-0.681831	9.29781e-05	-1.1542	-0.650957	9.2947e-05	-1.15467	-0.651297
198772123	chr1:198772123:T:G	4.14264e-08	-1.67504	-2.62661e-10	9.82056e-05	-1.75045	-2.62661e-10	9.82537e-05	-1.75045	-2.62661e-10
198772772	chr1:198772772:GTACA:G	4.98738e-08	-1.48946	-2.62661e-10	0.000109408	-1.64243	-2.62661e-10	0.000109461	-1.64243	-2.62661e-10
198773946	chr1:198773946:C:T	6.7204e-08	-1.68756e-10	-1.19122	0.000166928	-1.68756e-10	-1.21995	0.00016701	-1.68756e-10	-1.21995
198774099	chr1:198774099:T:C	6.58158e-08	-1.68756e-10	-1.2121	0.000167908	-1.68756e-10	-1.2141	0.000167989	-1.68756e-10	-1.2141
198774755	chr1:198774755:G:A	3.81307e-08	-1.75794	-2.62661e-10	0.000110847	-1.62937	-2.62661e-10	0.000110893	-1.62944	-2.62661e-10
198775351	chr1:198775351:A:G	3.7866e-08	-1.7649	-2.62661e-10	0.000109648	-1.64024	-2.62661e-10	0.000109693	-1.64032	-2.62661e-10
198775374	chr1:198775374:CAATT:C	3.78735e-08	-1.7647	-2.62661e-10	0.000109509	-1.64151	-2.62661e-10	0.000109554	-1.64159	-2.62661e-10
198775871	chr1:198775871:C:T	5.05245e-08	-1.4765	-2.62661e-10	0.000109582	-1.64084	-2.62661e-10	0.000109634	-1.64085	-2.62661e-10
198775953	chr1:198775953:T:C	3.81956e-08	-1.75624	-2.62661e-10	0.000124573	-1.51263	-2.62661e-10	0.00012462	-1.51273	-2.62661e-10
198775962	chr1:198775962:A:G	1.58349e-07	-1.68756e-10	-0.334158	0.000458528	-1.68756e-10	-0.209497	0.000458765	-1.68756e-10	-0.209462
198776016	chr1:198776016:A:G	6.68553e-08	-1.68756e-10	-1.19643	0.000166838	-1.68756e-10	-1.22049	0.000166919	-1.68756e-10	-1.22049
198776593	chr1:198776593:A:C	2.77879e-08	-0.877139	-1.19722	3.12059e-05	-1.67766	-1.21925	3.12205e-05	-1.67767	-1.21926
198776737	chr1:198776737:T:C	2.5546e-08	-1.1589	-0.999573	3.2977e-05	-1.74647	-1.09524	3.29878e-05	-1.74647	-1.09539
198777517	chr1:198777517:C:T	7.96183e-08	-1.68756e-10	-1.02171	0.000222867	-1.68756e-10	-0.930944	0.000222994	-1.68756e-10	-0.930857
198777521	chr1:198777521:T:C	4.44579e-08	-1.60441	-2.62661e-10	0.000153876	-1.30137	-2.62661e-10	0.000153945	-1.3014	-2.62661e-10
198777575	chr1:198777575:G:A	3.21173e-08	-1.07949	-0.850074	4.48245e-05	-1.70832	-0.826441	4.48463e-05	-1.70834	-0.826418
198777692	chr1:198777692:C:T	7.2222e-08	-1.68756e-10	-1.11921	0.000186724	-1.68756e-10	-1.10789	0.00018681	-1.68756e-10	-1.10791
198778024	chr1:198778024:T:C	3.80765e-08	-1.75936	-2.62661e-10	0.000122583	-1.52873	-2.62661e-10	0.00012263	-1.52883	-2.62661e-10
198778286	chr1:198778286:A:G	7.82772e-08	-1.68756e-10	-1.0387	0.00019664	-1.68756e-10	-1.05614	0.000196637	-1.68756e-10	-1.05664
198778859	chr1:198778859:G:A	8.68854e-08	-1.68756e-10	-0.934366	0.000209094	-1.68756e-10	-0.994733	0.000209213	-1.68756e-10	-0.994644
198778963	chr1:198778963:T:C	1.72129e-07	-0.250712	-2.62661e-10	0.000557569	-0.0139317	-2.62661e-10	0.000557824	-0.0139564	-2.62661e-10
198780322	chr1:198780322:C:T	1.28972e-07	0.317222	-0.856582	7.63909e-05	-1.32162	-0.680031	7.6433e-05	-1.32169	-0.6799
198780324	chr1:198780324:C:T	1.26308e-07	0.296347	-0.856582	7.56656e-05	-1.33116	-0.680031	7.57074e-05	-1.33122	-0.6799
198780545	chr1:198780545:A:G	6.71237e-08	-1.68756e-10	-1.19242	0.000166901	-1.68756e-10	-1.22012	0.000166982	-1.68756e-10	-1.22011
198781103	chr1:198781103:G:C	6.53606e-08	-1.68756e-10	-1.21904	0.000166832	-1.68756e-10	-1.22053	0.000166913	-1.68756e-10	-1.22053
198781171	chr1:198781171:C:T	1.46787e-07	-1.68756e-10	-0.409973	0.000423983	-1.68756e-10	-0.287825	0.0004242	-1.68756e-10	-0.287795
198781293	chr1:198781293:C:T	5.17857e-08	-1.45184	-2.62661e-10	0.000107396	-1.66099	-2.62661e-10	0.000107448	-1.661	-2.62661e-10
198781325	chr1:198781325:C:T	9.60074e-08	0.386	-1.22053	6.29978e-05	-0.980162	-1.21426	6.30472e-05	-0.979889	-1.21423
198781844	chr1:198781844:G:A	6.9989e-08	-1.68756e-10	-1.15062	0.000168921	-1.68756e-10	-1.20808	0.000168996	-1.68756e-10	-1.20812
198781875	chr1:198781875:C:T	1.68138e-07	-1.68756e-10	-0.27417	0.000275088	-1.68756e-10	-0.720427	0.000275201	-1.68756e-10	-0.720496
198781928	chr1:198781928:T:A	6.68911e-08	-1.68756e-10	-1.19589	0.000166838	-1.68756e-10	-1.2205	0.000166918	-1.68756e-10	-1.22049
198782264	chr1:198782264:C:T	3.49464e-08	-1.4891	-0.356038	7.00872e-05	-1.72656	-0.361221	7.01261e-05	-1.72659	-0.361112
198782272	chr1:198782272:G:A	7.25356e-08	0.101806	-1.21668	4.19961e-05	-1.41483	-1.18511	4.20152e-05	-1.41489	-1.18508
198782938	chr1:198782938:A:G	5.31651e-08	-1.09014	-0.335411	7.06282e-05	-1.76475	-0.315339	7.0667e-05	-1.76475	-0.31527
198783151	chr1:198783151:C:T	9.94621e-08	0.390458	-1.18964	6.79992e-05	-0.977174	-1.14085	6.80591e-05	-0.976901	-1.14072
198783325	chr1:198783325:C:T	3.07023e-08	-1.36733	-0.60729	4.79806e-05	-1.75851	-0.708208	4.7986e-05	-1.75854	-0.708548
198783382	chr1:198783382:G:A	8.47855e-08	-1.68756e-10	-0.958833	0.000204689	-1.68756e-10	-1.01603	0.0002048	-1.68756e-10	-1.01597
198783411	chr1:198783411:T:C	1.25102e-07	-1.68756e-10	-0.569826	0.00035731	-1.68756e-10	-0.458913	0.000357493	-1.68756e-10	-0.458883
198783616	chr1:198783616:A:G	6.52612e-08	-1.68756e-10	-1.22056	0.000166836	-1.68756e-10	-1.2205	0.000166917	-1.68756e-10	-1.2205
198783772	chr1:198783772:A:G	7.11892e-08	-1.68756e-10	-1.13362	0.000178107	-1.68756e-10	-1.15513	0.000178145	-1.68756e-10	-1.1554
198784283	chr1:198784283:A:C	6.91847e-08	-1.16218	-2.62661e-10	0.000133599	-1.44268	-2.62661e-10	0.000133665	-1.44266	-2.62661e-10
198784351	chr1:198784351:C:G	2.0451e-07	-1.68756e-10	-0.078338	0.000626578	-1.68756e-10	0.102756	0.000626885	-1.68756e-10	0.102763
198784730	chr1:198784730:A:T	4.36357e-08	-1.10047	-0.522607	5.89058e-05	-1.76542	-0.496161	5.89378e-05	-1.76542	-0.496098
198784997	chr1:198784997:A:G	6.5271e-08	-1.68756e-10	-1.22041	0.000166828	-1.68756e-10	-1.22056	0.000166908	-1.68756e-10	-1.22056
198785033	chr1:198785033:C:T	4.79619e-08	-1.02542	-0.503129	6.06563e-05	-1.75933	-0.472964	6.06899e-05	-1.75933	-0.472889
198785296	chr1:198785296:C:T	6.55977e-08	-1.68756e-10	-1.21542	0.000166973	-1.68756e-10	-1.21968	0.000167054	-1.68756e-10	-1.21968
198785345	chr1:198785345:A:G	8.13361e-08	-1.68756e-10	-1.00037	0.000193155	-1.68756e-10	-1.07403	0.000193235	-1.68756e-10	-1.07409
198785738	chr1:198785738:T:C	8.711e-07	1.87713	-0.506333	0.000114743	-0.925769	-0.669054	0.000114791	-0.925493	-0.669394
198785793	chr1:198785793:A:T	8.94497e-08	-1.68756e-10	-0.90528	0.000261002	-1.68756e-10	-0.772991	0.000261088	-1.68756e-10	-0.773143
198786123	chr1:198786123:G:C	6.62352e-08	-1.68756e-10	-1.20574	0.00016695	-1.68756e-10	-1.21982	0.000167029	-1.68756e-10	-1.21983
198787506	chr1:198787506:G:A	6.55667e-08	-1.68756e-10	-1.21589	0.000167483	-1.68756e-10	-1.21664	0.000167565	-1.68756e-10	-1.21663
198788201	chr1:198788201:T:C	1.18502e-07	-1.68756e-10	-0.624023	0.000336901	-1.68756e-10	-0.517727	0.000337074	-1.68756e-10	-0.517698
198788232	chr1:198788232:G:A	1.07645e-07	0.498562	-1.21868	6.85289e-05	-0.912817	-1.19744	6.8586e-05	-0.912533	-1.19738
198788321	chr1:198788321:T:A	6.58355e-08	-1.68756e-10	-1.2118	0.000167264	-1.68756e-10	-1.21794	0.000167345	-1.68756e-10	-1.21794
198788354	chr1:198788354:C:A	6.62625e-08	-1.68756e-10	-1.20533	0.000168079	-1.68756e-10	-1.21309	0.000168161	-1.68756e-10	-1.21308
198788515	chr1:198788515:G:C	8.93165e-08	-1.68756e-10	-0.906771	0.000214311	-1.68756e-10	-0.97009	0.000214429	-1.68756e-10	-0.97002
198789087	chr1:198789087:A:G	1.56643e-07	-0.160996	-0.183993	0.000405854	-0.170418	-0.161106	0.000405491	-0.171373	-0.161528
198789293	chr1:198789293:C:T	7.94169e-08	-1.68756e-10	-1.02425	0.000209368	-1.68756e-10	-0.993424	0.00020946	-1.68756e-10	-0.993466
198789668	chr1:198789668:A:AT	5.36902e-08	-1.41573	-2.62661e-10	0.000123344	-1.52254	-2.62661e-10	0.000123401	-1.52256	-2.62661e-10
198790082	chr1:198790082:C:A	7.39253e-08	-1.68756e-10	-1.0959	0.000191368	-1.68756e-10	-1.08332	0.000191457	-1.68756e-10	-1.08334
198790168	chr1:198790168:A:C	7.29674e-08	-1.68756e-10	-1.10894	0.000194744	-1.68756e-10	-1.06583	0.000194831	-1.68756e-10	-1.06587
198790853	chr1:198790853:C:T	6.68356e-08	-1.68756e-10	-1.19672	0.000169152	-1.68756e-10	-1.20672	0.000169212	-1.68756e-10	-1.20685
198791137	chr1:198791137:G:C	6.55933e-08	-1.68756e-10	-1.21548	0.000170885	-1.68756e-10	-1.19653	0.000170968	-1.68756e-10	-1.19652
198791208	chr1:198791208:G:T	4.84493e-08	-1.51844	-2.62661e-10	0.000106756	-1.66697	-2.62661e-10	0.000106806	-1.66698	-2.62661e-10
198791230	chr1:198791230:C:T	7.14502e-08	-1.68756e-10	-1.12996	0.000192203	-1.68756e-10	-1.07897	0.000192294	-1.68756e-10	-1.07897
198791425	chr1:198791425:T:C	6.35553e-07	1.73042	-0.674886	9.25366e-05	-0.993374	-0.816539	9.25791e-05	-0.993108	-0.816829
198792893	chr1:198792893:T:A	1.39738e-07	0.757901	-1.21709	8.91974e-05	-0.649134	-1.19753	8.92756e-05	-0.648843	-1.19743
198794743	chr1:198794743:G:C	4.34073e-08	-0.8741	-0.754229	4.03136e-05	-1.74402	-0.896806	4.03305e-05	-1.74403	-0.896865
198795066	chr1:198795066:C:A	9.3259e-08	-1.68756e-10	-0.863576	0.000251157	-1.68756e-10	-0.81144	0.000251262	-1.68756e-10	-0.811504
198795141	chr1:198795141:C:A	6.53347e-08	-1.68756e-10	-1.21943	0.000169064	-1.68756e-10	-1.20724	0.00016914	-1.68756e-10	-1.20727
198795290	chr1:198795290:T:C	7.07558e-08	-1.68756e-10	-1.13972	0.000182759	-1.68756e-10	-1.12935	0.000182844	-1.68756e-10	-1.12937
198795291	chr1:198795291:A:T	7.08245e-08	-1.68756e-10	-1.13875	0.000182947	-1.68756e-10	-1.12832	0.000183032	-1.68756e-10	-1.12834
198795341	chr1:198795341:C:T	6.70894e-08	-1.68756e-10	-1.19293	0.000169625	-1.68756e-10	-1.20393	0.000169683	-1.68756e-10	-1.20407
198795507	chr1:198795507:A:T	2.60154e-08	-1.39041	-0.749861	4.22895e-05	-1.75523	-0.837747	4.22957e-05	-1.75527	-0.83805
198795522	chr1:198795522:G:C	7.4022e-08	-1.68756e-10	-1.09459	0.00019166	-1.68756e-10	-1.0818	0.000191748	-1.68756e-10	-1.08182
198795562	chr1:198795562:C:T	7.41436e-08	0.127503	-1.22046	5.36414e-05	-1.14593	-1.20927	5.36858e-05	-1.14569	-1.20916
198796039	chr1:198796039:C:T	8.57857e-08	-0.709632	-0.237472	0.000500078	-0.320513	0.197759	0.000500486	-0.320527	0.198107
198796042	chr1:198796042:G:T	3.44326e-08	-0.968699	-0.891254	4.09464e-05	-1.75213	-0.87312	4.0968e-05	-1.75214	-0.87307
198796657	chr1:198796657:G:A	5.47639e-08	-1.39593	-2.62661e-10	0.000224812	-0.922256	-2.62661e-10	0.000224883	-0.92242	-2.62661e-10
198796718	chr1:198796718:T:G	3.05312e-07	-1.68756e-10	0.322378	0.000726377	-1.68756e-10	0.250552	0.000725835	-1.68756e-10	0.249324
198796911	chr1:198796911:C:T	7.25707e-08	-1.68756e-10	-1.11439	0.0001986	-1.68756e-10	-1.04623	0.000198709	-1.68756e-10	-1.04616
198797052	chr1:198797052:T:G	5.61588e-08	-1.37077	-2.62661e-10	0.000233904	-0.882606	-2.62661e-10	0.000233978	-0.882774	-2.62661e-10
198797225	chr1:198797225:G:T	2.39431e-07	0.079309	-2.62661e-10	0.000188144	-1.10031	-2.62661e-10	0.000188226	-1.10035	-2.62661e-10
198797226	chr1:198797226:A:T	2.32336e-07	0.0492281	-2.62661e-10	0.0001847	-1.11878	-2.62661e-10	0.000184781	-1.11883	-2.62661e-10
198797692	chr1:198797692:T:C	8.69337e-08	-0.649771	-0.28404	0.000507132	-0.247795	0.139048	0.000507542	-0.247808	0.139388
198797752	chr1:198797752:C:T	7.6323e-07	1.97064	-0.732038	9.84107e-05	-0.88202	-0.866348	9.84598e-05	-0.881738	-0.866614
198798030	chr1:198798030:C:T	3.08704e-08	-1.07438	-0.894782	4.01578e-05	-1.76376	-0.88094	4.01789e-05	-1.76376	-0.880893
198798642	chr1:198798642:A:G	6.53595e-08	-1.68756e-10	-1.21905	0.000166835	-1.68756e-10	-1.22052	0.000166915	-1.68756e-10	-1.22052
198799144	chr1:198799144:T:C	6.73465e-08	-1.68756e-10	-1.18911	0.00016693	-1.68756e-10	-1.21994	0.000167009	-1.68756e-10	-1.21995
198799309	chr1:198799309:T:C	6.73366e-08	-1.68756e-10	-1.18925	0.000180225	-1.68756e-10	-1.14331	0.000180301	-1.68756e-10	-1.14337
198799488	chr1:198799488:A:G	5.51811e-08	-1.38834	-2.62661e-10	0.000227856	-0.908806	-2.62661e-10	0.000227927	-0.908972	-2.62661e-10
198799609	chr1:198799609:A:AT	9.37029e-08	-1.68756e-10	-0.858827	0.000225197	-1.68756e-10	-0.920543	0.000225287	-1.68756e-10	-0.920625
198799627	chr1:198799627:G:A	5.98964e-07	1.71976	-0.723513	8.83608e-05	-0.998428	-0.857662	8.84027e-05	-0.998162	-0.857935
198799656	chr1:198799656:A:T	3.80485e-07	1.64928	-1.10679	7.04372e-05	-1.01227	-1.07053	7.04842e-05	-1.01201	-1.0706
198800381	chr1:198800381:C:G	1.17081e-07	-1.68756e-10	-0.636091	0.000287959	-1.68756e-10	-0.6747	0.000288127	-1.68756e-10	-0.674599
198800576	chr1:198800576:C:T	7.10546e-08	-1.68756e-10	-1.13551	0.000183573	-1.68756e-10	-1.12491	0.000183658	-1.68756e-10	-1.12492
198800711	chr1:198800711:A:G	6.60827e-08	-1.68756e-10	-1.20805	0.000167102	-1.68756e-10	-1.21892	0.000167185	-1.68756e-10	-1.2189
198800727	chr1:198800727:T:C	6.54733e-08	-1.68756e-10	-1.21731	0.000167193	-1.68756e-10	-1.21837	0.000167273	-1.68756e-10	-1.21837
198800796	chr1:198800796:G:A	6.58094e-08	-1.68756e-10	-1.21219	0.0001707	-1.68756e-10	-1.19761	0.00017078	-1.68756e-10	-1.19763
198801155	chr1:198801155:C:T	9.86394e-07	2.17976	-0.68466	0.00011371	-0.779387	-0.824484	0.000113766	-0.779089	-0.82477
198801256	chr1:198801256:A:G	2.32458e-08	-1.14722	-1.10561	4.10777e-05	-1.44769	-1.17437	4.11004e-05	-1.4475	-1.17448
198802041	chr1:198802041:C:T	6.66908e-07	2.03118	-0.927484	0.000148552	-0.587281	-0.749305	0.000148624	-0.587375	-0.749203
198802217	chr1:198802217:A:T	2.14111e-08	-1.22216	-1.11288	3.90685e-05	-1.49355	-1.17865	3.90898e-05	-1.49337	-1.17877
198802269	chr1:198802269:A:G	2.14143e-08	-1.21674	-1.11815	3.90931e-05	-1.4896	-1.18197	3.91147e-05	-1.48942	-1.18208
198802271	chr1:198802271:A:G	7.44056e-08	0.130089	-1.21951	4.1579e-05	-1.40523	-1.20469	4.15977e-05	-1.40528	-1.20467
198802847	chr1:198802847:C:T	5.53588e-08	-1.38512	-2.62661e-10	0.000229592	-0.901216	-2.62661e-10	0.000229664	-0.901383	-2.62661e-10
198802864	chr1:198802864:C:T	2.79421e-07	-1.68756e-10	0.233762	0.000801128	-1.68756e-10	0.348502	0.000801538	-1.68756e-10	0.348533
198803027	chr1:198803027:C:T	8.09185e-08	-1.68756e-10	-1.00551	0.000207322	-1.68756e-10	-1.00324	0.000207525	-1.68756e-10	-1.00275
198803131	chr1:198803131:T:G	4.54775e-07	1.84283	-1.12199	0.000770746	1.48474	-1.1749	0.000770811	1.48436	-1.17492
198803271	chr1:198803271:G:C	1.59992e-07	-1.68756e-10	-0.323831	0.000410256	-1.68756e-10	-0.320738	0.000410529	-1.68756e-10	-0.320554
198804038	chr1:198804038:G:T	2.31051e-08	-1.15079	-1.10812	4.12117e-05	-1.44316	-1.17564	4.12346e-05	-1.44297	-1.17576
198804228	chr1:198804228:G:A	2.41621e-08	-1.12058	-1.09359	4.24537e-05	-1.42235	-1.16675	4.24771e-05	-1.42215	-1.16688
198804291	chr1:198804291:A:G	1.98013e-07	-1.68756e-10	-0.110623	0.000493537	-1.68756e-10	-0.13592	0.000493046	-1.68756e-10	-0.137396
198804342	chr1:198804342:G:A	1.30349e-07	0.477182	-1.00592	0.000210863	-0.162447	-0.823863	0.000210986	-0.16248	-0.82373
198804523	chr1:198804523:G:A	7.26969e-08	-1.11266	-2.62661e-10	0.000161982	-1.25003	-2.62661e-10	0.000162054	-1.25007	-2.62661e-10
198806345	chr1:198806345:T:C	3.1932e-08	-1.18743	-0.747914	0.000159255	-0.629118	-0.637893	0.00015937	-0.629193	-0.63758
198806365	chr1:198806365:A:G	6.57561e-08	-1.68756e-10	-1.213	0.000167192	-1.68756e-10	-1.21837	0.000167273	-1.68756e-10	-1.21837
198806508	chr1:198806508:G:C	4.43919e-08	-1.6059	-2.62661e-10	0.000105972	-1.67434	-2.62661e-10	0.000106025	-1.67433	-2.62661e-10
198806556	chr1:198806556:T:C	7.53526e-08	-1.68756e-10	-1.07678	0.000198735	-1.68756e-10	-1.04555	0.000198826	-1.68756e-10	-1.04557
198806683	chr1:198806683:A:G	1.18556e-07	-1.68756e-10	-0.62357	0.000313969	-1.68756e-10	-0.588223	0.000314104	-1.68756e-10	-0.588274
198806896	chr1:198806896:C:CA	9.38127e-08	-1.68756e-10	-0.857656	0.000284959	-1.68756e-10	-0.685172	0.000285047	-1.68756e-10	-0.685347
198806915	chr1:198806915:T:A	9.29245e-08	-0.86717	-2.62661e-10	0.000157629	-1.27727	-2.62661e-10	0.00015771	-1.27724	-2.62661e-10
198807046	chr1:198807046:T:C	1.05881e-06	2.42001	-0.85407	0.000345287	0.215993	-0.709136	0.000345405	0.215907	-0.70919
198807048	chr1:198807048:C:CCCAGG	1.14527e-07	-1.68756e-10	-0.658145	0.000278033	-1.68756e-10	-0.709777	0.000278184	-1.68756e-10	-0.709718
198807162	chr1:198807162:T:C	7.3442e-08	-1.68756e-10	-1.10246	0.000193525	-1.68756e-10	-1.07211	0.000193614	-1.68756e-10	-1.07213
198807421	chr1:198807421:C:T	2.95939e-08	-1.11517	-0.896217	0.000151856	-0.53304	-0.781543	0.000151952	-0.53314	-0.781292
198807485	chr1:198807485:TTTTAA:T	4.10038e-08	-1.00711	-0.678183	0.000223911	-0.378744	-0.547527	0.000224067	-0.378851	-0.547203
198807541	chr1:198807541:C:T	1.51331e-07	-0.764674	0.385188	0.000321732	-1.05357	0.489772	0.000321566	-1.054	0.489206
198807801	chr1:198807801:G:A	1.14527e-07	-1.68756e-10	-0.658145	0.000278033	-1.68756e-10	-0.709777	0.000278184	-1.68756e-10	-0.709718
198807803	chr1:198807803:G:A	1.16925e-06	2.81231	-1.14716	4.45156e-05	-1.32137	-1.22031	4.45385e-05	-1.32134	-1.22031
198807992	chr1:198807992:T:C	1.10039e-07	-1.68756e-10	-0.698123	0.000344224	-1.68756e-10	-0.496225	0.000344321	-1.68756e-10	-0.496426
198808232	chr1:198808232:G:A	1.25541e-07	-1.68756e-10	-0.566322	0.00033309	-1.68756e-10	-0.529105	0.000333233	-1.68756e-10	-0.529159
198808245	chr1:198808245:T:C	6.55137e-08	-1.68756e-10	-1.2167	0.000166842	-1.68756e-10	-1.22047	0.000166922	-1.68756e-10	-1.22047
198808343	chr1:198808343:T:C	3.33502e-08	-1.20636	-0.685534	0.00016097	-0.704382	-0.551916	0.000161084	-0.704478	-0.551593
198808843	chr1:198808843:C:G	9.79566e-08	-0.960019	0.145587	0.000803617	-0.362495	0.714099	0.000804267	-0.362598	0.714529
198808856	chr1:198808856:T:C	4.91045e-07	1.96556	-1.16798	0.000850842	1.60659	-1.19788	0.000850912	1.6062	-1.19789
198809680	chr1:198809680:G:A	3.77537e-08	-1.06986	-0.698011	0.000200841	-0.465027	-0.569977	0.000200981	-0.46513	-0.569659
198810018	chr1:198810018:T:A	8.41162e-07	2.36826	-1.03244	5.25798e-05	-1.42707	-0.948113	5.25841e-05	-1.42705	-0.94854
198810105	chr1:198810105:T:C	5.48102e-07	2.12604	-1.21853	0.00125804	2.02008	-1.22028	0.00125815	2.01967	-1.22028
198810223	chr1:198810223:T:C	6.97098e-08	-1.68756e-10	-1.15462	0.000174979	-1.68756e-10	-1.17285	0.000175067	-1.68756e-10	-1.17283
198810552	chr1:198810552:T:TC	1.7588e-06	3.20795	-1.13452	0.000189477	-0.0206715	-1.07258	0.000189604	-0.0203938	-1.07267
198810862	chr1:198810862:A:T	2.53773e-08	-1.25152	-0.913587	0.000117472	-0.772514	-0.798801	0.000117547	-0.772606	-0.798554
198810934	chr1:198810934:G:C	1.00562e-07	-1.68756e-10	-0.788182	0.000245271	-1.68756e-10	-0.835156	0.000245245	-1.68756e-10	-0.835741
198810968	chr1:198810968:G:A	1.18528e-07	-1.68756e-10	-0.623811	0.000313894	-1.68756e-10	-0.588462	0.000314029	-1.68756e-10	-0.588514
198811205	chr1:198811205:C:A	8.95634e-08	-0.90401	-2.62661e-10	0.000193478	-1.07235	-2.62661e-10	0.000193478	-1.07284	-2.62661e-10
198811257	chr1:198811257:A:G	9.76869e-07	2.39627	-0.910877	0.000316706	0.199197	-0.778741	0.000316816	0.199112	-0.778792
198811335	chr1:198811335:G:A	1.54487e-08	-1.76697	-0.894468	4.16589e-05	-1.72186	-0.886139	4.16824e-05	-1.72189	-0.886034
198811442	chr1:198811442:C:T	1.37743e-06	2.8837	-1.05469	6.15921e-05	-1.2394	-0.977584	6.15991e-05	-1.23936	-0.977989
198811766	chr1:198811766:A:C	6.64691e-08	-1.68756e-10	-1.20222	0.00016821	-1.68756e-10	-1.2123	0.000168292	-1.68756e-10	-1.2123
198811873	chr1:198811873:G:A	5.36061e-07	2.04381	-1.15852	0.00115586	1.91252	-1.19744	0.00115595	1.91213	-1.19745
198811908	chr1:198811908:C:A	5.7614e-07	2.11591	-1.15852	0.00124097	1.98357	-1.19744	0.00124105	1.98317	-1.19745
198812134	chr1:198812134:C:T	3.52091e-08	-1.1903	-0.647352	0.000171777	-0.682357	-0.508962	0.000171901	-0.682455	-0.508629
198812363	chr1:198812363:T:C	1.04222e-07	-1.68756e-10	-0.752438	0.000252053	-1.68756e-10	-0.807877	0.000251994	-1.68756e-10	-0.808595
198812803	chr1:198812803:T:A	7.17863e-08	-1.68756e-10	-1.12526	0.000188655	-1.68756e-10	-1.0976	0.000188742	-1.68756e-10	-1.09762
198812880	chr1:198812880:T:A	1.07429e-07	-1.68756e-10	-0.722126	0.00026161	-1.68756e-10	-0.770663	0.000261751	-1.68756e-10	-0.770608
198813089	chr1:198813089:G:A	2.70016e-08	-1.12394	-0.979123	0.000135754	-0.545991	-0.880685	0.000135836	-0.546091	-0.880463
198813486	chr1:198813486:C:T	1.14608e-07	-1.68756e-10	-0.657441	0.000278223	-1.68756e-10	-0.709095	0.000278373	-1.68756e-10	-0.709036
198813546	chr1:198813546:T:C	1.15785e-07	-1.68756e-10	-0.647219	0.00030642	-1.68756e-10	-0.61256	0.000306552	-1.68756e-10	-0.612611
198813830	chr1:198813830:G:A	1.14527e-07	-1.68756e-10	-0.658145	0.000278033	-1.68756e-10	-0.709777	0.000278184	-1.68756e-10	-0.709718
198814346	chr1:198814346:TTAAAG:T	1.33113e-07	-0.805075	0.297319	0.000283118	-1.0888	0.397141	0.000282982	-1.08922	0.3966
198814515	chr1:198814515:C:T	2.63294e-06	3.57886	-1.10196	6.05574e-05	-1.02259	-1.21134	6.05893e-05	-1.02254	-1.21134
198815090	chr1:198815090:C:T	1.18898e-07	-1.68756e-10	-0.620694	0.000287819	-1.68756e-10	-0.675187	0.000287974	-1.68756e-10	-0.67513
198815119	chr1:198815119:G:T	1.15351e-07	-1.68756e-10	-0.650981	0.000279802	-1.68756e-10	-0.703434	0.000279954	-1.68756e-10	-0.703375
198815177	chr1:198815177:A:G	1.55865e-07	-0.842916	0.492952	0.000334683	-1.12054	0.596204	0.000334512	-1.12095	0.595621
198815585	chr1:198815585:T:C	1.10471e-07	-0.064958	-0.629242	7.27161e-05	-1.3876	-0.663358	7.27199e-05	-1.38763	-0.663759
198815856	chr1:198815856:C:A	2.74891e-08	-1.17908	-0.906083	0.0001311	-0.672245	-0.789311	0.000131183	-0.672342	-0.789062
198815859	chr1:198815859:A:G	1.24759e-07	-1.68756e-10	-0.57257	0.000301379	-1.68756e-10	-0.629151	0.000301541	-1.68756e-10	-0.629093
198816037	chr1:198816037:C:T	8.65483e-08	-1.68756e-10	-0.938254	0.000228202	-1.68756e-10	-0.907289	0.000228311	-1.68756e-10	-0.907292
198816180	chr1:198816180:C:T	1.57265e-07	-0.697945	0.356919	0.000329958	-0.997795	0.459243	0.000329784	-0.998244	0.458682
198816365	chr1:198816365:G:A	4.38046e-08	-1.0025	-0.616719	0.000241381	-0.371627	-0.479513	0.000241553	-0.371735	-0.479176
198816577	chr1:198816577:C:A	9.63957e-08	-1.68756e-10	-0.830495	0.000268743	-1.68756e-10	-0.743764	0.000268878	-1.68756e-10	-0.743742
198816726	chr1:198816726:G:C	1.01402e-07	-1.68756e-10	-0.779866	0.00031031	-1.68756e-10	-0.599947	0.000310401	-1.68756e-10	-0.600135
198816959	chr1:198816959:G:A	1.41498e-07	-1.68756e-10	-0.446673	0.000392932	-1.68756e-10	-0.363881	0.000393096	-1.68756e-10	-0.363947
198817341	chr1:198817341:C:T	1.3811e-07	0.684645	-1.15555	7.90067e-05	-0.776378	-1.19161	7.90587e-05	-0.776153	-1.19166
198817706	chr1:198817706:GA:G	8.75131e-08	-1.68756e-10	-0.927168	0.000241683	-1.68756e-10	-0.849891	0.000241804	-1.68756e-10	-0.849873
198817824	chr1:198817824:C:T	3.04332e-07	-0.0529504	0.372112	0.000219737	-1.50772	0.56263	0.000219446	-1.50773	0.560841
198817982	chr1:198817982:A:G	1.18679e-07	-1.68756e-10	-0.622538	0.000314308	-1.68756e-10	-0.587143	0.000314444	-1.68756e-10	-0.587195
198817987	chr1:198817987:A:C	1.39508e-07	-0.78096	0.320124	0.000295077	-1.06592	0.415635	0.000294934	-1.06634	0.415096
198818768	chr1:198818768:T:A	2.46274e-07	-0.196905	0.304394	0.00019375	-1.56292	0.491972	0.0001935	-1.56294	0.490216
198818817	chr1:198818817:G:A	1.38121e-07	0.552363	-1.02319	8.10015e-05	-0.854829	-1.08822	8.10491e-05	-0.854613	-1.08833
198818917	chr1:198818917:C:T	6.7229e-08	-1.68756e-10	-1.19085	0.00016954	-1.68756e-10	-1.20443	0.000169619	-1.68756e-10	-1.20444
198819133	chr1:198819133:C:T	3.02915e-08	-1.09745	-0.890638	0.000156785	-0.50795	-0.774692	0.000156884	-0.508052	-0.774439
198819169	chr1:198819169:ACTG:A	1.1848e-07	-1.68756e-10	-0.624214	0.000287171	-1.68756e-10	-0.677439	0.000287327	-1.68756e-10	-0.677378
198819354	chr1:198819354:G:C	1.26393e-06	2.91924	-1.17622	4.61125e-05	-1.2878	-1.21864	4.61364e-05	-1.28776	-1.21864
198819478	chr1:198819478:T:A	1.25375e-06	2.91104	-1.17611	4.59931e-05	-1.29036	-1.21866	4.60169e-05	-1.29033	-1.21866
198819915	chr1:198819915:G:C	7.42096e-08	-1.68756e-10	-1.09206	0.000192905	-1.68756e-10	-1.07532	0.00019299	-1.68756e-10	-1.07536
198820850	chr1:198820850:C:T	8.66342e-08	-1.68756e-10	-0.937262	0.000212677	-1.68756e-10	-0.977743	0.000212782	-1.68756e-10	-0.977729
198820991	chr1:198820991:A:G	1.47912e-07	0.750368	-1.15271	8.26145e-05	-0.73334	-1.18999	8.26693e-05	-0.73311	-1.19004
198821281	chr1:198821281:G:A	3.07463e-08	-1.09486	-0.878325	0.000159519	-0.50482	-0.760533	0.000159621	-0.504922	-0.760276
198822098	chr1:198822098:C:T	6.35587e-08	-1.24699	-2.62661e-10	9.71616e-05	-1.76114	-2.62661e-10	9.72084e-05	-1.76114	-2.62661e-10
198822103	chr1:198822103:TAGTA:T	2.90449e-07	-0.236824	0.509296	0.000237378	-1.57729	0.709423	0.000237044	-1.5773	0.707548
198822369	chr1:198822369:C:T	7.9403e-08	-1.68756e-10	-1.02442	0.000232684	-1.68756e-10	-0.887838	0.00023276	-1.68756e-10	-0.887993
198822681	chr1:198822681:C:A	6.68049e-08	-1.68756e-10	-1.19718	0.000167725	-1.68756e-10	-1.21519	0.000167806	-1.68756e-10	-1.21519
198822682	chr1:198822682:A:T	6.67779e-08	-1.68756e-10	-1.19758	0.000167757	-1.68756e-10	-1.215	0.000167838	-1.68756e-10	-1.215
198822778	chr1:198822778:G:A	2.65207e-06	3.37925	-0.895108	0.000282713	0.0726865	-0.765772	0.000282884	0.0729717	-0.765936
198823054	chr1:198823054:T:C	3.78229e-08	-1.30448	-0.461561	0.000174623	-0.834967	-0.339923	0.000174664	-0.835058	-0.340078
198824067	chr1:198824067:G:A	7.76022e-08	-1.04736	-2.62661e-10	0.000292245	-0.659927	-2.62661e-10	0.000292379	-0.659947	-2.62661e-10
198824807	chr1:198824807:C:G	1.58502e-07	0.799686	-1.13287	8.61344e-05	-0.703008	-1.1786	8.61909e-05	-0.702775	-1.17866
198825403	chr1:198825403:G:C	6.0482e-08	-1.29661	-2.62661e-10	0.000121664	-1.53626	-2.62661e-10	0.000121724	-1.53624	-2.62661e-10
198825504	chr1:198825504:C:T	7.28275e-08	-1.68756e-10	-1.11086	0.000179793	-1.68756e-10	-1.14571	0.000179885	-1.68756e-10	-1.14568
198825632	chr1:198825632:A:G	1.25211e-07	-1.68756e-10	-0.568953	0.000293111	-1.68756e-10	-0.656967	0.000293052	-1.68756e-10	-0.657648
198826260	chr1:198826260:C:T	2.53083e-06	3.25557	-0.818228	0.000683558	0.75447	-0.564676	0.000684042	0.754379	-0.564359
198826274	chr1:198826274:C:T	3.80132e-08	-1.76102	-2.62661e-10	9.95151e-05	-1.73721	-2.62661e-10	9.95622e-05	-1.73722	-2.62661e-10
198826402	chr1:198826402:C:T	1.21129e-07	-1.68756e-10	-0.602101	0.000343117	-1.68756e-10	-0.499447	0.00034329	-1.68756e-10	-0.499423
198826493	chr1:198826493:CTG:C	1.30078e-07	-1.68756e-10	-0.530821	0.000360772	-1.68756e-10	-0.449272	0.000360933	-1.68756e-10	-0.449308
198826625	chr1:198826625:A:G	1.30909e-07	-1.68756e-10	-0.524452	0.000315488	-1.68756e-10	-0.583399	0.000315659	-1.68756e-10	-0.583338
198826753	chr1:198826753:C:T	4.45279e-08	-0.864414	-0.738427	0.000254084	-0.206183	-0.59367	0.000254254	-0.206295	-0.593371
198826991	chr1:198826991:C:T	2.12509e-06	3.0137	-0.751085	0.000638172	0.579041	-0.457952	0.000638636	0.578951	-0.457616
198827529	chr1:198827529:C:CA	8.12956e-08	-1.68756e-10	-1.00086	0.000266792	-1.68756e-10	-0.751047	0.000266944	-1.68756e-10	-0.750962
198827536	chr1:198827536:A:T	9.02576e-08	-1.68756e-10	-0.896288	0.00023793	-1.68756e-10	-0.865541	0.000238043	-1.68756e-10	-0.865547
198827562	chr1:198827562:G:A	1.7448e-06	2.49999	-0.434551	0.000598736	0.254704	-0.197402	0.00059891	0.254616	-0.197505
198828488	chr1:198828488:C:T	3.00995e-07	-0.661826	0.969964	0.000649608	-0.970858	1.10971	0.000649191	-0.971314	1.10904
198828667	chr1:198828667:C:T	1.7525e-07	-0.232745	-2.62661e-10	0.000276316	-0.715974	-2.62661e-10	0.000276465	-0.715914	-2.62661e-10
198828691	chr1:198828691:A:G	1.6139e-07	-1.68756e-10	-0.315133	0.000386688	-1.68756e-10	-0.3799	0.000386901	-1.68756e-10	-0.37983
198830332	chr1:198830332:C:T	1.46604e-07	-0.411223	-2.62661e-10	0.000243307	-0.843194	-2.62661e-10	0.000243423	-0.843199	-2.62661e-10
198830511	chr1:198830511:G:A	6.64361e-08	-1.68756e-10	-1.20272	0.000171944	-1.68756e-10	-1.19035	0.000172025	-1.68756e-10	-1.19036
198831017	chr1:198831017:G:A	6.60114e-08	-1.68756e-10	-1.20913	0.00016756	-1.68756e-10	-1.21618	0.000167641	-1.68756e-10	-1.21617
198831218	chr1:198831218:C:A	1.98423e-07	-1.28393	1.17538	0.000500799	-1.7537	1.63238	0.000500215	-1.75369	1.63073
198831391	chr1:198831391:T:C	8.94358e-08	-1.68756e-10	-0.905436	0.000255165	-1.68756e-10	-0.795608	0.000255263	-1.68756e-10	-0.795705
198831421	chr1:198831421:A:G	4.2657e-08	-1.61172	-0.0340425	0.000193258	-1.54549	0.471999	0.000193403	-1.54549	0.472271
198831810	chr1:198831810:A:G	6.75116e-08	-1.68756e-10	-1.18666	0.000168924	-1.68756e-10	-1.20807	0.000168988	-1.68756e-10	-1.20817
198831859	chr1:198831859:C:G	1.7087e-07	-1.34622	1.08817	0.000461598	-1.74022	1.5374	0.000461074	-1.74021	1.53577
198831978	chr1:198831978:T:C	1.77521e-06	3.3031	-1.22038	5.52908e-05	-1.10804	-1.21687	5.53169e-05	-1.108	-1.21692
198832216	chr1:198832216:T:C	3.01305e-06	3.66466	-1.05291	6.18025e-05	-1.0182	-1.19537	6.18347e-05	-1.01816	-1.19538
198832501	chr1:198832501:T:G	3.28202e-07	-0.936115	1.33079	0.000772732	-1.2048	1.51721	0.000772277	-1.20518	1.51652
198832743	chr1:198832743:G:A	6.82416e-08	-1.68756e-10	-1.1759	0.000170081	-1.68756e-10	-1.20125	0.000170141	-1.68756e-10	-1.20137
198832745	chr1:198832745:A:T	3.93978e-08	-1.63789	-0.0873555	0.000175859	-1.57649	0.408656	0.00017599	-1.57649	0.408923
198833149	chr1:198833149:T:C	8.67645e-08	-1.68756e-10	-0.935759	0.000209034	-1.68756e-10	-0.995023	0.000209026	-1.68756e-10	-0.995541
198833242	chr1:198833242:A:G	1.81991e-08	-1.76497	-0.732619	5.28879e-05	-1.76716	-0.602184	5.29154e-05	-1.76716	-0.602149
198833285	chr1:198833285:G:A	6.6611e-07	2.31428	-1.21179	9.8948e-05	-0.557094	-1.18583	9.9014e-05	-0.556862	-1.18588
198833532	chr1:198833532:G:C	1.26473e-07	-0.558931	-2.62661e-10	0.000199133	-1.04354	-2.62661e-10	0.000199236	-1.04351	-2.62661e-10
198834092	chr1:198834092:T:C	4.07509e-08	-1.6179	-0.0735745	0.000183028	-1.55221	0.424328	0.000183165	-1.55221	0.424596
198834132	chr1:198834132:A:T	1.40525e-07	-1.68756e-10	-0.45357	0.000323396	-1.68756e-10	-0.558641	0.000323603	-1.68756e-10	-0.558482
198834957	chr1:198834957:G:T	1.22716e-07	0.106955	-0.696035	0.000266025	-0.432683	-0.321244	0.000266125	-0.432922	-0.321113
198835956	chr1:198835956:G:A	1.13303e-07	-0.668889	-2.62661e-10	0.000183147	-1.12723	-2.62661e-10	0.000183242	-1.12719	-2.62661e-10
198836602	chr1:198836602:G:A	6.40219e-08	-1.23973	-2.62661e-10	0.000246303	-0.830954	-2.62661e-10	0.000246411	-0.830998	-2.62661e-10
198836636	chr1:198836636:T:A	7.12909e-08	-1.58548	0.453294	0.000444275	-1.52524	1.28417	0.000444666	-1.52525	1.28457
198836913	chr1:198836913:AAG:A	8.75739e-08	-1.68756e-10	-0.926474	0.000202518	-1.68756e-10	-1.02669	0.000202613	-1.68756e-10	-1.0267
198837144	chr1:198837144:A:C	6.90835e-08	-1.68756e-10	-1.16364	0.000171501	-1.68756e-10	-1.19293	0.000171557	-1.68756e-10	-1.19308
198837272	chr1:198837272:AC:A	1.34655e-07	-1.68756e-10	-0.496241	0.000311044	-1.68756e-10	-0.597582	0.000311242	-1.68756e-10	-0.597428
198837530	chr1:198837530:G:T	3.21823e-06	3.73303	-1.0554	6.28911e-05	-0.999513	-1.1966	6.2924e-05	-0.999466	-1.19661
198837963	chr1:198837963:G:A	1.31053e-08	-1.65544	-1.1705	4.31328e-05	-1.3787	-1.19454	4.31523e-05	-1.37877	-1.1945
198838130	chr1:198838130:T:C	7.32532e-07	-0.619812	1.81736	0.00166303	-0.943918	2.0228	0.00166182	-0.944374	2.02204
198838494	chr1:198838494:A:G	1.26351e-06	2.86252	-1.11983	4.41123e-05	-1.33391	-1.21687	4.41348e-05	-1.33387	-1.21688
198838733	chr1:198838733:C:T	7.07117e-08	-1.38496	0.244611	0.000442603	-1.26596	1.02111	0.000442984	-1.26596	1.02149
198838975	chr1:198838975:G:A	6.55114e-08	-1.68756e-10	-1.21673	0.000168586	-1.68756e-10	-1.21007	0.000168666	-1.68756e-10	-1.21008
198839587	chr1:198839587:C:T	6.60185e-08	-1.68756e-10	-1.20902	0.000170243	-1.68756e-10	-1.20029	0.000170323	-1.68756e-10	-1.2003
198839799	chr1:198839799:G:T	1.81905e-08	-1.6217	-0.876356	6.58572e-05	-1.3023	-0.847728	6.58932e-05	-1.30238	-0.847586
198839978	chr1:198839978:C:G	8.57609e-07	-0.515306	1.8705	0.000581108	-1.76467	1.79208	0.000580972	-1.76465	1.79135
198840472	chr1:198840472:C:T	4.61532e-07	1.83759	-1.102	9.27085e-05	-0.838232	-0.969827	9.27562e-05	-0.838027	-0.969998
198840537	chr1:198840537:T:C	1.76798e-07	-0.808244	0.584295	0.000418481	-1.10613	0.805239	0.000418228	-1.10653	0.804559
198840815	chr1:198840815:G:A	2.26559e-07	-1.68756e-10	0.0240477	0.000696166	-1.68756e-10	0.20807	0.000696398	-1.68756e-10	0.207922
198840879	chr1:198840879:A:C	6.46661e-07	2.28034	-1.20747	9.78297e-05	-0.576456	-1.17783	9.78943e-05	-0.576226	-1.17788
198841499	chr1:198841499:C:T	1.44668e-07	-1.00913	0.584615	0.000354989	-1.26792	0.802484	0.000354794	-1.26827	0.801806
198841538	chr1:198841538:A:G	1.36826e-07	-1.01617	0.535922	0.000336009	-1.27407	0.753688	0.000335827	-1.27442	0.753016
198841594	chr1:198841594:C:T	9.48174e-08	-1.68756e-10	-0.847004	0.000260234	-1.68756e-10	-0.775939	0.000260339	-1.68756e-10	-0.776014
198841735	chr1:198841735:TGA:T	2.41944e-07	-0.453854	0.543605	0.000166651	-1.76382	0.542207	0.000166628	-1.7638	0.541565
198842017	chr1:198842017:A:G	8.23494e-08	-1.68756e-10	-0.987985	0.000198914	-1.68756e-10	-1.04464	0.000198921	-1.68756e-10	-1.04509
198842243	chr1:198842243:G:A	2.69714e-08	-1.57345	-0.530725	7.57196e-05	-1.74598	-0.264504	7.57686e-05	-1.746	-0.264312
198843198	chr1:198843198:C:G	7.11748e-08	-1.68756e-10	-1.13382	0.000195135	-1.68756e-10	-1.06383	0.000195215	-1.68756e-10	-1.0639
198843219	chr1:198843219:A:G	1.22765e-07	-0.998951	0.410264	0.00029793	-1.26026	0.619605	0.000297778	-1.26062	0.618966
198843596	chr1:198843596:T:G	3.3897e-07	-0.368212	0.795169	0.000248598	-1.75479	0.933114	0.000248528	-1.75475	0.932309
198843961	chr1:198843961:G:A	1.28645e-07	-1.68756e-10	-0.541903	0.000233922	-1.68756e-10	-0.882532	0.000234033	-1.68756e-10	-0.882536
198844170	chr1:198844170:T:C	8.96047e-08	-1.68756e-10	-0.903549	0.000214722	-1.68756e-10	-0.968173	0.000214709	-1.68756e-10	-0.968717
198844218	chr1:198844218:G:C	9.24071e-08	-1.68756e-10	-0.872753	0.000247244	-1.68756e-10	-0.827142	0.00024735	-1.68756e-10	-0.827194
198844621	chr1:198844621:G:T	1.00635e-07	-1.68756e-10	-0.78746	0.000238161	-1.68756e-10	-0.864569	0.000238123	-1.68756e-10	-0.865211
198844739	chr1:198844739:A:C	8.7866e-08	-1.68756e-10	-0.923144	0.000211723	-1.68756e-10	-0.982237	0.000211811	-1.68756e-10	-0.982304
198844896	chr1:198844896:A:G	6.86373e-08	-1.68756e-10	-1.17012	0.000181038	-1.68756e-10	-1.13881	0.000181121	-1.68756e-10	-1.13883
198845412	chr1:198845412:C:G	6.68047e-08	-1.68756e-10	-1.19718	0.000169082	-1.68756e-10	-1.20713	0.000169166	-1.68756e-10	-1.20712
198845713	chr1:198845713:G:A	2.33137e-06	3.39844	-1.04319	5.60051e-05	-1.12255	-1.18953	5.60341e-05	-1.12251	-1.18953
198845867	chr1:198845867:GT:G	6.73654e-08	-1.68756e-10	-1.18882	0.000176603	-1.68756e-10	-1.16361	0.000176683	-1.68756e-10	-1.16364
198845869	chr1:198845869:GT:G	6.74446e-08	-1.68756e-10	-1.18765	0.000176878	-1.68756e-10	-1.16206	0.000176959	-1.68756e-10	-1.16208
198845922	chr1:198845922:C:T	2.96694e-07	0.863453	-0.569708	8.44847e-05	-1.07247	-0.828472	8.45152e-05	-1.07221	-0.828855
198846119	chr1:198846119:G:A	1.19511e-07	-1.68756e-10	-0.615552	0.000278485	-1.68756e-10	-0.708155	0.000278658	-1.68756e-10	-0.708015
198846756	chr1:198846756:G:A	3.80008e-08	-1.76135	-2.62661e-10	9.7724e-05	-1.75537	-2.62661e-10	9.77708e-05	-1.75537	-2.62661e-10
198846977	chr1:198846977:G:A	5.5532e-08	-1.382	-2.62661e-10	0.000169118	-1.20692	-2.62661e-10	0.000169206	-1.20688	-2.62661e-10
198847020	chr1:198847020:A:G	1.13699e-08	-1.74753	-1.22046	3.90916e-05	-1.45594	-1.21567	3.91094e-05	-1.45595	-1.21569
198847830	chr1:198847830:GTTTT:G	6.63303e-08	-1.68756e-10	-1.20431	0.000205599	-1.68756e-10	-1.01159	0.000205711	-1.68756e-10	-1.01153
198847956	chr1:198847956:T:C	4.34875e-08	-1.62648	-2.62661e-10	9.65735e-05	-1.76721	-2.62661e-10	9.66206e-05	-1.76721	-2.62661e-10
198848337	chr1:198848337:T:C	1.46764e-08	-1.76632	-0.946402	4.44012e-05	-1.57234	-0.971914	4.44253e-05	-1.57238	-0.971812
198848911	chr1:198848911:A:G	6.97336e-08	-1.68756e-10	-1.15427	0.000185055	-1.68756e-10	-1.11686	0.00018514	-1.68756e-10	-1.11689
198851587	chr1:198851587:C:T	5.01734e-08	-1.48347	-2.62661e-10	9.78489e-05	-1.75409	-2.62661e-10	9.78967e-05	-1.75409	-2.62661e-10
198852348	chr1:198852348:C:G	7.36363e-08	-1.68756e-10	-1.09982	0.000200507	-1.68756e-10	-1.03667	0.000200589	-1.68756e-10	-1.03674
198852539	chr1:198852539:T:C	7.57761e-08	-1.68756e-10	-1.07117	0.000183125	-1.68756e-10	-1.12735	0.000183157	-1.68756e-10	-1.12766
198852616	chr1:198852616:ATT:A	2.71701e-07	0.563032	-0.357287	0.000205224	-0.99761	-0.0158081	0.000205281	-0.99794	-0.0156807
198853216	chr1:198853216:C:A	5.8236e-08	-0.11465	-1.2198	6.78281e-05	-0.9301	-1.19044	6.78505e-05	-0.930263	-1.19043
198853457	chr1:198853457:G:A	1.12945e-08	-1.76427	-1.21037	3.89465e-05	-1.45585	-1.21948	3.89637e-05	-1.4559	-1.21947
198854086	chr1:198854086:G:A	1.3256e-08	-1.6268	-1.18771	4.06232e-05	-1.48774	-1.14544	4.06468e-05	-1.48769	-1.14539
198854123	chr1:198854123:C:T	4.83237e-08	-1.52104	-2.62661e-10	0.000114506	-1.59689	-2.62661e-10	0.000114537	-1.5971	-2.62661e-10
198854143	chr1:198854143:GT:G	8.55631e-08	-1.68756e-10	-0.949702	0.000227668	-1.68756e-10	-0.909631	0.000227767	-1.68756e-10	-0.909676
198854195	chr1:198854195:G:A	1.31215e-08	-1.62894	-1.19577	4.0228e-05	-1.48504	-1.15791	4.02512e-05	-1.485	-1.15786
198854952	chr1:198854952:G:A	4.73314e-08	-1.54178	-2.62661e-10	0.000155981	-1.28778	-2.62661e-10	0.000156054	-1.2878	-2.62661e-10
198855437	chr1:198855437:A:G	3.79897e-08	-1.76164	-2.62661e-10	9.93744e-05	-1.73862	-2.62661e-10	9.94217e-05	-1.73863	-2.62661e-10
198855969	chr1:198855969:C:T	2.76968e-07	0.342226	-0.117281	0.000232616	-1.15864	0.270506	0.000232691	-1.15893	0.27064
198856082	chr1:198856082:C:T	7.00273e-08	-1.68756e-10	-1.15007	0.000174757	-1.68756e-10	-1.17412	0.000174844	-1.68756e-10	-1.17411
198856120	chr1:198856120:C:T	1.34273e-08	-1.62175	-1.17992	4.08512e-05	-1.49402	-1.13356	4.08751e-05	-1.49398	-1.1335
198856199	chr1:198856199:C:T	7.40884e-08	-1.68756e-10	-1.0937	0.000179908	-1.68756e-10	-1.14507	0.000179945	-1.68756e-10	-1.14535
198856500	chr1:198856500:G:A	8.62615e-05	6.20532	-0.239138	0.00012867	-0.745296	-0.734968	0.000128737	-0.745241	-0.734988
198856617	chr1:198856617:C:T	5.33706e-08	-1.26903	-0.152667	9.5436e-05	-1.64543	-0.133637	9.54779e-05	-1.64539	-0.133719
198857203	chr1:198857203:AT:A	6.53438e-08	-1.68756e-10	-1.21929	0.000166832	-1.68756e-10	-1.22053	0.000166912	-1.68756e-10	-1.22053
198858655	chr1:198858655:T:G	6.53107e-08	-1.68756e-10	-1.2198	0.000166834	-1.68756e-10	-1.22052	0.000166915	-1.68756e-10	-1.22052
198859516	chr1:198859516:T:C	6.53278e-08	-1.68756e-10	-1.21954	0.000168046	-1.68756e-10	-1.21328	0.000168126	-1.68756e-10	-1.21329
198859729	chr1:198859729:G:A	2.31429e-07	-1.68756e-10	0.0453161	0.00051092	-1.68756e-10	-0.101305	0.000511276	-1.68756e-10	-0.10109
198860179	chr1:198860179:T:G	8.48758e-08	-1.68756e-10	-0.957768	0.000213156	-1.68756e-10	-0.975492	0.000213128	-1.68756e-10	-0.976109
198860237	chr1:198860237:AC:A	5.25891e-08	-0.218302	-1.21815	6.32682e-05	-0.995001	-1.19513	6.32892e-05	-0.995158	-1.19513
198861099	chr1:198861099:T:C	4.66427e-05	5.647	-0.295685	9.79418e-05	-0.973698	-0.779446	9.79914e-05	-0.973653	-0.779466
198861312	chr1:198861312:A:G	6.95832e-08	-1.68756e-10	-1.15643	0.000173988	-1.68756e-10	-1.17853	0.000174074	-1.68756e-10	-1.17852
198861548	chr1:198861548:A:T	1.27244e-07	-0.552847	-2.62661e-10	0.000201117	-1.03363	-2.62661e-10	0.000201223	-1.03359	-2.62661e-10
198861617	chr1:198861617:T:A	1.30032e-08	-1.6357	-1.19806	4.05472e-05	-1.47361	-1.16144	4.05706e-05	-1.47356	-1.1614
198861813	chr1:198861813:T:C	9.60691e-08	-0.833889	-2.62661e-10	0.000175958	-1.16727	-2.62661e-10	0.000176049	-1.16724	-2.62661e-10
198862316	chr1:198862316:T:C	2.05285e-07	0.466425	-0.540984	7.65671e-05	-1.35922	-0.640127	7.66247e-05	-1.35913	-0.639948
198862478	chr1:198862478:G:A	6.72781e-08	-1.68756e-10	-1.19012	0.000176519	-1.68756e-10	-1.16409	0.000176598	-1.68756e-10	-1.16412
198863056	chr1:198863056:C:T	8.55631e-08	-1.68756e-10	-0.949702	0.000227668	-1.68756e-10	-0.909631	0.000227767	-1.68756e-10	-0.909676
198863088	chr1:198863088:C:T	1.167e-06	0.218833	1.4444	0.00292929	-0.739821	2.38482	0.0029245	-0.740004	2.38288
198863166	chr1:198863166:G:A	1.3875e-07	0.159414	-0.6257	6.17252e-05	-1.49111	-0.723711	6.17702e-05	-1.49104	-0.723537
198864184	chr1:198864184:C:A	6.09228e-08	-1.28935	-2.62661e-10	0.000245835	-0.832857	-2.62661e-10	0.000245942	-0.832904	-2.62661e-10
198864191	chr1:198864191:C:T	1.70674e-07	0.328853	-0.588057	6.86442e-05	-1.41849	-0.690094	6.86956e-05	-1.4184	-0.689914
198864275	chr1:198864275:G:A	5.08099e-05	5.7275	-0.290608	0.000104523	-0.915759	-0.772356	0.000104576	-0.915709	-0.772377
198864607	chr1:198864607:A:G	6.78968e-08	-1.68756e-10	-1.18097	0.000170537	-1.68756e-10	-1.19857	0.000170621	-1.68756e-10	-1.19856
198864884	chr1:198864884:C:T	4.15501e-05	5.50437	-0.268674	9.85613e-05	-0.989747	-0.757092	9.86114e-05	-0.9897	-0.757113
198865245	chr1:198865245:T:C	8.49519e-08	-1.68756e-10	-0.956871	0.000174384	-1.68756e-10	-1.17626	0.000174463	-1.68756e-10	-1.17629
198865633	chr1:198865633:T:C	7.52986e-08	-1.68756e-10	-1.0775	0.000182157	-1.68756e-10	-1.13265	0.000182191	-1.68756e-10	-1.13294
198866023	chr1:198866023:G:A	1.30881e-08	-1.64097	-1.18628	4.1609e-05	-1.46549	-1.14371	4.16333e-05	-1.46544	-1.14366
198866115	chr1:198866115:A:C	6.56357e-08	-1.68756e-10	-1.21484	0.000170721	-1.68756e-10	-1.19749	0.000170801	-1.68756e-10	-1.1975
198866250	chr1:198866250:C:T	1.26958e-08	-1.66313	-1.19455	4.26511e-05	-1.42809	-1.15637	4.26759e-05	-1.42804	-1.15632
198866529	chr1:198866529:G:A	4.11733e-08	-1.68117	-2.62661e-10	9.74432e-05	-1.75825	-2.62661e-10	9.74904e-05	-1.75825	-2.62661e-10
198866585	chr1:198866585:G:A	6.53081e-08	-1.68756e-10	-1.21984	0.000167238	-1.68756e-10	-1.2181	0.000167318	-1.68756e-10	-1.2181
198866620	chr1:198866620:A:G	2.13061e-07	0.339689	-0.377067	0.000340856	-0.669869	0.163813	0.000340737	-0.670059	0.16317
198866950	chr1:198866950:C:T	1.18278e-08	-1.72146	-1.20704	2.99783e-05	-1.71945	-1.21759	2.99925e-05	-1.71947	-1.21758
198867027	chr1:198867027:T:A	6.79339e-08	-1.68756e-10	-1.18042	0.000178779	-1.68756e-10	-1.15137	0.000178859	-1.68756e-10	-1.1514
198867036	chr1:198867036:A:G	6.52959e-08	-1.68756e-10	-1.22003	0.000169183	-1.68756e-10	-1.20654	0.00016926	-1.68756e-10	-1.20656
198867185	chr1:198867185:C:G	8.33036e-08	-1.68756e-10	-0.976465	0.000227962	-1.68756e-10	-0.908339	0.000228063	-1.68756e-10	-0.908377
198867419	chr1:198867419:T:C	8.62974e-08	-1.68756e-10	-0.941157	0.000216498	-1.68756e-10	-0.959938	0.000216464	-1.68756e-10	-0.960575
198867813	chr1:198867813:C:G	9.588e-05	5.94579	0.126105	0.000116673	-1.07025	-0.507894	0.00011673	-1.07021	-0.507924
198868022	chr1:198868022:A:G	1.43593e-08	-1.61621	-1.11835	3.42019e-05	-1.65047	-1.15477	3.42204e-05	-1.65051	-1.15467
198868109	chr1:198868109:T:C	2.62838e-05	4.85295	-0.0751947	7.29572e-05	-1.38905	-0.658594	7.29919e-05	-1.38903	-0.658623
198868758	chr1:198868758:T:C	3.35606e-07	0.251898	0.165083	0.000305387	-1.25265	0.636707	0.000305488	-1.25291	0.636823
198868961	chr1:198868961:A:G	2.00025e-07	0.736846	-0.83736	5.85347e-05	-1.35133	-0.916571	5.85751e-05	-1.35124	-0.916451
198869073	chr1:198869073:G:C	8.57222e-08	-1.68756e-10	-0.947845	0.000235267	-1.68756e-10	-0.876797	0.000235371	-1.68756e-10	-0.876835
198870233	chr1:198870233:T:C	6.54684e-08	-1.68756e-10	-1.21739	0.000179769	-1.68756e-10	-1.14584	0.000179863	-1.68756e-10	-1.14581
198870417	chr1:198870417:A:G	9.06205e-08	0.324291	-1.21657	9.08472e-05	-0.64318	-1.18516	9.08749e-05	-0.643366	-1.18515
198870538	chr1:198870538:T:C	4.8258e-07	0.347639	0.432551	0.000437154	-1.20176	0.944523	0.000437298	-1.20203	0.944649
198871040	chr1:198871040:T:G	2.01673e-07	-1.68756e-10	-0.0923106	0.000446977	-1.68756e-10	-0.235012	0.000447283	-1.68756e-10	-0.234807
198871296	chr1:198871296:A:G	6.65657e-08	-1.68756e-10	-1.20077	0.000167691	-1.68756e-10	-1.21539	0.000167773	-1.68756e-10	-1.21539
198871443	chr1:198871443:C:T	8.64471e-08	-1.68756e-10	-0.939424	0.000237447	-1.68756e-10	-0.867574	0.000237552	-1.68756e-10	-0.867611
198871608	chr1:198871608:C:T	6.6008e-08	-1.68756e-10	-1.20918	0.000170183	-1.68756e-10	-1.20064	0.000170262	-1.68756e-10	-1.20066
198872430	chr1:198872430:G:A	1.82323e-08	-1.50092	-0.994843	4.19828e-05	-1.56583	-1.03442	4.20076e-05	-1.5659	-1.03425
198872905	chr1:198872905:A:G	2.21684e-05	4.67916	-0.0716907	7.01897e-05	-1.43017	-0.656145	7.0223e-05	-1.43015	-0.656174
198873114	chr1:198873114:C:T	7.35932e-08	-1.68756e-10	-1.1004	0.000200224	-1.68756e-10	-1.03808	0.000200311	-1.68756e-10	-1.03813
198873198	chr1:198873198:G:A	1.35991e-07	-1.68756e-10	-0.486372	0.000315407	-1.68756e-10	-0.583654	0.000315599	-1.68756e-10	-0.583528
198873501	chr1:198873501:A:G	2.92979e-07	0.586547	-0.305403	0.000443478	-0.479189	0.236318	0.000443295	-0.479394	0.235631
198873529	chr1:198873529:A:T	1.16975e-08	-1.73563	-1.20395	4.81143e-05	-1.24672	-1.21722	4.81351e-05	-1.24678	-1.21721
198874178	chr1:198874178:C:G	7.22223e-08	-1.68756e-10	-1.11921	0.000184107	-1.68756e-10	-1.122	0.000184202	-1.68756e-10	-1.12197
198874280	chr1:198874280:A:C	6.94866e-08	-1.68756e-10	-1.15782	0.000175347	-1.68756e-10	-1.17075	0.000175435	-1.68756e-10	-1.17073
198875055	chr1:198875055:T:C	1.52227e-08	-1.73755	-0.938616	5.53877e-05	-1.35515	-0.968013	5.54169e-05	-1.3552	-0.967913
198875062	chr1:198875062:C:T	1.66867e-08	-1.67924	-0.905104	3.87016e-05	-1.72986	-0.951781	3.87273e-05	-1.72988	-0.951574
198875186	chr1:198875186:C:A	4.59927e-07	0.547101	0.18501	0.00036009	-1.08371	0.632542	0.000360188	-1.08401	0.632638
198875332	chr1:198875332:C:T	9.3021e-08	-1.68756e-10	-0.866131	0.000266299	-1.68756e-10	-0.752897	0.000266428	-1.68756e-10	-0.752894
198875627	chr1:198875627:T:G	8.67873e-08	-1.68756e-10	-0.935496	0.000243368	-1.68756e-10	-0.842944	0.000243468	-1.68756e-10	-0.843016
198876020	chr1:198876020:G:A	1.25458e-08	-1.67879	-1.19078	4.28212e-05	-1.42836	-1.15213	4.28463e-05	-1.42831	-1.15207
198876093	chr1:198876093:A:T	6.60333e-08	-1.68756e-10	-1.2088	0.00017074	-1.68756e-10	-1.19738	0.000170819	-1.68756e-10	-1.19739
198876423	chr1:198876423:G:A	8.42216e-08	-1.68756e-10	-0.965506	0.000199397	-1.68756e-10	-1.04222	0.000199409	-1.68756e-10	-1.04264
198876451	chr1:198876451:C:A	5.36078e-08	-1.41726	-2.62661e-10	9.73857e-05	-1.75884	-2.62661e-10	9.74322e-05	-1.75884	-2.62661e-10
198876655	chr1:198876655:A:G	1.13061e-07	0.0651746	-0.736203	5.09226e-05	-1.58781	-0.819399	5.09573e-05	-1.58776	-0.81925
198877302	chr1:198877302:G:GTGTT	6.5295e-08	-1.68756e-10	-1.22004	0.000168226	-1.68756e-10	-1.21221	0.000168305	-1.68756e-10	-1.21222
198877472	chr1:198877472:A:C	9.05973e-08	-1.2965	0.403971	0.000199743	-1.76472	0.724237	0.000199602	-1.76471	0.723035
198877650	chr1:198877650:AAAC:A	6.5261e-08	-1.68756e-10	-1.22056	0.000167534	-1.68756e-10	-1.21633	0.000167613	-1.68756e-10	-1.21634
198877838	chr1:198877838:T:C	7.49719e-08	-1.68756e-10	-1.08184	0.000204824	-1.68756e-10	-1.01536	0.000204913	-1.68756e-10	-1.01542
198877868	chr1:198877868:G:C	7.23731e-08	-1.47273	0.355606	0.000190225	-1.75763	0.668322	0.000190087	-1.75765	0.667136
198878105	chr1:198878105:TCA:T	3.02626e-07	0.0891942	0.224348	0.000587417	-0.987208	1.02542	0.000587036	-0.987353	1.02444
198878110	chr1:198878110:T:C	3.01796e-07	0.0864473	0.224348	0.000586155	-0.989357	1.02542	0.000585776	-0.989502	1.02444
198878146	chr1:198878146:C:T	6.52884e-08	-1.68756e-10	-1.22014	0.000168058	-1.68756e-10	-1.21321	0.000168138	-1.68756e-10	-1.21322
198878237	chr1:198878237:C:A	3.46252e-07	-1.68756e-10	0.44821	0.000738719	-1.68756e-10	0.267399	0.000739275	-1.68756e-10	0.267671
198879541	chr1:198879541:A:G	1.16711e-08	-1.76731	-1.17453	3.81336e-05	-1.4982	-1.19822	3.81515e-05	-1.49825	-1.19819
198879705	chr1:198879705:G:A	6.64025e-08	-0.0263554	-1.17687	6.70352e-05	-1.01311	-1.11919	6.70588e-05	-1.01325	-1.11918
198879849	chr1:198879849:G:A	9.13365e-08	-1.68756e-10	-0.884406	0.000229063	-1.68756e-10	-0.90352	0.000229011	-1.68756e-10	-0.904228
198880085	chr1:198880085:T:C	8.76083e-08	-1.68756e-10	-0.926081	0.000241247	-1.68756e-10	-0.851695	0.000241354	-1.68756e-10	-0.851734
198880333	chr1:198880333:A:C	3.84169e-07	1.16552	-0.613392	0.000352464	-0.421629	-0.0509409	0.000352295	-0.42182	-0.0517112
198880576	chr1:198880576:G:A	7.73331e-08	-1.68756e-10	-1.05083	0.000207175	-1.68756e-10	-1.00395	0.00020726	-1.68756e-10	-1.00403
198881828	chr1:198881828:G:T	7.70145e-08	-1.68756e-10	-1.05496	0.00021189	-1.68756e-10	-0.981452	0.00021198	-1.68756e-10	-0.981509
198882320	chr1:198882320:T:C	4.99567e-08	-1.4878	-2.62661e-10	0.000168873	-1.20837	-2.62661e-10	0.000168953	-1.20838	-2.62661e-10
198882697	chr1:198882697:C:T	1.39831e-07	0.188976	-0.6475	5.386e-05	-1.59879	-0.752341	5.38974e-05	-1.59874	-0.752176
198882788	chr1:198882788:C:A	2.0046e-08	-1.55173	-0.8492	4.3954e-05	-1.73175	-0.822628	4.39726e-05	-1.73174	-0.822697
198883304	chr1:198883304:C:T	3.40872e-07	1.30118	-0.868632	0.000239165	-0.466372	-0.393993	0.000239081	-0.466553	-0.394643
198883513	chr1:198883513:G:A	2.18835e-07	-0.987116	0.976477	0.000350001	-1.59097	1.11139	0.000350103	-1.59108	1.11131
198883682	chr1:198883682:A:G	3.92617e-07	0.23546	0.338418	0.000136627	-1.58646	0.166191	0.000136691	-1.58641	0.166132
198884074	chr1:198884074:C:T	6.108e-07	0.321181	0.694632	0.000194925	-1.56399	0.49909	0.000194874	-1.56394	0.498289
198884894	chr1:198884894:T:C	2.27696e-07	-1.68756e-10	0.0290532	0.000499356	-1.68756e-10	-0.124199	0.000499705	-1.68756e-10	-0.123981
198885173	chr1:198885173:G:GA	5.92683e-07	0.669642	0.316061	0.00015641	-1.42934	0.144302	0.000156488	-1.42927	0.144244
198885575	chr1:198885575:T:C	7.00275e-08	-1.68756e-10	-1.15007	0.000184508	-1.68756e-10	-1.11983	0.000184587	-1.68756e-10	-1.11988
198885899	chr1:198885899:A:G	2.10811e-07	-1.68756e-10	-0.0479941	0.000464545	-1.68756e-10	-0.196459	0.000464867	-1.68756e-10	-0.196249
198886078	chr1:198886078:A:G	2.93859e-07	0.284144	-2.62661e-10	0.00021852	-0.950641	-2.62661e-10	0.000218595	-0.950779	-2.62661e-10
198886830	chr1:198886830:C:A	6.5444e-08	-1.68756e-10	-1.21776	0.000168212	-1.68756e-10	-1.21229	0.000168291	-1.68756e-10	-1.2123
198886923	chr1:198886923:G:C	2.59337e-08	-1.36474	-0.778676	4.56285e-05	-1.76695	-0.750034	4.56471e-05	-1.76695	-0.750109
198887141	chr1:198887141:G:A	6.52653e-08	-1.68756e-10	-1.2205	0.000167293	-1.68756e-10	-1.21777	0.000167372	-1.68756e-10	-1.21778
198887580	chr1:198887580:A:T	2.84665e-07	1.23079	-0.978437	0.000188657	-0.507254	-0.590331	0.000188604	-0.507431	-0.590917
198887587	chr1:198887587:T:C	1.47086e-07	-1.68756e-10	-0.407941	0.00049538	-1.68756e-10	-0.132192	0.000495502	-1.68756e-10	-0.132429
198887738	chr1:198887738:G:T	5.17871e-08	-1.45182	-2.62661e-10	0.000123004	-1.5253	-2.62661e-10	0.000123061	-1.52532	-2.62661e-10
198887835	chr1:198887835:T:C	2.17327e-07	-1.68756e-10	-0.0175522	0.000477969	-1.68756e-10	-0.167972	0.000478301	-1.68756e-10	-0.167759
198888146	chr1:198888146:G:A	4.50377e-08	-1.55302	-0.0384402	0.000113021	-1.74692	0.136974	0.000113021	-1.74691	0.136477
198888233	chr1:198888233:T:C	6.38955e-08	-1.24171	-2.62661e-10	0.000116508	-1.57956	-2.62661e-10	0.000116562	-1.57958	-2.62661e-10
198888346	chr1:198888346:A:G	6.52775e-08	-1.68756e-10	-1.22031	0.000167259	-1.68756e-10	-1.21797	0.000167339	-1.68756e-10	-1.21798
198888510	chr1:198888510:A:G	3.91317e-08	-1.73202	-2.62661e-10	0.000121947	-1.53393	-2.62661e-10	0.000122005	-1.53394	-2.62661e-10
198888903	chr1:198888903:G:T	1.89334e-07	-1.68756e-10	-0.155446	0.000383869	-1.68756e-10	-0.387217	0.000383991	-1.68756e-10	-0.387381
198889061	chr1:198889061:ACCTCTGTAAGAAACCTCAG:A	5.37992e-08	-0.527446	-0.886252	4.83661e-05	-1.72135	-0.737369	4.8368e-05	-1.72139	-0.737767
198889486	chr1:198889486:A:T	6.99365e-08	-1.68756e-10	-1.15137	0.000174178	-1.68756e-10	-1.17744	0.000174266	-1.68756e-10	-1.17741
198889748	chr1:198889748:A:G	1.23033e-07	-1.68756e-10	-0.586506	0.000374902	-1.68756e-10	-0.410853	0.000375038	-1.68756e-10	-0.410972
198890069	chr1:198890069:T:C	5.70796e-08	-0.550656	-0.803854	5.46026e-05	-1.72637	-0.611063	5.46004e-05	-1.72642	-0.611542
198890700	chr1:198890700:C:T	2.99954e-07	0.304673	-2.62661e-10	0.000334668	-0.52438	-2.62661e-10	0.000334832	-0.52437	-2.62661e-10
198890711	chr1:198890711:T:C	2.04326e-07	-1.68756e-10	-0.0792395	0.00080481	-1.68756e-10	0.353088	0.000804964	-1.68756e-10	0.352798
198890759	chr1:198890759:C:T	7.00516e-08	-1.68756e-10	-1.14972	0.000175973	-1.68756e-10	-1.16719	0.000176054	-1.68756e-10	-1.16721
198890775	chr1:198890775:T:A	1.60963e-08	-1.66711	-0.953257	3.67916e-05	-1.71503	-1.01722	3.68129e-05	-1.71505	-1.0171
198891805	chr1:198891805:G:A	3.79677e-08	-1.76222	-2.62661e-10	0.000107986	-1.65551	-2.62661e-10	0.000108037	-1.65552	-2.62661e-10
198892171	chr1:198892171:T:C	7.2146e-08	-1.68756e-10	-1.12027	0.000197068	-1.68756e-10	-1.05397	0.000197148	-1.68756e-10	-1.05404
198893113	chr1:198893113:T:C	6.89978e-07	-1.68756e-10	1.1377	0.00265522	-1.68756e-10	1.54676	0.00265613	-1.68756e-10	1.54663
198893996	chr1:198893996:T:C	2.84048e-07	-1.68756e-10	0.250187	0.000704297	-1.68756e-10	0.219683	0.000703305	-1.68756e-10	0.217791
198894038	chr1:198894038:C:T	7.10901e-07	0.849742	0.317835	0.000147653	-1.41437	0.0717157	0.000147658	-1.41429	0.0711889
198894271	chr1:198894271:C:A	2.77668e-08	-1.44466	-0.630455	5.36848e-05	-1.75921	-0.59518	5.37062e-05	-1.7592	-0.595269
198894720	chr1:198894720:G:A	1.01032e-07	-0.783515	-2.62661e-10	0.000223218	-0.929368	-2.62661e-10	0.0002233	-0.929485	-2.62661e-10
198894898	chr1:198894898:G:T	0.000910046	8.92555	-0.603253	0.000317309	-0.733658	0.156016	0.000317116	-0.733757	0.155024
198894973	chr1:198894973:C:G	6.52785e-08	-1.68756e-10	-1.22029	0.000167457	-1.68756e-10	-1.21679	0.000167536	-1.68756e-10	-1.2168
198895461	chr1:198895461:A:G	1.69182e-07	0.270017	-0.537998	9.9899e-05	-1.33388	-0.39948	9.98861e-05	-1.33411	-0.399862
198895515	chr1:198895515:T:C	2.96054e-08	-0.792574	-1.21842	3.26881e-05	-1.63009	-1.22042	3.27057e-05	-1.63003	-1.22042
198895850	chr1:198895850:C:T	1.65041e-08	-1.74606	-0.84929	4.51059e-05	-1.60336	-0.925141	4.51324e-05	-1.6034	-0.924994
198896089	chr1:198896089:A:G	1.7581e-07	0.313728	-0.543283	6.1166e-05	-1.5613	-0.662627	6.12099e-05	-1.56124	-0.662448
198896477	chr1:198896477:T:C	1.71342e-08	-1.75198	-0.805901	4.78486e-05	-1.58249	-0.886984	4.78771e-05	-1.58253	-0.886829
198897362	chr1:198897362:T:C	5.37722e-08	-1.4142	-2.62661e-10	0.000107899	-1.65633	-2.62661e-10	0.000107952	-1.65631	-2.62661e-10
198897795	chr1:198897795:T:C	6.84271e-08	-1.68756e-10	-1.17319	0.000179605	-1.68756e-10	-1.14676	0.000179687	-1.68756e-10	-1.14678
198898026	chr1:198898026:A:G	5.9954e-07	-1.68756e-10	0.997206	0.00227948	-1.68756e-10	1.39418	0.00228026	-1.68756e-10	1.39405
198898311	chr1:198898311:T:A	6.82721e-08	-1.68756e-10	-1.17546	0.000179128	-1.68756e-10	-1.14942	0.00017921	-1.68756e-10	-1.14944
198898549	chr1:198898549:G:T	4.39938e-07	0.458345	0.229331	0.000128553	-1.52711	0.0459346	0.000128547	-1.52705	0.0453433
198898955	chr1:198898955:G:A	4.62705e-07	0.531709	0.206424	0.000126055	-1.50298	0.00217911	0.000126049	-1.50292	0.0015919
198899644	chr1:198899644:A:G	2.25789e-07	-1.68756e-10	0.0206421	0.000910209	-1.68756e-10	0.476156	0.000910357	-1.68756e-10	0.475837
198899933	chr1:198899933:C:T	1.1722e-07	-0.634907	-2.62661e-10	0.000188415	-1.09887	-2.62661e-10	0.000188513	-1.09883	-2.62661e-10
198899978	chr1:198899978:T:C	2.65667e-07	-1.68756e-10	0.183286	0.000659216	-1.68756e-10	0.153534	0.000658317	-1.68756e-10	0.151686
198900385	chr1:198900385:T:C	5.31819e-07	0.555115	0.322233	0.000151591	-1.47502	0.158687	0.000151665	-1.47495	0.158626
198900428	chr1:198900428:T:G	6.77916e-08	-1.68756e-10	-1.18252	0.000177514	-1.68756e-10	-1.15847	0.000177596	-1.68756e-10	-1.15849
198901507	chr1:198901507:G:A	7.73571e-07	-1.68756e-10	1.25206	0.00284438	-1.68756e-10	1.61558	0.00284511	-1.68756e-10	1.61536
198901670	chr1:198901670:T:C	3.87212e-08	-1.74257	-2.62661e-10	0.000118488	-1.56271	-2.62661e-10	0.00011854	-1.56275	-2.62661e-10
198901684	chr1:198901684:T:C	0.000170376	7.06486	-0.41805	0.000256886	-1.27649	0.487606	0.000256669	-1.27657	0.486351
198901809	chr1:198901809:T:G	3.7862e-08	-1.76501	-2.62661e-10	0.00016799	-1.21361	-2.62661e-10	0.000168037	-1.21382	-2.62661e-10
198901935	chr1:198901935:AT:A	7.01528e-08	-1.68756e-10	-1.14828	0.00018863	-1.68756e-10	-1.09773	0.000188714	-1.68756e-10	-1.09777
198901947	chr1:198901947:A:G	4.59296e-07	0.227374	0.503364	0.000159671	-1.59094	0.326537	0.000159747	-1.59089	0.326478
198902083	chr1:198902083:A:G	6.55032e-08	-1.68756e-10	-1.21686	0.000167024	-1.68756e-10	-1.21938	0.000167104	-1.68756e-10	-1.21938
198902539	chr1:198902539:GC:G	7.27306e-08	-1.68756e-10	-1.11219	0.000207605	-1.68756e-10	-1.00188	0.000207678	-1.68756e-10	-1.00201
198903502	chr1:198903502:C:G	7.3824e-08	-1.68756e-10	-1.09727	0.000167095	-1.68756e-10	-1.21895	0.000167177	-1.68756e-10	-1.21895
198903951	chr1:198903951:C:T	3.77713e-08	-1.76741	-2.62661e-10	0.000106246	-1.67176	-2.62661e-10	0.000106295	-1.67178	-2.62661e-10
198904071	chr1:198904071:T:G	1.0203e-07	-1.68756e-10	-0.773691	0.00029233	-1.68756e-10	-0.659633	0.00029245	-1.68756e-10	-0.659705
198904283	chr1:198904283:T:A	6.60621e-08	-1.68756e-10	-1.20836	0.000188667	-1.68756e-10	-1.09753	0.000188761	-1.68756e-10	-1.09752
198904427	chr1:198904427:A:G	6.52679e-08	-1.68756e-10	-1.22046	0.000167392	-1.68756e-10	-1.21718	0.000167472	-1.68756e-10	-1.21718
198904495	chr1:198904495:C:T	1.18024e-07	-1.68756e-10	-0.628067	0.000389648	-1.68756e-10	-0.372274	0.000389765	-1.68756e-10	-0.372455
198905188	chr1:198905188:G:A	7.38959e-07	-1.68756e-10	1.20629	0.00286971	-1.68756e-10	1.62445	0.00287069	-1.68756e-10	1.62431
198907129	chr1:198907129:T:C	1.72162e-08	-1.73574	-0.817359	4.53391e-05	-1.62543	-0.897923	4.53662e-05	-1.62546	-0.897768
198907352	chr1:198907352:A:G	6.77431e-08	-1.68756e-10	-1.18323	0.000177415	-1.68756e-10	-1.15903	0.000177497	-1.68756e-10	-1.15905
198907668	chr1:198907668:A:G	6.59495e-08	-1.68756e-10	-1.21007	0.000167425	-1.68756e-10	-1.21698	0.000167507	-1.68756e-10	-1.21698
198907683	chr1:198907683:A:G	2.32768e-07	-1.68756e-10	0.0510858	0.00094349	-1.68756e-10	0.512067	0.00094364	-1.68756e-10	0.511745
198907729	chr1:198907729:T:C	2.31224e-07	-1.68756e-10	0.04443	0.000937769	-1.68756e-10	0.505986	0.00093792	-1.68756e-10	0.505665
198908462	chr1:198908462:A:G	6.9235e-08	-1.68756e-10	-1.16145	0.000182272	-1.68756e-10	-1.13202	0.000182355	-1.68756e-10	-1.13204
198909143	chr1:198909143:G:A	6.80259e-08	-1.68756e-10	-1.17907	0.00017899	-1.68756e-10	-1.15019	0.000179072	-1.68756e-10	-1.15021
198909219	chr1:198909219:C:T	7.4765e-08	-1.68756e-10	-1.08461	0.000206003	-1.68756e-10	-1.00963	0.000206085	-1.68756e-10	-1.00971
198909358	chr1:198909358:T:C	1.24854e-07	-1.68756e-10	-0.571813	0.0003847	-1.68756e-10	-0.385054	0.000384835	-1.68756e-10	-0.385185
198910149	chr1:198910149:G:A	1.39477e-08	-1.70382	-1.05982	3.4163e-05	-1.69828	-1.1081	3.41817e-05	-1.6983	-1.10801
198911138	chr1:198911138:A:G	1.28839e-06	0.714027	1.04816	0.000314801	-1.42471	0.839133	0.000314696	-1.42463	0.83824
198912381	chr1:198912381:G:A	7.5065e-08	-1.68756e-10	-1.0806	0.000207015	-1.68756e-10	-1.00473	0.000207098	-1.68756e-10	-1.00481
198912461	chr1:198912461:C:T	0.000392034	8.04605	-0.565901	0.000258257	-1.00436	0.220801	0.000258099	-1.00445	0.219794
198912573	chr1:198912573:G:A	7.4242e-08	-1.68756e-10	-1.09163	0.000189398	-1.68756e-10	-1.09367	0.000189496	-1.68756e-10	-1.09363
198913534	chr1:198913534:G:A	0.000281052	8.1008	-0.953457	0.000138236	-0.961479	-0.447078	0.000138241	-0.961569	-0.447429
198913541	chr1:198913541:A:C	2.52396e-07	-0.612454	0.744498	0.000505646	-1.75013	1.63845	0.000505189	-1.75016	1.63709
198913546	chr1:198913546:G:A	6.65033e-08	-1.68756e-10	-1.2017	0.000168469	-1.68756e-10	-1.21077	0.000168552	-1.68756e-10	-1.21076
198914050	chr1:198914050:C:T	1.47328e-08	-1.66856	-1.04032	3.37825e-05	-1.72584	-1.09173	3.38014e-05	-1.72586	-1.09164
198914705	chr1:198914705:C:G	6.68205e-08	-1.68756e-10	-1.19695	0.000169205	-1.68756e-10	-1.20641	0.000169284	-1.68756e-10	-1.20642
198914940	chr1:198914940:T:C	2.92495e-07	-0.585715	0.865207	0.00058671	-1.74835	1.78536	0.000586158	-1.74837	1.78396
198915104	chr1:198915104:T:C	7.72174e-08	-1.68756e-10	-1.05233	0.000214387	-1.68756e-10	-0.969735	0.000214471	-1.68756e-10	-0.969825
198916274	chr1:198916274:C:T	8.21539e-08	-1.68756e-10	-0.990362	0.000197685	-1.68756e-10	-1.05084	0.000197795	-1.68756e-10	-1.05077
198916983	chr1:198916983:A:G	4.06359e-08	-1.6943	-2.62661e-10	9.67396e-05	-1.7655	-2.62661e-10	9.67864e-05	-1.76549	-2.62661e-10
198917005	chr1:198917005:G:A	8.52292e-08	-1.68756e-10	-0.953613	0.000242977	-1.68756e-10	-0.844551	0.000243063	-1.68756e-10	-0.844678
198917018	chr1:198917018:G:A	1.85189e-07	-1.68756e-10	-0.177579	0.000632201	-1.68756e-10	0.11169	0.000632414	-1.68756e-10	0.111545
198917086	chr1:198917086:T:C	1.76695e-07	-0.224534	-2.62661e-10	0.000113962	-1.60166	-2.62661e-10	0.000114013	-1.60168	-2.62661e-10
198917112	chr1:198917112:C:G	1.4517e-07	-1.68756e-10	-0.421054	0.000542814	-1.68756e-10	-0.0407517	0.000542927	-1.68756e-10	-0.0410244
198917275	chr1:198917275:A:G	6.1349e-07	0.523787	0.496421	0.000173642	-1.49104	0.310517	0.000173729	-1.49097	0.310468
198917581	chr1:198917581:A:G	5.53245e-08	-1.2165	-0.169238	0.00010521	-1.73702	0.055463	0.000105198	-1.73707	0.0549191
198917733	chr1:198917733:A:T	3.373e-05	5.43369	-0.406507	4.79445e-05	-1.53643	-0.931042	4.79662e-05	-1.53643	-0.931071
198918038	chr1:198918038:C:T	1.05402e-07	-0.372927	-0.368245	9.38091e-05	-1.58892	-0.207335	9.38006e-05	-1.58907	-0.207756
198918149	chr1:198918149:C:T	3.82325e-08	-1.75527	-2.62661e-10	0.000111009	-1.6279	-2.62661e-10	0.000111062	-1.62791	-2.62661e-10
198918362	chr1:198918362:A:C	6.57134e-08	-1.68756e-10	-1.21365	0.000166831	-1.68756e-10	-1.22054	0.000166911	-1.68756e-10	-1.22054
198919316	chr1:198919316:T:C	1.89814e-08	-1.56517	-0.890325	3.72066e-05	-1.76004	-0.960992	3.72293e-05	-1.76005	-0.960855
198919707	chr1:198919707:T:G	1.0143e-07	-1.68756e-10	-0.779588	0.000290803	-1.68756e-10	-0.664873	0.000290921	-1.68756e-10	-0.664948
198919945	chr1:198919945:T:C	7.07613e-08	-0.709755	-0.42989	7.67833e-05	-1.71739	-0.279143	7.67832e-05	-1.71747	-0.279547
198919957	chr1:198919957:T:C	4.2753e-08	-1.64352	-2.62661e-10	0.000105268	-1.68101	-2.62661e-10	0.000105318	-1.68102	-2.62661e-10
198919998	chr1:198919998:G:C	2.46979e-07	-1.68756e-10	0.110345	0.00101199	-1.68756e-10	0.582154	0.00101215	-1.68756e-10	0.581828
198920179	chr1:198920179:TAC:T	7.09285e-08	-1.68756e-10	-1.13728	0.000176036	-1.68756e-10	-1.16683	0.000176126	-1.68756e-10	-1.1668
198920278	chr1:198920278:G:A	7.94135e-08	-1.68756e-10	-1.02429	0.000220993	-1.68756e-10	-0.939385	0.000221078	-1.68756e-10	-0.939483
198920338	chr1:198920338:G:A	7.88671e-08	-1.68756e-10	-1.03119	0.000193442	-1.68756e-10	-1.07254	0.000193543	-1.68756e-10	-1.0725
198920586	chr1:198920586:G:A	4.81187e-08	-1.52529	-2.62661e-10	0.000101802	-1.71449	-2.62661e-10	0.000101852	-1.71448	-2.62661e-10
198921289	chr1:198921289:AT:A	8.0564e-08	-1.68756e-10	-1.0099	0.000211728	-1.68756e-10	-0.982215	0.000211842	-1.68756e-10	-0.982157
198921431	chr1:198921431:T:C	7.14593e-08	-1.68756e-10	-1.12983	0.000189381	-1.68756e-10	-1.09375	0.000189466	-1.68756e-10	-1.09379
198922289	chr1:198922289:T:A	5.80318e-08	-1.33797	-2.62661e-10	0.000117218	-1.57348	-2.62661e-10	0.000117277	-1.57346	-2.62661e-10
198922356	chr1:198922356:C:G	4.55192e-06	4.17181	-1.14746	3.89646e-05	-1.692	-0.982869	3.89873e-05	-1.69199	-0.982768
198922918	chr1:198922918:G:A	7.68502e-08	-1.68756e-10	-1.0571	0.000211767	-1.68756e-10	-0.982029	0.000211857	-1.68756e-10	-0.982087
198923421	chr1:198923421:TA:T	9.97206e-08	-1.68756e-10	-0.796584	0.00028492	-1.68756e-10	-0.685311	0.000285037	-1.68756e-10	-0.685382
198923794	chr1:198923794:C:T	1.26737e-08	-1.70961	-1.14982	3.19481e-05	-1.6932	-1.18021	3.19643e-05	-1.69323	-1.18015
198923839	chr1:198923839:T:C	6.66547e-08	-1.68756e-10	-1.19943	0.000168919	-1.68756e-10	-1.2081	0.000169002	-1.68756e-10	-1.20809
198923955	chr1:198923955:C:T	6.52614e-08	-1.68756e-10	-1.22056	0.000166986	-1.68756e-10	-1.21961	0.000167066	-1.68756e-10	-1.21961
198924110	chr1:198924110:C:T	9.97192e-07	0.919099	0.586887	0.00073447	-0.447281	0.708913	0.000734457	-0.447703	0.708834
198924878	chr1:198924878:T:C	3.63445e-07	-1.68756e-10	0.496672	0.00118426	-1.68756e-10	0.739356	0.00118469	-1.68756e-10	0.739237
198925328	chr1:198925328:A:G	9.64751e-05	6.60847	-0.530391	0.000223433	-1.28328	0.354876	0.000223375	-1.28336	0.354213
198925549	chr1:198925549:ACTT:A	3.79146e-08	-1.76362	-2.62661e-10	0.000100836	-1.72402	-2.62661e-10	0.000100884	-1.72403	-2.62661e-10
198925600	chr1:198925600:C:T	8.9909e-07	0.404256	0.99817	0.000267139	-1.54421	0.79446	0.000267046	-1.54415	0.793576
198926482	chr1:198926482:A:T	7.69487e-08	-0.506963	-0.548855	7.16873e-05	-1.66278	-0.402425	7.16864e-05	-1.66289	-0.402808
198926715	chr1:198926715:A:C	0.000527417	8.03129	-0.254499	0.000534267	-1.014	0.957382	0.000533983	-1.01409	0.956453
198926856	chr1:198926856:G:T	0.000179156	7.89648	-1.19942	7.56416e-05	-0.998313	-1.0132	7.56599e-05	-0.998402	-1.01335
198927256	chr1:198927256:C:T	8.49186e-08	-1.68756e-10	-0.957264	0.000203475	-1.68756e-10	-1.02197	0.000203589	-1.68756e-10	-1.02189
198927329	chr1:198927329:G:A	7.27967e-08	-1.68756e-10	-1.11129	0.000179781	-1.68756e-10	-1.14578	0.000179873	-1.68756e-10	-1.14575
198927682	chr1:198927682:C:T	7.23303e-08	-1.68756e-10	-1.11771	0.000178868	-1.68756e-10	-1.15087	0.00017896	-1.68756e-10	-1.15084
198927844	chr1:198927844:T:C	2.38274e-07	-1.68756e-10	0.0744648	0.000618685	-1.68756e-10	0.0900783	0.000618356	-1.68756e-10	0.089065
198928721	chr1:198928721:C:T	5.99399e-08	-1.30561	-2.62661e-10	0.000110441	-1.63303	-2.62661e-10	0.000110497	-1.63301	-2.62661e-10
198929002	chr1:198929002:T:G	7.53165e-08	-1.68756e-10	-1.07726	0.000200477	-1.68756e-10	-1.03682	0.000200567	-1.68756e-10	-1.03685
198929028	chr1:198929028:A:G	7.48663e-08	-0.46926	-0.613993	7.0526e-05	-1.71078	-0.37076	7.05159e-05	-1.71082	-0.371337
198929298	chr1:198929298:C:T	9.5577e-08	-0.597263	-0.241762	0.000112227	-1.72126	0.104262	0.000112192	-1.7213	0.103512
198929484	chr1:198929484:C:T	4.35203e-08	-1.62573	-2.62661e-10	9.85405e-05	-1.74705	-2.62661e-10	9.85887e-05	-1.74704	-2.62661e-10
198929762	chr1:198929762:T:C	7.1641e-08	-1.68756e-10	-1.12729	0.000179541	-1.68756e-10	-1.14711	0.000179634	-1.68756e-10	-1.14708
198930585	chr1:198930585:T:C	8.02556e-08	-1.68756e-10	-1.01374	0.000215703	-1.68756e-10	-0.963615	0.000215799	-1.68756e-10	-0.963651
198930648	chr1:198930648:AAC:A	1.85745e-07	-0.618209	0.443628	0.000269572	-1.44791	0.707225	0.000269479	-1.44809	0.70658
198930682	chr1:198930682:A:G	9.51981e-08	-1.68756e-10	-0.842997	0.000270701	-1.68756e-10	-0.736502	0.000270813	-1.68756e-10	-0.736571
198930867	chr1:198930867:G:A	6.99764e-07	0.182443	0.969344	0.000243532	-1.61093	0.768663	0.000243447	-1.61089	0.767786
198931009	chr1:198931009:T:C	1.75645e-08	-1.68323	-0.849846	4.14026e-05	-1.68762	-0.926551	4.14274e-05	-1.68765	-0.926404
198931384	chr1:198931384:T:G	6.53478e-08	-1.68756e-10	-1.21923	0.000168012	-1.68756e-10	-1.21348	0.000168091	-1.68756e-10	-1.21349
198931868	chr1:198931868:C:T	8.86243e-08	-1.68756e-10	-0.914551	0.000211228	-1.68756e-10	-0.984579	0.000211347	-1.68756e-10	-0.984497
198931875	chr1:198931875:C:T	1.51876e-08	-1.67829	-1.00019	3.51894e-05	-1.71894	-1.05783	3.52094e-05	-1.71896	-1.05773
198932034	chr1:198932034:A:G	8.46149e-08	-1.68756e-10	-0.960846	0.00023152	-1.68756e-10	-0.892854	0.00023162	-1.68756e-10	-0.892902
198932046	chr1:198932046:A:G	6.93891e-08	-1.68756e-10	-1.15923	0.000171778	-1.68756e-10	-1.19132	0.000171863	-1.68756e-10	-1.1913
198932312	chr1:198932312:C:T	7.97963e-08	-1.68756e-10	-1.01948	0.000167294	-1.68756e-10	-1.21777	0.000167374	-1.68756e-10	-1.21777
198933093	chr1:198933093:A:G	7.79692e-08	-1.68756e-10	-1.04264	0.000208903	-1.68756e-10	-0.995647	0.000208997	-1.68756e-10	-0.99568
198933107	chr1:198933107:GT:G	5.21461e-07	-1.68756e-10	0.857678	0.0011259	-1.68756e-10	0.688823	0.00112679	-1.68756e-10	0.689131
198933113	chr1:198933113:A:T	4.78821e-07	-1.68756e-10	0.772371	0.0010375	-1.68756e-10	0.607053	0.00103832	-1.68756e-10	0.607355
198933266	chr1:198933266:T:C	2.10279e-07	-1.68756e-10	-0.0505218	0.000723903	-1.68756e-10	0.247139	0.000724139	-1.68756e-10	0.246984
198933551	chr1:198933551:A:G	5.42729e-08	-1.40493	-2.62661e-10	0.000108456	-1.65117	-2.62661e-10	0.000108511	-1.65115	-2.62661e-10
198933701	chr1:198933701:G:GTT	7.96358e-08	-1.68756e-10	-1.02149	0.000221576	-1.68756e-10	-0.936753	0.000221661	-1.68756e-10	-0.936851
198934293	chr1:198934293:G:A	8.32056e-08	-1.68756e-10	-0.977642	0.000200965	-1.68756e-10	-1.03439	0.000201068	-1.68756e-10	-1.03436
198934444	chr1:198934444:G:A	6.54586e-08	-1.68756e-10	-1.21754	0.00016866	-1.68756e-10	-1.20963	0.00016874	-1.68756e-10	-1.20964
198934844	chr1:198934844:T:C	3.8141e-08	-1.75767	-2.62661e-10	0.000109992	-1.63711	-2.62661e-10	0.000110044	-1.63712	-2.62661e-10
198936004	chr1:198936004:T:C	5.56501e-08	-1.37987	-2.62661e-10	0.000213209	-0.975247	-2.62661e-10	0.000213303	-0.975286	-2.62661e-10
198936562	chr1:198936562:C:T	7.91884e-08	-1.68756e-10	-1.02713	0.000194037	-1.68756e-10	-1.06947	0.000194138	-1.68756e-10	-1.06943
198936884	chr1:198936884:G:C	4.20792e-07	-1.68756e-10	0.643181	0.00104713	-1.68756e-10	0.616293	0.00104435	-1.68756e-10	0.613153
198938172	chr1:198938172:T:G	4.79891e-07	0.79126	-0.0166582	0.000113988	-1.41825	-0.183177	0.00011408	-1.41817	-0.182928
198938887	chr1:198938887:G:A	6.81624e-08	-1.68756e-10	-1.17706	0.000171983	-1.68756e-10	-1.19012	0.00017207	-1.68756e-10	-1.1901
198939686	chr1:198939686:A:T	7.42343e-08	-1.68756e-10	-1.09173	0.000197761	-1.68756e-10	-1.05046	0.00019785	-1.68756e-10	-1.05049
198940754	chr1:198940754:G:T	1.95656e-07	-1.68756e-10	-0.122598	0.000705002	-1.68756e-10	0.220683	0.000705234	-1.68756e-10	0.220531
198940963	chr1:198940963:T:C	6.67162e-08	-1.68756e-10	-1.19851	0.000173463	-1.68756e-10	-1.18156	0.000173541	-1.68756e-10	-1.18158
198941254	chr1:198941254:G:T	7.80998e-08	-1.68756e-10	-1.04097	0.000216119	-1.68756e-10	-0.961691	0.000216202	-1.68756e-10	-0.961784
198941514	chr1:198941514:T:A	3.84124e-08	-1.75058	-2.62661e-10	9.77015e-05	-1.7556	-2.62661e-10	9.77481e-05	-1.75561	-2.62661e-10
198941631	chr1:198941631:T:C	3.82621e-08	-1.7545	-2.62661e-10	9.85541e-05	-1.74691	-2.62661e-10	9.86012e-05	-1.74692	-2.62661e-10
198941978	chr1:198941978:G:C	2.76904e-08	-1.36172	-0.71615	4.8794e-05	-1.76685	-0.68306	4.88134e-05	-1.76685	-0.683146
198942019	chr1:198942019:TCTCA:T	6.62719e-08	-1.68756e-10	-1.20519	0.000171823	-1.68756e-10	-1.19105	0.000171902	-1.68756e-10	-1.19108
198942083	chr1:198942083:C:A	6.62758e-08	-1.68756e-10	-1.20513	0.000171837	-1.68756e-10	-1.19097	0.000171916	-1.68756e-10	-1.19099
198943422	chr1:198943422:C:T	1.23162e-07	-0.585457	-2.62661e-10	0.000147016	-1.34698	-2.62661e-10	0.000147084	-1.347	-2.62661e-10
198943539	chr1:198943539:T:C	4.43406e-08	-1.60706	-2.62661e-10	0.000122014	-1.53338	-2.62661e-10	0.00012206	-1.53349	-2.62661e-10
198943641	chr1:198943641:G:T	1.31217e-07	-0.522101	-2.62661e-10	0.000204445	-1.01722	-2.62661e-10	0.000204551	-1.01718	-2.62661e-10
198943857	chr1:198943857:A:G	3.06871e-07	-1.68756e-10	0.327472	0.00076055	-1.68756e-10	0.296524	0.000759432	-1.68756e-10	0.294571
198943906	chr1:198943906:C:T	1.19727e-07	-1.68756e-10	-0.613742	0.000300792	-1.68756e-10	-0.631097	0.000300957	-1.68756e-10	-0.631032
198944439	chr1:198944439:A:G	9.85189e-08	-1.68756e-10	-0.808709	0.000320528	-1.68756e-10	-0.567548	0.00032063	-1.68756e-10	-0.567713
198944791	chr1:198944791:C:T	9.243e-08	-1.68756e-10	-0.872505	0.000223276	-1.68756e-10	-0.929107	0.000223392	-1.68756e-10	-0.929071
198944888	chr1:198944888:C:T	7.31988e-08	-1.68756e-10	-1.10578	0.000199155	-1.68756e-10	-1.04344	0.000199241	-1.68756e-10	-1.04348
198944926	chr1:198944926:G:A	3.84388e-08	-1.74989	-2.62661e-10	9.86228e-05	-1.74622	-2.62661e-10	9.86696e-05	-1.74622	-2.62661e-10
198945000	chr1:198945000:G:A	6.83654e-08	-1.68756e-10	-1.17409	0.000178856	-1.68756e-10	-1.15094	0.000178936	-1.68756e-10	-1.15097
198945012	chr1:198945012:A:G	1.95377e-08	-1.75081	-0.675797	4.97533e-05	-1.6133	-0.817145	4.97839e-05	-1.61333	-0.816977
198945298	chr1:198945298:G:A	0.000175498	7.82041	-1.14398	9.95706e-05	-0.891218	-0.845433	9.95634e-05	-0.891314	-0.845891
198945349	chr1:198945349:C:G	4.32462e-08	-1.63205	-2.62661e-10	0.00015074	-1.32196	-2.62661e-10	0.00015081	-1.32198	-2.62661e-10
198945381	chr1:198945381:A:G	0.000256854	8.27181	-1.2145	9.24108e-05	-0.77044	-1.04083	9.24325e-05	-0.770543	-1.04098
198945410	chr1:198945410:C:T	6.62424e-08	-1.68756e-10	-1.20564	0.000171719	-1.68756e-10	-1.19166	0.000171798	-1.68756e-10	-1.19168
198945928	chr1:198945928:T:C	1.62161e-07	-0.386962	0.076594	0.000143882	-1.66062	0.292095	0.000143859	-1.66073	0.291558
198946173	chr1:198946173:T:C	0.000339546	8.51243	-1.17602	9.79536e-05	-0.83362	-0.919404	9.79514e-05	-0.833713	-0.919815
198946493	chr1:198946493:A:T	0.000401544	8.66892	-1.16481	0.000106218	-0.780794	-0.891235	0.000106213	-0.780891	-0.891664
198946666	chr1:198946666:T:A	2.89231e-08	-1.6201	-0.414216	5.52e-05	-1.7337	-0.592855	5.5237e-05	-1.73372	-0.592646
198947243	chr1:198947243:C:T	8.18674e-08	-1.68756e-10	-0.993856	0.000228656	-1.68756e-10	-0.905301	0.000228742	-1.68756e-10	-0.905404
198947338	chr1:198947338:C:T	6.94611e-08	-1.68756e-10	-1.15819	0.000182318	-1.68756e-10	-1.13176	0.000182399	-1.68756e-10	-1.1318
198947634	chr1:198947634:T:C	1.69241e-07	-1.68756e-10	-0.267634	0.000599275	-1.68756e-10	0.0582033	0.000599477	-1.68756e-10	0.0580574
198948319	chr1:198948319:T:C	9.46209e-08	-0.849078	-2.62661e-10	0.000100868	-1.7237	-2.62661e-10	0.000100915	-1.72372	-2.62661e-10
198948712	chr1:198948712:G:A	9.29746e-08	-1.68756e-10	-0.866631	0.000298054	-1.68756e-10	-0.640242	0.000298152	-1.68756e-10	-0.640396
198948955	chr1:198948955:C:T	4.10399e-08	-1.68441	-2.62661e-10	9.6928e-05	-1.76355	-2.62661e-10	9.6975e-05	-1.76355	-2.62661e-10
198948963	chr1:198948963:T:C	2.36122e-07	-1.68756e-10	0.0653903	0.000612266	-1.68756e-10	0.0796486	0.000611944	-1.68756e-10	0.0786419
198949006	chr1:198949006:G:A	7.17878e-08	-1.68756e-10	-1.12524	0.000204164	-1.68756e-10	-1.0186	0.000204236	-1.68756e-10	-1.01872
198949102	chr1:198949102:C:T	7.03718e-08	-1.68756e-10	-1.14516	0.000176623	-1.68756e-10	-1.1635	0.000176713	-1.68756e-10	-1.16347
198949373	chr1:198949373:T:C	0.000824175	9.14281	-0.919624	0.00023122	-0.698192	-0.195955	0.000231184	-0.69829	-0.196495
198949395	chr1:198949395:A:G	0.00102502	9.18591	-0.744651	0.000367279	-0.704894	0.273497	0.00036714	-0.704991	0.272733
198949516	chr1:198949516:G:T	9.0335e-08	-1.68756e-10	-0.895432	0.000253983	-1.68756e-10	-0.800252	0.000254088	-1.68756e-10	-0.800318
198949545	chr1:198949545:A:G	6.83882e-08	-1.68756e-10	-1.17376	0.000178927	-1.68756e-10	-1.15054	0.000179007	-1.68756e-10	-1.15057
198950125	chr1:198950125:T:C	1.56386e-07	-1.68756e-10	-0.34663	0.000608515	-1.68756e-10	0.0735043	0.000608633	-1.68756e-10	0.073215
198950525	chr1:198950525:A:G	0.000355829	8.52182	-1.13857	0.000110389	-0.891369	-0.742142	0.0001104	-0.891462	-0.742424
198950751	chr1:198950751:T:C	8.70791e-08	-1.68756e-10	-0.93214	0.000209858	-1.68756e-10	-0.991086	0.000209978	-1.68756e-10	-0.990999
198951119	chr1:198951119:C:T	6.73305e-08	-1.68756e-10	-1.18934	0.000175497	-1.68756e-10	-1.16989	0.000175577	-1.68756e-10	-1.16992
198951415	chr1:198951415:A:T	7.09752e-08	-1.68756e-10	-1.13663	0.000173266	-1.68756e-10	-1.18269	0.000173355	-1.68756e-10	-1.18266
198951477	chr1:198951477:GA:G	2.81795e-07	0.711394	-0.469171	7.54425e-05	-1.41845	-0.595701	7.5499e-05	-1.41837	-0.59551
198951930	chr1:198951930:T:C	6.8384e-08	-1.68756e-10	-1.17382	0.000178912	-1.68756e-10	-1.15062	0.000178992	-1.68756e-10	-1.15066
198952161	chr1:198952161:A:G	2.3798e-07	-1.68756e-10	0.0732316	0.000617099	-1.68756e-10	0.0875123	0.000616774	-1.68756e-10	0.0865026
198952511	chr1:198952511:G:A	9.71372e-07	0.0572191	1.42253	0.000376727	-1.56903	1.16303	0.000376617	-1.56897	1.1622
198952754	chr1:198952754:T:G	7.26351e-08	-1.68756e-10	-1.11351	0.000191518	-1.68756e-10	-1.08254	0.000191605	-1.68756e-10	-1.08256
198952954	chr1:198952954:C:T	2.94496e-07	0.286308	-2.62661e-10	0.000385087	-0.38405	-2.62661e-10	0.000385256	-0.384091	-2.62661e-10
198953032	chr1:198953032:G:A	4.48869e-08	-1.59481	-2.62661e-10	0.000108738	-1.64857	-2.62661e-10	0.000108792	-1.64856	-2.62661e-10
198953075	chr1:198953075:T:G	2.85761e-08	-1.32166	-0.724729	4.81884e-05	-1.76749	-0.694915	4.82075e-05	-1.76749	-0.694999
198953294	chr1:198953294:CTTAGT:C	7.19598e-08	-1.68756e-10	-1.12285	0.000195096	-1.68756e-10	-1.06403	0.00019518	-1.68756e-10	-1.06407
198953299	chr1:198953299:T:A	1.89844e-07	-1.68756e-10	-0.152753	0.00047752	-1.68756e-10	-0.168913	0.000476816	-1.68756e-10	-0.170869
198953523	chr1:198953523:GA:G	4.99915e-08	-1.4871	-2.62661e-10	0.000178704	-1.15179	-2.62661e-10	0.000178798	-1.15174	-2.62661e-10
198953663	chr1:198953663:G:A	7.97023e-08	-1.68756e-10	-1.02066	0.000221775	-1.68756e-10	-0.935853	0.000221861	-1.68756e-10	-0.93595
198953773	chr1:198953773:TA:T	2.07348e-08	-1.57418	-0.792966	3.87165e-05	-1.76154	-0.919716	3.87403e-05	-1.76154	-0.919575
198954187	chr1:198954187:A:AT	1.53809e-07	-1.68756e-10	-0.363243	0.000519029	-1.68756e-10	-0.0855582	0.000519148	-1.68756e-10	-0.0858105
198954239	chr1:198954239:G:A	6.92294e-08	-1.68756e-10	-1.16153	0.000174122	-1.68756e-10	-1.17776	0.000174211	-1.68756e-10	-1.17773
198954419	chr1:198954419:T:C	6.82315e-08	-1.17605	-2.62661e-10	0.00012899	-1.47779	-2.62661e-10	0.000129054	-1.47777	-2.62661e-10
198954685	chr1:198954685:C:T	9.73123e-08	-1.68756e-10	-0.821031	0.000316058	-1.68756e-10	-0.581591	0.000316159	-1.68756e-10	-0.581756
198955389	chr1:198955389:C:T	8.02238e-05	6.41451	-0.520886	7.16044e-05	-1.10175	-0.964615	7.16395e-05	-1.10172	-0.964633
198955520	chr1:198955520:A:G	1.44168e-07	-1.68756e-10	-0.427974	0.000481605	-1.68756e-10	-0.160395	0.000481719	-1.68756e-10	-0.160638
198955616	chr1:198955616:T:C	1.02083e-06	0.708709	0.820703	0.000253218	-1.42755	0.624283	0.000253341	-1.42747	0.62421
198955676	chr1:198955676:A:G	0.000326051	7.48736	-0.191507	0.000590158	-1.04609	1.08896	0.00058944	-1.04617	1.08734
198955861	chr1:198955861:C:T	2.45602e-08	-1.62147	-0.576358	4.72473e-05	-1.75228	-0.729846	4.72782e-05	-1.75229	-0.729663
198956125	chr1:198956125:T:G	4.90566e-08	-1.50598	-2.62661e-10	0.000165006	-1.23153	-2.62661e-10	0.000165084	-1.23154	-2.62661e-10
198956165	chr1:198956165:T:C	7.70658e-08	-1.68756e-10	-1.0543	0.000187742	-1.68756e-10	-1.10245	0.000187843	-1.68756e-10	-1.10239
198956246	chr1:198956246:T:C	6.79287e-08	-1.68756e-10	-1.1805	0.000177464	-1.68756e-10	-1.15875	0.000177543	-1.68756e-10	-1.15878
198956605	chr1:198956605:T:C	4.55067e-08	-1.5811	-2.62661e-10	0.000100277	-1.72958	-2.62661e-10	0.000100326	-1.72957	-2.62661e-10
198957018	chr1:198957018:A:T	8.39038e-08	-1.68756e-10	-0.969286	0.000233813	-1.68756e-10	-0.882995	0.000233911	-1.68756e-10	-0.883057
198957542	chr1:198957542:T:C	5.06418e-06	4.23951	-1.10852	4.14045e-05	-1.71139	-0.902735	4.14293e-05	-1.71139	-0.902618
198958065	chr1:198958065:A:G	9.23562e-08	0.143974	-1.01728	6.78451e-05	-0.974677	-1.14561	6.78671e-05	-0.974818	-1.14563
198958188	chr1:198958188:T:A	7.86005e-08	-1.68756e-10	-1.03458	0.000190954	-1.68756e-10	-1.08549	0.000191058	-1.68756e-10	-1.08542
198958602	chr1:198958602:T:G	4.61934e-08	-1.56612	-2.62661e-10	0.00011663	-1.57851	-2.62661e-10	0.000116675	-1.57861	-2.62661e-10
198958987	chr1:198958987:G:A	6.52651e-08	-1.68756e-10	-1.2205	0.000167052	-1.68756e-10	-1.21921	0.000167132	-1.68756e-10	-1.21921
198959576	chr1:198959576:C:T	1.57638e-07	-1.68756e-10	-0.338655	0.000551176	-1.68756e-10	-0.0254634	0.000551361	-1.68756e-10	-0.0256103
198959821	chr1:198959821:C:T	2.67166e-07	-1.68756e-10	0.188913	0.000693623	-1.68756e-10	0.204411	0.000693226	-1.68756e-10	0.203356
198959965	chr1:198959965:T:G	7.98408e-08	-1.68756e-10	-1.01892	0.000212306	-1.68756e-10	-0.979491	0.0002124	-1.68756e-10	-0.979526
198960312	chr1:198960312:T:C	2.36408e-07	-0.474393	0.540995	0.000339157	-1.61255	1.1015	0.000338999	-1.61268	1.10068
198960371	chr1:198960371:G:A	4.6798e-08	-1.55312	-2.62661e-10	0.000113264	-1.6078	-2.62661e-10	0.000113316	-1.60782	-2.62661e-10
198960764	chr1:198960764:T:C	2.68212e-08	-1.52073	-0.589037	5.96639e-05	-1.747	-0.501791	5.96856e-05	-1.74699	-0.501918
198961819	chr1:198961819:C:T	6.76753e-08	-1.68756e-10	-1.18424	0.000176647	-1.68756e-10	-1.16336	0.000176727	-1.68756e-10	-1.16339
198962141	chr1:198962141:G:C	3.81829e-08	-1.75657	-2.62661e-10	9.74178e-05	-1.75851	-2.62661e-10	9.74645e-05	-1.75851	-2.62661e-10
198962142	chr1:198962142:G:A	2.38771e-07	-0.000638376	0.0771859	0.00024335	-1.63649	0.793477	0.000243185	-1.63656	0.792385
198963163	chr1:198963163:T:C	2.8208e-08	-1.67403	-0.385318	5.88559e-05	-1.6947	-0.567723	5.88951e-05	-1.69473	-0.567509
198963190	chr1:198963190:T:C	4.78646e-08	-1.53058	-2.62661e-10	0.000115983	-1.58408	-2.62661e-10	0.000116037	-1.58409	-2.62661e-10
198964273	chr1:198964273:C:G	8.86971e-08	-1.68756e-10	-0.913729	0.00021347	-1.68756e-10	-0.974022	0.000213592	-1.68756e-10	-0.973932
198964840	chr1:198964840:A:T	6.39409e-07	0.34142	0.720167	0.000201614	-1.56108	0.529918	0.000201707	-1.56103	0.529844
198964967	chr1:198964967:G:C	7.11626e-08	-1.68756e-10	-1.13399	0.00019221	-1.68756e-10	-1.07893	0.000192295	-1.68756e-10	-1.07897
198965006	chr1:198965006:G:A	2.1457e-08	-1.44006	-0.892849	4.09826e-05	-1.75889	-0.865476	4.09998e-05	-1.75889	-0.865545
198965052	chr1:198965052:T:A	2.06822e-08	-1.71853	-0.651158	4.72947e-05	-1.67966	-0.801463	4.73241e-05	-1.67968	-0.801295
198965472	chr1:198965472:T:C	1.37422e-07	0.518827	-0.994726	4.09605e-05	-1.5072	-1.11771	4.09845e-05	-1.50714	-1.11767
198965568	chr1:198965568:G:T	3.89229e-08	-1.73737	-2.62661e-10	9.66069e-05	-1.76687	-2.62661e-10	9.66534e-05	-1.76687	-2.62661e-10
198965898	chr1:198965898:C:A	2.16577e-07	0.67282	-0.693833	5.44796e-05	-1.45218	-0.887513	5.45135e-05	-1.45211	-0.887443
198965929	chr1:198965929:G:A	4.2427e-08	-1.65117	-2.62661e-10	9.67071e-05	-1.76583	-2.62661e-10	9.67539e-05	-1.76583	-2.62661e-10
198966047	chr1:198966047:G:A	1.16011e-07	-1.68756e-10	-0.645272	0.000289474	-1.68756e-10	-0.669452	0.000289337	-1.68756e-10	-0.670407
198966265	chr1:198966265:T:C	1.98885e-07	-0.200582	0.0943498	0.000233321	-1.6748	0.789697	0.000233176	-1.67486	0.788652
198966403	chr1:198966403:C:T	2.35005e-07	0.669098	-0.60845	6.52835e-05	-1.43933	-0.719453	6.53306e-05	-1.43925	-0.719284
198966477	chr1:198966477:G:T	6.77064e-08	-1.68756e-10	-1.18378	0.000176749	-1.68756e-10	-1.16279	0.000176828	-1.68756e-10	-1.16282
198966487	chr1:198966487:G:A	3.84667e-08	-1.74916	-2.62661e-10	0.000111117	-1.62693	-2.62661e-10	0.000111169	-1.62695	-2.62661e-10
198968137	chr1:198968137:A:G	6.77683e-08	-1.68756e-10	-1.18286	0.000177581	-1.68756e-10	-1.15809	0.000177662	-1.68756e-10	-1.15812
198968314	chr1:198968314:C:T	4.58971e-07	-0.134778	0.864808	0.000303019	-1.49411	0.870388	0.00030298	-1.49429	0.869959
198968500	chr1:198968500:A:C	5.57457e-06	4.29653	-1.06952	4.42837e-05	-1.70826	-0.838639	4.43107e-05	-1.70826	-0.838511
198968640	chr1:198968640:T:C	8.03945e-08	-1.68756e-10	-1.01201	0.00021407	-1.68756e-10	-0.971217	0.000214165	-1.68756e-10	-0.971253
198968766	chr1:198968766:A:G	6.94721e-08	-1.68756e-10	-1.15803	0.000188071	-1.68756e-10	-1.1007	0.000188152	-1.68756e-10	-1.10075
198968825	chr1:198968825:C:G	9.30072e-08	-1.68756e-10	-0.86628	0.000250962	-1.68756e-10	-0.812215	0.000251073	-1.68756e-10	-0.812256
198968962	chr1:198968962:A:C	8.68055e-08	-1.68756e-10	-0.935286	0.000209167	-1.68756e-10	-0.994383	0.000209286	-1.68756e-10	-0.994297
198969041	chr1:198969041:A:T	3.40643e-07	-0.578036	1.00991	0.000706681	-1.74558	1.96864	0.000706015	-1.74561	1.96724
198969530	chr1:198969530:G:A	8.89067e-08	-1.68756e-10	-0.91137	0.000213705	-1.68756e-10	-0.972921	0.000213827	-1.68756e-10	-0.972831
198969553	chr1:198969553:A:G	6.53021e-08	-1.68756e-10	-1.21993	0.000167301	-1.68756e-10	-1.21772	0.000167381	-1.68756e-10	-1.21773
198969578	chr1:198969578:A:G	6.53205e-08	-1.68756e-10	-1.21965	0.000168938	-1.68756e-10	-1.20798	0.000169016	-1.68756e-10	-1.208
198969751	chr1:198969751:G:A	8.25138e-08	-1.68756e-10	-0.985992	0.000198979	-1.68756e-10	-1.04432	0.000199089	-1.68756e-10	-1.04425
198969938	chr1:198969938:C:A	6.78623e-08	-1.68756e-10	-1.18148	0.000177273	-1.68756e-10	-1.15982	0.000177353	-1.68756e-10	-1.15986
198970148	chr1:198970148:T:C	6.60287e-08	-1.68756e-10	-1.20887	0.000170959	-1.68756e-10	-1.1961	0.000171038	-1.68756e-10	-1.19612
198970274	chr1:198970274:G:A	1.43135e-06	-0.113066	1.98048	0.0013439	-1.50396	2.36977	0.00134318	-1.50413	2.36893
198970633	chr1:198970633:T:C	6.54705e-08	-1.68756e-10	-1.21736	0.000170083	-1.68756e-10	-1.20123	0.000170161	-1.68756e-10	-1.20125
198970796	chr1:198970796:T:G	4.47182e-07	-1.68756e-10	0.704008	0.00147435	-1.68756e-10	0.958456	0.00147482	-1.68756e-10	0.958289
198970991	chr1:198970991:T:C	8.3667e-08	-1.68756e-10	-0.972112	0.000202399	-1.68756e-10	-1.02728	0.000202512	-1.68756e-10	-1.0272
198971495	chr1:198971495:T:C	0.000434065	8.37238	-0.790392	0.000202065	-0.902061	-0.12687	0.000201967	-0.902152	-0.127744
198971653	chr1:198971653:C:T	8.11792e-07	0.745212	0.555075	0.000200403	-1.41274	0.375553	0.000200498	-1.41267	0.37547
198971884	chr1:198971884:G:A	8.69102e-08	-1.68756e-10	-0.934081	0.000209535	-1.68756e-10	-0.992628	0.000209654	-1.68756e-10	-0.992542
198971897	chr1:198971897:T:C	6.60197e-08	-1.68756e-10	-1.209	0.000170926	-1.68756e-10	-1.19629	0.000171005	-1.68756e-10	-1.19631
198972108	chr1:198972108:G:A	8.9243e-08	-1.68756e-10	-0.907594	0.000214373	-1.68756e-10	-0.969802	0.000214495	-1.68756e-10	-0.969712
198972461	chr1:198972461:C:A	6.88599e-08	-1.68756e-10	-1.16688	0.000173556	-1.68756e-10	-1.18102	0.000173644	-1.68756e-10	-1.18099
198972543	chr1:198972543:C:T	2.96602e-07	-1.68756e-10	0.293435	0.0010112	-1.68756e-10	0.581378	0.00101151	-1.68756e-10	0.581204
198972639	chr1:198972639:T:A	1.98792e-08	-1.41132	-0.997964	3.65841e-05	-1.76309	-0.974817	3.65998e-05	-1.76308	-0.974874
198973095	chr1:198973095:C:A	3.02575e-07	-1.68756e-10	0.313372	0.000779013	-1.68756e-10	0.32051	0.000778508	-1.68756e-10	0.319379
198973602	chr1:198973602:C:T	6.7873e-08	-1.68756e-10	-1.18132	0.000177308	-1.68756e-10	-1.15963	0.000177388	-1.68756e-10	-1.15966
198973733	chr1:198973733:A:T	6.78752e-08	-1.68756e-10	-1.18129	0.000177315	-1.68756e-10	-1.15959	0.000177395	-1.68756e-10	-1.15962
198973913	chr1:198973913:A:G	6.79263e-08	-1.68756e-10	-1.18053	0.000182176	-1.68756e-10	-1.13254	0.000182256	-1.68756e-10	-1.13259
198973998	chr1:198973998:A:T	8.15523e-08	-1.68756e-10	-0.997712	0.000199149	-1.68756e-10	-1.04347	0.000199253	-1.68756e-10	-1.04342
198974137	chr1:198974137:G:A	3.12483e-07	-1.68756e-10	0.345593	0.00061827	-1.68756e-10	0.0894066	0.000618416	-1.68756e-10	0.0891615
198974380	chr1:198974380:A:C	6.74153e-08	-1.68756e-10	-1.18809	0.000175806	-1.68756e-10	-1.16813	0.000175886	-1.68756e-10	-1.16816
198974464	chr1:198974464:A:G	6.70185e-08	-1.19399	-2.62661e-10	0.00011765	-1.56981	-2.62661e-10	0.000117709	-1.56978	-2.62661e-10
198974497	chr1:198974497:A:C	1.87483e-08	-1.48691	-0.980942	3.77637e-05	-1.74935	-0.956824	3.77799e-05	-1.74934	-0.956884
198974529	chr1:198974529:T:G	8.69879e-08	-1.68756e-10	-0.933187	0.00020972	-1.68756e-10	-0.991744	0.000209839	-1.68756e-10	-0.991657
198974580	chr1:198974580:G:C	6.57945e-08	-1.68756e-10	-1.21242	0.000167082	-1.68756e-10	-1.21904	0.000167162	-1.68756e-10	-1.21903
198974711	chr1:198974711:A:G	3.09674e-08	-1.63297	-0.333057	5.99039e-05	-1.72267	-0.522105	5.99449e-05	-1.72269	-0.521882
198974743	chr1:198974743:AGACCAGAAACATTCTATATAATCAGG:A	3.7829e-08	-1.76588	-2.62661e-10	9.87229e-05	-1.7452	-2.62661e-10	9.87707e-05	-1.7452	-2.62661e-10
198974896	chr1:198974896:C:A	7.02391e-08	-1.68756e-10	-1.14705	0.000182064	-1.68756e-10	-1.13316	0.000182146	-1.68756e-10	-1.13319
198975279	chr1:198975279:C:T	7.7314e-07	-1.11584	2.36735	0.0010814	-1.58495	2.23344	0.00108151	-1.58493	2.23304
198975679	chr1:198975679:A:G	6.79326e-08	-1.68756e-10	-1.18044	0.0001775	-1.68756e-10	-1.15855	0.00017758	-1.68756e-10	-1.15858
198975692	chr1:198975692:G:T	6.78601e-08	-1.68756e-10	-1.18151	0.000177266	-1.68756e-10	-1.15986	0.000177346	-1.68756e-10	-1.1599
198975965	chr1:198975965:TC:T	6.58846e-08	-1.68756e-10	-1.21105	0.000170576	-1.68756e-10	-1.19834	0.00017066	-1.68756e-10	-1.19833
198976075	chr1:198976075:C:T	6.78834e-08	-1.68756e-10	-1.18117	0.000177341	-1.68756e-10	-1.15945	0.00017742	-1.68756e-10	-1.15948
198976150	chr1:198976150:A:G	0.000360039	8.1383	-0.743287	0.00026073	-1.06119	0.287156	0.000260637	-1.06127	0.2864
198976153	chr1:198976153:G:A	1.27599e-07	-1.68756e-10	-0.550061	0.000430179	-1.68756e-10	-0.273316	0.000430261	-1.68756e-10	-0.273606
198976554	chr1:198976554:C:T	1.95492e-08	-1.4966	-0.929418	3.99226e-05	-1.7479	-0.902675	3.99396e-05	-1.74789	-0.902741
198977423	chr1:198977423:CCT:C	6.59991e-08	-1.68756e-10	-1.20932	0.000170848	-1.68756e-10	-1.19674	0.000170927	-1.68756e-10	-1.19676
198977610	chr1:198977610:G:A	6.62389e-08	-1.68756e-10	-1.20569	0.000174982	-1.68756e-10	-1.17284	0.000175061	-1.68756e-10	-1.17287
198977836	chr1:198977836:C:T	6.66768e-08	-1.68756e-10	-1.1991	0.000173379	-1.68756e-10	-1.18204	0.000173458	-1.68756e-10	-1.18207
198978492	chr1:198978492:G:T	6.60443e-08	-1.68756e-10	-1.20863	0.000171088	-1.68756e-10	-1.19534	0.000171167	-1.68756e-10	-1.19536
198978562	chr1:198978562:G:A	6.62994e-08	-1.68756e-10	-1.20478	0.000174307	-1.68756e-10	-1.1767	0.000174387	-1.68756e-10	-1.17672
198978723	chr1:198978723:TGAG:T	6.62441e-08	-1.68756e-10	-1.20561	0.000171827	-1.68756e-10	-1.19103	0.000171906	-1.68756e-10	-1.19105
198979472	chr1:198979472:G:A	6.60599e-08	-1.68756e-10	-1.2084	0.000171148	-1.68756e-10	-1.19499	0.000171227	-1.68756e-10	-1.19501
198979601	chr1:198979601:A:T	6.62522e-08	-1.68756e-10	-1.20549	0.000174106	-1.68756e-10	-1.17785	0.000174187	-1.68756e-10	-1.17787
198979658	chr1:198979658:T:TA	6.54121e-08	-1.68756e-10	-1.21825	0.00016833	-1.68756e-10	-1.21159	0.000168409	-1.68756e-10	-1.2116
198979754	chr1:198979754:T:C	6.60599e-08	-1.68756e-10	-1.2084	0.000171148	-1.68756e-10	-1.19499	0.000171227	-1.68756e-10	-1.19501
198979772	chr1:198979772:A:G	7.22971e-08	-1.68756e-10	-1.11817	0.00017824	-1.68756e-10	-1.15439	0.00017833	-1.68756e-10	-1.15437
198979776	chr1:198979776:A:G	6.62656e-08	-1.68756e-10	-1.20529	0.000171878	-1.68756e-10	-1.19073	0.000171957	-1.68756e-10	-1.19076
198980095	chr1:198980095:T:G	4.3902e-07	-1.68756e-10	0.685589	0.00112938	-1.68756e-10	0.691909	0.00112701	-1.68756e-10	0.689327
198980518	chr1:198980518:C:A	6.59139e-08	-1.68756e-10	-1.21061	0.000170596	-1.68756e-10	-1.19822	0.000170675	-1.68756e-10	-1.19824
198980531	chr1:198980531:T:C	3.91813e-08	-1.73076	-2.62661e-10	0.000119833	-1.55142	-2.62661e-10	0.000119889	-1.55143	-2.62661e-10
198980650	chr1:198980650:A:T	6.69261e-08	-1.68756e-10	-1.19537	0.000176838	-1.68756e-10	-1.16229	0.000176918	-1.68756e-10	-1.16231
198980819	chr1:198980819:C:T	6.60272e-08	-1.68756e-10	-1.20889	0.000171024	-1.68756e-10	-1.19572	0.000171103	-1.68756e-10	-1.19574
198980859	chr1:198980859:G:T	1.0031e-07	-1.68756e-10	-0.790688	0.000272717	-1.68756e-10	-0.729085	0.000272836	-1.68756e-10	-0.72913
198980925	chr1:198980925:A:G	6.87904e-08	-1.68756e-10	-1.16789	0.000169943	-1.68756e-10	-1.20205	0.00017003	-1.68756e-10	-1.20202
198981098	chr1:198981098:T:C	6.58132e-08	-1.68756e-10	-1.21214	0.000172041	-1.68756e-10	-1.18979	0.000172121	-1.68756e-10	-1.1898
198981155	chr1:198981155:T:C	6.58264e-08	-1.68756e-10	-1.21194	0.000170206	-1.68756e-10	-1.20051	0.000170285	-1.68756e-10	-1.20053
198981522	chr1:198981522:A:C	6.62658e-08	-1.68756e-10	-1.20528	0.000171879	-1.68756e-10	-1.19073	0.000171958	-1.68756e-10	-1.19075
198981734	chr1:198981734:T:C	6.62219e-08	-1.68756e-10	-1.20594	0.000171802	-1.68756e-10	-1.19117	0.000171881	-1.68756e-10	-1.1912
198982207	chr1:198982207:CAGTA:C	6.68077e-08	-1.68756e-10	-1.19714	0.000173206	-1.68756e-10	-1.18304	0.000173287	-1.68756e-10	-1.18305
198982682	chr1:198982682:A:G	6.5276e-08	-1.68756e-10	-1.22033	0.000167519	-1.68756e-10	-1.21642	0.000167598	-1.68756e-10	-1.21643
198982758	chr1:198982758:C:T	6.62486e-08	-1.68756e-10	-1.20554	0.000171845	-1.68756e-10	-1.19092	0.000171924	-1.68756e-10	-1.19095
198982813	chr1:198982813:T:C	8.43703e-08	-1.68756e-10	-0.963742	0.000236648	-1.68756e-10	-0.870943	0.000236739	-1.68756e-10	-0.87104
198982873	chr1:198982873:C:T	6.86937e-08	-1.68756e-10	-1.1693	0.00017132	-1.68756e-10	-1.19398	0.000171407	-1.68756e-10	-1.19396
198983121	chr1:198983121:G:A	6.74537e-08	-1.68756e-10	-1.18751	0.000167573	-1.68756e-10	-1.2161	0.000167654	-1.68756e-10	-1.2161
198983185	chr1:198983185:A:C	6.62741e-08	-1.68756e-10	-1.20516	0.000171908	-1.68756e-10	-1.19056	0.000171987	-1.68756e-10	-1.19058
198983714	chr1:198983714:A:G	4.09351e-08	-1.68697	-2.62661e-10	0.000127104	-1.49251	-2.62661e-10	0.000127161	-1.49254	-2.62661e-10
198984093	chr1:198984093:C:T	6.62671e-08	-1.68756e-10	-1.20526	0.000171883	-1.68756e-10	-1.1907	0.000171962	-1.68756e-10	-1.19072
198984102	chr1:198984102:A:G	1.29705e-06	0.346918	1.42197	0.00039002	-1.54704	1.17572	0.000389841	-1.54699	1.17473
198984264	chr1:198984264:A:G	6.5818e-08	-1.68756e-10	-1.21206	0.000170199	-1.68756e-10	-1.20055	0.000170278	-1.68756e-10	-1.20057
198984495	chr1:198984495:C:T	7.2559e-08	-1.68756e-10	-1.11456	0.000173606	-1.68756e-10	-1.18073	0.000173697	-1.68756e-10	-1.18069
198984650	chr1:198984650:A:T	6.56706e-08	-1.68756e-10	-1.21431	0.000169599	-1.68756e-10	-1.20408	0.000169678	-1.68756e-10	-1.2041
198984734	chr1:198984734:G:A	6.58487e-08	-1.68756e-10	-1.2116	0.000170319	-1.68756e-10	-1.19984	0.000170398	-1.68756e-10	-1.19986
198985439	chr1:198985439:C:G	9.54672e-08	-0.687271	-0.152903	0.000197995	-1.76465	0.715379	0.000197888	-1.76466	0.714368
198985627	chr1:198985627:T:C	6.58358e-08	-1.68756e-10	-1.21179	0.00017027	-1.68756e-10	-1.20014	0.000170348	-1.68756e-10	-1.20015
198985639	chr1:198985639:T:C	6.58476e-08	-1.68756e-10	-1.21161	0.000170316	-1.68756e-10	-1.19986	0.000170395	-1.68756e-10	-1.19988
198986204	chr1:198986204:A:G	6.54978e-08	-1.68756e-10	-1.21694	0.000168977	-1.68756e-10	-1.20775	0.000169057	-1.68756e-10	-1.20777
198986221	chr1:198986221:T:A	1.00545e-07	-0.527733	-0.260615	0.000172417	-1.75941	0.571809	0.000172328	-1.75943	0.570832
198986975	chr1:198986975:A:G	6.6156e-08	-1.68756e-10	-1.20694	0.000171463	-1.68756e-10	-1.19315	0.000171542	-1.68756e-10	-1.19317
198987096	chr1:198987096:C:T	6.58309e-08	-1.68756e-10	-1.21187	0.00017025	-1.68756e-10	-1.20025	0.000170329	-1.68756e-10	-1.20027
198987189	chr1:198987189:T:A	7.11693e-08	-1.68756e-10	-1.13389	0.000175926	-1.68756e-10	-1.16745	0.00017602	-1.68756e-10	-1.1674
198987336	chr1:198987336:G:A	6.14296e-07	0.607013	0.414508	0.000167639	-1.44488	0.229173	0.000167718	-1.44481	0.229097
198987891	chr1:198987891:G:A	6.5756e-08	-1.68756e-10	-1.21301	0.000169921	-1.68756e-10	-1.20218	0.00017	-1.68756e-10	-1.2022
198988285	chr1:198988285:T:C	6.59559e-08	-1.68756e-10	-1.20997	0.00017074	-1.68756e-10	-1.19738	0.000170819	-1.68756e-10	-1.19739
198988506	chr1:198988506:G:A	1.349e-07	-1.68756e-10	-0.49442	0.00040902	-1.68756e-10	-0.323753	0.000409172	-1.68756e-10	-0.323863
198988552	chr1:198988552:T:A	1.21597e-07	-0.674651	0.0764084	0.000187118	-1.69165	0.585874	0.000187081	-1.69175	0.58529
198988738	chr1:198988738:C:A	6.39095e-07	-1.68756e-10	1.0611	0.00137161	-1.68756e-10	0.886224	0.00137271	-1.68756e-10	0.886542
198989032	chr1:198989032:C:T	1.76581e-07	-1.68756e-10	-0.225178	0.000511504	-1.68756e-10	-0.100162	0.000511802	-1.68756e-10	-0.100062
198989435	chr1:198989435:GA:G	9.17304e-08	-1.68756e-10	-0.880103	0.000219768	-1.68756e-10	-0.944944	0.000219895	-1.68756e-10	-0.944851
198989783	chr1:198989783:G:A	6.58517e-08	-1.68756e-10	-1.21155	0.000170334	-1.68756e-10	-1.19976	0.000170413	-1.68756e-10	-1.19977
198990643	chr1:198990643:C:T	6.52645e-08	-1.68756e-10	-1.22051	0.000167415	-1.68756e-10	-1.21704	0.000167494	-1.68756e-10	-1.21705
198991153	chr1:198991153:C:T	7.33894e-08	-1.68756e-10	-1.10318	0.000181708	-1.68756e-10	-1.13512	0.0001818	-1.68756e-10	-1.13509
198991566	chr1:198991566:G:A	6.57347e-08	-1.68756e-10	-1.21333	0.000166847	-1.68756e-10	-1.22044	0.000166928	-1.68756e-10	-1.22044
198992007	chr1:198992007:A:G	6.59432e-08	-1.68756e-10	-1.21016	0.000170692	-1.68756e-10	-1.19766	0.00017077	-1.68756e-10	-1.19768
198992266	chr1:198992266:AC:A	6.7429e-08	-1.68756e-10	-1.18788	0.000180191	-1.68756e-10	-1.1435	0.00018027	-1.68756e-10	-1.14354
198992586	chr1:198992586:C:A	6.5844e-08	-1.68756e-10	-1.21167	0.000170344	-1.68756e-10	-1.1997	0.000170423	-1.68756e-10	-1.19972
198992653	chr1:198992653:T:C	6.57971e-08	-1.68756e-10	-1.21238	0.000170116	-1.68756e-10	-1.20104	0.000170195	-1.68756e-10	-1.20106
198993052	chr1:198993052:G:A	6.57703e-08	-1.68756e-10	-1.21279	0.000170011	-1.68756e-10	-1.20166	0.00017009	-1.68756e-10	-1.20167
198993573	chr1:198993573:T:A	6.57465e-08	-1.68756e-10	-1.21315	0.000169907	-1.68756e-10	-1.20227	0.000169986	-1.68756e-10	-1.20228
198993790	chr1:198993790:T:G	2.0282e-07	-0.086639	-2.62661e-10	0.000284317	-0.687429	-2.62661e-10	0.00028444	-0.687476	-2.62661e-10
198993825	chr1:198993825:T:C	8.57719e-08	-1.68756e-10	-0.947265	0.000240709	-1.68756e-10	-0.85393	0.0002408	-1.68756e-10	-0.854032
198994245	chr1:198994245:C:T	6.57773e-08	-1.68756e-10	-1.21268	0.000167333	-1.68756e-10	-1.21753	0.000167414	-1.68756e-10	-1.21753
198994263	chr1:198994263:T:C	6.61736e-08	-1.68756e-10	-1.20668	0.000171529	-1.68756e-10	-1.19277	0.000171608	-1.68756e-10	-1.19279
198994635	chr1:198994635:T:C	8.654e-08	-1.68756e-10	-0.93835	0.000208905	-1.68756e-10	-0.995639	0.000209023	-1.68756e-10	-0.995553
198995031	chr1:198995031:T:C	1.39977e-07	-1.68756e-10	-0.45748	0.000443523	-1.68756e-10	-0.242768	0.000443711	-1.68756e-10	-0.242827
198995967	chr1:198995967:T:C	6.72181e-08	-1.68756e-10	-1.19101	0.000167789	-1.68756e-10	-1.21481	0.00016787	-1.68756e-10	-1.21481
198996008	chr1:198996008:A:G	6.68689e-08	-1.68756e-10	-1.19622	0.000173979	-1.68756e-10	-1.17858	0.000174058	-1.68756e-10	-1.17861
198996691	chr1:198996691:C:T	6.52778e-08	-1.68756e-10	-1.22031	0.000167552	-1.68756e-10	-1.21622	0.000167632	-1.68756e-10	-1.21623
198996947	chr1:198996947:T:TAC	6.58809e-08	-1.68756e-10	-1.21111	0.000167492	-1.68756e-10	-1.21658	0.000167574	-1.68756e-10	-1.21657
198997437	chr1:198997437:C:T	8.82984e-08	-1.68756e-10	-0.918235	0.000248987	-1.68756e-10	-0.820116	0.000249081	-1.68756e-10	-0.820222
198998072	chr1:198998072:G:A	1.049e-07	-1.68756e-10	-0.745949	0.000295874	-1.68756e-10	-0.647583	0.000295994	-1.68756e-10	-0.647661
198998444	chr1:198998444:G:A	7.81514e-08	-1.68756e-10	-1.04031	0.000191819	-1.68756e-10	-1.08096	0.000191919	-1.68756e-10	-1.08093
198999389	chr1:198999389:C:T	7.36171e-08	-1.68756e-10	-1.10008	0.000213092	-1.68756e-10	-0.975792	0.000213181	-1.68756e-10	-0.975859
198999440	chr1:198999440:G:A	6.5555e-08	-1.68756e-10	-1.21607	0.000166881	-1.68756e-10	-1.22024	0.000166961	-1.68756e-10	-1.22024
198999476	chr1:198999476:T:C	6.56481e-08	-1.68756e-10	-1.21465	0.000169509	-1.68756e-10	-1.20461	0.000169588	-1.68756e-10	-1.20463
198999512	chr1:198999512:G:A	1.18629e-07	-0.622957	-2.62661e-10	0.000190868	-1.08593	-2.62661e-10	0.000190966	-1.0859	-2.62661e-10
199000423	chr1:199000423:AC:A	1.58246e-07	-1.68756e-10	-0.334808	0.000447248	-1.68756e-10	-0.234405	0.000447503	-1.68756e-10	-0.234315
199000623	chr1:199000623:A:C	6.59285e-08	-1.68756e-10	-1.21039	0.000170616	-1.68756e-10	-1.1981	0.000170695	-1.68756e-10	-1.19812
199000751	chr1:199000751:T:A	1.17279e-07	-1.68756e-10	-0.634401	0.000392535	-1.68756e-10	-0.364893	0.000392612	-1.68756e-10	-0.365179
199000903	chr1:199000903:C:T	1.43854e-07	-1.68756e-10	-0.430155	0.000345489	-1.68756e-10	-0.492558	0.000345692	-1.68756e-10	-0.492452
199001016	chr1:199001016:G:A	2.99546e-07	-1.68756e-10	0.303312	0.000771805	-1.68756e-10	0.311214	0.000771304	-1.68756e-10	0.310083
199001160	chr1:199001160:C:A	6.84217e-08	-1.68756e-10	-1.17327	0.000170103	-1.68756e-10	-1.20112	0.000170188	-1.68756e-10	-1.2011
199001286	chr1:199001286:A:G	7.50007e-05	6.95341	-1.12711	4.58749e-05	-1.3228	-1.1888	4.58904e-05	-1.32288	-1.18887
199001563	chr1:199001563:C:T	1.01315e-07	-1.68756e-10	-0.780719	0.000275865	-1.68756e-10	-0.717607	0.000275985	-1.68756e-10	-0.717652
199001599	chr1:199001599:T:C	0.000129487	7.56297	-1.19059	9.74052e-05	-1.17504	-0.5836	9.73983e-05	-1.17512	-0.584067
199002206	chr1:199002206:T:A	4.97828e-08	-1.49129	-2.62661e-10	0.000105064	-1.68295	-2.62661e-10	0.000105115	-1.68294	-2.62661e-10
199002619	chr1:199002619:C:T	7.80589e-07	0.816632	0.444461	0.00015458	-1.15071	-0.146101	0.000154619	-1.15084	-0.146192
199003002	chr1:199003002:G:A	4.27681e-07	-1.68756e-10	0.65942	0.0010646	-1.68756e-10	0.63284	0.00106277	-1.68756e-10	0.630631
199003018	chr1:199003018:C:A	6.72396e-08	-1.68756e-10	-1.19069	0.000175204	-1.68756e-10	-1.17157	0.000175283	-1.68756e-10	-1.1716
199003177	chr1:199003177:T:C	7.00155e-08	-1.68756e-10	-1.15024	0.00019036	-1.68756e-10	-1.0886	0.000190441	-1.68756e-10	-1.08866
199004116	chr1:199004116:A:G	7.1963e-08	-1.68756e-10	-1.1228	0.000190311	-1.68756e-10	-1.08886	0.000190393	-1.68756e-10	-1.08891
199004218	chr1:199004218:C:T	4.30734e-08	-1.63605	-2.62661e-10	9.72744e-05	-1.75998	-2.62661e-10	9.73217e-05	-1.75998	-2.62661e-10
199004302	chr1:199004302:T:A	1.56052e-07	-1.68756e-10	-0.348765	0.000481279	-1.68756e-10	-0.161071	0.000481451	-1.68756e-10	-0.161195
199004365	chr1:199004365:C:T	7.26784e-08	-1.68756e-10	-1.11291	0.000197434	-1.68756e-10	-1.05212	0.000197515	-1.68756e-10	-1.05218
199005396	chr1:199005396:C:T	8.53308e-08	-1.68756e-10	-0.952421	0.000204458	-1.68756e-10	-1.01715	0.000204573	-1.68756e-10	-1.01708
199005457	chr1:199005457:C:T	7.65517e-08	-1.68756e-10	-1.06099	0.000211129	-1.68756e-10	-0.985047	0.00021122	-1.68756e-10	-0.9851
199005512	chr1:199005512:G:A	6.5674e-08	-1.68756e-10	-1.21425	0.000167144	-1.68756e-10	-1.21866	0.000167226	-1.68756e-10	-1.21866
199005697	chr1:199005697:G:A	6.60453e-08	-1.68756e-10	-1.20862	0.000166931	-1.68756e-10	-1.21994	0.000167012	-1.68756e-10	-1.21994
199005715	chr1:199005715:G:A	6.52647e-08	-1.68756e-10	-1.2205	0.000167119	-1.68756e-10	-1.21881	0.000167199	-1.68756e-10	-1.21882
199005775	chr1:199005775:C:T	0.00291045	10.7031	-1.21823	4.4e-05	-1.72652	-0.826805	4.39875e-05	-1.72652	-0.827573
199005954	chr1:199005954:A:T	6.52659e-08	-1.68756e-10	-1.22049	0.000167104	-1.68756e-10	-1.2189	0.000167183	-1.68756e-10	-1.21891
199005998	chr1:199005998:A:G	1.33588e-06	-1.68756e-10	1.79839	0.00324575	-1.68756e-10	1.74758	0.00323333	-1.68756e-10	1.74327
199007363	chr1:199007363:C:T	0.000700213	9.25166	-1.19148	3.16532e-05	-1.76458	-1.1181	3.16579e-05	-1.76458	-1.11843
199007391	chr1:199007391:A:G	1.95955e-07	0.447974	-0.569044	4.62863e-05	-1.76237	-0.740303	4.63176e-05	-1.76236	-0.740121
199007555	chr1:199007555:G:A	6.53759e-08	-1.68756e-10	-1.2188	0.000169323	-1.68756e-10	-1.20571	0.000169401	-1.68756e-10	-1.20573
199009264	chr1:199009264:A:G	1.98333e-07	-1.68756e-10	-0.10901	0.000490645	-1.68756e-10	-0.141798	0.00049012	-1.68756e-10	-0.143349
199009463	chr1:199009463:T:G	8.48323e-08	-1.68756e-10	-0.95828	0.000206019	-1.68756e-10	-1.00955	0.000206128	-1.68756e-10	-1.0095
199010484	chr1:199010484:A:T	4.38773e-08	-1.61756	-2.62661e-10	0.00015197	-1.31383	-2.62661e-10	0.000152039	-1.31386	-2.62661e-10
199010554	chr1:199010554:T:C	6.5262e-08	-1.68756e-10	-1.22055	0.000167169	-1.68756e-10	-1.21852	0.000167248	-1.68756e-10	-1.21852
199010689	chr1:199010689:C:G	0.02253	12.6486	-1.1172	3.74705e-05	-1.64462	-1.06935	3.74776e-05	-1.64461	-1.06964
199011174	chr1:199011174:A:T	6.52609e-08	-1.68756e-10	-1.22056	0.000167223	-1.68756e-10	-1.21819	0.000167303	-1.68756e-10	-1.21819
199011764	chr1:199011764:A:G	6.52656e-08	-1.68756e-10	-1.22049	0.000167106	-1.68756e-10	-1.21889	0.000167185	-1.68756e-10	-1.2189
199012053	chr1:199012053:G:A	1.02374e-07	-1.68756e-10	-0.770321	0.000231486	-1.68756e-10	-0.892998	0.000231625	-1.68756e-10	-0.892881
199012112	chr1:199012112:T:C	4.02493e-07	1.04378	-0.44506	5.20346e-05	-1.70875	-0.676861	5.2074e-05	-1.70871	-0.676627
199012200	chr1:199012200:A:G	2.25695e-07	0.966948	-0.94672	3.5776e-05	-1.70599	-1.05425	3.57982e-05	-1.70595	-1.05415
199012230	chr1:199012230:T:C	7.75796e-08	-1.68756e-10	-1.04765	0.000214582	-1.68756e-10	-0.968828	0.000214673	-1.68756e-10	-0.968882
199012787	chr1:199012787:T:C	6.57756e-08	-1.68756e-10	-1.21271	0.00016683	-1.68756e-10	-1.22054	0.00016691	-1.68756e-10	-1.22054
199013619	chr1:199013619:G:A	7.72746e-08	-1.68756e-10	-1.05159	0.000213573	-1.68756e-10	-0.973537	0.000213665	-1.68756e-10	-0.973591
199014195	chr1:199014195:C:G	3.18415e-07	0.763927	-0.399528	5.20527e-05	-1.74454	-0.640723	5.20918e-05	-1.74451	-0.64048
199014380	chr1:199014380:C:T	6.52923e-08	-1.68756e-10	-1.22008	0.00016695	-1.68756e-10	-1.21982	0.00016703	-1.68756e-10	-1.21983
199015108	chr1:199015108:C:G	6.5805e-08	-1.68756e-10	-1.21226	0.000169519	-1.68756e-10	-1.20455	0.0001696	-1.68756e-10	-1.20456
199015836	chr1:199015836:G:A	1.0479e-07	-1.68756e-10	-0.746997	0.000236294	-1.68756e-10	-0.872442	0.000236436	-1.68756e-10	-0.872322
199016154	chr1:199016154:A:AT	6.89814e-08	-1.68756e-10	-1.16512	0.000182351	-1.68756e-10	-1.13158	0.000182434	-1.68756e-10	-1.13161
199017248	chr1:199017248:T:C	8.05192e-08	-1.68756e-10	-1.01046	0.000224392	-1.68756e-10	-0.924124	0.000224487	-1.68756e-10	-0.924184
199017251	chr1:199017251:T:C	1.07204e-07	-1.68756e-10	-0.724221	0.000240414	-1.68756e-10	-0.855157	0.000240559	-1.68756e-10	-0.855035
199017272	chr1:199017272:T:C	4.89787e-08	-1.50757	-2.62661e-10	0.000101684	-1.71565	-2.62661e-10	0.000101734	-1.71564	-2.62661e-10
199017383	chr1:199017383:G:A	8.07316e-08	-1.68756e-10	-1.00783	0.00022512	-1.68756e-10	-0.920884	0.000225215	-1.68756e-10	-0.920944
199017481	chr1:199017481:G:A	1.59309e-06	2.45538	-0.480911	6.75052e-05	-1.41666	-0.708651	6.75562e-05	-1.41662	-0.708425
199017835	chr1:199017835:C:A	6.57467e-08	-1.68756e-10	-1.21315	0.000171691	-1.68756e-10	-1.19182	0.000171769	-1.68756e-10	-1.19185
199018501	chr1:199018501:G:T	1.04145e-07	-1.68756e-10	-0.753172	0.000234503	-1.68756e-10	-0.880049	0.000234644	-1.68756e-10	-0.879931
199018736	chr1:199018736:G:A	2.92431e-06	3.47135	-0.889489	3.64186e-05	-1.58658	-1.15585	3.64337e-05	-1.58663	-1.15588
199018943	chr1:199018943:C:T	2.3775e-06	-1.68756e-10	2.37485	0.00587537	-1.68756e-10	2.34101	0.00584901	-1.68756e-10	2.33603
199019050	chr1:199019050:C:T	1.28653e-06	2.20189	-0.441147	6.48437e-05	-1.48979	-0.675747	6.48927e-05	-1.48975	-0.675515
199019067	chr1:199019067:G:A	2.18344e-06	-1.68756e-10	2.2897	0.00540023	-1.68756e-10	2.25668	0.00537632	-1.68756e-10	2.25176
199019212	chr1:199019212:C:T	6.79042e-08	-1.68756e-10	-1.18086	0.000204467	-1.68756e-10	-1.01711	0.000204572	-1.68756e-10	-1.01708
199019520	chr1:199019520:G:A	1.06401e-07	-1.68756e-10	-0.73174	0.000306908	-1.68756e-10	-0.610971	0.000307032	-1.68756e-10	-0.611047
199019831	chr1:199019831:A:C	8.3409e-08	-1.68756e-10	-0.975201	0.000195353	-1.68756e-10	-1.06271	0.000195463	-1.68756e-10	-1.06263
199020349	chr1:199020349:T:G	1.066e-07	-1.68756e-10	-0.729872	0.000239355	-1.68756e-10	-0.859571	0.0002395	-1.68756e-10	-0.859448
199020402	chr1:199020402:C:A	6.55818e-08	-1.68756e-10	-1.21566	0.000170854	-1.68756e-10	-1.19671	0.000170932	-1.68756e-10	-1.19673
199020666	chr1:199020666:C:CA	3.65384e-07	-1.68756e-10	0.501992	0.000522842	-1.68756e-10	-0.0782388	0.000523061	-1.68756e-10	-0.0783019
199021224	chr1:199021224:A:G	6.64757e-08	-1.68756e-10	-1.20212	0.000167187	-1.68756e-10	-1.2184	0.000167269	-1.68756e-10	-1.2184
199021964	chr1:199021964:A:G	5.53324e-08	-1.43597	0.0503683	0.000308132	-1.26122	0.654228	0.000308133	-1.2611	0.653629
199021989	chr1:199021989:T:C	6.8614e-08	-1.68756e-10	-1.17046	0.000171804	-1.68756e-10	-1.19116	0.00017189	-1.68756e-10	-1.19115
199022914	chr1:199022914:A:G	0.33864	14.3715	-0.130057	3.03032e-05	-1.71285	-1.21341	3.03172e-05	-1.71285	-1.21343
199023504	chr1:199023504:T:C	1.27539e-06	2.38949	-0.63744	5.52915e-05	-1.4479	-0.876994	5.53323e-05	-1.44786	-0.876785
199025943	chr1:199025943:G:A	2.50279e-06	-1.68756e-10	2.4262	0.00618485	-1.68756e-10	2.39234	0.00615687	-1.68756e-10	2.38732
199026219	chr1:199026219:G:T	2.49911e-07	-1.68756e-10	0.122147	0.000558803	-1.68756e-10	-0.0117202	0.00055921	-1.68756e-10	-0.0114742
199026468	chr1:199026468:G:T	1.24926e-06	2.42694	-0.695587	5.382e-05	-1.43157	-0.920298	5.38589e-05	-1.43153	-0.920103
199026876	chr1:199026876:T:A	9.24652e-07	2.07602	-0.645559	5.0625e-05	-1.52974	-0.883331	5.0662e-05	-1.5297	-0.883122
199026997	chr1:199026997:C:G	6.69033e-08	-1.68756e-10	-1.19571	0.000176517	-1.68756e-10	-1.1641	0.000176596	-1.68756e-10	-1.16414
199027179	chr1:199027179:T:C	4.31244e-08	-1.36682	-0.268051	0.000206815	-1.26937	0.263674	0.000206827	-1.26926	0.263139
199027341	chr1:199027341:T:G	4.58838e-08	-1.57284	-2.62661e-10	0.000167778	-1.21487	-2.62661e-10	0.000167854	-1.2149	-2.62661e-10
199027356	chr1:199027356:A:G	1.9223e-06	-1.68756e-10	2.16232	0.00476081	-1.68756e-10	2.13065	0.00474015	-1.68756e-10	2.12582
199027387	chr1:199027387:T:A	6.85792e-08	-1.68756e-10	-1.17097	0.000172308	-1.68756e-10	-1.18824	0.000172392	-1.68756e-10	-1.18823
199027718	chr1:199027718:C:G	8.74994e-08	-1.68756e-10	-0.927325	0.000208904	-1.68756e-10	-0.995642	0.000209022	-1.68756e-10	-0.995561
199029406	chr1:199029406:A:G	1.03308e-07	0.00366201	-0.764901	8.05923e-05	-1.26463	-0.683487	8.06103e-05	-1.26484	-0.683529
199029434	chr1:199029434:T:C	1.36638e-07	-1.68756e-10	-0.48162	0.000434936	-1.68756e-10	-0.262318	0.000435118	-1.68756e-10	-0.262382
199029710	chr1:199029710:T:C	6.52723e-08	-1.68756e-10	-1.22039	0.000167669	-1.68756e-10	-1.21553	0.000167747	-1.68756e-10	-1.21554
199029959	chr1:199029959:A:G	1.54401e-07	-1.68756e-10	-0.359404	0.000204588	-1.68756e-10	-1.01652	0.00020467	-1.68756e-10	-1.0166
199030424	chr1:199030424:T:C	1.02022e-07	0.0950463	-0.868817	7.57371e-05	-1.21646	-0.793789	7.57531e-05	-1.21669	-0.793835
199030610	chr1:199030610:C:T	3.89162e-08	-1.73755	-2.62661e-10	9.81091e-05	-1.75144	-2.62661e-10	9.81561e-05	-1.75144	-2.62661e-10
199031148	chr1:199031148:T:C	2.62628e-07	0.908385	-0.736605	0.000105926	-1.6719	-0.00287929	0.000105886	-1.67188	-0.0037534
199031157	chr1:199031157:G:A	7.36691e-08	-1.68756e-10	-1.09937	0.000203828	-1.68756e-10	-1.02024	0.000203914	-1.68756e-10	-1.0203
199031279	chr1:199031279:T:C	4.41701e-08	-1.42958	-0.181327	0.000248234	-1.19138	0.368229	0.000248247	-1.19126	0.36768
199031598	chr1:199031598:A:G	0.0189261	12.3484	-0.991267	9.61576e-05	-1.76563	-0.00589843	9.60773e-05	-1.76563	-0.00721606
199031973	chr1:199031973:T:A	6.58731e-08	-1.68756e-10	-1.21123	0.000172354	-1.68756e-10	-1.18796	0.000172432	-1.68756e-10	-1.18799
199032005	chr1:199032005:T:C	9.38835e-08	-1.68756e-10	-0.856902	0.000267503	-1.68756e-10	-0.748387	0.000267611	-1.68756e-10	-0.748463
199032731	chr1:199032731:A:G	1.22234e-07	-1.68756e-10	-0.593022	0.000370538	-1.68756e-10	-0.422561	0.000370669	-1.68756e-10	-0.422689
199032743	chr1:199032743:A:G	1.47042e-06	-1.68756e-10	1.89434	0.00330604	-1.68756e-10	1.76599	0.00329351	-1.68756e-10	1.76171
199033045	chr1:199033045:C:T	6.95204e-08	-1.68756e-10	-1.15734	0.000173121	-1.68756e-10	-1.18353	0.00017321	-1.68756e-10	-1.1835
199033115	chr1:199033115:T:C	3.61288e-08	-1.43737	-0.374498	0.000155031	-1.40732	0.113423	0.000155032	-1.40729	0.112922
199033304	chr1:199033304:A:T	2.29463e-07	-1.68756e-10	0.0367832	0.000564549	-1.68756e-10	-0.00149025	0.000563891	-1.68756e-10	-0.00313935
199033441	chr1:199033441:C:T	8.58239e-08	-1.68756e-10	-0.946659	0.000173808	-1.68756e-10	-1.17957	0.000173889	-1.68756e-10	-1.17958
199035112	chr1:199035112:T:C	2.35062e-07	-1.68756e-10	0.0608921	0.000755494	-1.68756e-10	0.289854	0.000755731	-1.68756e-10	0.289686
199035237	chr1:199035237:T:C	3.05931e-06	-1.68756e-10	2.62699	0.00749679	-1.68756e-10	2.58471	0.00746194	-1.68756e-10	2.57957
199035580	chr1:199035580:A:T	0.398962	14.1875	0.217928	3.14497e-05	-1.72548	-1.16365	3.14629e-05	-1.72548	-1.16372
199035657	chr1:199035657:G:A	3.77708e-08	-1.76742	-2.62661e-10	0.000105661	-1.67728	-2.62661e-10	0.000105711	-1.67729	-2.62661e-10
199035865	chr1:199035865:C:G	4.00995e-07	1.60255	-1.00756	5.34543e-05	-1.76719	-0.591502	5.34524e-05	-1.76719	-0.59202
199036162	chr1:199036162:A:G	3.77907e-08	-1.76689	-2.62661e-10	0.000103642	-1.69658	-2.62661e-10	0.000103691	-1.69658	-2.62661e-10
199036569	chr1:199036569:T:C	2.81576e-07	1.10718	-0.865734	7.85888e-05	-1.75025	-0.223041	7.85648e-05	-1.75025	-0.223824
199036571	chr1:199036571:G:A	2.79045e-07	1.30878	-1.07636	4.74282e-05	-1.76321	-0.715095	4.74289e-05	-1.76321	-0.715559
199036643	chr1:199036643:T:G	3.78102e-08	-1.76638	-2.62661e-10	0.0001233	-1.5229	-2.62661e-10	0.000123377	-1.52276	-2.62661e-10
199036820	chr1:199036820:C:T	6.53432e-08	-1.68756e-10	-1.2193	0.000166827	-1.68756e-10	-1.22056	0.000166908	-1.68756e-10	-1.22056
199037460	chr1:199037460:T:C	1.08806e-05	5.03939	-1.14361	3.72446e-05	-1.50228	-1.21773	3.72678e-05	-1.50216	-1.21771
199037515	chr1:199037515:A:T	6.94082e-08	-1.68756e-10	-1.15895	0.000185614	-1.68756e-10	-1.11385	0.000185693	-1.68756e-10	-1.1139
199037801	chr1:199037801:T:A	7.89461e-08	-1.68756e-10	-1.03019	0.00023742	-1.68756e-10	-0.867687	0.000237491	-1.68756e-10	-0.867868
199037998	chr1:199037998:C:T	3.77927e-08	-1.76684	-2.62661e-10	0.000122084	-1.53281	-2.62661e-10	0.00012216	-1.53267	-2.62661e-10
199038079	chr1:199038079:C:T	0.189857	13.0989	0.563907	3.35721e-05	-1.75697	-1.06686	3.35848e-05	-1.75696	-1.06696
199038195	chr1:199038195:C:T	8.67697e-08	-1.68756e-10	-0.935699	0.000238236	-1.68756e-10	-0.864255	0.000238332	-1.68756e-10	-0.864333
199038520	chr1:199038520:T:G	1.77033e-06	-1.68756e-10	2.07996	0.00396396	-1.68756e-10	1.94748	0.00394856	-1.68756e-10	1.94311
199038540	chr1:199038540:C:T	5.187e-08	-1.45022	-2.62661e-10	9.86722e-05	-1.74571	-2.62661e-10	9.87205e-05	-1.74571	-2.62661e-10
199038777	chr1:199038777:A:C	1.34508e-07	-1.68756e-10	-0.497336	0.000333393	-1.68756e-10	-0.528197	0.00033318	-1.68756e-10	-0.529318
199038783	chr1:199038783:A:T	1.29479e-07	-1.68756e-10	-0.535441	0.000383923	-1.68756e-10	-0.387075	0.000384072	-1.68756e-10	-0.38717
199039416	chr1:199039416:A:G	3.82126e-08	-1.75579	-2.62661e-10	0.000133538	-1.44313	-2.62661e-10	0.000133624	-1.44297	-2.62661e-10
199039637	chr1:199039637:G:T	6.52723e-08	-1.68756e-10	-1.22039	0.000166904	-1.68756e-10	-1.2201	0.000166984	-1.68756e-10	-1.2201
199039932	chr1:199039932:T:C	7.01038e-08	-1.68756e-10	-1.14898	0.000188126	-1.68756e-10	-1.10041	0.000188206	-1.68756e-10	-1.10046
199039979	chr1:199039979:G:A	2.33229e-07	-1.68756e-10	0.0530662	0.000750101	-1.68756e-10	0.28269	0.000750337	-1.68756e-10	0.282523
199040032	chr1:199040032:AAC:A	6.60908e-08	-1.68756e-10	-1.20793	0.000173409	-1.68756e-10	-1.18187	0.000173487	-1.68756e-10	-1.1819
199040219	chr1:199040219:G:A	6.60556e-08	-1.68756e-10	-1.20846	0.000173246	-1.68756e-10	-1.18281	0.000173324	-1.68756e-10	-1.18284
199040946	chr1:199040946:GATATA:G	3.84569e-08	-1.74942	-2.62661e-10	0.000137483	-1.41402	-2.62661e-10	0.000137573	-1.41385	-2.62661e-10
199041146	chr1:199041146:T:A	6.55562e-08	-1.68756e-10	-1.21605	0.000169189	-1.68756e-10	-1.2065	0.000169269	-1.68756e-10	-1.20651
199041307	chr1:199041307:T:C	6.62428e-08	-1.68756e-10	-1.20563	0.000172781	-1.68756e-10	-1.18549	0.000172867	-1.68756e-10	-1.18548
199041358	chr1:199041358:G:A	1.3281e-07	-1.68756e-10	-0.510034	0.000394187	-1.68756e-10	-0.360694	0.000394339	-1.68756e-10	-0.360788
199041486	chr1:199041486:A:G	6.21263e-08	-1.26979	-2.62661e-10	0.000119621	-1.55319	-2.62661e-10	0.000119681	-1.55317	-2.62661e-10
199041915	chr1:199041915:A:G	3.81269e-08	-1.75804	-2.62661e-10	0.000131835	-1.45596	-2.62661e-10	0.00013192	-1.4558	-2.62661e-10
199042410	chr1:199042410:G:T	4.00811e-05	5.80103	-0.601326	3.28497e-05	-1.74799	-1.09759	3.28643e-05	-1.748	-1.09761
199042593	chr1:199042593:A:G	6.95629e-08	-1.68756e-10	-1.15673	0.00018608	-1.68756e-10	-1.11134	0.00018616	-1.68756e-10	-1.11139
199042613	chr1:199042613:C:G	8.95453e-08	-1.68756e-10	-0.904212	0.000253291	-1.68756e-10	-0.802981	0.000253394	-1.68756e-10	-0.803053
199043324	chr1:199043324:A:G	8.51214e-08	-1.68756e-10	-0.954879	0.000262229	-1.68756e-10	-0.768301	0.000262301	-1.68756e-10	-0.768505
199043349	chr1:199043349:A:C	0.0191477	12.5818	-1.21308	4.41494e-05	-1.75907	-0.790864	4.41389e-05	-1.75907	-0.791585
199043856	chr1:199043856:C:T	6.3004e-08	-1.25576	-2.62661e-10	0.000109445	-1.6421	-2.62661e-10	0.000109499	-1.64208	-2.62661e-10
199044373	chr1:199044373:C:T	3.78032e-08	-1.76656	-2.62661e-10	0.000114677	-1.5954	-2.62661e-10	0.000114746	-1.59528	-2.62661e-10
199044413	chr1:199044413:C:A	3.79507e-08	-1.76267	-2.62661e-10	0.000101126	-1.72115	-2.62661e-10	0.000101174	-1.72116	-2.62661e-10
199044547	chr1:199044547:G:A	6.54074e-08	-1.68756e-10	-1.21832	0.000168415	-1.68756e-10	-1.21108	0.000168495	-1.68756e-10	-1.21109
199045175	chr1:199045175:T:C	6.64187e-08	-1.68756e-10	-1.20298	0.000168274	-1.68756e-10	-1.21192	0.000168356	-1.68756e-10	-1.21192
199045902	chr1:199045902:A:T	9.67231e-06	4.64689	-0.868826	7.70372e-05	-1.68039	-0.312842	7.70036e-05	-1.68042	-0.313732
199045950	chr1:199045950:G:A	1.32784e-06	-1.68756e-10	1.79235	0.00498138	-1.68756e-10	2.17594	0.00498189	-1.68756e-10	2.17557
199046075	chr1:199046075:G:A	3.26651e-07	-1.68756e-10	0.389935	0.000829428	-1.68756e-10	0.383218	0.000827766	-1.68756e-10	0.380731
199046124	chr1:199046124:T:C	1.04526e-06	2.47231	-0.919247	6.66983e-05	-1.69522	-0.442123	6.66739e-05	-1.69527	-0.442914
199046219	chr1:199046219:G:A	3.64576e-07	-1.68756e-10	0.499777	0.000925047	-1.68756e-10	0.492327	0.00092312	-1.68756e-10	0.489759
199046386	chr1:199046386:A:G	2.72692e-07	-1.68756e-10	0.209386	0.000662484	-1.68756e-10	0.158479	0.000661404	-1.68756e-10	0.156365
199047091	chr1:199047091:G:A	2.1396e-07	-1.68756e-10	-0.0331667	0.000319627	-1.68756e-10	-0.570362	0.000319756	-1.68756e-10	-0.57044
199047104	chr1:199047104:C:T	1.37577e-07	-0.474776	-2.62661e-10	0.000123134	-1.52425	-2.62661e-10	0.00012319	-1.52427	-2.62661e-10
199047287	chr1:199047287:C:A	7.30126e-07	-1.68756e-10	1.19426	0.00186057	-1.68756e-10	1.19112	0.0018557	-1.68756e-10	1.18802
199047390	chr1:199047390:AG:A	6.53112e-08	-1.68756e-10	-1.21979	0.000168029	-1.68756e-10	-1.21338	0.000168109	-1.68756e-10	-1.21339
199047934	chr1:199047934:A:G	2.00889e-07	-1.68756e-10	-0.0962058	0.000489291	-1.68756e-10	-0.144561	0.000488877	-1.68756e-10	-0.145889
199048236	chr1:199048236:A:T	5.382e-08	-1.41331	-2.62661e-10	0.000286399	-0.680133	-2.62661e-10	0.000286502	-0.680255	-2.62661e-10
199048507	chr1:199048507:A:G	9.24785e-08	-1.68756e-10	-0.87198	0.000266459	-1.68756e-10	-0.752298	0.00026656	-1.68756e-10	-0.7524
199049014	chr1:199049014:A:G	3.64683e-08	-1.7675	-0.0350127	0.000425815	-0.70257	0.419057	0.000425883	-0.702426	0.41859
199049332	chr1:199049332:T:A	9.49354e-08	-0.84576	-2.62661e-10	0.000159914	-1.26288	-2.62661e-10	0.000159995	-1.26286	-2.62661e-10
199050213	chr1:199050213:A:T	4.05691e-06	3.80881	-0.899594	5.20235e-05	-1.76623	-0.619595	5.20225e-05	-1.76623	-0.620088
199050363	chr1:199050363:G:T	1.1496e-07	-1.68756e-10	-0.654375	0.00025531	-1.68756e-10	-0.795041	0.000255476	-1.68756e-10	-0.794872
199050726	chr1:199050726:G:A	2.54537e-06	3.64147	-1.19839	3.483e-05	-1.75983	-1.02721	3.48329e-05	-1.75985	-1.02759
199051080	chr1:199051080:G:A	1.12474e-07	-1.68756e-10	-0.676231	0.000250516	-1.68756e-10	-0.813997	0.000250678	-1.68756e-10	-0.813832
199051253	chr1:199051253:T:G	3.87405e-08	-1.74207	-2.62661e-10	0.00011812	-1.56582	-2.62661e-10	0.000118174	-1.56584	-2.62661e-10
199051306	chr1:199051306:G:A	9.9912e-08	-0.794667	-2.62661e-10	0.000107019	-1.66451	-2.62661e-10	0.000107069	-1.66453	-2.62661e-10
199051432	chr1:199051432:T:A	2.42994e-06	3.60148	-1.20482	3.41716e-05	-1.75843	-1.04769	3.41751e-05	-1.75845	-1.04805
199051486	chr1:199051486:G:C	1.14641e-07	-1.68756e-10	-0.657152	0.000254629	-1.68756e-10	-0.79771	0.000254795	-1.68756e-10	-0.797542
199051858	chr1:199051858:T:C	2.53155e-06	3.34755	-0.909914	5.26448e-05	-1.74429	-0.629665	5.26428e-05	-1.74432	-0.630151
199051869	chr1:199051869:C:T	6.8412e-08	-1.68756e-10	-1.17341	0.000169136	-1.68756e-10	-1.20681	0.000169221	-1.68756e-10	-1.2068
199052640	chr1:199052640:C:T	6.87291e-08	-1.68756e-10	-1.16878	0.000170547	-1.68756e-10	-1.19851	0.000170633	-1.68756e-10	-1.19849
199052681	chr1:199052681:G:A	4.52727e-06	3.89441	-0.875488	3.71652e-05	-1.54758	-1.17456	3.71797e-05	-1.54763	-1.17461
199052696	chr1:199052696:T:G	4.28731e-06	4.10222	-1.13776	3.63996e-05	-1.57578	-1.16718	3.64172e-05	-1.57582	-1.16714
199053030	chr1:199053030:A:T	1.17894e-07	-1.68756e-10	-0.62917	0.000261076	-1.68756e-10	-0.772705	0.000261248	-1.68756e-10	-0.77253
199053632	chr1:199053632:A:G	4.69217e-07	-1.68756e-10	0.752108	0.0011264	-1.68756e-10	0.689262	0.00112412	-1.68756e-10	0.686755
199053967	chr1:199053967:G:A	9.56763e-08	-1.68756e-10	-0.837986	0.000241581	-1.68756e-10	-0.850312	0.000241671	-1.68756e-10	-0.850423
199054111	chr1:199054111:A:G	1.21026e-07	-0.286885	-0.316065	5.0121e-05	-1.70246	-0.720622	5.01423e-05	-1.70243	-0.720704
199054207	chr1:199054207:C:A	2.035e-07	-1.68756e-10	-0.0832896	0.000495656	-1.68756e-10	-0.131637	0.000495233	-1.68756e-10	-0.132972
199054550	chr1:199054550:T:C	2.02156e-07	-1.68756e-10	-0.0899193	0.000492451	-1.68756e-10	-0.138124	0.000492032	-1.68756e-10	-0.139455
199055052	chr1:199055052:T:C	9.71107e-08	-1.68756e-10	-0.823105	0.000282047	-1.68756e-10	-0.695446	0.00028216	-1.68756e-10	-0.695524
199055444	chr1:199055444:G:T	6.95799e-08	-1.68756e-10	-1.15648	0.000180057	-1.68756e-10	-1.14424	0.000180129	-1.68756e-10	-1.14433
199055492	chr1:199055492:C:T	5.15688e-08	-1.45604	-2.62661e-10	0.000191086	-1.08479	-2.62661e-10	0.000191174	-1.08482	-2.62661e-10
199055772	chr1:199055772:T:C	1.94205e-07	-1.68756e-10	-0.130044	0.000473227	-1.68756e-10	-0.177942	0.000472837	-1.68756e-10	-0.17925
199056240	chr1:199056240:C:A	5.67626e-07	-1.68756e-10	0.942506	0.000864667	-1.68756e-10	0.424826	0.000864972	-1.68756e-10	0.424698
199056588	chr1:199056588:G:A	6.7259e-08	-1.68756e-10	-1.19041	0.000167227	-1.68756e-10	-1.21817	0.000167308	-1.68756e-10	-1.21816
199056591	chr1:199056591:A:G	6.72036e-08	-1.68756e-10	-1.19123	0.000167266	-1.68756e-10	-1.21793	0.000167347	-1.68756e-10	-1.21793
199056597	chr1:199056597:T:C	6.76587e-08	-1.68756e-10	-1.18448	0.000166997	-1.68756e-10	-1.21954	0.000167078	-1.68756e-10	-1.21954
199057015	chr1:199057015:G:T	6.68443e-08	-1.68756e-10	-1.19659	0.000181178	-1.68756e-10	-1.13804	0.000181253	-1.68756e-10	-1.13811
199057037	chr1:199057037:A:G	6.52609e-08	-1.68756e-10	-1.22056	0.000169806	-1.68756e-10	-1.20286	0.000169883	-1.68756e-10	-1.20289
199057200	chr1:199057200:A:G	3.25492e-06	3.90949	-1.22052	4.59016e-05	-1.54564	-0.965375	4.59258e-05	-1.54569	-0.965285
199057272	chr1:199057272:A:G	1.75212e-07	-1.68756e-10	-0.232961	0.000428284	-1.68756e-10	-0.277732	0.00042796	-1.68756e-10	-0.278969
199057617	chr1:199057617:T:C	7.47207e-08	-1.68756e-10	-1.0852	0.000170628	-1.68756e-10	-1.19803	0.000170709	-1.68756e-10	-1.19804
199057874	chr1:199057874:G:T	2.92119e-07	-1.68756e-10	0.278204	0.000734493	-1.68756e-10	0.261662	0.000733116	-1.68756e-10	0.259305
199058099	chr1:199058099:C:T	5.23596e-08	-1.44082	-2.62661e-10	0.000195294	-1.06301	-2.62661e-10	0.000195384	-1.06303	-2.62661e-10
199058613	chr1:199058613:C:A	3.34398e-07	-1.68756e-10	0.413375	0.000846261	-1.68756e-10	0.40331	0.000844555	-1.68756e-10	0.40081
199059323	chr1:199059323:T:TAA	1.43476e-08	-1.66866	-1.06672	3.19105e-05	-1.74543	-1.12915	3.19302e-05	-1.74539	-1.12905
199059549	chr1:199059549:T:C	2.90805e-08	-0.924974	-1.10391	3.86115e-05	-1.71537	-0.968599	3.86379e-05	-1.71534	-0.968425
199059891	chr1:199059891:A:C	7.24421e-08	0.0571324	-1.1733	3.14566e-05	-1.76522	-1.12369	3.14702e-05	-1.76523	-1.12373
199060232	chr1:199060232:A:T	6.75738e-08	-1.68756e-10	-1.18574	0.000169785	-1.68756e-10	-1.20299	0.000169868	-1.68756e-10	-1.20298
199060380	chr1:199060380:G:A	6.64844e-08	-1.68756e-10	-1.20199	0.000168032	-1.68756e-10	-1.21336	0.000168115	-1.68756e-10	-1.21335
199060382	chr1:199060382:T:C	7.03795e-07	1.84348	-0.685951	5.73827e-05	-1.50971	-0.778063	5.74026e-05	-1.50962	-0.778288
199060757	chr1:199060757:T:C	1.19952e-07	-1.68756e-10	-0.611862	0.000274109	-1.68756e-10	-0.723993	0.00027428	-1.68756e-10	-0.723852
199061115	chr1:199061115:C:T	3.39088e-07	-1.68756e-10	0.427303	0.00085825	-1.68756e-10	0.417378	0.000856512	-1.68756e-10	0.414868
199061328	chr1:199061328:T:A	7.12303e-08	-1.68756e-10	-1.13304	0.000189936	-1.68756e-10	-1.09083	0.000190021	-1.68756e-10	-1.09086
199061733	chr1:199061733:T:C	3.84817e-08	-1.74877	-2.62661e-10	0.000105174	-1.68191	-2.62661e-10	0.000105233	-1.68182	-2.62661e-10
199061827	chr1:199061827:G:A	3.47533e-07	-1.68756e-10	0.451902	0.00088001	-1.68756e-10	0.442416	0.000878211	-1.68756e-10	0.439887
199062238	chr1:199062238:C:A	7.12377e-08	-1.68756e-10	-1.13293	0.000189956	-1.68756e-10	-1.09073	0.000190041	-1.68756e-10	-1.09076
199062263	chr1:199062263:A:T	3.14099e-07	-1.68756e-10	0.350753	0.000438388	-1.68756e-10	-0.254413	0.000438564	-1.68756e-10	-0.254494
199062463	chr1:199062463:T:C	6.62629e-08	-1.68756e-10	-1.20533	0.000167693	-1.68756e-10	-1.21538	0.000167775	-1.68756e-10	-1.21537
199062541	chr1:199062541:G:A	1.55425e-07	-1.68756e-10	-0.352792	0.000383231	-1.68756e-10	-0.38888	0.000382977	-1.68756e-10	-0.390024
199062550	chr1:199062550:G:A	6.65449e-08	-1.68756e-10	-1.20108	0.000173295	-1.68756e-10	-1.18252	0.000173376	-1.68756e-10	-1.18254
199062624	chr1:199062624:ATT:A	2.07044e-08	-1.4323	-0.936306	4.42887e-05	-1.73184	-0.814949	4.43032e-05	-1.73184	-0.815097
199062627	chr1:199062627:T:A	2.08278e-08	-1.43318	-0.929486	4.4667e-05	-1.73154	-0.806742	4.46816e-05	-1.73155	-0.806891
199062630	chr1:199062630:T:TA	2.07273e-08	-1.43625	-0.931258	4.46156e-05	-1.73057	-0.808864	4.46302e-05	-1.73058	-0.809013
199062632	chr1:199062632:TCAATGTCAA:T	2.09823e-08	-1.42479	-0.930489	4.44914e-05	-1.73422	-0.808	4.45059e-05	-1.73423	-0.808149
199062907	chr1:199062907:T:C	3.84366e-08	-1.74995	-2.62661e-10	9.83078e-05	-1.74942	-2.62661e-10	9.83545e-05	-1.74942	-2.62661e-10
199063203	chr1:199063203:G:A	1.78453e-07	-1.68756e-10	-0.214629	0.000438024	-1.68756e-10	-0.255245	0.000437698	-1.68756e-10	-0.256471
199063664	chr1:199063664:A:T	3.88204e-08	-1.74001	-2.62661e-10	0.000103505	-1.6979	-2.62661e-10	0.000103563	-1.69782	-2.62661e-10
199064311	chr1:199064311:C:T	2.04913e-08	-1.45205	-0.926902	4.50849e-05	-1.72517	-0.803802	4.50996e-05	-1.72518	-0.80395
199064597	chr1:199064597:G:T	1.37241e-08	-1.65145	-1.12835	3.02728e-05	-1.7526	-1.17467	3.02904e-05	-1.75257	-1.1746
199064609	chr1:199064609:C:A	1.09885e-07	-1.68756e-10	-0.699519	0.000263409	-1.68756e-10	-0.76381	0.000263586	-1.68756e-10	-0.763619
199064633	chr1:199064633:G:A	2.00292e-08	-1.43805	-0.963713	4.29263e-05	-1.72993	-0.848099	4.29407e-05	-1.72994	-0.848239
199065008	chr1:199065008:A:T	3.917e-08	-1.73105	-2.62661e-10	0.000102217	-1.71042	-2.62661e-10	0.000102273	-1.71035	-2.62661e-10
199065294	chr1:199065294:C:T	6.65002e-08	-1.68756e-10	-1.20175	0.000173135	-1.68756e-10	-1.18345	0.000173215	-1.68756e-10	-1.18347
199065417	chr1:199065417:T:C	3.92294e-08	-1.72953	-2.62661e-10	0.00010207	-1.71186	-2.62661e-10	0.000102127	-1.71178	-2.62661e-10
199065777	chr1:199065777:A:G	3.19632e-07	1.11514	-0.746929	4.51155e-05	-1.69139	-0.836905	4.513e-05	-1.69134	-0.837113
199066187	chr1:199066187:C:T	4.7652e-07	1.92193	-1.15437	2.93088e-05	-1.76043	-1.1992	2.9324e-05	-1.76044	-1.19915
199066451	chr1:199066451:C:T	1.24195e-07	-1.68756e-10	-0.577107	0.000307748	-1.68756e-10	-0.608236	0.000307959	-1.68756e-10	-0.608034
199066488	chr1:199066488:G:A	1.31551e-07	-1.68756e-10	-0.51956	0.000298149	-1.68756e-10	-0.639925	0.000298338	-1.68756e-10	-0.639771
199066710	chr1:199066710:A:C	6.56065e-08	-1.68756e-10	-1.21528	0.000171001	-1.68756e-10	-1.19585	0.00017108	-1.68756e-10	-1.19587
199067390	chr1:199067390:T:C	1.99693e-07	-1.68756e-10	-0.102177	0.00040887	-1.68756e-10	-0.324122	0.000409168	-1.68756e-10	-0.323874
199067546	chr1:199067546:C:A	6.93689e-08	-1.68756e-10	-1.15952	0.00018253	-1.68756e-10	-1.1306	0.000182613	-1.68756e-10	-1.13063
199067747	chr1:199067747:G:A	6.53177e-08	-1.68756e-10	-1.21969	0.000175453	-1.68756e-10	-1.17014	0.000175542	-1.68756e-10	-1.17012
199067901	chr1:199067901:A:C	1.19031e-07	-1.68756e-10	-0.619575	0.00028552	-1.68756e-10	-0.683207	0.000285677	-1.68756e-10	-0.683137
199068036	chr1:199068036:TTAAC:T	4.34504e-07	-1.68756e-10	0.675249	0.00109251	-1.68756e-10	0.658719	0.00109014	-1.68756e-10	0.656063
199068589	chr1:199068589:T:C	4.49131e-07	-1.68756e-10	0.708358	0.00113137	-1.68756e-10	0.693669	0.00112889	-1.68756e-10	0.69099
199068881	chr1:199068881:C:T	1.07089e-07	-1.68756e-10	-0.725299	0.000253126	-1.68756e-10	-0.803631	0.000253272	-1.68756e-10	-0.803537
199068914	chr1:199068914:T:C	5.93918e-06	3.97942	-0.689049	3.51778e-05	-1.65196	-1.12514	3.51929e-05	-1.652	-1.12516
199069458	chr1:199069458:G:T	1.37945e-07	-1.68756e-10	-0.472103	0.000342326	-1.68756e-10	-0.501754	0.000342131	-1.68756e-10	-0.502805
199070149	chr1:199070149:T:C	3.29899e-08	-0.873781	-1.02897	3.1461e-05	-1.68965	-1.19912	3.14764e-05	-1.68962	-1.19914
199070345	chr1:199070345:A:G	6.57535e-08	-1.68756e-10	-1.21304	0.000170264	-1.68756e-10	-1.20017	0.000170343	-1.68756e-10	-1.20018
199070977	chr1:199070977:C:T	3.83241e-08	-1.75288	-2.62661e-10	0.000104291	-1.69033	-2.62661e-10	0.000104351	-1.69024	-2.62661e-10
199071130	chr1:199071130:C:T	1.25633e-07	-1.68756e-10	-0.56559	0.00031121	-1.68756e-10	-0.597051	0.000311423	-1.68756e-10	-0.596847
199071166	chr1:199071166:C:T	2.04428e-08	-1.35557	-1.02576	3.29391e-05	-1.74607	-1.09679	3.29576e-05	-1.7461	-1.09668
199071199	chr1:199071199:C:T	6.28817e-07	-1.68756e-10	1.04488	0.00096089	-1.68756e-10	0.530342	0.000961227	-1.68756e-10	0.530211
199071231	chr1:199071231:C:T	6.63733e-08	-1.68756e-10	-1.20366	0.000167861	-1.68756e-10	-1.21438	0.000167943	-1.68756e-10	-1.21438
199071270	chr1:199071270:A:T	7.26142e-08	-1.68756e-10	-1.1138	0.000194381	-1.68756e-10	-1.0677	0.000194467	-1.68756e-10	-1.06774
199071468	chr1:199071468:G:T	6.63796e-08	-1.68756e-10	-1.20357	0.00016787	-1.68756e-10	-1.21433	0.000167953	-1.68756e-10	-1.21432
199071551	chr1:199071551:T:C	3.8011e-08	-1.76108	-2.62661e-10	0.000100101	-1.73134	-2.62661e-10	0.000100149	-1.73134	-2.62661e-10
199071700	chr1:199071700:G:C	1.02709e-07	-1.68756e-10	-0.767058	0.000189202	-1.68756e-10	-1.0947	0.000189283	-1.68756e-10	-1.09476
199071880	chr1:199071880:C:T	4.06675e-08	-1.69353	-2.62661e-10	0.000126931	-1.49388	-2.62661e-10	0.000126988	-1.4939	-2.62661e-10
199072368	chr1:199072368:A:T	8.60847e-08	-1.68756e-10	-0.943625	0.000241508	-1.68756e-10	-0.850616	0.000241612	-1.68756e-10	-0.850668
199072605	chr1:199072605:A:G	3.82233e-08	-1.75551	-2.62661e-10	0.000106996	-1.66472	-2.62661e-10	0.000107058	-1.66463	-2.62661e-10
199073457	chr1:199073457:T:C	6.62193e-08	-1.68756e-10	-1.20598	0.00016763	-1.68756e-10	-1.21576	0.000167712	-1.68756e-10	-1.21575
199073848	chr1:199073848:A:G	1.42548e-08	-1.67698	-1.06488	3.21028e-05	-1.74104	-1.12753	3.21227e-05	-1.741	-1.12744
199073917	chr1:199073917:A:C	1.39077e-08	-1.611	-1.15552	3.20518e-05	-1.76587	-1.1043	3.20661e-05	-1.76586	-1.10434
199074230	chr1:199074230:T:C	3.87175e-08	-1.74267	-2.62661e-10	0.00010398	-1.69332	-2.62661e-10	0.000104038	-1.69324	-2.62661e-10
199074744	chr1:199074744:A:G	1.39221e-08	-1.61787	-1.14761	3.24208e-05	-1.76504	-1.09368	3.24352e-05	-1.76503	-1.09373
199074810	chr1:199074810:T:C	1.39949e-08	-1.59433	-1.16593	3.157e-05	-1.76709	-1.11822	3.15839e-05	-1.76709	-1.11826
199075066	chr1:199075066:T:C	3.87071e-08	-1.74293	-2.62661e-10	0.000104032	-1.69282	-2.62661e-10	0.000104091	-1.69273	-2.62661e-10
199075405	chr1:199075405:A:C	3.78777e-08	-1.76459	-2.62661e-10	0.000107452	-1.66047	-2.62661e-10	0.000107503	-1.66048	-2.62661e-10
199075701	chr1:199075701:A:G	8.34855e-08	-1.68756e-10	-0.974284	0.000204131	-1.68756e-10	-1.01876	0.000204241	-1.68756e-10	-1.0187
199075750	chr1:199075750:TAA:T	1.31613e-07	-1.68756e-10	-0.519093	0.000298448	-1.68756e-10	-0.638921	0.000298638	-1.68756e-10	-0.638767
199076316	chr1:199076316:C:T	7.41784e-08	-1.68756e-10	-1.09248	0.000197201	-1.68756e-10	-1.05329	0.000197289	-1.68756e-10	-1.05333
199076410	chr1:199076410:T:C	1.25627e-07	-1.68756e-10	-0.565636	0.000286114	-1.68756e-10	-0.681129	0.000286293	-1.68756e-10	-0.680983
199076533	chr1:199076533:C:G	6.54089e-08	-1.68756e-10	-1.2183	0.000166829	-1.68756e-10	-1.22055	0.000166909	-1.68756e-10	-1.22055
199076741	chr1:199076741:T:C	5.10656e-08	-1.46585	-2.62661e-10	0.00010556	-1.67824	-2.62661e-10	0.000105611	-1.67823	-2.62661e-10
199076766	chr1:199076766:C:T	1.02708e-07	-0.767069	-2.62661e-10	0.000101572	-1.71675	-2.62661e-10	0.000101619	-1.71677	-2.62661e-10
199077149	chr1:199077149:G:C	9.31583e-08	-1.68756e-10	-0.864656	0.000226848	-1.68756e-10	-0.913239	0.000226994	-1.68756e-10	-0.913075
199077218	chr1:199077218:T:G	6.57609e-08	-1.68756e-10	-1.21293	0.000175384	-1.68756e-10	-1.17054	0.000175458	-1.68756e-10	-1.1706
199077285	chr1:199077285:C:G	1.29796e-07	-1.68756e-10	-0.532994	0.000294731	-1.68756e-10	-0.651454	0.000294918	-1.68756e-10	-0.651303
199077548	chr1:199077548:AT:A	1.25572e-07	-1.68756e-10	-0.566079	0.000285917	-1.68756e-10	-0.681818	0.000286096	-1.68756e-10	-0.681671
199077549	chr1:199077549:T:A	1.05607e-07	-1.68756e-10	-0.739231	0.000242953	-1.68756e-10	-0.84465	0.000243094	-1.68756e-10	-0.84455
199077783	chr1:199077783:T:G	8.35434e-08	-1.68756e-10	-0.973591	0.000204254	-1.68756e-10	-1.01815	0.000204365	-1.68756e-10	-1.01809
199078320	chr1:199078320:C:T	3.876e-08	-1.74157	-2.62661e-10	0.000103791	-1.69514	-2.62661e-10	0.00010385	-1.69506	-2.62661e-10
199078388	chr1:199078388:A:T	2.94932e-07	0.928774	-0.640986	4.71136e-05	-1.72296	-0.761997	4.71283e-05	-1.72292	-0.762206
199079614	chr1:199079614:A:G	8.83039e-08	-1.68756e-10	-0.918172	0.000178404	-1.68756e-10	-1.15347	0.000178487	-1.68756e-10	-1.15348
199079772	chr1:199079772:G:A	3.76991e-07	-1.68756e-10	0.533265	0.0009527	-1.68756e-10	0.521783	0.0009507	-1.68756e-10	0.519199
199080123	chr1:199080123:A:G	1.13985e-07	-1.68756e-10	-0.662886	0.00027293	-1.68756e-10	-0.728304	0.000273115	-1.68756e-10	-0.728105
199080283	chr1:199080283:C:T	6.52898e-08	-1.68756e-10	-1.22012	0.000166981	-1.68756e-10	-1.21964	0.000167061	-1.68756e-10	-1.21964
199080361	chr1:199080361:T:A	1.13585e-07	-1.68756e-10	-0.666406	0.000272059	-1.68756e-10	-0.731498	0.000272244	-1.68756e-10	-0.7313
199080978	chr1:199080978:T:C	4.74913e-08	-1.53841	-2.62661e-10	0.000116244	-1.58183	-2.62661e-10	0.00011629	-1.58192	-2.62661e-10
199081045	chr1:199081045:C:T	6.6299e-07	1.0978	-2.62661e-10	0.000178478	-1.15305	-2.62661e-10	0.00017856	-1.15308	-2.62661e-10
199081378	chr1:199081378:TTTTG:T	6.97198e-08	-1.68756e-10	-1.15447	0.000177812	-1.68756e-10	-1.15679	0.000177898	-1.68756e-10	-1.15679
199081556	chr1:199081556:G:C	3.97412e-08	-1.71657	-2.62661e-10	0.000100618	-1.72619	-2.62661e-10	0.000100673	-1.72613	-2.62661e-10
199081558	chr1:199081558:G:A	3.95938e-08	-1.72028	-2.62661e-10	0.000100963	-1.72277	-2.62661e-10	0.000101018	-1.7227	-2.62661e-10
199081625	chr1:199081625:G:A	3.96132e-08	-1.71979	-2.62661e-10	0.00010091	-1.72328	-2.62661e-10	0.000100965	-1.72322	-2.62661e-10
199081806	chr1:199081806:A:G	4.7968e-06	2.56119	0.515559	0.000139734	-1.71965	0.321868	0.000139793	-1.7196	0.321765
199082411	chr1:199082411:TC:T	6.42664e-07	-1.68756e-10	1.06666	0.00214941	-1.68756e-10	1.33543	0.00215021	-1.68756e-10	1.33532
199082503	chr1:199082503:A:T	8.43915e-08	-1.68756e-10	-0.963491	0.000237924	-1.68756e-10	-0.865565	0.000237899	-1.68756e-10	-0.866152
199082559	chr1:199082559:T:G	3.86261e-08	-1.74503	-2.62661e-10	0.000121733	-1.53569	-2.62661e-10	0.000121814	-1.5355	-2.62661e-10
199082600	chr1:199082600:T:C	9.96915e-08	-1.68756e-10	-0.796876	0.000248926	-1.68756e-10	-0.820364	0.000249085	-1.68756e-10	-0.820205
199082609	chr1:199082609:C:A	1.92485e-07	0.0151087	-0.154045	6.09433e-05	-1.7671	-0.460472	6.09504e-05	-1.76711	-0.460833
199082708	chr1:199082708:C:T	2.59591e-07	0.267218	-0.107067	6.62883e-05	-1.73404	-0.409466	6.62991e-05	-1.73399	-0.409837
199084287	chr1:199084287:T:C	3.837e-08	-1.75168	-2.62661e-10	0.000119032	-1.55812	-2.62661e-10	0.00011911	-1.55795	-2.62661e-10
199084563	chr1:199084563:T:C	3.79892e-08	-1.76165	-2.62661e-10	0.000100113	-1.73122	-2.62661e-10	0.000100161	-1.73122	-2.62661e-10
199084825	chr1:199084825:T:C	1.3804e-07	-0.225586	-0.245826	5.72265e-05	-1.74742	-0.543084	5.72331e-05	-1.74744	-0.543426
199085210	chr1:199085210:G:A	4.97311e-08	-0.381335	-1.11099	3.01145e-05	-1.75257	-1.17994	3.01306e-05	-1.75261	-1.17985
199085410	chr1:199085410:G:A	7.67443e-08	-1.68756e-10	-1.05848	0.000187654	-1.68756e-10	-1.10292	0.000187733	-1.68756e-10	-1.10298
199085484	chr1:199085484:C:T	5.21007e-08	-0.331001	-1.11478	2.99214e-05	-1.75685	-1.18209	2.99375e-05	-1.75688	-1.182
199085537	chr1:199085537:T:C	5.47567e-08	-0.288587	-1.10747	2.99539e-05	-1.76014	-1.17772	2.99703e-05	-1.76016	-1.17763
199086131	chr1:199086131:TTTATTTA:T	1.43404e-07	-1.68756e-10	-0.433288	0.000345524	-1.68756e-10	-0.492455	0.000345731	-1.68756e-10	-0.492337
199086180	chr1:199086180:C:T	4.01423e-08	-1.70653	-2.62661e-10	0.000134645	-1.43488	-2.62661e-10	0.00013474	-1.43466	-2.62661e-10
199086261	chr1:199086261:G:A	1.8249e-07	-1.68756e-10	-0.192263	0.000466962	-1.68756e-10	-0.191269	0.000466724	-1.68756e-10	-0.192261
199086826	chr1:199086826:C:A	6.92279e-08	-1.68756e-10	-1.16155	0.000173312	-1.68756e-10	-1.18243	0.000173396	-1.68756e-10	-1.18242
199087166	chr1:199087166:G:T	6.94548e-08	-1.68756e-10	-1.15828	0.000187405	-1.68756e-10	-1.10425	0.000187487	-1.68756e-10	-1.10429
199087206	chr1:199087206:G:A	3.32893e-07	-1.68756e-10	0.408864	0.000958245	-1.68756e-10	0.527586	0.000958552	-1.68756e-10	0.527425
199087426	chr1:199087426:G:A	4.13585e-08	-1.67668	-2.62661e-10	0.000135887	-1.42569	-2.62661e-10	0.000135949	-1.42572	-2.62661e-10
199087478	chr1:199087478:T:C	2.41777e-07	-1.68756e-10	0.0890589	0.000608461	-1.68756e-10	0.0734145	0.000607483	-1.68756e-10	0.0713252
199088359	chr1:199088359:C:T	1.92114e-08	-1.48396	-0.959496	4.78298e-05	-1.49161	-0.97826	4.7847e-05	-1.49155	-0.97844
199088605	chr1:199088605:G:A	6.56108e-07	1.08737	-2.62661e-10	0.000238178	-0.864501	-2.62661e-10	0.000238281	-0.864547	-2.62661e-10
199088830	chr1:199088830:C:T	6.76476e-08	-1.18465	-2.62661e-10	0.000307245	-0.609872	-2.62661e-10	0.000307387	-0.609893	-2.62661e-10
199088849	chr1:199088849:C:T	5.12024e-07	-1.68756e-10	0.839414	0.00168423	-1.68756e-10	1.09155	0.00168487	-1.68756e-10	1.09144
199089277	chr1:199089277:A:T	3.57891e-07	-1.68756e-10	0.481272	0.00103318	-1.68756e-10	0.602883	0.00103351	-1.68756e-10	0.602718
199089764	chr1:199089764:A:T	1.60672e-07	0.646891	-0.96648	3.96321e-05	-1.65273	-1.00515	3.96544e-05	-1.6528	-1.005
199089924	chr1:199089924:G:C	4.08215e-08	-1.30546	-0.384285	6.08269e-05	-1.75278	-0.47671	6.08628e-05	-1.75279	-0.47659
199090068	chr1:199090068:G:T	1.8387e-08	-1.34056	-1.14676	3.64948e-05	-1.58053	-1.15982	3.6512e-05	-1.58048	-1.15988
199090107	chr1:199090107:ATAC:A	8.27341e-08	-1.68756e-10	-0.983325	0.000207986	-1.68756e-10	-1.00005	0.000208111	-1.68756e-10	-0.99993
199090823	chr1:199090823:C:T	4.99663e-07	-1.68756e-10	0.814977	0.00164258	-1.68756e-10	1.0665	0.0016432	-1.68756e-10	1.0664
199090838	chr1:199090838:C:A	3.81057e-08	-1.75859	-2.62661e-10	9.93993e-05	-1.73837	-2.62661e-10	9.94551e-05	-1.73829	-2.62661e-10
199091215	chr1:199091215:A:C	1.88618e-08	-1.31009	-1.15173	3.5646e-05	-1.59954	-1.16434	3.56628e-05	-1.59949	-1.1644
199091276	chr1:199091276:G:A	7.01674e-08	-1.68756e-10	-1.14807	0.000167926	-1.68756e-10	-1.21399	0.000168006	-1.68756e-10	-1.214
199091491	chr1:199091491:C:T	2.55284e-07	-1.68756e-10	0.143419	0.000550525	-1.68756e-10	-0.0266449	0.000550903	-1.68756e-10	-0.0264408
199091923	chr1:199091923:G:A	6.87032e-08	-1.68756e-10	-1.16916	0.000180704	-1.68756e-10	-1.14066	0.000180832	-1.68756e-10	-1.14043
199092052	chr1:199092052:C:T	1.89175e-07	0.698283	-0.85457	4.16314e-05	-1.64944	-0.95922	4.1655e-05	-1.64951	-0.959065
199092310	chr1:199092310:T:C	7.57802e-08	-1.68756e-10	-1.07112	0.000200818	-1.68756e-10	-1.03512	0.000200906	-1.68756e-10	-1.03516
199092465	chr1:199092465:T:C	7.04279e-08	-1.68756e-10	-1.14437	0.00016812	-1.68756e-10	-1.21284	0.0001682	-1.68756e-10	-1.21285
199092549	chr1:199092549:G:A	7.27738e-08	-1.68756e-10	-1.1116	0.000169036	-1.68756e-10	-1.20741	0.000169117	-1.68756e-10	-1.20741
199092991	chr1:199092991:T:C	1.93278e-07	0.0814184	-0.216245	6.63473e-05	-1.76739	-0.375229	6.63605e-05	-1.76738	-0.375514
199093293	chr1:199093293:T:C	9.51693e-08	0.0196953	-0.862995	3.43186e-05	-1.76707	-1.03476	3.43288e-05	-1.76708	-1.03494
199093392	chr1:199093392:T:C	2.49153e-07	1.0179	-0.898786	3.97267e-05	-1.71257	-0.942924	3.97506e-05	-1.71262	-0.942757
199093556	chr1:199093556:C:T	7.67406e-08	-1.68756e-10	-1.05853	0.000186632	-1.68756e-10	-1.10838	0.000186731	-1.68756e-10	-1.10833
199093564	chr1:199093564:C:T	3.23574e-07	-1.68756e-10	0.380471	0.00101667	-1.68756e-10	0.586768	0.00101704	-1.68756e-10	0.586647
199093578	chr1:199093578:AT:A	7.76684e-08	-1.68756e-10	-1.04651	0.000168683	-1.68756e-10	-1.20949	0.000168762	-1.68756e-10	-1.20951
199093733	chr1:199093733:C:T	9.14095e-08	-1.68756e-10	-0.883607	0.000229213	-1.68756e-10	-0.902865	0.000229356	-1.68756e-10	-0.902723
199093876	chr1:199093876:TC:T	8.14874e-08	-1.68756e-10	-0.998509	0.000196249	-1.68756e-10	-1.05813	0.000196356	-1.68756e-10	-1.05807
199093907	chr1:199093907:C:T	7.46786e-08	-1.68756e-10	-1.08576	0.000197645	-1.68756e-10	-1.05104	0.000197733	-1.68756e-10	-1.05108
199094392	chr1:199094392:C:T	1.43441e-07	-0.433035	-2.62661e-10	0.000119033	-1.55811	-2.62661e-10	0.000119088	-1.55814	-2.62661e-10
199094767	chr1:199094767:C:T	3.91123e-08	-1.73252	-2.62661e-10	9.755e-05	-1.75715	-2.62661e-10	9.76012e-05	-1.75711	-2.62661e-10
199094823	chr1:199094823:G:A	3.88049e-08	-1.74041	-2.62661e-10	9.80858e-05	-1.75167	-2.62661e-10	9.81383e-05	-1.75162	-2.62661e-10
199094918	chr1:199094918:T:C	1.73637e-08	-1.54959	-0.994986	3.90279e-05	-1.74372	-0.929518	3.90505e-05	-1.74378	-0.929369
199095289	chr1:199095289:AG:A	8.46611e-08	-1.68756e-10	-0.9603	0.000212691	-1.68756e-10	-0.977679	0.00021282	-1.68756e-10	-0.977555
199096317	chr1:199096317:G:A	9.46389e-08	-1.68756e-10	-0.848888	0.000299268	-1.68756e-10	-0.63618	0.000299469	-1.68756e-10	-0.635989
199096579	chr1:199096579:A:C	6.96582e-08	-1.68756e-10	-1.15536	0.000183827	-1.68756e-10	-1.12353	0.000183961	-1.68756e-10	-1.12327
199096659	chr1:199096659:T:C	6.92331e-08	-1.68756e-10	-1.16148	0.000182432	-1.68756e-10	-1.13114	0.000182564	-1.68756e-10	-1.1309
199097183	chr1:199097183:G:A	8.18942e-08	-1.68756e-10	-0.993528	0.000206092	-1.68756e-10	-1.00919	0.000206216	-1.68756e-10	-1.00908
199097241	chr1:199097241:G:A	8.10196e-08	-1.68756e-10	-1.00427	0.000203943	-1.68756e-10	-1.01968	0.000204065	-1.68756e-10	-1.01956
199097828	chr1:199097828:G:A	9.25002e-08	-0.871746	-2.62661e-10	0.000103944	-1.69367	-2.62661e-10	0.000103993	-1.69368	-2.62661e-10
199098150	chr1:199098150:T:C	7.37325e-07	0.775626	0.428446	0.000167682	-1.53883	0.323376	0.000167605	-1.53887	0.322486
199098348	chr1:199098348:G:A	7.84781e-08	-1.68756e-10	-1.03614	0.000169154	-1.68756e-10	-1.20671	0.000169232	-1.68756e-10	-1.20673
199099192	chr1:199099192:C:T	1.06089e-07	-1.68756e-10	-0.734681	0.000258652	-1.68756e-10	-0.782036	0.00025859	-1.68756e-10	-0.782757
199099297	chr1:199099297:G:C	8.18494e-08	-1.68756e-10	-0.994076	0.000198697	-1.68756e-10	-1.04574	0.000198804	-1.68756e-10	-1.04568
199099485	chr1:199099485:A:G	1.68264e-06	0.647813	1.38135	0.000429343	-1.49191	1.21665	0.000429143	-1.49196	1.21575
199099906	chr1:199099906:A:C	7.98901e-08	-1.64457	0.626262	0.000214002	-1.76641	0.794878	0.000213851	-1.76642	0.793701
199100005	chr1:199100005:G:T	8.02418e-07	-1.68756e-10	1.28867	0.00172699	-1.68756e-10	1.11662	0.00172841	-1.68756e-10	1.11696
199100011	chr1:199100011:G:A	3.90601e-08	-1.73385	-2.62661e-10	0.000156902	-1.28189	-2.62661e-10	0.000156969	-1.28195	-2.62661e-10
199100015	chr1:199100015:T:C	1.79668e-07	0.847588	-1.05543	3.57477e-05	-1.67197	-1.08906	3.57667e-05	-1.67203	-1.08895
199100210	chr1:199100210:A:G	8.88949e-08	-1.68756e-10	-0.911502	0.000223954	-1.68756e-10	-0.926076	0.000224093	-1.68756e-10	-0.925938
199100259	chr1:199100259:T:C	3.76651e-07	-1.68756e-10	0.532362	0.00109561	-1.68756e-10	0.661548	0.00109596	-1.68756e-10	0.661384
199100308	chr1:199100308:T:G	2.34929e-07	-1.68756e-10	0.0603259	0.000555211	-1.68756e-10	-0.0181701	0.000554573	-1.68756e-10	-0.0198003
199100998	chr1:199100998:T:A	7.29403e-08	-1.68756e-10	-1.10931	0.000197867	-1.68756e-10	-1.04992	0.000197955	-1.68756e-10	-1.04996
199101033	chr1:199101033:A:G	6.86915e-08	-1.68756e-10	-1.16933	0.000174578	-1.68756e-10	-1.17515	0.000174672	-1.68756e-10	-1.17509
199101198	chr1:199101198:C:T	6.91513e-08	-1.16266	-2.62661e-10	9.65857e-05	-1.76709	-2.62661e-10	9.66322e-05	-1.76709	-2.62661e-10
199101610	chr1:199101610:G:A	1.2778e-07	0.237299	-0.785945	5.44041e-05	-1.47885	-0.862227	5.44349e-05	-1.47896	-0.862032
199101668	chr1:199101668:C:T	6.559e-08	-1.68756e-10	-1.21553	0.00016687	-1.68756e-10	-1.2203	0.000166951	-1.68756e-10	-1.2203
199101730	chr1:199101730:C:T	4.13671e-07	0.589189	0.0369248	0.000107329	-1.49554	-0.166086	0.000107279	-1.49559	-0.166983
199102061	chr1:199102061:T:A	2.67426e-07	-1.68756e-10	0.189885	0.000726321	-1.68756e-10	0.250474	0.000725098	-1.68756e-10	0.248307
199102119	chr1:199102119:C:G	1.04782e-07	-1.68756e-10	-0.747073	0.000261008	-1.68756e-10	-0.772966	0.00026092	-1.68756e-10	-0.773787
199102204	chr1:199102204:C:T	8.19899e-08	-1.68756e-10	-0.99236	0.000197266	-1.68756e-10	-1.05296	0.000197373	-1.68756e-10	-1.0529
199102266	chr1:199102266:C:T	6.6379e-08	-1.68756e-10	-1.20358	0.000167813	-1.68756e-10	-1.21467	0.000167894	-1.68756e-10	-1.21466
199102511	chr1:199102511:C:T	7.57345e-08	-1.07172	-2.62661e-10	0.000128431	-1.48213	-2.62661e-10	0.000128498	-1.48209	-2.62661e-10
199102583	chr1:199102583:C:T	1.15217e-07	-1.68756e-10	-0.652135	0.000285636	-1.68756e-10	-0.682798	0.000285519	-1.68756e-10	-0.683692
199102777	chr1:199102777:A:T	2.63214e-07	1.13219	-0.958181	3.69092e-05	-1.71088	-1.01818	3.69305e-05	-1.71093	-1.01803
199102970	chr1:199102970:C:T	3.85073e-08	-1.74811	-2.62661e-10	9.79898e-05	-1.75265	-2.62661e-10	9.80425e-05	-1.7526	-2.62661e-10
199103069	chr1:199103069:C:T	6.99135e-08	-1.68756e-10	-1.1517	0.000167903	-1.68756e-10	-1.21413	0.000167983	-1.68756e-10	-1.21414
199103358	chr1:199103358:C:CA	4.16926e-08	-1.66863	-2.62661e-10	0.000132328	-1.45224	-2.62661e-10	0.000132391	-1.45224	-2.62661e-10
199103459	chr1:199103459:T:A	2.14198e-07	-1.68756e-10	-0.0320557	0.000539784	-1.68756e-10	-0.046348	0.000539198	-1.68756e-10	-0.0479163
199103536	chr1:199103536:G:A	1.66081e-07	-1.68756e-10	-0.286482	0.000400156	-1.68756e-10	-0.345663	0.000400447	-1.68756e-10	-0.345419
199103754	chr1:199103754:G:T	7.45873e-08	-1.68756e-10	-1.08699	0.00016831	-1.68756e-10	-1.21171	0.00016839	-1.68756e-10	-1.21172
199104020	chr1:199104020:G:A	7.73571e-08	-1.68756e-10	-1.05052	0.000190876	-1.68756e-10	-1.0859	0.000190976	-1.68756e-10	-1.08585
199104384	chr1:199104384:A:G	2.15112e-08	-1.18484	-1.14555	3.36935e-05	-1.66539	-1.15482	3.37089e-05	-1.66536	-1.15488
199104683	chr1:199104683:T:C	3.78386e-08	-1.76563	-2.62661e-10	0.000102156	-1.71102	-2.62661e-10	0.000102215	-1.71092	-2.62661e-10
199104888	chr1:199104888:C:A	6.64519e-08	-1.68756e-10	-1.20248	0.000167922	-1.68756e-10	-1.21402	0.000168004	-1.68756e-10	-1.21401
199105154	chr1:199105154:A:C	7.63648e-08	-1.68756e-10	-1.06344	0.000167978	-1.68756e-10	-1.21369	0.000168057	-1.68756e-10	-1.2137
199105262	chr1:199105262:C:T	1.66675e-06	1.49125	0.528422	0.000166248	-1.72419	0.500155	0.000166167	-1.72421	0.499208
199105526	chr1:199105526:T:C	6.74482e-08	-1.68756e-10	-1.1876	0.000171588	-1.68756e-10	-1.19242	0.000171678	-1.68756e-10	-1.19238
199105896	chr1:199105896:A:G	4.83448e-08	-0.305708	-1.21489	2.94922e-05	-1.76606	-1.18733	2.95042e-05	-1.76607	-1.18739
199105930	chr1:199105930:A:G	2.90449e-07	-1.68756e-10	0.272471	0.00083848	-1.68756e-10	0.394073	0.000838759	-1.68756e-10	0.393924
199106201	chr1:199106201:C:G	8.46135e-08	0.0756176	-1.03648	3.73152e-05	-1.76734	-0.950775	3.73305e-05	-1.76735	-0.950844
199106461	chr1:199106461:A:G	9.85666e-08	-0.808224	-2.62661e-10	0.000257264	-0.787414	-2.62661e-10	0.000257377	-0.787459	-2.62661e-10
199107017	chr1:199107017:G:T	1.15128e-07	-1.68756e-10	-0.652908	0.000285421	-1.68756e-10	-0.683551	0.000285304	-1.68756e-10	-0.684444
199107227	chr1:199107227:C:G	1.70853e-07	0.719431	-0.977585	3.94389e-05	-1.62892	-1.03384	3.94605e-05	-1.629	-1.0337
199107353	chr1:199107353:T:A	6.02964e-08	-0.459241	-0.840442	3.78625e-05	-1.71193	-0.99163	3.78713e-05	-1.71197	-0.991838
199107708	chr1:199107708:A:G	2.25176e-07	-1.68756e-10	0.0179258	0.00056727	-1.68756e-10	0.0033169	0.000566635	-1.68756e-10	0.00171522
199108021	chr1:199108021:TACC:T	2.87792e-07	-1.68756e-10	0.263282	0.000725328	-1.68756e-10	0.249106	0.000724011	-1.68756e-10	0.246807
199108697	chr1:199108697:A:G	8.42921e-08	-0.0939677	-0.8707	3.51935e-05	-1.76179	-1.01487	3.5203e-05	-1.7618	-1.01507
199108874	chr1:199108874:A:C	1.16816e-07	-1.68756e-10	-0.638354	0.000289446	-1.68756e-10	-0.66955	0.000289324	-1.68756e-10	-0.670454
199109215	chr1:199109215:T:C	6.54084e-08	-1.68756e-10	-1.21831	0.000166834	-1.68756e-10	-1.22052	0.000166915	-1.68756e-10	-1.22052
199109450	chr1:199109450:C:T	9.33162e-08	-1.68756e-10	-0.862963	0.00029437	-1.68756e-10	-0.65268	0.000294567	-1.68756e-10	-0.652492
199109607	chr1:199109607:T:C	5.66213e-07	-1.68756e-10	0.940013	0.0018409	-1.68756e-10	1.18049	0.00184152	-1.68756e-10	1.18035
199109616	chr1:199109616:T:C	7.1437e-08	-1.68756e-10	-1.13014	0.000169063	-1.68756e-10	-1.20725	0.000169143	-1.68756e-10	-1.20726
199109778	chr1:199109778:A:G	6.99953e-08	-1.68756e-10	-1.15053	0.00017851	-1.68756e-10	-1.15288	0.000178541	-1.68756e-10	-1.15318
199109920	chr1:199109920:A:G	7.85899e-08	-1.68756e-10	-1.03471	0.000220055	-1.68756e-10	-0.943643	0.000220155	-1.68756e-10	-0.943666
199110442	chr1:199110442:A:G	1.18608e-07	-1.68756e-10	-0.623137	0.000295143	-1.68756e-10	-0.650059	0.000295015	-1.68756e-10	-0.650975
199110693	chr1:199110693:G:A	3.77691e-08	-1.76747	-2.62661e-10	0.000104053	-1.69262	-2.62661e-10	0.000104115	-1.6925	-2.62661e-10
199110961	chr1:199110961:G:A	5.2141e-08	-1.44501	-2.62661e-10	0.00012767	-1.48807	-2.62661e-10	0.000127723	-1.48814	-2.62661e-10
199111012	chr1:199111012:C:A	5.88009e-08	-0.632651	-0.69215	4.50498e-05	-1.65753	-0.872221	4.50574e-05	-1.65759	-0.872477
199111054	chr1:199111054:TGA:T	2.22465e-08	-1.29493	-1.00184	4.13105e-05	-1.64638	-0.970024	4.13221e-05	-1.64634	-0.970262
199111501	chr1:199111501:C:T	3.7776e-08	-1.76728	-2.62661e-10	0.000103579	-1.69719	-2.62661e-10	0.00010364	-1.69707	-2.62661e-10
199111623	chr1:199111623:G:A	3.84163e-08	-1.75048	-2.62661e-10	9.82097e-05	-1.75041	-2.62661e-10	9.82629e-05	-1.75035	-2.62661e-10
199111657	chr1:199111657:T:C	2.12499e-08	-1.76651	-0.576099	5.73915e-05	-1.62236	-0.665264	5.73587e-05	-1.62223	-0.666444
199112355	chr1:199112355:A:G	2.06653e-08	-1.32567	-1.04483	3.92379e-05	-1.61598	-1.05189	3.92531e-05	-1.61594	-1.05203
199112563	chr1:199112563:A:G	1.25018e-07	-1.68756e-10	-0.570496	0.00037569	-1.68756e-10	-0.408753	0.000375821	-1.68756e-10	-0.408886
199113270	chr1:199113270:C:T	3.78024e-08	-1.76659	-2.62661e-10	0.000156852	-1.28222	-2.62661e-10	0.00015693	-1.2822	-2.62661e-10
199113461	chr1:199113461:T:A	1.441e-06	-1.68756e-10	1.87414	0.00338425	-1.68756e-10	1.78937	0.00338573	-1.68756e-10	1.78932
199113742	chr1:199113742:G:A	1.26929e-07	-1.68756e-10	-0.55533	0.000313884	-1.68756e-10	-0.588493	0.000313732	-1.68756e-10	-0.58946
199113946	chr1:199113946:C:T	1.20049e-08	-1.71975	-1.19389	2.91126e-05	-1.75632	-1.21003	2.9128e-05	-1.75628	-1.21002
199113959	chr1:199113959:A:G	7.77382e-08	-1.68756e-10	-1.04561	0.000214307	-1.68756e-10	-0.970108	0.000214402	-1.68756e-10	-0.970147
199114249	chr1:199114249:T:A	7.77617e-08	-1.68756e-10	-1.04531	0.000192459	-1.68756e-10	-1.07764	0.000192558	-1.68756e-10	-1.0776
199114925	chr1:199114925:T:C	6.70059e-08	-1.68756e-10	-1.19418	0.000168994	-1.68756e-10	-1.20766	0.000169078	-1.68756e-10	-1.20764
199115196	chr1:199115196:A:C	2.8286e-07	0.165092	0.0809042	0.000102863	-1.76706	0.062943	0.000102875	-1.76706	0.0625739
199115437	chr1:199115437:T:C	7.87308e-08	-1.68756e-10	-1.03292	0.000196387	-1.68756e-10	-1.05743	0.000196384	-1.68756e-10	-1.05793
199115675	chr1:199115675:A:C	2.23442e-07	-1.68756e-10	0.0101945	0.000486571	-1.68756e-10	-0.150135	0.0004869	-1.68756e-10	-0.14994
199115794	chr1:199115794:G:A	6.99507e-08	-1.68756e-10	-1.15117	0.000167838	-1.68756e-10	-1.21452	0.000167918	-1.68756e-10	-1.21452
199116522	chr1:199116522:T:C	1.77496e-07	-1.68756e-10	-0.220009	0.000283474	-1.68756e-10	-0.690398	0.000283592	-1.68756e-10	-0.690464
199116880	chr1:199116880:T:C	1.86281e-08	-1.35929	-1.11499	3.68784e-05	-1.61076	-1.11914	3.68923e-05	-1.61071	-1.11929
199117128	chr1:199117128:C:G	3.78023e-08	-1.76659	-2.62661e-10	0.000102764	-1.70509	-2.62661e-10	0.000102824	-1.70498	-2.62661e-10
199117967	chr1:199117967:T:G	3.08015e-07	0.311499	0.0196918	6.83242e-05	-1.76284	-0.35041	6.83339e-05	-1.76283	-0.35076
199118061	chr1:199118061:A:G	6.81692e-08	-1.68756e-10	-1.17696	0.00017207	-1.68756e-10	-1.18961	0.000172157	-1.68756e-10	-1.18959
199118391	chr1:199118391:C:T	6.79713e-08	-1.68756e-10	-1.17987	0.000171042	-1.68756e-10	-1.19561	0.000171128	-1.68756e-10	-1.19559
199118743	chr1:199118743:G:T	3.87621e-08	-1.74151	-2.62661e-10	9.75058e-05	-1.75761	-2.62661e-10	9.75572e-05	-1.75756	-2.62661e-10
199118901	chr1:199118901:T:C	5.88292e-08	-1.07449	-0.249828	6.02832e-05	-1.69098	-0.547482	6.03092e-05	-1.69095	-0.547563
199119177	chr1:199119177:A:C	3.8e-08	-1.76137	-2.62661e-10	9.98226e-05	-1.73412	-2.62661e-10	9.98791e-05	-1.73404	-2.62661e-10
199119385	chr1:199119385:A:C	8.95648e-08	-1.68756e-10	-0.903995	0.000219112	-1.68756e-10	-0.947936	0.000219225	-1.68756e-10	-0.947902
199119523	chr1:199119523:T:C	9.06879e-08	-1.68756e-10	-0.891532	0.000216508	-1.68756e-10	-0.959889	0.000216594	-1.68756e-10	-0.959975
199119793	chr1:199119793:A:G	6.79561e-08	-1.68756e-10	-1.18009	0.000180828	-1.68756e-10	-1.13997	0.000180908	-1.68756e-10	-1.14001
199119975	chr1:199119975:C:T	6.80477e-08	-1.68756e-10	-1.17875	0.000181166	-1.68756e-10	-1.1381	0.000181246	-1.68756e-10	-1.13815
199120002	chr1:199120002:TA:T	2.1267e-08	-1.34302	-0.998782	4.12044e-05	-1.60447	-1.0145	4.12196e-05	-1.60443	-1.01466
199120346	chr1:199120346:C:G	2.58505e-07	0.821852	-0.665892	4.71207e-05	-1.6595	-0.825307	4.71494e-05	-1.65956	-0.825113
199120673	chr1:199120673:T:C	2.0635e-08	-1.27529	-1.09668	3.67194e-05	-1.62108	-1.11313	3.67359e-05	-1.62104	-1.11321
199120853	chr1:199120853:T:C	7.15667e-08	-1.68756e-10	-1.12833	0.000169181	-1.68756e-10	-1.20655	0.000169261	-1.68756e-10	-1.20656
199120933	chr1:199120933:A:T	1.28202e-07	-1.68756e-10	-0.54535	0.000300028	-1.68756e-10	-0.633641	0.000300204	-1.68756e-10	-0.633538
199121102	chr1:199121102:T:C	8.18596e-08	-1.68756e-10	-0.993951	0.000200349	-1.68756e-10	-1.03746	0.000200433	-1.68756e-10	-1.03752
199121227	chr1:199121227:T:C	9.27111e-08	-1.68756e-10	-0.869469	0.000292083	-1.68756e-10	-0.660481	0.000292278	-1.68756e-10	-0.660296
199122011	chr1:199122011:T:C	2.41966e-08	-1.44027	-0.772471	5.67483e-05	-1.61541	-0.683486	5.67708e-05	-1.61536	-0.683618
199122115	chr1:199122115:C:T	2.42535e-07	-1.68756e-10	0.0921884	0.000610439	-1.68756e-10	0.0766607	0.000609731	-1.68756e-10	0.075018
199122221	chr1:199122221:G:A	7.76345e-08	0.103347	-1.15029	4.24369e-05	-1.40391	-1.1856	4.24549e-05	-1.40403	-1.18553
199122571	chr1:199122571:T:G	2.18378e-07	-0.25868	0.245952	0.000124638	-1.73542	0.223316	0.000124646	-1.73545	0.222927
199122885	chr1:199122885:A:C	3.78682e-08	-1.76485	-2.62661e-10	0.000101726	-1.71524	-2.62661e-10	0.000101785	-1.71514	-2.62661e-10
199122889	chr1:199122889:C:A	2.20779e-08	-1.27563	-1.02875	3.88027e-05	-1.64297	-1.03605	3.88173e-05	-1.64294	-1.0362
199123372	chr1:199123372:G:A	8.97326e-08	-1.68756e-10	-0.902123	0.000255662	-1.68756e-10	-0.793662	0.000255772	-1.68756e-10	-0.793712
199123565	chr1:199123565:T:C	2.44393e-07	0.09982	-2.62661e-10	0.000413887	-0.311926	-2.62661e-10	0.000414103	-0.311884	-2.62661e-10
199123960	chr1:199123960:A:G	2.07285e-07	-0.299331	0.234466	8.42904e-05	-1.72705	-0.176202	8.42961e-05	-1.72708	-0.176581
199124104	chr1:199124104:G:A	2.24517e-07	-1.68756e-10	0.014994	0.000488759	-1.68756e-10	-0.145649	0.00048909	-1.68756e-10	-0.145452
199124222	chr1:199124222:C:T	1.91426e-08	-1.3391	-1.10795	3.6691e-05	-1.62334	-1.11165	3.67045e-05	-1.62329	-1.11181
199124411	chr1:199124411:G:A	1.70638e-07	-0.259415	-2.62661e-10	0.000136717	-1.4196	-2.62661e-10	0.000136779	-1.41963	-2.62661e-10
199124475	chr1:199124475:G:C	6.63888e-08	-1.68756e-10	-1.20343	0.000167827	-1.68756e-10	-1.21458	0.000167909	-1.68756e-10	-1.21458
199124756	chr1:199124756:T:C	4.81596e-08	-1.52444	-2.62661e-10	0.000138933	-1.40353	-2.62661e-10	0.00013899	-1.4036	-2.62661e-10
199124808	chr1:199124808:GACCATTTTGTAGA:G	2.16924e-08	-1.23824	-1.08375	3.64797e-05	-1.64034	-1.10042	3.64958e-05	-1.6403	-1.1005
199125134	chr1:199125134:G:A	3.77992e-08	-1.76667	-2.62661e-10	0.000106313	-1.67113	-2.62661e-10	0.000106378	-1.671	-2.62661e-10
199125562	chr1:199125562:C:T	7.16508e-08	-1.12715	-2.62661e-10	9.70825e-05	-1.76196	-2.62661e-10	9.71276e-05	-1.76197	-2.62661e-10
199125683	chr1:199125683:T:C	6.64348e-08	-1.68756e-10	-1.20274	0.000169255	-1.68756e-10	-1.20611	0.000169341	-1.68756e-10	-1.20608
199125745	chr1:199125745:C:A	7.75548e-08	-1.68756e-10	-1.04797	0.000168675	-1.68756e-10	-1.20955	0.000168753	-1.68756e-10	-1.20956
199126572	chr1:199126572:A:C	3.78062e-08	-1.76648	-2.62661e-10	0.000102641	-1.70628	-2.62661e-10	0.000102702	-1.70617	-2.62661e-10
199127215	chr1:199127215:T:C	7.82857e-08	-1.68756e-10	-1.03859	0.000219014	-1.68756e-10	-0.948383	0.000219114	-1.68756e-10	-0.948407
199127217	chr1:199127217:A:G	7.93444e-08	-0.398973	-0.626186	4.53095e-05	-1.71871	-0.805292	4.53164e-05	-1.71875	-0.805583
199127446	chr1:199127446:A:G	7.92658e-07	-1.68756e-10	1.27643	0.00179971	-1.68756e-10	1.15786	0.00180049	-1.68756e-10	1.15781
199127520	chr1:199127520:T:C	2.69686e-07	-1.68756e-10	0.198302	0.00077342	-1.68756e-10	0.313305	0.000773678	-1.68756e-10	0.313156
199127578	chr1:199127578:A:G	2.37472e-07	-1.68756e-10	0.0710923	0.00067752	-1.68756e-10	0.180921	0.00067775	-1.68756e-10	0.18078
199127683	chr1:199127683:A:G	9.58893e-08	-1.68756e-10	-0.835763	0.000293294	-1.68756e-10	-0.656343	0.000293462	-1.68756e-10	-0.656251
199127944	chr1:199127944:G:C	6.71946e-08	-1.68756e-10	-1.19136	0.000171024	-1.68756e-10	-1.19571	0.000171113	-1.68756e-10	-1.19567
199128149	chr1:199128149:C:T	8.97256e-08	0.244724	-1.14692	3.9098e-05	-1.48957	-1.18188	3.91153e-05	-1.48968	-1.18181
199128220	chr1:199128220:C:A	3.7884e-08	-1.76443	-2.62661e-10	0.000101518	-1.71728	-2.62661e-10	0.000101577	-1.71719	-2.62661e-10
199128446	chr1:199128446:G:A	5.13841e-07	-1.68756e-10	0.842958	0.000918831	-1.68756e-10	0.485584	0.000919175	-1.68756e-10	0.485477
199128761	chr1:199128761:A:C	3.79616e-08	-1.76238	-2.62661e-10	0.0001008	-1.72438	-2.62661e-10	0.000100858	-1.72429	-2.62661e-10
199128877	chr1:199128877:AT:A	3.80062e-08	-1.76121	-2.62661e-10	0.000100481	-1.72754	-2.62661e-10	0.000100538	-1.72746	-2.62661e-10
199129038	chr1:199129038:C:A	1.08651e-07	-0.710813	-2.62661e-10	9.86e-05	-1.74645	-2.62661e-10	9.86466e-05	-1.74646	-2.62661e-10
199129937	chr1:199129937:C:T	2.49962e-07	-1.68756e-10	0.122353	0.000708968	-1.68756e-10	0.226293	0.000709207	-1.68756e-10	0.226147
199130003	chr1:199130003:ATTCT:A	2.19432e-07	-1.68756e-10	-0.00791313	0.000551968	-1.68756e-10	-0.0240276	0.000551363	-1.68756e-10	-0.0256066
199130171	chr1:199130171:T:C	1.00384e-07	-1.68756e-10	-0.789958	0.000294097	-1.68756e-10	-0.65361	0.000294205	-1.68756e-10	-0.653723
199130744	chr1:199130744:T:G	3.78181e-08	-1.76617	-2.62661e-10	0.000102452	-1.70812	-2.62661e-10	0.000102512	-1.70802	-2.62661e-10
199131026	chr1:199131026:C:G	1.28729e-07	-1.68756e-10	-0.541248	0.000317207	-1.68756e-10	-0.577964	0.000317057	-1.68756e-10	-0.578917
199131350	chr1:199131350:T:C	6.65425e-08	-1.68756e-10	-1.20112	0.000169513	-1.68756e-10	-1.20459	0.0001696	-1.68756e-10	-1.20456
199131383	chr1:199131383:T:C	6.93982e-08	-1.68756e-10	-1.1591	0.00016749	-1.68756e-10	-1.2166	0.000167569	-1.68756e-10	-1.2166
199131433	chr1:199131433:T:C	1.3594e-07	-1.68756e-10	-0.486742	0.000334418	-1.68756e-10	-0.525125	0.000334248	-1.68756e-10	-0.526116
199131859	chr1:199131859:C:T	3.79142e-08	-1.76363	-2.62661e-10	0.000101214	-1.72028	-2.62661e-10	0.000101272	-1.72019	-2.62661e-10
199131928	chr1:199131928:AT:A	1.91637e-07	0.425536	-0.568887	5.70396e-05	-1.55375	-0.740018	5.70739e-05	-1.55385	-0.739804
199132907	chr1:199132907:A:C	5.17677e-07	1.56395	-0.713558	4.1155e-05	-1.75618	-0.863994	4.11815e-05	-1.7562	-0.863811
199133482	chr1:199133482:C:T	2.33893e-07	0.622743	-0.566835	5.40643e-05	-1.6101	-0.737245	5.40976e-05	-1.61018	-0.73703
199133760	chr1:199133760:T:C	2.94394e-07	-1.68756e-10	0.285963	0.000847525	-1.68756e-10	0.404802	0.000847805	-1.68756e-10	0.404651
199133990	chr1:199133990:C:A	2.1786e-07	-1.68756e-10	-0.015106	0.000547984	-1.68756e-10	-0.0312712	0.000547384	-1.68756e-10	-0.0328489
199134156	chr1:199134156:T:C	2.29435e-07	-1.68756e-10	0.0366616	0.000577063	-1.68756e-10	0.0204344	0.000576412	-1.68756e-10	0.0188229
199134348	chr1:199134348:A:C	5.13169e-07	1.53935	-0.697698	4.16964e-05	-1.75989	-0.847212	4.17236e-05	-1.75991	-0.847025
199134814	chr1:199134814:A:G	1.2502e-08	-1.70496	-1.16811	2.94649e-05	-1.76203	-1.19229	2.94803e-05	-1.762	-1.19228
199135000	chr1:199135000:G:A	4.42859e-08	-1.60829	-2.62661e-10	9.81144e-05	-1.75138	-2.62661e-10	9.81622e-05	-1.75138	-2.62661e-10
199135450	chr1:199135450:A:G	2.14939e-07	-1.68756e-10	-0.0286005	0.000540746	-1.68756e-10	-0.0445681	0.000540159	-1.68756e-10	-0.0461368
199135532	chr1:199135532:C:T	8.79991e-08	-1.68756e-10	-0.92163	0.000273217	-1.68756e-10	-0.72725	0.000273397	-1.68756e-10	-0.727075
199135829	chr1:199135829:A:T	3.07677e-07	0.330094	-2.62661e-10	0.000372291	-0.417842	-2.62661e-10	0.000372452	-0.417892	-2.62661e-10
199135891	chr1:199135891:T:A	7.71927e-08	-1.68756e-10	-1.05265	0.00016848	-1.68756e-10	-1.2107	0.000168558	-1.68756e-10	-1.21072
199136525	chr1:199136525:A:T	1.97623e-08	-1.303	-1.11218	3.6746e-05	-1.60641	-1.12708	3.67627e-05	-1.60637	-1.12714
199136790	chr1:199136790:A:C	7.01398e-08	-1.68756e-10	-1.14847	0.000184541	-1.68756e-10	-1.11965	0.000184678	-1.68756e-10	-1.11938
199136864	chr1:199136864:TC:T	1.54339e-07	-1.68756e-10	-0.359807	0.000373037	-1.68756e-10	-0.41584	0.000373304	-1.68756e-10	-0.415605
199136971	chr1:199136971:T:A	2.77111e-07	0.22546	-2.62661e-10	0.000344251	-0.496148	-2.62661e-10	0.000344399	-0.496197	-2.62661e-10
199137153	chr1:199137153:C:T	8.52688e-08	-1.68756e-10	-0.953148	0.000204102	-1.68756e-10	-1.0189	0.000204214	-1.68756e-10	-1.01883
199137411	chr1:199137411:G:A	2.00249e-07	-1.68756e-10	-0.0993972	0.000483893	-1.68756e-10	-0.155654	0.000483509	-1.68756e-10	-0.15693
199137600	chr1:199137600:G:A	7.10411e-08	-1.68756e-10	-1.1357	0.000192314	-1.68756e-10	-1.07839	0.000192391	-1.68756e-10	-1.07847
199137785	chr1:199137785:T:C	8.0286e-08	-1.68756e-10	-1.01336	0.000170464	-1.68756e-10	-1.19899	0.000170543	-1.68756e-10	-1.19901
199137818	chr1:199137818:CAAATACAAAAA:C	7.97746e-08	-1.68756e-10	-1.01975	0.000190099	-1.68756e-10	-1.08997	0.00019014	-1.68756e-10	-1.09024
199137852	chr1:199137852:T:C	2.57975e-07	0.144014	0.0098911	9.05514e-05	-1.57199	-0.259612	9.05688e-05	-1.5719	-0.259988
199138178	chr1:199138178:AAGAT:A	1.79767e-08	-1.62729	-0.882589	6.18587e-05	-1.42888	-0.783782	6.18848e-05	-1.42881	-0.783911
199138574	chr1:199138574:A:G	4.05968e-07	1.81246	-1.20514	2.86427e-05	-1.76512	-1.2175	2.86573e-05	-1.76511	-1.21748
199138753	chr1:199138753:G:A	8.20768e-08	-1.68756e-10	-0.991301	0.00019347	-1.68756e-10	-1.0724	0.000193553	-1.68756e-10	-1.07245
199138951	chr1:199138951:A:AT	7.03676e-08	-1.68756e-10	-1.14522	0.000190212	-1.68756e-10	-1.08938	0.0001903	-1.68756e-10	-1.0894
199139058	chr1:199139058:C:T	7.79821e-08	-1.68756e-10	-1.04248	0.000215035	-1.68756e-10	-0.966719	0.00021513	-1.68756e-10	-0.966759
199139278	chr1:199139278:T:C	1.04553e-06	1.67007	-0.116744	0.000151013	-1.28168	-0.0384737	0.000151129	-1.28148	-0.0383864
199139301	chr1:199139301:G:A	1.71899e-07	-0.364484	0.112436	0.000124384	-1.72147	0.207332	0.0001244	-1.72143	0.206931
199139644	chr1:199139644:G:A	4.35893e-07	0.67844	-2.62661e-10	0.000660165	0.154972	-2.62661e-10	0.000660157	0.154478	-2.62661e-10
199140056	chr1:199140056:T:A	8.7099e-08	-0.176527	-0.755384	5.51902e-05	-1.64537	-0.681364	5.52256e-05	-1.6453	-0.681271
199140123	chr1:199140123:G:T	8.98081e-07	2.58682	-1.18552	3.14498e-05	-1.68328	-1.20584	3.14681e-05	-1.68323	-1.2058
199140674	chr1:199140674:C:T	3.75694e-08	-0.741567	-1.0312	3.92334e-05	-1.73865	-0.929342	3.92482e-05	-1.73865	-0.929444
199144759	chr1:199144759:ATG:A	2.15774e-08	-1.47164	-0.855671	5.74631e-05	-1.55196	-0.734416	5.74852e-05	-1.5519	-0.734568
199144999	chr1:199144999:T:A	4.25059e-08	-1.64931	-2.62661e-10	0.000136628	-1.42026	-2.62661e-10	0.000136693	-1.42026	-2.62661e-10
199145016	chr1:199145016:G:A	7.34439e-08	-1.68756e-10	-1.10243	0.000182858	-1.68756e-10	-1.12881	0.000182948	-1.68756e-10	-1.1288
199145619	chr1:199145619:C:T	4.96372e-07	1.7121	-0.903732	3.70654e-05	-1.7655	-0.959338	3.70897e-05	-1.76549	-0.959172
199145754	chr1:199145754:TATAA:T	1.69584e-07	-0.523524	0.257919	0.000142579	-1.74279	0.365166	0.000142592	-1.74276	0.364746
199145858	chr1:199145858:A:C	1.93632e-07	-0.494359	0.361364	0.000166428	-1.74101	0.518056	0.000166534	-1.74098	0.518178
199145893	chr1:199145893:A:T	6.7594e-08	-1.68756e-10	-1.18544	0.000179433	-1.68756e-10	-1.14771	0.000179513	-1.68756e-10	-1.14775
199146464	chr1:199146464:T:C	1.82876e-07	-0.0838211	-0.106328	0.00011233	-1.63142	0.0153459	0.000112402	-1.63135	0.0154332
199146877	chr1:199146877:CCCA:C	2.81488e-08	-0.84393	-1.21752	3.49342e-05	-1.56402	-1.22003	3.49541e-05	-1.56393	-1.22003
199147290	chr1:199147290:ATTATTCTAAAACGTTCT:A	1.57865e-08	-1.46886	-1.17094	3.75416e-05	-1.53696	-1.17511	3.75583e-05	-1.5369	-1.1752
199147442	chr1:199147442:T:C	8.17046e-08	-1.68756e-10	-0.995847	0.000171487	-1.68756e-10	-1.19301	0.000171565	-1.68756e-10	-1.19304
199147481	chr1:199147481:C:T	2.73343e-07	0.107915	0.103857	0.000140369	-1.57709	0.183844	0.00014039	-1.577	0.18343
199147700	chr1:199147700:C:T	5.14459e-08	-1.45843	-2.62661e-10	9.67423e-05	-1.76547	-2.62661e-10	9.67893e-05	-1.76546	-2.62661e-10
199147814	chr1:199147814:T:G	2.28996e-07	-1.68756e-10	0.0347469	0.000552735	-1.68756e-10	-0.0226387	0.000552251	-1.68756e-10	-0.0239964
199147828	chr1:199147828:A:G	2.83724e-07	0.113699	0.135347	0.000147606	-1.57613	0.233157	0.000147629	-1.57605	0.232751
199147841	chr1:199147841:A:G	1.90304e-07	-1.68756e-10	-0.150332	0.00046171	-1.68756e-10	-0.20258	0.000461357	-1.68756e-10	-0.203828
199148005	chr1:199148005:T:C	3.78087e-08	-1.76642	-2.62661e-10	0.000195189	-1.06355	-2.62661e-10	0.000195247	-1.06374	-2.62661e-10
199148095	chr1:199148095:T:C	2.17023e-08	-1.44277	-0.878764	5.40805e-05	-1.57637	-0.770671	5.41012e-05	-1.57632	-0.770821
199148185	chr1:199148185:T:C	1.53758e-07	-0.363579	-2.62661e-10	0.000136589	-1.42054	-2.62661e-10	0.000136672	-1.42042	-2.62661e-10
199148221	chr1:199148221:A:G	1.75177e-08	-1.42719	-1.10855	3.99291e-05	-1.5271	-1.12331	3.99477e-05	-1.52705	-1.12338
199148459	chr1:199148459:G:A	2.12483e-08	-1.37158	-0.971097	4.70923e-05	-1.61676	-0.868647	4.71111e-05	-1.61672	-0.868775
199148463	chr1:199148463:AT:A	3.1096e-08	-0.741418	-1.22046	3.66939e-05	-1.51481	-1.2201	3.67153e-05	-1.51471	-1.2201
199148609	chr1:199148609:A:C	6.93096e-08	-1.68756e-10	-1.16037	0.000186368	-1.68756e-10	-1.10979	0.000186455	-1.68756e-10	-1.10981
199148661	chr1:199148661:C:G	1.61861e-06	2.91095	-0.920578	4.1276e-05	-1.64066	-0.976574	4.13054e-05	-1.64059	-0.976415
199148795	chr1:199148795:C:T	1.12651e-07	-1.68756e-10	-0.674662	0.00026609	-1.68756e-10	-0.753682	0.000266243	-1.68756e-10	-0.753592
199149104	chr1:199149104:G:A	6.69885e-08	-1.68756e-10	-1.19444	0.000168764	-1.68756e-10	-1.20902	0.000168847	-1.68756e-10	-1.20901
199149156	chr1:199149156:C:T	6.95991e-08	-1.68756e-10	-1.15621	0.000167711	-1.68756e-10	-1.21527	0.000167791	-1.68756e-10	-1.21528
199149182	chr1:199149182:A:G	6.83727e-07	2.03546	-0.906854	3.72038e-05	-1.75587	-0.965236	3.72286e-05	-1.75585	-0.965073
199149239	chr1:199149239:G:A	5.29423e-07	1.76659	-0.893762	3.72756e-05	-1.76613	-0.953045	3.73e-05	-1.76613	-0.952878
199149467	chr1:199149467:AG:A	3.44741e-08	-1.30339	-0.555355	7.83106e-05	-1.64772	-0.329111	7.83301e-05	-1.64768	-0.329384
199149585	chr1:199149585:G:A	3.47955e-08	-1.28965	-0.559817	7.73772e-05	-1.6547	-0.334125	7.73965e-05	-1.65466	-0.334397
199149682	chr1:199149682:A:G	3.60279e-08	-1.28484	-0.529825	7.99292e-05	-1.65707	-0.299306	7.99487e-05	-1.65703	-0.299582
199149753	chr1:199149753:GTA:G	1.92846e-07	-1.68756e-10	-0.137067	0.000393493	-1.68756e-10	-0.362453	0.000393778	-1.68756e-10	-0.362211
199150119	chr1:199150119:T:C	8.98284e-08	-1.68756e-10	-0.901055	0.000263885	-1.68756e-10	-0.762004	0.000263981	-1.68756e-10	-0.762122
199150128	chr1:199150128:C:T	3.04953e-08	-1.1221	-0.859287	4.88288e-05	-1.66424	-0.784956	4.88498e-05	-1.66418	-0.785071
199150283	chr1:199150283:T:C	2.80979e-08	-1.19171	-0.871554	4.69155e-05	-1.69094	-0.798231	4.69353e-05	-1.69089	-0.798344
199150288	chr1:199150288:G:T	1.67079e-07	-0.280492	-2.62661e-10	0.000142449	-1.37854	-2.62661e-10	0.000142537	-1.3784	-2.62661e-10
199150361	chr1:199150361:T:C	2.34015e-08	-1.08653	-1.15963	3.57591e-05	-1.6951	-1.06562	3.57796e-05	-1.69507	-1.06556
199150445	chr1:199150445:T:C	2.87746e-07	0.408035	-0.144912	0.000127865	-1.46127	-0.0252753	0.000127951	-1.46116	-0.0251848
199150483	chr1:199150483:A:G	6.56981e-08	-1.68756e-10	-1.21389	0.000169522	-1.68756e-10	-1.20453	0.000169605	-1.68756e-10	-1.20453
199150551	chr1:199150551:T:C	6.79223e-08	-1.68756e-10	-1.18059	0.000166889	-1.68756e-10	-1.22019	0.000166969	-1.68756e-10	-1.22019
199150583	chr1:199150583:C:T	3.14232e-07	-1.68756e-10	0.351176	0.000894441	-1.68756e-10	0.458681	0.000894735	-1.68756e-10	0.458528
199150646	chr1:199150646:T:C	1.23103e-07	-1.68756e-10	-0.585937	0.00030378	-1.68756e-10	-0.621214	0.000303646	-1.68756e-10	-0.622137
199150767	chr1:199150767:A:T	3.78204e-08	-1.76611	-2.62661e-10	0.000157175	-1.28016	-2.62661e-10	0.000157253	-1.28014	-2.62661e-10
199150921	chr1:199150921:T:C	6.76043e-08	-1.68756e-10	-1.18529	0.000166835	-1.68756e-10	-1.22051	0.000166915	-1.68756e-10	-1.22051
199151386	chr1:199151386:G:A	8.92972e-07	2.22109	-0.825489	4.10448e-05	-1.73543	-0.887421	4.10737e-05	-1.7354	-0.887234
199151428	chr1:199151428:C:G	1.73242e-07	-0.0476132	-0.196654	0.000105567	-1.60481	-0.0733645	0.000105635	-1.60473	-0.0732793
199151509	chr1:199151509:C:T	6.64955e-08	-1.68756e-10	-1.20182	0.000167668	-1.68756e-10	-1.21553	0.00016775	-1.68756e-10	-1.21553
199151539	chr1:199151539:C:T	8.50394e-08	-1.68756e-10	-0.955842	0.00024689	-1.68756e-10	-0.828575	0.000246982	-1.68756e-10	-0.828685
199151553	chr1:199151553:T:G	8.70456e-08	-1.68756e-10	-0.932524	0.000254014	-1.68756e-10	-0.80013	0.000254107	-1.68756e-10	-0.800243
199151663	chr1:199151663:T:C	8.76937e-08	-1.68756e-10	-0.925107	0.000256302	-1.68756e-10	-0.791163	0.000256396	-1.68756e-10	-0.791277
199151821	chr1:199151821:A:G	4.22739e-08	-1.65479	-2.62661e-10	9.69754e-05	-1.76306	-2.62661e-10	9.70223e-05	-1.76306	-2.62661e-10
199151845	chr1:199151845:C:T	1.32791e-06	2.69942	-0.907016	4.10033e-05	-1.66336	-0.960503	4.10324e-05	-1.6633	-0.960339
199152208	chr1:199152208:T:C	7.25937e-08	-1.68756e-10	-1.11408	0.000202882	-1.68756e-10	-1.02489	0.00020296	-1.68756e-10	-1.02499
199152576	chr1:199152576:C:T	1.67449e-07	-0.0313013	-0.246976	0.000101683	-1.60372	-0.111937	0.000101749	-1.60365	-0.111842
199152844	chr1:199152844:AAAG:A	1.3225e-07	-0.462486	-0.051773	0.000108061	-1.73077	0.0759505	0.000108128	-1.73073	0.0760459
199153064	chr1:199153064:A:G	5.86518e-08	-1.33303	0.00568983	9.10038e-05	-1.73856	-0.0880615	9.10604e-05	-1.73857	-0.0879062
199153120	chr1:199153120:T:C	1.07577e-07	-0.72075	-2.62661e-10	0.000115268	-1.59026	-2.62661e-10	0.000115334	-1.59017	-2.62661e-10
199153188	chr1:199153188:A:T	2.07489e-07	-0.352556	0.288677	0.000165743	-1.68428	0.457207	0.00016585	-1.68423	0.457314
199153375	chr1:199153375:T:C	6.92177e-08	-1.68756e-10	-1.1617	0.000176079	-1.68756e-10	-1.16659	0.000176115	-1.68756e-10	-1.16686
199153637	chr1:199153637:C:T	3.22295e-07	1.14691	-0.770398	4.76349e-05	-1.63546	-0.83849	4.76719e-05	-1.63539	-0.838272
199153784	chr1:199153784:G:A	6.61553e-07	0.388314	0.70732	0.000383076	-1.07042	0.681134	0.000383456	-1.07032	0.681548
199154639	chr1:199154639:C:T	4.24915e-08	-1.64965	-2.62661e-10	9.65556e-05	-1.7674	-2.62661e-10	9.6602e-05	-1.7674	-2.62661e-10
199154677	chr1:199154677:A:G	7.22618e-08	-1.68756e-10	-1.11866	0.000183938	-1.68756e-10	-1.12292	0.000184049	-1.68756e-10	-1.1228
199155011	chr1:199155011:T:C	1.20285e-08	-1.7649	-1.14678	3.00761e-05	-1.76463	-1.16916	3.00946e-05	-1.76462	-1.16904
199155319	chr1:199155319:A:G	4.50432e-08	-0.476505	-1.11483	3.41757e-05	-1.75102	-1.05498	3.41956e-05	-1.75101	-1.05489
199155384	chr1:199155384:T:C	4.16008e-08	-1.67084	-2.62661e-10	9.65515e-05	-1.76744	-2.62661e-10	9.6598e-05	-1.76744	-2.62661e-10
199155403	chr1:199155403:G:T	1.29481e-08	-1.67391	-1.1641	3.74457e-05	-1.50618	-1.20845	3.74625e-05	-1.50616	-1.2085
199155562	chr1:199155562:A:G	7.21359e-08	-1.68756e-10	-1.1204	0.000178473	-1.68756e-10	-1.15308	0.000178528	-1.68756e-10	-1.15326
199155677	chr1:199155677:C:T	3.90301e-08	-0.591035	-1.14359	3.25888e-05	-1.762	-1.09155	3.26074e-05	-1.76199	-1.09147
199155752	chr1:199155752:G:A	7.71084e-08	-1.68756e-10	-1.05374	0.000214007	-1.68756e-10	-0.971508	0.000214138	-1.68756e-10	-0.971379
199155764	chr1:199155764:G:GT	4.76348e-08	-0.412702	-1.12269	4.24427e-05	-1.42784	-1.16153	4.24611e-05	-1.4278	-1.16161
199156163	chr1:199156163:C:G	4.39959e-08	-1.61486	-2.62661e-10	9.68658e-05	-1.76419	-2.62661e-10	9.69122e-05	-1.76419	-2.62661e-10
199156550	chr1:199156550:T:C	9.27692e-08	-1.68756e-10	-0.868842	0.000229106	-1.68756e-10	-0.903334	0.000229232	-1.68756e-10	-0.903263
199156608	chr1:199156608:C:T	7.01592e-08	-1.68756e-10	-1.14819	0.000178573	-1.68756e-10	-1.15252	0.000178624	-1.68756e-10	-1.15271
199156687	chr1:199156687:AGTATACATAGAAATGTGT:A	3.53024e-08	-0.678852	-1.15615	3.74459e-05	-1.556	-1.15862	3.74625e-05	-1.55597	-1.15869
199156751	chr1:199156751:G:A	2.55176e-08	-1.38235	-0.777241	9.11945e-05	-0.869783	-0.95474	9.12702e-05	-0.869608	-0.954566
199156799	chr1:199156799:T:C	7.26569e-08	-1.68756e-10	-1.11321	0.000187576	-1.68756e-10	-1.10333	0.000187661	-1.68756e-10	-1.10336
199156840	chr1:199156840:C:T	6.94251e-08	-1.68756e-10	-1.15871	0.000175355	-1.68756e-10	-1.17071	0.000175434	-1.68756e-10	-1.17074
199156911	chr1:199156911:ACT:A	3.78444e-08	-0.610201	-1.15527	3.20534e-05	-1.76313	-1.10698	3.20714e-05	-1.76313	-1.10691
199157141	chr1:199157141:T:C	5.66156e-08	-0.197163	-1.16551	3.45453e-05	-1.72153	-1.07372	3.45638e-05	-1.72152	-1.07367
199157174	chr1:199157174:G:C	2.58093e-08	-1.482	-0.666225	8.54008e-05	-1.02254	-0.867618	8.54727e-05	-1.02239	-0.867418
199157396	chr1:199157396:T:C	9.86233e-08	-1.68756e-10	-0.807649	0.000238432	-1.68756e-10	-0.863436	0.000238568	-1.68756e-10	-0.863347
199157605	chr1:199157605:C:T	6.67208e-08	-1.68756e-10	-1.19844	0.000168509	-1.68756e-10	-1.21053	0.000168591	-1.68756e-10	-1.21052
199157945	chr1:199157945:T:C	1.18969e-08	-1.70261	-1.22007	3.58131e-05	-1.56211	-1.19709	3.58317e-05	-1.56209	-1.19707
199158030	chr1:199158030:C:T	6.13673e-08	-0.284194	-0.997886	4.0832e-05	-1.72348	-0.904573	4.0856e-05	-1.72347	-0.90448
199158413	chr1:199158413:AAG:A	4.26353e-08	-1.64627	-2.62661e-10	9.65662e-05	-1.76729	-2.62661e-10	9.66127e-05	-1.76729	-2.62661e-10
199158455	chr1:199158455:A:ATG	7.01697e-08	-1.68756e-10	-1.14804	0.00018117	-1.68756e-10	-1.13808	0.000181254	-1.68756e-10	-1.1381
199158512	chr1:199158512:C:CTACATA	1.47739e-08	-1.75117	-0.954922	3.84617e-05	-1.66024	-1.02762	3.84743e-05	-1.66023	-1.02778
199158517	chr1:199158517:T:TA	1.10241e-07	-1.68756e-10	-0.696287	0.000270707	-1.68756e-10	-0.736481	0.000270847	-1.68756e-10	-0.736447
199158546	chr1:199158546:A:G	6.60645e-08	-1.68756e-10	-1.20833	0.000166827	-1.68756e-10	-1.22056	0.000166907	-1.68756e-10	-1.22056
199158773	chr1:199158773:G:A	6.56469e-08	-1.68756e-10	-1.21467	0.00016798	-1.68756e-10	-1.21367	0.000168056	-1.68756e-10	-1.2137
199158930	chr1:199158930:A:T	4.3242e-08	-1.63214	-2.62661e-10	9.6661e-05	-1.76631	-2.62661e-10	9.67074e-05	-1.76631	-2.62661e-10
199159047	chr1:199159047:G:A	1.34987e-08	-1.74788	-1.04848	3.57221e-05	-1.71421	-1.04754	3.57472e-05	-1.71418	-1.04735
199159079	chr1:199159079:G:A	1.53857e-07	-1.68756e-10	-0.362936	0.000400335	-1.68756e-10	-0.345215	0.000400205	-1.68756e-10	-0.346022
199159191	chr1:199159191:T:C	1.18188e-08	-1.73303	-1.19624	3.13623e-05	-1.68044	-1.21147	3.13765e-05	-1.68043	-1.21151
199159335	chr1:199159335:A:G	1.26105e-08	-1.7503	-1.11413	3.39767e-05	-1.65713	-1.15471	3.39901e-05	-1.65712	-1.15481
199159341	chr1:199159341:T:C	1.20838e-08	-1.72261	-1.18448	3.21077e-05	-1.66456	-1.20386	3.21219e-05	-1.66456	-1.20391
199159486	chr1:199159486:A:T	1.56657e-08	-1.59879	-1.04869	5.23698e-05	-1.22508	-1.15411	5.24067e-05	-1.22495	-1.15402
199159590	chr1:199159590:G:A	1.18411e-08	-1.70777	-1.21961	3.23048e-05	-1.64197	-1.22034	3.23208e-05	-1.64196	-1.22033
199159857	chr1:199159857:A:G	1.34167e-08	-1.74414	-1.05831	3.55491e-05	-1.70802	-1.05858	3.55739e-05	-1.70798	-1.0584
199160060	chr1:199160060:G:A	2.0591e-08	-1.72946	-0.644643	5.67825e-05	-1.68027	-0.618018	5.68037e-05	-1.68023	-0.618164
199160376	chr1:199160376:G:C	6.3412e-08	-0.0688073	-1.1805	3.2809e-05	-1.72026	-1.12655	3.28268e-05	-1.72025	-1.1265
199160614	chr1:199160614:A:G	6.36873e-08	-0.275875	-0.969096	4.23009e-05	-1.72256	-0.870149	4.2326e-05	-1.72255	-0.870052
199160726	chr1:199160726:G:A	1.70737e-08	-1.53621	-1.02521	5.92743e-05	-1.11622	-1.13912	5.93175e-05	-1.11608	-1.13902
199161133	chr1:199161133:G:C	7.70517e-08	-1.68756e-10	-1.05448	0.000204264	-1.68756e-10	-1.0181	0.000204362	-1.68756e-10	-1.01811
199162412	chr1:199162412:A:G	8.20193e-08	-1.68756e-10	-0.992003	0.000203074	-1.68756e-10	-1.02395	0.000203183	-1.68756e-10	-1.02389
199162452	chr1:199162452:G:A	8.41434e-08	0.135995	-1.10243	3.17027e-05	-1.68877	-1.19234	3.17178e-05	-1.68876	-1.19236
199163406	chr1:199163406:T:G	4.59241e-08	-0.410522	-1.16144	4.34556e-05	-1.39951	-1.16627	4.34746e-05	-1.39947	-1.16635
199163651	chr1:199163651:G:T	4.64472e-08	-1.56064	-2.62661e-10	0.000101593	-1.71655	-2.62661e-10	0.000101643	-1.71654	-2.62661e-10
199163855	chr1:199163855:C:T	7.29759e-08	-1.10883	-2.62661e-10	0.00024911	-0.819624	-2.62661e-10	0.000249226	-0.81964	-2.62661e-10
199164329	chr1:199164329:T:A	7.96909e-08	-1.68756e-10	-1.0208	0.000195584	-1.68756e-10	-1.06153	0.000195689	-1.68756e-10	-1.06147
199164573	chr1:199164573:T:C	6.52613e-08	-1.68756e-10	-1.22056	0.000168991	-1.68756e-10	-1.20767	0.000169076	-1.68756e-10	-1.20765
199164906	chr1:199164906:A:G	6.28097e-08	-0.0384893	-1.22036	3.19748e-05	-1.68401	-1.18856	3.19913e-05	-1.68399	-1.18854
199165111	chr1:199165111:T:C	1.59563e-08	-1.76506	-0.86404	3.62784e-05	-1.70335	-1.04294	3.62897e-05	-1.70334	-1.04312
199165376	chr1:199165376:C:T	9.52434e-08	0.281046	-1.12357	3.24156e-05	-1.65513	-1.20375	3.24312e-05	-1.65512	-1.20376
199165533	chr1:199165533:G:A	7.22546e-08	-1.68756e-10	-1.11876	0.000194489	-1.68756e-10	-1.06714	0.000194578	-1.68756e-10	-1.06717
199165692	chr1:199165692:T:C	3.7783e-08	-1.7671	-2.62661e-10	0.000103439	-1.69854	-2.62661e-10	0.000103487	-1.69855	-2.62661e-10
199165737	chr1:199165737:C:T	7.49349e-08	-1.68756e-10	-1.08234	0.000184858	-1.68756e-10	-1.11793	0.000184955	-1.68756e-10	-1.11788
199165859	chr1:199165859:G:T	1.20614e-07	0.378731	-0.985089	3.57941e-05	-1.63394	-1.1258	3.58108e-05	-1.63392	-1.12583
199166027	chr1:199166027:T:C	6.94872e-08	-1.68756e-10	-1.15781	0.000176015	-1.68756e-10	-1.16695	0.000176085	-1.68756e-10	-1.16703
199166446	chr1:199166446:T:C	1.1589e-08	-1.72843	-1.22047	3.81926e-05	-1.48768	-1.2072	3.82096e-05	-1.48772	-1.20719
199166632	chr1:199166632:T:G	1.95494e-07	-0.0643108	-0.0591186	0.000456203	-0.334417	0.119838	0.000456554	-0.334264	0.119971
199167607	chr1:199167607:C:G	8.16914e-08	-1.68756e-10	-0.996008	0.00020032	-1.68756e-10	-1.0376	0.00020043	-1.68756e-10	-1.03754
199167640	chr1:199167640:T:C	4.28472e-08	-0.608283	-1.03303	6.91443e-05	-1.0017	-1.09962	6.91937e-05	-1.00157	-1.09952
199168315	chr1:199168315:G:A	7.44643e-08	-1.68756e-10	-1.08864	0.000185592	-1.68756e-10	-1.11397	0.000185686	-1.68756e-10	-1.11394
199168921	chr1:199168921:AT:A	9.30256e-08	-1.68756e-10	-0.866082	0.000228024	-1.68756e-10	-0.908068	0.000228143	-1.68756e-10	-0.908028
199169032	chr1:199169032:T:C	1.19495e-07	-1.68756e-10	-0.615681	0.000310454	-1.68756e-10	-0.599482	0.000310587	-1.68756e-10	-0.599536
199169197	chr1:199169197:G:A	1.2999e-08	-1.61864	-1.21544	3.96714e-05	-1.44496	-1.21193	3.96911e-05	-1.44493	-1.21194
199169201	chr1:199169201:C:T	9.80159e-08	-1.4327	0.618876	0.000167585	-1.41571	0.199683	0.000167618	-1.41579	0.199483
199169517	chr1:199169517:T:C	6.63045e-08	-1.68756e-10	-1.2047	0.000168159	-1.68756e-10	-1.21261	0.000168243	-1.68756e-10	-1.21259
199169709	chr1:199169709:G:A	8.84124e-08	-1.68756e-10	-0.916945	0.000217417	-1.68756e-10	-0.955699	0.00021753	-1.68756e-10	-0.955663
199169845	chr1:199169845:A:C	1.37626e-08	-1.58427	-1.19273	4.09944e-05	-1.42092	-1.20316	4.10163e-05	-1.42089	-1.20314
199170073	chr1:199170073:A:T	5.01934e-08	-1.48307	-2.62661e-10	0.000172539	-1.18689	-2.62661e-10	0.000172628	-1.18686	-2.62661e-10
199170098	chr1:199170098:G:A	8.84124e-08	-1.68756e-10	-0.916945	0.000217417	-1.68756e-10	-0.955699	0.00021753	-1.68756e-10	-0.955663
199170235	chr1:199170235:G:C	6.6217e-08	-1.68756e-10	-1.20602	0.000168001	-1.68756e-10	-1.21355	0.000168084	-1.68756e-10	-1.21354
199170301	chr1:199170301:C:T	4.76361e-08	-0.501489	-1.03388	7.42075e-05	-0.93122	-1.09943	7.42612e-05	-0.931085	-1.09933
199170327	chr1:199170327:A:G	4.99096e-08	-1.48874	-2.62661e-10	0.000170867	-1.19663	-2.62661e-10	0.000170955	-1.1966	-2.62661e-10
199170395	chr1:199170395:T:C	1.39322e-08	-1.58858	-1.17618	4.13049e-05	-1.42684	-1.1897	4.13273e-05	-1.42681	-1.18967
199171742	chr1:199171742:C:T	1.48577e-08	-1.48122	-1.21922	2.92358e-05	-1.74244	-1.21969	2.92499e-05	-1.74243	-1.21969
199172072	chr1:199172072:G:A	1.26776e-07	-1.68756e-10	-0.556537	0.00033367	-1.68756e-10	-0.527366	0.000333867	-1.68756e-10	-0.527256
199172680	chr1:199172680:C:T	8.7028e-08	-1.68756e-10	-0.932726	0.000224749	-1.68756e-10	-0.922532	0.000224969	-1.68756e-10	-0.922038
199173255	chr1:199173255:TG:T	7.68e-08	-1.68756e-10	-1.05775	0.000198273	-1.68756e-10	-1.04787	0.000198433	-1.68756e-10	-1.04755
199174700	chr1:199174700:C:A	7.97227e-08	-1.68756e-10	-1.0204	0.000206099	-1.68756e-10	-1.00916	0.000206273	-1.68756e-10	-1.0088
199174733	chr1:199174733:C:T	6.59632e-08	-1.68756e-10	-1.20986	0.000167569	-1.68756e-10	-1.21612	0.000167652	-1.68756e-10	-1.21611
199174806	chr1:199174806:C:T	6.73897e-08	-1.68756e-10	-1.18846	0.000171893	-1.68756e-10	-1.19065	0.000171969	-1.68756e-10	-1.19068
199175176	chr1:199175176:G:T	1.10632e-07	-1.68756e-10	-0.692744	0.000256722	-1.68756e-10	-0.789524	0.000256875	-1.68756e-10	-0.789408
199175255	chr1:199175255:G:A	2.07501e-07	-1.68756e-10	-0.063821	0.000416773	-1.68756e-10	-0.304976	0.000416945	-1.68756e-10	-0.305046
199175331	chr1:199175331:CT:C	4.93275e-08	-1.50048	-2.62661e-10	0.000168142	-1.21271	-2.62661e-10	0.000168228	-1.21268	-2.62661e-10
199175549	chr1:199175549:C:A	9.42647e-08	-1.68756e-10	-0.85285	0.000230839	-1.68756e-10	-0.895796	0.00023096	-1.68756e-10	-0.895756
199175763	chr1:199175763:A:T	1.45457e-07	-1.68756e-10	-0.419076	0.000338389	-1.68756e-10	-0.513322	0.00033859	-1.68756e-10	-0.51321
199175846	chr1:199175846:G:T	8.96701e-08	-1.68756e-10	-0.902819	0.000220305	-1.68756e-10	-0.942503	0.00022042	-1.68756e-10	-0.942466
199176138	chr1:199176138:C:T	1.4011e-08	-1.60325	-1.15587	4.11284e-05	-1.4478	-1.17302	4.1151e-05	-1.44777	-1.17298
199176408	chr1:199176408:T:C	1.20011e-08	-1.69575	-1.21821	3.49791e-05	-1.56697	-1.2158	3.49963e-05	-1.56695	-1.21581
199176676	chr1:199176676:T:G	7.36645e-08	-1.68756e-10	-1.09944	0.000179672	-1.68756e-10	-1.14639	0.000179767	-1.68756e-10	-1.14634
199176722	chr1:199176722:T:C	9.61051e-08	-1.68756e-10	-0.833514	0.000235038	-1.68756e-10	-0.87777	0.000235161	-1.68756e-10	-0.877728
199177028	chr1:199177028:C:T	6.62266e-08	-1.68756e-10	-1.20587	0.000168027	-1.68756e-10	-1.21339	0.00016811	-1.68756e-10	-1.21338
199177290	chr1:199177290:G:A	6.56444e-08	-1.68756e-10	-1.2147	0.000167778	-1.68756e-10	-1.21488	0.000167862	-1.68756e-10	-1.21486
199177325	chr1:199177325:T:C	1.05288e-07	-1.68756e-10	-0.742254	0.000257154	-1.68756e-10	-0.787843	0.00025729	-1.68756e-10	-0.787796
199177587	chr1:199177587:C:A	6.64713e-08	-1.68756e-10	-1.20219	0.000168474	-1.68756e-10	-1.21074	0.000168557	-1.68756e-10	-1.21072
199177726	chr1:199177726:A:G	6.6526e-08	-1.68756e-10	-1.20136	0.000168568	-1.68756e-10	-1.21018	0.000168652	-1.68756e-10	-1.21016
199178049	chr1:199178049:C:T	7.25942e-08	-1.68756e-10	-1.11407	0.000179443	-1.68756e-10	-1.14766	0.000179537	-1.68756e-10	-1.14762
199178069	chr1:199178069:T:C	8.57565e-08	-1.68756e-10	-0.947445	0.000192843	-1.68756e-10	-1.07564	0.000192932	-1.68756e-10	-1.07566
199178215	chr1:199178215:A:G	6.597e-08	-1.68756e-10	-1.20976	0.000168592	-1.68756e-10	-1.21004	0.000168678	-1.68756e-10	-1.21001
199178253	chr1:199178253:G:C	2.07246e-07	0.211678	-0.276729	0.0014886	1.33299	-0.364922	0.00148963	1.33295	-0.364668
199178768	chr1:199178768:T:C	6.57728e-08	-1.68756e-10	-1.21275	0.000168019	-1.68756e-10	-1.21344	0.000168097	-1.68756e-10	-1.21346
199180592	chr1:199180592:C:T	7.93215e-08	-1.68756e-10	-1.02545	0.000196524	-1.68756e-10	-1.05673	0.000196624	-1.68756e-10	-1.0567
199180683	chr1:199180683:C:T	1.24249e-08	-1.66499	-1.21427	3.67595e-05	-1.51639	-1.21673	3.67785e-05	-1.51637	-1.21672
199180726	chr1:199180726:G:A	1.32345e-08	-1.60697	-1.20917	4.02106e-05	-1.42988	-1.2135	4.02316e-05	-1.42986	-1.21349
199180844	chr1:199180844:A:G	1.27875e-08	-1.64823	-1.20226	3.8103e-05	-1.49053	-1.2067	3.8123e-05	-1.4905	-1.20668
199181222	chr1:199181222:G:A	1.28136e-07	-1.68756e-10	-0.545864	0.000299503	-1.68756e-10	-0.635392	0.000299689	-1.68756e-10	-0.635254
199181530	chr1:199181530:A:C	2.65761e-08	-1.11117	-1.00778	4.45539e-05	-1.54724	-0.993575	4.45753e-05	-1.54721	-0.993612
199181572	chr1:199181572:T:C	6.53157e-08	-1.68756e-10	-1.21972	0.000166892	-1.68756e-10	-1.22017	0.000166972	-1.68756e-10	-1.22017
199181691	chr1:199181691:C:T	6.80682e-08	-1.68756e-10	-1.17845	0.000177397	-1.68756e-10	-1.15913	0.000177485	-1.68756e-10	-1.15911
199181831	chr1:199181831:A:T	7.15438e-08	-1.68756e-10	-1.12865	0.0001793	-1.68756e-10	-1.14846	0.000179394	-1.68756e-10	-1.14841
199181904	chr1:199181904:C:A	1.25944e-07	-1.68756e-10	-0.563119	0.000331727	-1.68756e-10	-0.533206	0.000331923	-1.68756e-10	-0.533096
199181959	chr1:199181959:G:A	8.72777e-08	-1.68756e-10	-0.929861	0.000212269	-1.68756e-10	-0.979665	0.000212387	-1.68756e-10	-0.97959
199181999	chr1:199181999:G:A	4.92341e-08	-1.50237	-2.62661e-10	0.000167264	-1.21795	-2.62661e-10	0.000167349	-1.21792	-2.62661e-10
199182170	chr1:199182170:C:A	4.96754e-08	-1.49345	-2.62661e-10	0.000169424	-1.20511	-2.62661e-10	0.000169511	-1.20508	-2.62661e-10
199182637	chr1:199182637:T:C	1.75126e-08	-1.3299	-1.20613	3.48693e-05	-1.56831	-1.2176	3.48867e-05	-1.5683	-1.2176
199183020	chr1:199183020:A:G	6.5657e-08	-1.68756e-10	-1.21451	0.000167745	-1.68756e-10	-1.21507	0.000167823	-1.68756e-10	-1.21509
199183177	chr1:199183177:G:A	1.4932e-07	-0.392864	-2.62661e-10	0.000204596	-1.01648	-2.62661e-10	0.000204685	-1.01653	-2.62661e-10
199183338	chr1:199183338:TCAAA:T	7.71785e-08	-1.68756e-10	-1.05284	0.000199705	-1.68756e-10	-1.04068	0.000199868	-1.68756e-10	-1.04034
199183388	chr1:199183388:TGAC:T	8.41289e-08	-0.966606	-2.62661e-10	0.000147843	-1.34137	-2.62661e-10	0.00014792	-1.34133	-2.62661e-10
199183943	chr1:199183943:T:A	4.87477e-08	-1.5123	-2.62661e-10	0.000165413	-1.22907	-2.62661e-10	0.000165498	-1.22904	-2.62661e-10
199184249	chr1:199184249:C:T	2.74793e-08	-1.27583	-0.809693	8.56933e-05	-1.03892	-0.847819	8.57494e-05	-1.03888	-0.847686
199184333	chr1:199184333:C:G	9.49164e-08	-1.68756e-10	-0.84596	0.00024658	-1.68756e-10	-0.82983	0.000246833	-1.68756e-10	-0.829286
199184620	chr1:199184620:G:A	9.78277e-08	-1.68756e-10	-0.815749	0.000254294	-1.68756e-10	-0.799026	0.000254561	-1.68756e-10	-0.798459
199185193	chr1:199185193:AAATAAAT:A	6.67075e-08	-1.68756e-10	-1.19864	0.000168911	-1.68756e-10	-1.20815	0.000168989	-1.68756e-10	-1.20816
199185341	chr1:199185341:C:T	1.06346e-07	-1.68756e-10	-0.732258	0.000224059	-1.68756e-10	-0.925609	0.000224162	-1.68756e-10	-0.925629
199186751	chr1:199186751:A:G	1.05791e-07	-1.68756e-10	-0.737492	0.000246708	-1.68756e-10	-0.829314	0.000246854	-1.68756e-10	-0.829202
199186857	chr1:199186857:A:G	1.1207e-07	-1.68756e-10	-0.67983	0.000233932	-1.68756e-10	-0.882486	0.00023404	-1.68756e-10	-0.882506
199187178	chr1:199187178:C:A	6.68101e-08	-1.68756e-10	-1.1971	0.000170683	-1.68756e-10	-1.19771	0.000170772	-1.68756e-10	-1.19767
199187393	chr1:199187393:T:C	1.26547e-08	-1.6585	-1.20242	3.75895e-05	-1.49812	-1.21267	3.76081e-05	-1.4981	-1.21268
199187894	chr1:199187894:G:A	4.78222e-08	-1.53147	-2.62661e-10	9.70328e-05	-1.76247	-2.62661e-10	9.70799e-05	-1.76247	-2.62661e-10
199188054	chr1:199188054:A:G	1.26776e-08	-1.64538	-1.21373	3.80741e-05	-1.47876	-1.21922	3.80932e-05	-1.47873	-1.21923
199188312	chr1:199188312:T:C	7.22902e-08	-1.68756e-10	-1.11827	0.000180926	-1.68756e-10	-1.13943	0.000181022	-1.68756e-10	-1.13938
199188345	chr1:199188345:A:G	1.25453e-08	-1.65828	-1.21133	3.73656e-05	-1.49871	-1.21805	3.73842e-05	-1.49869	-1.21806
199188480	chr1:199188480:T:C	8.23942e-08	-1.68756e-10	-0.987441	0.000204027	-1.68756e-10	-1.01926	0.000204132	-1.68756e-10	-1.01923
199188870	chr1:199188870:G:A	8.78896e-08	-1.68756e-10	-0.922875	0.000213608	-1.68756e-10	-0.973377	0.000213727	-1.68756e-10	-0.973301
199189374	chr1:199189374:T:C	2.27013e-08	-1.06538	-1.21115	4.24693e-05	-1.40886	-1.17988	4.24962e-05	-1.40877	-1.17982
199189516	chr1:199189516:C:T	1.38386e-08	-1.55109	-1.22041	4.25324e-05	-1.36781	-1.21944	4.25545e-05	-1.36778	-1.21944
199189581	chr1:199189581:G:T	8.67915e-08	-1.68756e-10	-0.935448	0.000213761	-1.68756e-10	-0.972662	0.000213871	-1.68756e-10	-0.972626
199189688	chr1:199189688:G:A	3.03682e-08	-0.866202	-1.11936	4.82788e-05	-1.29504	-1.16549	4.83107e-05	-1.29493	-1.16542
199189699	chr1:199189699:A:C	6.55123e-08	-1.68756e-10	-1.21672	0.000166872	-1.68756e-10	-1.22029	0.000166953	-1.68756e-10	-1.22029
199190259	chr1:199190259:G:A	7.12798e-08	-1.68756e-10	-1.13234	0.000179071	-1.68756e-10	-1.14973	0.000179163	-1.68756e-10	-1.1497
199190359	chr1:199190359:A:G	7.18534e-08	-1.68756e-10	-1.12433	0.000179927	-1.68756e-10	-1.14497	0.000180021	-1.68756e-10	-1.14493
199190422	chr1:199190422:T:C	4.91978e-08	-1.50311	-2.62661e-10	0.00016728	-1.21785	-2.62661e-10	0.000167366	-1.21782	-2.62661e-10
199190996	chr1:199190996:C:G	2.90793e-07	-1.68756e-10	0.273653	0.00068638	-1.68756e-10	0.193914	0.000686836	-1.68756e-10	0.194096
199191283	chr1:199191283:C:A	2.2893e-08	-1.75654	-0.511586	5.62113e-05	-1.65909	-0.649314	5.62177e-05	-1.65914	-0.649632
199191308	chr1:199191308:G:A	1.2593e-07	-1.68756e-10	-0.563232	0.000331691	-1.68756e-10	-0.533315	0.000331887	-1.68756e-10	-0.533204
199191591	chr1:199191591:G:A	1.2599e-07	-1.68756e-10	-0.562756	0.000331849	-1.68756e-10	-0.532837	0.000332046	-1.68756e-10	-0.532726
199192168	chr1:199192168:G:A	3.78776e-08	-1.7646	-2.62661e-10	9.76467e-05	-1.75616	-2.62661e-10	9.76935e-05	-1.75616	-2.62661e-10
199192334	chr1:199192334:C:A	4.93873e-08	-1.49926	-2.62661e-10	0.000168099	-1.21296	-2.62661e-10	0.000168186	-1.21293	-2.62661e-10
199192634	chr1:199192634:T:C	1.26587e-08	-1.75972	-1.10089	3.3793e-05	-1.65597	-1.1613	3.38044e-05	-1.65602	-1.16139
199192749	chr1:199192749:C:T	9.10078e-08	-1.68756e-10	-0.888012	0.000223426	-1.68756e-10	-0.92844	0.000223542	-1.68756e-10	-0.928401
199192937	chr1:199192937:T:C	9.25552e-08	-1.68756e-10	-0.871152	0.000240226	-1.68756e-10	-0.855938	0.000240468	-1.68756e-10	-0.855412
199193430	chr1:199193430:C:A	1.1377e-07	-1.68756e-10	-0.664776	0.000235291	-1.68756e-10	-0.876694	0.000235399	-1.68756e-10	-0.876716
199193773	chr1:199193773:A:C	8.39391e-08	-1.68756e-10	-0.968865	0.00021663	-1.68756e-10	-0.959326	0.000216766	-1.68756e-10	-0.959182
199193888	chr1:199193888:C:T	1.26779e-07	-1.68756e-10	-0.556511	0.000333702	-1.68756e-10	-0.527269	0.000333899	-1.68756e-10	-0.527161
199193940	chr1:199193940:C:T	1.43226e-07	0.44359	-0.878126	0.000129564	-0.585247	-0.888094	0.000129629	-0.585166	-0.888154
199193987	chr1:199193987:C:T	8.6758e-08	-1.68756e-10	-0.935834	0.000213686	-1.68756e-10	-0.973012	0.000213796	-1.68756e-10	-0.972976
199193990	chr1:199193990:G:A	8.5132e-08	-1.68756e-10	-0.954754	0.000209953	-1.68756e-10	-0.990636	0.000210061	-1.68756e-10	-0.990602
199194071	chr1:199194071:C:A	9.46908e-08	-1.68756e-10	-0.84834	0.000231843	-1.68756e-10	-0.891456	0.000231965	-1.68756e-10	-0.891414
199194234	chr1:199194234:T:C	5.57914e-08	-1.37734	-2.62661e-10	0.000198741	-1.04551	-2.62661e-10	0.000198828	-1.04556	-2.62661e-10
199194411	chr1:199194411:T:C	1.33389e-08	-1.6074	-1.20087	4.03656e-05	-1.44564	-1.1939	4.03874e-05	-1.44561	-1.19387
199194921	chr1:199194921:C:T	6.67799e-08	-1.68756e-10	-1.19755	0.000173184	-1.68756e-10	-1.18316	0.000173279	-1.68756e-10	-1.18309
199195145	chr1:199195145:G:A	7.02314e-08	-1.68756e-10	-1.14716	0.000176246	-1.68756e-10	-1.16564	0.000176337	-1.68756e-10	-1.1656
199195227	chr1:199195227:T:C	9.42501e-08	-1.68756e-10	-0.853005	0.000240489	-1.68756e-10	-0.854844	0.000240725	-1.68756e-10	-0.854346
199195273	chr1:199195273:C:G	1.64818e-06	-1.68756e-10	2.00847	0.00424084	-1.68756e-10	2.015	0.00423683	-1.68756e-10	2.01357
199195318	chr1:199195318:A:G	1.55558e-07	0.281574	-0.633514	0.000548417	0.616931	-0.647413	0.000548893	0.617014	-0.64711
199195609	chr1:199195609:C:G	4.73648e-08	-1.54108	-2.62661e-10	0.000107023	-1.66447	-2.62661e-10	0.000107076	-1.66446	-2.62661e-10
199195781	chr1:199195781:G:A	4.44542e-08	-1.6045	-2.62661e-10	0.000144393	-1.36498	-2.62661e-10	0.000144467	-1.36495	-2.62661e-10
199195804	chr1:199195804:T:C	9.88713e-08	-1.68756e-10	-0.805137	0.000256657	-1.68756e-10	-0.789778	0.000256802	-1.68756e-10	-0.789694
199195897	chr1:199195897:C:T	8.20166e-08	-1.68756e-10	-0.992036	0.000205163	-1.68756e-10	-1.01372	0.000205266	-1.68756e-10	-1.01369
199197107	chr1:199197107:T:G	9.67764e-08	-1.68756e-10	-0.826554	0.000227833	-1.68756e-10	-0.908905	0.000227966	-1.68756e-10	-0.908805
199197472	chr1:199197472:A:C	3.13181e-08	-1.48997	-0.464792	8.33177e-05	-1.18562	-0.729233	8.33576e-05	-1.18559	-0.729268
199197830	chr1:199197830:G:A	1.29826e-08	-1.63361	-1.20174	3.88926e-05	-1.46957	-1.20715	3.89131e-05	-1.46954	-1.20713
199198332	chr1:199198332:T:C	2.31166e-08	-1.58102	-0.677379	4.11267e-05	-1.7646	-0.856256	4.11374e-05	-1.7646	-0.856487
199198829	chr1:199198829:G:A	7.06721e-08	-1.68756e-10	-1.14091	0.000175819	-1.68756e-10	-1.16806	0.000175912	-1.68756e-10	-1.16801
199198849	chr1:199198849:T:C	2.97551e-08	-0.969714	-1.03624	9.43353e-05	-0.772784	-1.01788	9.43996e-05	-0.772734	-1.01773
199198856	chr1:199198856:G:A	6.71722e-08	-1.68756e-10	-1.1917	0.000171085	-1.68756e-10	-1.19536	0.000171161	-1.68756e-10	-1.19539
199199086	chr1:199199086:T:C	6.58418e-08	-1.68756e-10	-1.2117	0.00016759	-1.68756e-10	-1.216	0.000167672	-1.68756e-10	-1.21599
199199279	chr1:199199279:T:C	7.48655e-08	-1.68756e-10	-1.08326	0.000183481	-1.68756e-10	-1.12541	0.000183578	-1.68756e-10	-1.12536
199199549	chr1:199199549:T:A	1.04621e-07	-0.748613	-2.62661e-10	0.000147604	-1.34298	-2.62661e-10	0.000147683	-1.34293	-2.62661e-10
199199562	chr1:199199562:T:C	7.27082e-08	-1.68756e-10	-1.1125	0.000180327	-1.68756e-10	-1.14275	0.000180418	-1.68756e-10	-1.14272
199199563	chr1:199199563:T:C	6.58119e-08	-1.68756e-10	-1.21216	0.000167245	-1.68756e-10	-1.21806	0.000167324	-1.68756e-10	-1.21807
199199781	chr1:199199781:G:A	8.68308e-08	-1.68756e-10	-0.934995	0.000218427	-1.68756e-10	-0.951064	0.000218541	-1.68756e-10	-0.951026
199199974	chr1:199199974:C:T	8.17276e-08	-1.68756e-10	-0.995565	0.000216953	-1.68756e-10	-0.957835	0.000217067	-1.68756e-10	-0.957794
199200073	chr1:199200073:A:G	9.99371e-08	-1.68756e-10	-0.794416	0.000213415	-1.68756e-10	-0.97428	0.000213514	-1.68756e-10	-0.974299
199200126	chr1:199200126:C:A	2.73895e-08	-1.01184	-1.07696	9.61189e-05	-0.720441	-1.05149	9.61785e-05	-0.720392	-1.0514
199200216	chr1:199200216:C:T	1.37411e-07	-1.68756e-10	-0.475982	0.000358304	-1.68756e-10	-0.456136	0.000358456	-1.68756e-10	-0.456195
199200246	chr1:199200246:T:G	6.81739e-08	-1.68756e-10	-1.17689	0.000172523	-1.68756e-10	-1.18699	0.000172611	-1.68756e-10	-1.18696
199200514	chr1:199200514:C:T	1.20138e-08	-1.73348	-1.17942	3.14087e-05	-1.7391	-1.15133	3.14247e-05	-1.7391	-1.15131
199200578	chr1:199200578:A:G	1.17913e-07	-1.68756e-10	-0.629009	0.000286946	-1.68756e-10	-0.678222	0.000287095	-1.68756e-10	-0.678186
199200925	chr1:199200925:G:A	7.65097e-08	-1.68756e-10	-1.06154	0.000194905	-1.68756e-10	-1.065	0.000195059	-1.68756e-10	-1.0647
199202352	chr1:199202352:A:G	6.60472e-08	-1.68756e-10	-1.20859	0.000167915	-1.68756e-10	-1.21406	0.000167997	-1.68756e-10	-1.21405
199202675	chr1:199202675:C:T	4.71522e-08	-0.363304	-1.18227	5.58781e-05	-1.10764	-1.2067	5.59054e-05	-1.1076	-1.20674
199202699	chr1:199202699:T:A	2.36133e-07	1.22009	-1.15465	0.000336113	0.575339	-1.09541	0.000336298	0.575335	-1.09534
199202954	chr1:199202954:T:C	5.14502e-07	0.844243	-2.62661e-10	0.000289177	-0.67048	-2.62661e-10	0.000289304	-0.670521	-2.62661e-10
199203017	chr1:199203017:A:G	6.66157e-08	-1.68756e-10	-1.20002	0.000167833	-1.68756e-10	-1.21455	0.000167915	-1.68756e-10	-1.21454
199203913	chr1:199203913:G:A	1.85418e-07	-0.176346	-2.62661e-10	0.000544291	-0.0380346	-2.62661e-10	0.000544576	-0.0379913	-2.62661e-10
199204978	chr1:199204978:G:A	9.03702e-08	-1.68756e-10	-0.895042	0.000216425	-1.68756e-10	-0.960275	0.000216559	-1.68756e-10	-0.960135
199205094	chr1:199205094:A:T	2.28119e-08	-1.74883	-0.522847	5.48801e-05	-1.74103	-0.59134	5.49157e-05	-1.74103	-0.591168
199205186	chr1:199205186:T:C	5.61481e-08	-0.90709	-0.463874	0.000119521	-1.11267	-0.441355	0.000119552	-1.11265	-0.441602
199205406	chr1:199205406:G:A	9.00653e-08	-1.68756e-10	-0.898421	0.000215487	-1.68756e-10	-0.964615	0.000215621	-1.68756e-10	-0.964479
199205409	chr1:199205409:A:C	1.94895e-07	-1.68756e-10	-0.126495	0.000512141	-1.68756e-10	-0.0989187	0.000512501	-1.68756e-10	-0.0986963
199205412	chr1:199205412:CTAG:C	6.52853e-08	-1.68756e-10	-1.22019	0.000166949	-1.68756e-10	-1.21983	0.000167031	-1.68756e-10	-1.21982
199205421	chr1:199205421:T:C	7.48895e-08	-1.68756e-10	-1.08294	0.000187141	-1.68756e-10	-1.10566	0.000187233	-1.68756e-10	-1.10564
199205455	chr1:199205455:G:A	1.86792e-07	-1.68756e-10	-0.16896	0.000498038	-1.68756e-10	-0.126842	0.000498352	-1.68756e-10	-0.126692
199205546	chr1:199205546:C:T	9.54221e-08	-0.212272	-0.628374	0.00020745	-0.396851	-0.605775	0.000207509	-0.396831	-0.605993
199205551	chr1:199205551:T:G	5.22896e-08	-1.44216	-2.62661e-10	0.000179514	-1.14726	-2.62661e-10	0.000179607	-1.14723	-2.62661e-10
199206176	chr1:199206176:G:C	5.336e-07	-1.68756e-10	0.880689	0.00165497	-1.68756e-10	1.07402	0.00165627	-1.68756e-10	1.07432
199206337	chr1:199206337:C:T	2.14839e-07	-1.68756e-10	-0.0290699	0.000496205	-1.68756e-10	-0.130529	0.000496494	-1.68756e-10	-0.130428
199207302	chr1:199207302:G:A	7.62306e-08	-1.68756e-10	-1.06519	0.000197211	-1.68756e-10	-1.05324	0.000197409	-1.68756e-10	-1.05272
199207313	chr1:199207313:C:T	3.49962e-08	-1.76517	-0.078543	8.13146e-05	-1.75821	-0.180978	8.13718e-05	-1.75822	-0.180754
199207462	chr1:199207462:C:T	8.2677e-08	-1.68756e-10	-0.984016	0.000199649	-1.68756e-10	-1.04096	0.000199769	-1.68756e-10	-1.04084
199207807	chr1:199207807:G:A	6.5277e-08	-1.68756e-10	-1.22032	0.00016698	-1.68756e-10	-1.21964	0.000167062	-1.68756e-10	-1.21963
199208361	chr1:199208361:A:T	9.52408e-08	-1.68756e-10	-0.842548	0.000232408	-1.68756e-10	-0.889022	0.000232535	-1.68756e-10	-0.888958
199208960	chr1:199208960:C:A	1.42619e-07	-1.25818	0.819397	0.000408233	-0.878938	0.553258	0.000408475	-0.878973	0.553403
199208970	chr1:199208970:A:G	1.49004e-07	-0.394984	-2.62661e-10	0.000136417	-1.4218	-2.62661e-10	0.000136481	-1.42181	-2.62661e-10
199209921	chr1:199209921:T:C	6.58067e-08	-1.68756e-10	-1.21224	0.000170155	-1.68756e-10	-1.20081	0.000170234	-1.68756e-10	-1.20083
199210241	chr1:199210241:T:A	1.22442e-07	-1.68756e-10	-0.591319	0.000299581	-1.68756e-10	-0.635134	0.000299677	-1.68756e-10	-0.635293
199210374	chr1:199210374:G:A	4.89417e-07	-1.68756e-10	0.794259	0.00115931	-1.68756e-10	0.718062	0.00115968	-1.68756e-10	0.717902
199210389	chr1:199210389:T:C	8.13678e-08	-1.68756e-10	-0.999977	0.000200114	-1.68756e-10	-1.03863	0.000200234	-1.68756e-10	-1.03851
199210938	chr1:199210938:C:T	7.69766e-08	-1.05546	-2.62661e-10	0.000153564	-1.3034	-2.62661e-10	0.000153609	-1.30359	-2.62661e-10
199210957	chr1:199210957:T:C	4.44516e-07	-1.68756e-10	0.69803	0.00136443	-1.68756e-10	0.880975	0.00136548	-1.68756e-10	0.881262
199211568	chr1:199211568:G:A	5.41223e-07	-1.68756e-10	0.894875	0.00129205	-1.68756e-10	0.826471	0.00129257	-1.68756e-10	0.826385
199211639	chr1:199211639:G:A	9.39796e-08	-1.68756e-10	-0.855879	0.000231002	-1.68756e-10	-0.895092	0.000231073	-1.68756e-10	-0.895265
199211691	chr1:199211691:A:G	4.19011e-08	-1.66364	-2.62661e-10	9.97917e-05	-1.73443	-2.62661e-10	9.98405e-05	-1.73443	-2.62661e-10
199211929	chr1:199211929:T:C	2.52365e-08	-1.70748	-0.463188	6.96613e-05	-1.75973	-0.334147	6.96829e-05	-1.75971	-0.334332
199212103	chr1:199212103:A:G	8.00621e-08	-1.68756e-10	-1.01615	0.000196957	-1.68756e-10	-1.05453	0.000197075	-1.68756e-10	-1.05442
199212115	chr1:199212115:T:C	6.95584e-07	-1.68756e-10	1.1458	0.00178185	-1.68756e-10	1.14789	0.00178328	-1.68756e-10	1.14821
199212405	chr1:199212405:C:T	7.59166e-08	-1.68756e-10	-1.06932	0.000192259	-1.68756e-10	-1.07867	0.000192345	-1.68756e-10	-1.07871
199212448	chr1:199212448:T:C	2.18161e-07	-1.68756e-10	-0.0137232	0.000584357	-1.68756e-10	0.032994	0.000584754	-1.68756e-10	0.0331912
199213478	chr1:199213478:G:C	2.0712e-08	-1.73201	-0.636228	5.73548e-05	-1.76642	-0.521842	5.73734e-05	-1.76641	-0.522004
199213704	chr1:199213704:G:T	1.01923e-07	-1.68756e-10	-0.774734	0.000249332	-1.68756e-10	-0.818733	0.000249404	-1.68756e-10	-0.818925
199213978	chr1:199213978:A:G	1.25021e-07	-1.68756e-10	-0.570477	0.000346522	-1.68756e-10	-0.48957	0.000346753	-1.68756e-10	-0.489388
199214437	chr1:199214437:C:T	8.16072e-08	-1.68756e-10	-0.997039	0.00019697	-1.68756e-10	-1.05446	0.000197088	-1.68756e-10	-1.05435
199214886	chr1:199214886:A:G	2.59704e-08	-1.37307	-0.768933	7.4418e-05	-1.30347	-0.724353	7.44414e-05	-1.30345	-0.724541
199214911	chr1:199214911:G:A	8.19346e-08	-1.68756e-10	-0.993036	0.000197673	-1.68756e-10	-1.0509	0.000197791	-1.68756e-10	-1.05079
199215141	chr1:199215141:A:G	8.23271e-08	-1.68756e-10	-0.988257	0.000198493	-1.68756e-10	-1.04676	0.000198612	-1.68756e-10	-1.04665
199215185	chr1:199215185:A:G	1.30127e-07	-1.68756e-10	-0.530449	0.00036153	-1.68756e-10	-0.447173	0.000361772	-1.68756e-10	-0.446985
199215201	chr1:199215201:G:A	4.1333e-08	-0.932311	-0.744986	0.000125415	-0.802856	-0.703033	0.000125455	-0.802825	-0.703228
199215318	chr1:199215318:T:C	9.03382e-08	-1.68756e-10	-0.895396	0.000221222	-1.68756e-10	-0.938349	0.000221342	-1.68756e-10	-0.93829
199215531	chr1:199215531:T:C	9.80062e-08	-1.68756e-10	-0.813926	0.000251988	-1.68756e-10	-0.808135	0.00025213	-1.68756e-10	-0.808055
199216169	chr1:199216169:G:A	1.86517e-08	-1.73016	-0.742855	4.28116e-05	-1.7665	-0.814206	4.28368e-05	-1.7665	-0.8141
199216202	chr1:199216202:C:T	3.70789e-08	-1.31371	-0.472201	0.000104114	-1.25606	-0.435971	0.000104142	-1.25604	-0.436209
199217002	chr1:199217002:T:C	3.79702e-08	-1.76215	-2.62661e-10	0.000112909	-1.61093	-2.62661e-10	0.000112962	-1.61095	-2.62661e-10
199217258	chr1:199217258:ACT:A	6.85621e-08	-1.68756e-10	-1.17122	0.000175666	-1.68756e-10	-1.16893	0.000175797	-1.68756e-10	-1.16867
199217838	chr1:199217838:T:C	8.67317e-08	-1.68756e-10	-0.936137	0.000222789	-1.68756e-10	-0.931292	0.000222911	-1.68756e-10	-0.931225
199218119	chr1:199218119:T:G	6.88623e-08	-1.68756e-10	-1.16685	0.000179491	-1.68756e-10	-1.14739	0.000179581	-1.68756e-10	-1.14738
199218296	chr1:199218296:G:C	2.63164e-08	-1.7285	-0.400267	7.3365e-05	-1.76748	-0.274596	7.33862e-05	-1.76748	-0.274788
199218469	chr1:199218469:G:A	8.98762e-08	-1.68756e-10	-0.900524	0.000218229	-1.68756e-10	-0.951975	0.000218342	-1.68756e-10	-0.951937
199218728	chr1:199218728:C:T	2.12765e-07	-1.68756e-10	-0.0387678	0.000559405	-1.68756e-10	-0.0106434	0.000559806	-1.68756e-10	-0.0104093
199218759	chr1:199218759:T:C	7.54378e-08	-1.68756e-10	-1.07565	0.000186918	-1.68756e-10	-1.10685	0.000187026	-1.68756e-10	-1.10675
199219020	chr1:199219020:C:T	3.86747e-08	-1.74377	-2.62661e-10	0.000113831	-1.6028	-2.62661e-10	0.000113885	-1.60281	-2.62661e-10
199219548	chr1:199219548:AC:A	9.39071e-08	-1.68756e-10	-0.856651	0.000230391	-1.68756e-10	-0.897742	0.000230462	-1.68756e-10	-0.897914
199219699	chr1:199219699:T:G	1.9484e-07	-1.68756e-10	-0.126777	0.000428928	-1.68756e-10	-0.276229	0.000429197	-1.68756e-10	-0.276083
199219779	chr1:199219779:A:G	1.2262e-08	-1.76742	-1.12503	3.13102e-05	-1.73235	-1.16122	3.13269e-05	-1.73237	-1.16115
199219875	chr1:199219875:G:T	1.45868e-07	-0.416255	-2.62661e-10	0.000135355	-1.42961	-2.62661e-10	0.000135419	-1.42963	-2.62661e-10
199220294	chr1:199220294:G:A	1.01317e-07	-1.68756e-10	-0.780704	0.0002463	-1.68756e-10	-0.830969	0.000246436	-1.68756e-10	-0.830898
199220483	chr1:199220483:A:G	2.4949e-08	-0.962078	-1.22004	0.000157839	-0.0559594	-1.21998	0.00015791	-0.0559773	-1.22
199220576	chr1:199220576:A:T	9.66747e-08	-1.68756e-10	-0.827604	0.000236942	-1.68756e-10	-0.869702	0.000237014	-1.68756e-10	-0.869881
199220783	chr1:199220783:G:A	9.45887e-08	-1.68756e-10	-0.849419	0.000232081	-1.68756e-10	-0.890433	0.000232152	-1.68756e-10	-0.890607
199220806	chr1:199220806:A:G	6.58711e-08	-1.68756e-10	-1.21126	0.000167245	-1.68756e-10	-1.21806	0.000167325	-1.68756e-10	-1.21806
199220943	chr1:199220943:A:T	9.33113e-08	-1.68756e-10	-0.863015	0.0002291	-1.68756e-10	-0.903361	0.000229171	-1.68756e-10	-0.903532
199221271	chr1:199221271:A:G	6.45068e-07	-1.68756e-10	1.0704	0.00153447	-1.68756e-10	0.99842	0.00153507	-1.68756e-10	0.998332
199221362	chr1:199221362:G:A	1.46772e-08	-1.76393	-0.948736	4.1316e-05	-1.75083	-0.865442	4.13301e-05	-1.75084	-0.865566
199221489	chr1:199221489:A:T	7.68045e-08	-1.68756e-10	-1.05769	0.000189765	-1.68756e-10	-1.09173	0.000189875	-1.68756e-10	-1.09163
199221585	chr1:199221585:G:T	2.48247e-07	-1.68756e-10	0.115466	0.00066774	-1.68756e-10	0.166381	0.000668157	-1.68756e-10	0.166524
199221601	chr1:199221601:C:T	8.91709e-08	-1.68756e-10	-0.908402	0.000216631	-1.68756e-10	-0.959321	0.000216744	-1.68756e-10	-0.959284
199221605	chr1:199221605:A:G	7.73398e-08	-1.68756e-10	-1.05075	0.000191066	-1.68756e-10	-1.0849	0.000191178	-1.68756e-10	-1.0848
199221711	chr1:199221711:T:C	1.79574e-08	-1.76543	-0.745527	4.69391e-05	-1.74904	-0.739627	4.69632e-05	-1.74905	-0.73959
199222062	chr1:199222062:C:T	9.073e-08	-1.68756e-10	-0.891068	0.000237317	-1.68756e-10	-0.86812	0.000237423	-1.68756e-10	-0.868155
199222348	chr1:199222348:C:T	2.65101e-08	-1.16679	-0.954638	7.6615e-05	-0.982455	-1.01627	7.66456e-05	-0.982469	-1.01634
199222568	chr1:199222568:C:G	6.56098e-08	-1.68756e-10	-1.21523	0.000168512	-1.68756e-10	-1.21051	0.000168593	-1.68756e-10	-1.21051
199223240	chr1:199223240:C:T	2.27057e-08	-1.05581	-1.22053	8.23735e-05	-0.713239	-1.21301	8.24101e-05	-0.713304	-1.21299
199223285	chr1:199223285:C:T	6.6292e-08	-1.68756e-10	-1.20489	0.000173454	-1.68756e-10	-1.18161	0.000173534	-1.68756e-10	-1.18163
199223534	chr1:199223534:A:G	1.07245e-07	-1.68756e-10	-0.723843	0.000213632	-1.68756e-10	-0.973263	0.000213725	-1.68756e-10	-0.973309
199224286	chr1:199224286:T:G	7.74888e-08	-1.68756e-10	-1.04882	0.000191492	-1.68756e-10	-1.08267	0.000191604	-1.68756e-10	-1.08257
199224309	chr1:199224309:T:C	1.14856e-07	-1.68756e-10	-0.655278	0.000224291	-1.68756e-10	-0.924576	0.000224387	-1.68756e-10	-0.924627
199224395	chr1:199224395:C:T	3.08702e-08	-1.76251	-0.206652	7.16715e-05	-1.76186	-0.303563	7.17215e-05	-1.76186	-0.303345
199224443	chr1:199224443:C:T	1.69738e-07	-1.68756e-10	-0.2647	0.000453631	-1.68756e-10	-0.220234	0.000453938	-1.68756e-10	-0.220039
199224605	chr1:199224605:T:C	1.03718e-07	-1.68756e-10	-0.757284	0.000253012	-1.68756e-10	-0.804083	0.000253084	-1.68756e-10	-0.804276
199224677	chr1:199224677:C:T	3.78642e-08	-1.76495	-2.62661e-10	0.000110285	-1.63445	-2.62661e-10	0.000110337	-1.63446	-2.62661e-10
199224761	chr1:199224761:G:A	2.51889e-07	-1.68756e-10	0.130033	0.000540977	-1.68756e-10	-0.0441418	0.000541326	-1.68756e-10	-0.0439773
199225000	chr1:199225000:G:A	1.21305e-07	-1.68756e-10	-0.600652	0.000337807	-1.68756e-10	-0.515043	0.000337943	-1.68756e-10	-0.515123
199225257	chr1:199225257:T:C	7.54153e-08	-1.68756e-10	-1.07595	0.00018688	-1.68756e-10	-1.10705	0.000186988	-1.68756e-10	-1.10696
199225571	chr1:199225571:C:T	6.25822e-08	-1.26248	-2.62661e-10	0.000207117	-1.00423	-2.62661e-10	0.000207229	-1.00418	-2.62661e-10
199225713	chr1:199225713:G:A	6.55277e-08	-1.68756e-10	-1.21648	0.00016789	-1.68756e-10	-1.21421	0.00016796	-1.68756e-10	-1.21427
199226117	chr1:199226117:G:A	2.30704e-08	-1.7633	-0.497102	7.01086e-05	-1.71729	-0.370183	7.01278e-05	-1.71732	-0.370362
199226143	chr1:199226143:T:C	8.50578e-08	-1.68756e-10	-0.955625	0.000212393	-1.68756e-10	-0.979079	0.000212508	-1.68756e-10	-0.97902
199227231	chr1:199227231:T:A	1.28041e-07	-1.68756e-10	-0.546604	0.000356103	-1.68756e-10	-0.462297	0.000356341	-1.68756e-10	-0.462112
199227248	chr1:199227248:C:T	1.63169e-08	-1.7675	-0.839254	4.27232e-05	-1.7467	-0.836073	4.27354e-05	-1.74671	-0.836265
199227804	chr1:199227804:T:C	4.00315e-08	-1.70929	-2.62661e-10	0.000127301	-1.49097	-2.62661e-10	0.000127367	-1.49093	-2.62661e-10
199228127	chr1:199228127:T:C	7.17868e-08	-1.68756e-10	-1.12526	0.00017897	-1.68756e-10	-1.1503	0.000179069	-1.68756e-10	-1.15023
199228164	chr1:199228164:A:T	9.3125e-08	-1.68756e-10	-0.865014	0.000225364	-1.68756e-10	-0.919799	0.000225482	-1.68756e-10	-0.919761
199229549	chr1:199229549:A:T	7.67994e-08	-1.68756e-10	-1.05776	0.000189967	-1.68756e-10	-1.09067	0.000190077	-1.68756e-10	-1.09057
199230217	chr1:199230217:A:G	3.75676e-06	-1.68756e-10	2.83236	0.0131872	-1.68756e-10	3.14948	0.0131955	-1.68756e-10	3.14963
199230827	chr1:199230827:CAT:C	9.57973e-08	-1.68756e-10	-0.836722	0.000225544	-1.68756e-10	-0.919002	0.000225691	-1.68756e-10	-0.918832
199231652	chr1:199231652:C:G	1.71209e-07	-1.68756e-10	-0.256069	0.00045237	-1.68756e-10	-0.223017	0.000452646	-1.68756e-10	-0.222889
199231867	chr1:199231867:C:A	6.39082e-07	-1.68756e-10	1.06108	0.00182814	-1.68756e-10	1.17353	0.00182966	-1.68756e-10	1.17389
199232168	chr1:199232168:G:A	5.50017e-08	-1.39159	-2.62661e-10	0.000172238	-1.18864	-2.62661e-10	0.000172319	-1.18865	-2.62661e-10
199232223	chr1:199232223:A:T	3.95997e-07	-1.68756e-10	0.58245	0.00111608	-1.68756e-10	0.680063	0.00111697	-1.68756e-10	0.680378
199232473	chr1:199232473:TTTTAATTTTTAATTAATTAATA:T	1.35158e-07	-1.6154	1.12289	0.000383638	-1.41166	1.02385	0.000384094	-1.41162	1.02451
199232574	chr1:199232574:A:T	7.08658e-08	-1.68756e-10	-1.13817	0.000185843	-1.68756e-10	-1.11262	0.000185928	-1.68756e-10	-1.11264
199232690	chr1:199232690:G:A	2.69109e-07	-0.985239	1.1814	0.000731747	-0.808999	1.06692	0.000732635	-0.80893	1.06758
199232965	chr1:199232965:C:G	1.01444e-07	-1.68756e-10	-0.779452	0.000252572	-1.68756e-10	-0.805822	0.000252712	-1.68756e-10	-0.805749
199233253	chr1:199233253:A:T	6.69701e-08	-1.68756e-10	-1.19471	0.000169021	-1.68756e-10	-1.20749	0.000169095	-1.68756e-10	-1.20754
199233484	chr1:199233484:A:G	1.52851e-07	-1.68756e-10	-0.369492	0.000397938	-1.68756e-10	-0.351223	0.000398194	-1.68756e-10	-0.351061
199233492	chr1:199233492:G:C	9.30172e-08	-1.68756e-10	-0.866173	0.000268474	-1.68756e-10	-0.744765	0.000268571	-1.68756e-10	-0.744884
199233719	chr1:199233719:G:GA	7.0532e-08	-1.68756e-10	-1.14289	0.000184737	-1.68756e-10	-1.11859	0.000184835	-1.68756e-10	-1.11854
199234598	chr1:199234598:G:T	4.14769e-07	-1.68756e-10	0.628766	0.00116985	-1.68756e-10	0.727115	0.00117079	-1.68756e-10	0.727434
199234871	chr1:199234871:T:C	8.07832e-08	-1.68756e-10	-1.00719	0.000207129	-1.68756e-10	-1.00418	0.000207241	-1.68756e-10	-1.00412
199234939	chr1:199234939:A:C	1.85734e-08	-1.7627	-0.71453	5.47044e-05	-1.73564	-0.599933	5.473e-05	-1.73566	-0.599925
199235547	chr1:199235547:C:A	9.77812e-08	-1.68756e-10	-0.816224	0.000260386	-1.68756e-10	-0.775353	0.000260532	-1.68756e-10	-0.775274
199235862	chr1:199235862:A:G	3.38758e-07	-1.68756e-10	0.426329	0.000949886	-1.68756e-10	0.518824	0.000950665	-1.68756e-10	0.519163
199235911	chr1:199235911:T:C	6.31969e-07	-1.68756e-10	1.04988	0.00171078	-1.68756e-10	1.10718	0.00171209	-1.68756e-10	1.10747
199236253	chr1:199236253:C:T	9.66459e-08	-1.68756e-10	-0.827902	0.000227907	-1.68756e-10	-0.90858	0.000228056	-1.68756e-10	-0.90841
199236280	chr1:199236280:G:A	9.94469e-08	-1.68756e-10	-0.799333	0.000233746	-1.68756e-10	-0.883284	0.000233899	-1.68756e-10	-0.883109
199236403	chr1:199236403:C:T	1.94994e-08	-1.71309	-0.715487	6.37733e-05	-1.55913	-0.623049	6.37898e-05	-1.5592	-0.623207
199236408	chr1:199236408:C:T	1.86404e-08	-1.72102	-0.7526	6.02481e-05	-1.57678	-0.662263	6.02643e-05	-1.57685	-0.662415
199236479	chr1:199236479:T:C	9.76509e-08	-1.68756e-10	-0.817558	0.000230053	-1.68756e-10	-0.899206	0.000230204	-1.68756e-10	-0.899034
199236790	chr1:199236790:A:G	5.9449e-07	-1.75759	2.74633	0.00154153	-1.75842	2.76144	0.00154216	-1.75842	2.76135
199237797	chr1:199237797:A:G	9.16102e-08	-1.68756e-10	-0.881414	0.000228846	-1.68756e-10	-0.904467	0.000228971	-1.68756e-10	-0.904402
199237961	chr1:199237961:G:C	6.61954e-08	-1.68756e-10	-1.20635	0.000173415	-1.68756e-10	-1.18183	0.000173496	-1.68756e-10	-1.18184
199238443	chr1:199238443:T:C	6.70142e-08	-1.68756e-10	-1.19405	0.000169469	-1.68756e-10	-1.20485	0.000169554	-1.68756e-10	-1.20483
199238628	chr1:199238628:T:A	2.69759e-06	-1.68756e-10	2.50116	0.00777324	-1.68756e-10	2.62092	0.00778133	-1.68756e-10	2.62148
199238796	chr1:199238796:C:T	2.98396e-08	-0.820649	-1.18247	9.60392e-05	-0.623829	-1.14893	9.60867e-05	-0.623879	-1.14887
199238889	chr1:199238889:T:C	1.0801e-07	-1.68756e-10	-0.716729	0.000214679	-1.68756e-10	-0.968376	0.000214772	-1.68756e-10	-0.968424
199239190	chr1:199239190:A:G	4.38962e-08	-1.65697	0.0398411	0.000101446	-1.70626	-0.011731	0.000101488	-1.70624	-0.0118205
199239255	chr1:199239255:C:T	9.86755e-08	-1.68756e-10	-0.80712	0.00025666	-1.68756e-10	-0.789764	0.0002568	-1.68756e-10	-0.789703
199239299	chr1:199239299:T:C	6.54159e-08	-1.68756e-10	-1.21819	0.000167275	-1.68756e-10	-1.21788	0.000167349	-1.68756e-10	-1.21792
199239353	chr1:199239353:G:A	1.62471e-08	-1.45772	-1.15332	3.44116e-05	-1.65799	-1.14114	3.44313e-05	-1.65798	-1.14105
199239377	chr1:199239377:G:A	1.92494e-07	-0.138891	-2.62661e-10	0.000835728	0.390786	-2.62661e-10	0.000836104	0.390754	-2.62661e-10
199239462	chr1:199239462:C:T	6.53357e-08	-1.68756e-10	-1.21942	0.000167245	-1.68756e-10	-1.21806	0.000167319	-1.68756e-10	-1.2181
199239504	chr1:199239504:A:C	6.78503e-08	-1.68756e-10	-1.18165	0.000173471	-1.68756e-10	-1.18151	0.000173554	-1.68756e-10	-1.18151
199239991	chr1:199239991:T:C	2.99081e-07	-1.68756e-10	0.301759	0.000864717	-1.68756e-10	0.424884	0.000865346	-1.68756e-10	0.42513
199240183	chr1:199240183:A:G	3.97972e-08	-1.71516	-2.62661e-10	0.000125607	-1.50436	-2.62661e-10	0.000125672	-1.50432	-2.62661e-10
199240577	chr1:199240577:G:A	3.34852e-08	-0.679826	-1.20803	0.000214393	0.240433	-1.21014	0.000214501	0.240402	-1.21009
199241405	chr1:199241405:C:T	3.29403e-07	-1.68756e-10	0.398326	0.000993708	-1.68756e-10	0.563925	0.000994455	-1.68756e-10	0.564195
199241458	chr1:199241458:A:G	6.78782e-08	-1.68756e-10	-1.18124	0.000173496	-1.68756e-10	-1.18136	0.00017358	-1.68756e-10	-1.18136
199242139	chr1:199242139:A:G	6.78347e-08	-1.68756e-10	-1.18188	0.000175481	-1.68756e-10	-1.16999	0.000175564	-1.68756e-10	-1.16999
199242174	chr1:199242174:T:A	3.7847e-08	-1.76541	-2.62661e-10	9.74038e-05	-1.75865	-2.62661e-10	9.74504e-05	-1.75866	-2.62661e-10
199242229	chr1:199242229:T:C	1.20413e-07	-1.68756e-10	-0.608028	0.000288026	-1.68756e-10	-0.674466	0.000288228	-1.68756e-10	-0.674249
199242244	chr1:199242244:C:G	7.62089e-08	-1.68756e-10	-1.06548	0.000196545	-1.68756e-10	-1.05663	0.000196638	-1.68756e-10	-1.05664
199242562	chr1:199242562:A:G	4.06416e-08	-1.69416	-2.62661e-10	0.000131207	-1.46075	-2.62661e-10	0.000131275	-1.46071	-2.62661e-10
199242571	chr1:199242571:T:C	6.61086e-08	-1.68756e-10	-1.20766	0.000167593	-1.68756e-10	-1.21598	0.000167669	-1.68756e-10	-1.21601
199243084	chr1:199243084:A:C	7.72854e-08	-1.68756e-10	-1.05145	0.000202685	-1.68756e-10	-1.02587	0.000202796	-1.68756e-10	-1.0258
199243274	chr1:199243274:A:G	1.98417e-07	-1.68756e-10	-0.108587	0.000513382	-1.68756e-10	-0.0964973	0.0005137	-1.68756e-10	-0.0963596
199243452	chr1:199243452:C:T	1.75748e-08	-1.71287	-0.81962	5.77006e-05	-1.57792	-0.704326	5.77253e-05	-1.57798	-0.70432
199243741	chr1:199243741:G:A	7.16921e-08	-1.68756e-10	-1.12658	0.000181173	-1.68756e-10	-1.13807	0.000181302	-1.68756e-10	-1.13784
199243742	chr1:199243742:C:T	2.39849e-08	-1.69708	-0.524451	8.12943e-05	-1.53451	-0.404934	8.13118e-05	-1.53458	-0.405132
199243979	chr1:199243979:C:A	4.10592e-08	-1.68394	-2.62661e-10	0.000133249	-1.4453	-2.62661e-10	0.000133319	-1.44525	-2.62661e-10
199244115	chr1:199244115:C:T	1.06598e-07	-1.68756e-10	-0.729894	0.000212871	-1.68756e-10	-0.976832	0.000212964	-1.68756e-10	-0.976876
199244181	chr1:199244181:C:T	1.71021e-08	-1.44267	-1.11708	4.24268e-05	-1.45969	-1.13005	4.24549e-05	-1.45968	-1.12988
199244230	chr1:199244230:C:T	1.52036e-08	-1.54904	-1.12839	3.81941e-05	-1.55422	-1.14062	3.82189e-05	-1.55421	-1.14046
199244288	chr1:199244288:C:T	6.78873e-08	-1.68756e-10	-1.18111	0.000170725	-1.68756e-10	-1.19746	0.000170797	-1.68756e-10	-1.19753
199244420	chr1:199244420:C:T	6.69804e-08	-1.19456	-2.62661e-10	0.000221939	-0.935117	-2.62661e-10	0.000222058	-0.93506	-2.62661e-10
199245202	chr1:199245202:A:G	6.70268e-08	-1.68756e-10	-1.19386	0.000173825	-1.68756e-10	-1.17947	0.000173895	-1.68756e-10	-1.17955
199245258	chr1:199245258:G:A	1.38144e-08	-1.71026	-1.06298	3.31124e-05	-1.76748	-1.07013	3.3131e-05	-1.76748	-1.07005
199245539	chr1:199245539:A:G	4.01033e-08	-1.7075	-2.62661e-10	0.00012754	-1.48909	-2.62661e-10	0.000127606	-1.48905	-2.62661e-10
199246051	chr1:199246051:G:C	7.36744e-08	-1.68756e-10	-1.0993	0.000185466	-1.68756e-10	-1.11465	0.000185562	-1.68756e-10	-1.11461
199246281	chr1:199246281:T:C	4.91087e-08	-0.541769	-0.963151	0.000374439	0.542014	-0.954102	0.000374585	0.541986	-0.954165
199246393	chr1:199246393:A:AAG	5.92448e-08	-1.31728	-2.62661e-10	0.000193232	-1.07363	-2.62661e-10	0.000193323	-1.07364	-2.62661e-10
199246646	chr1:199246646:G:T	6.95114e-08	-1.68756e-10	-1.15747	0.000173929	-1.68756e-10	-1.17887	0.000173998	-1.68756e-10	-1.17896
199247202	chr1:199247202:A:C	1.17358e-07	-1.68756e-10	-0.63373	0.000334772	-1.68756e-10	-0.524067	0.000334993	-1.68756e-10	-0.523891
199247409	chr1:199247409:G:A	3.77674e-08	-1.76751	-2.62661e-10	0.000113632	-1.60456	-2.62661e-10	0.000113685	-1.60457	-2.62661e-10
199247511	chr1:199247511:C:A	5.40991e-08	-0.508436	-0.899704	0.000157787	-0.294214	-0.98206	0.000157842	-0.294266	-0.982138
199247602	chr1:199247602:T:C	7.34243e-08	-1.68756e-10	-1.1027	0.00018977	-1.68756e-10	-1.0917	0.000189802	-1.68756e-10	-1.09202
199247884	chr1:199247884:A:G	7.28665e-08	-1.68756e-10	-1.11033	0.000191744	-1.68756e-10	-1.08136	0.000191847	-1.68756e-10	-1.0813
199249038	chr1:199249038:A:G	7.94647e-08	-1.68756e-10	-1.02364	0.000209102	-1.68756e-10	-0.994695	0.000209161	-1.68756e-10	-0.994895
199249330	chr1:199249330:T:C	9.80053e-08	-1.68756e-10	-0.813935	0.000237465	-1.68756e-10	-0.867499	0.000237624	-1.68756e-10	-0.86731
199249357	chr1:199249357:G:C	1.1727e-07	-1.68756e-10	-0.63448	0.000334506	-1.68756e-10	-0.524864	0.000334726	-1.68756e-10	-0.524688
199249665	chr1:199249665:C:T	4.38426e-08	-1.61835	-2.62661e-10	0.000106983	-1.66485	-2.62661e-10	0.000107036	-1.66484	-2.62661e-10
199250153	chr1:199250153:C:A	6.52755e-08	-1.68756e-10	-1.22034	0.000167504	-1.68756e-10	-1.21651	0.000167589	-1.68756e-10	-1.21649
199250440	chr1:199250440:GA:G	5.90085e-08	-1.32128	-2.62661e-10	0.000162001	-1.24991	-2.62661e-10	0.000162086	-1.24987	-2.62661e-10
199250448	chr1:199250448:A:G	5.84406e-08	-1.33095	-2.62661e-10	0.000160314	-1.26039	-2.62661e-10	0.000160398	-1.26034	-2.62661e-10
199250772	chr1:199250772:G:T	3.14266e-07	-1.68756e-10	0.351282	0.000913093	-1.68756e-10	0.47932	0.000913754	-1.68756e-10	0.479562
199250776	chr1:199250776:G:A	6.604e-08	-1.2087	-2.62661e-10	0.000218137	-0.952395	-2.62661e-10	0.000218254	-0.952339	-2.62661e-10
199250837	chr1:199250837:G:T	1.78917e-07	-1.68756e-10	-0.212032	0.000465872	-1.68756e-10	-0.193607	0.000466066	-1.68756e-10	-0.193672
199250876	chr1:199250876:T:C	2.34674e-07	0.638949	-0.579708	0.00210285	1.94241	-0.628879	0.00210362	1.9424	-0.62898
199251017	chr1:199251017:T:C	2.16664e-08	-1.64276	-0.68043	5.48525e-05	-1.75621	-0.576664	5.48701e-05	-1.75619	-0.57684
199251202	chr1:199251202:G:A	1.17764e-07	-1.68756e-10	-0.630273	0.000336268	-1.68756e-10	-0.519608	0.00033649	-1.68756e-10	-0.519432
199251366	chr1:199251366:T:C	6.54892e-08	-1.68756e-10	-1.21707	0.000168787	-1.68756e-10	-1.20888	0.000168874	-1.68756e-10	-1.20885
199251414	chr1:199251414:T:C	9.15745e-08	-1.68756e-10	-0.881804	0.000223076	-1.68756e-10	-0.930003	0.000223222	-1.68756e-10	-0.929831
199251699	chr1:199251699:G:A	7.64029e-08	-1.68756e-10	-1.06294	0.000199758	-1.68756e-10	-1.04041	0.000199818	-1.68756e-10	-1.04059
199251720	chr1:199251720:T:C	5.0658e-08	-0.3454	-1.12846	0.000355232	0.662879	-1.12763	0.000355336	0.662845	-1.12778
199252270	chr1:199252270:T:C	3.52161e-08	-1.4601	-0.377353	8.10695e-05	-1.41837	-0.523837	8.10953e-05	-1.4184	-0.523972
199252372	chr1:199252372:T:A	1.63644e-07	-1.68756e-10	-0.301263	0.000363516	-1.68756e-10	-0.441695	0.000363752	-1.68756e-10	-0.441529
199252766	chr1:199252766:T:C	2.006e-07	-1.68756e-10	-0.0976449	0.000536644	-1.68756e-10	-0.0521822	0.000537041	-1.68756e-10	-0.0519258
199253146	chr1:199253146:C:G	1.18623e-07	-1.68756e-10	-0.623002	0.000339123	-1.68756e-10	-0.511156	0.000339346	-1.68756e-10	-0.510979
199253254	chr1:199253254:T:G	6.53453e-08	-1.68756e-10	-1.21927	0.000168033	-1.68756e-10	-1.21336	0.000168119	-1.68756e-10	-1.21333
199254024	chr1:199254024:T:A	9.41661e-08	-1.68756e-10	-0.853897	0.000254218	-1.68756e-10	-0.799324	0.000254361	-1.68756e-10	-0.799245
199254111	chr1:199254111:T:C	4.19892e-07	-1.68756e-10	0.641041	0.00109228	-1.68756e-10	0.658503	0.00109295	-1.68756e-10	0.658632
199254234	chr1:199254234:G:A	2.64281e-06	-1.68756e-10	2.48064	0.00904563	-1.68756e-10	2.77252	0.00905133	-1.68756e-10	2.77267
199255117	chr1:199255117:T:C	5.12514e-08	-0.29474	-1.16747	0.00042683	0.880736	-1.16187	0.000427016	0.880706	-1.16188
199255189	chr1:199255189:C:T	6.70381e-08	-1.68756e-10	-1.1937	0.000171287	-1.68756e-10	-1.19418	0.000171349	-1.68756e-10	-1.1943
199255399	chr1:199255399:T:C	1.29005e-07	-1.68756e-10	-0.539109	0.000353152	-1.68756e-10	-0.470621	0.000353297	-1.68756e-10	-0.470691
199255454	chr1:199255454:T:C	4.47764e-08	-1.59728	-2.62661e-10	0.000108285	-1.65275	-2.62661e-10	0.000108339	-1.65274	-2.62661e-10
199255532	chr1:199255532:C:G	5.65969e-07	-1.68756e-10	0.939582	0.00139023	-1.68756e-10	0.899709	0.00139148	-1.68756e-10	0.900123
199255912	chr1:199255912:C:T	7.45511e-08	-1.68756e-10	-1.08747	0.00019252	-1.68756e-10	-1.07732	0.000192548	-1.68756e-10	-1.07766
199256138	chr1:199256138:T:C	2.16598e-07	-1.68756e-10	-0.0209119	0.000571017	-1.68756e-10	0.00990107	0.000571366	-1.68756e-10	0.0100308
199256321	chr1:199256321:C:T	9.50226e-08	-1.68756e-10	-0.844841	0.000197674	-1.68756e-10	-1.0509	0.000197762	-1.68756e-10	-1.05094
199256325	chr1:199256325:A:G	2.83785e-08	-1.36335	-0.689974	6.85438e-05	-1.30731	-0.802734	6.85677e-05	-1.30734	-0.802839
199256343	chr1:199256343:T:G	2.92624e-08	-1.3745	-0.648154	7.0186e-05	-1.3215	-0.764871	7.02099e-05	-1.32153	-0.764981
199256387	chr1:199256387:TTGATA:T	6.53894e-08	-1.68756e-10	-1.2186	0.000168277	-1.68756e-10	-1.21191	0.000168363	-1.68756e-10	-1.21188
199256420	chr1:199256420:T:G	6.53473e-08	-1.68756e-10	-1.21924	0.00016796	-1.68756e-10	-1.21379	0.000168046	-1.68756e-10	-1.21376
199256486	chr1:199256486:C:T	6.53682e-08	-1.68756e-10	-1.21892	0.00016739	-1.68756e-10	-1.21719	0.000167463	-1.68756e-10	-1.21724
199256860	chr1:199256860:A:T	3.68691e-08	-0.772091	-1.01949	0.000236806	0.118615	-0.988892	0.000236915	0.118584	-0.988882
199257427	chr1:199257427:G:C	2.50825e-07	-1.68756e-10	0.125801	0.000617769	-1.68756e-10	0.0885963	0.00061826	-1.68756e-10	0.0889102
199257430	chr1:199257430:T:C	2.60221e-07	-1.68756e-10	0.162575	0.000640835	-1.68756e-10	0.125253	0.000641348	-1.68756e-10	0.125572
199257923	chr1:199257923:T:C	6.46861e-08	-0.10042	-1.12899	0.000561032	1.10899	-1.11673	0.000561269	1.10896	-1.11676
199258315	chr1:199258315:T:C	6.44474e-08	-0.074517	-1.15859	0.000563818	1.14277	-1.14556	0.000564061	1.14274	-1.14558
199258364	chr1:199258364:C:T	7.56679e-08	-1.68756e-10	-1.0726	0.000195344	-1.68756e-10	-1.06276	0.000195522	-1.68756e-10	-1.06233
199258593	chr1:199258593:T:C	5.52325e-08	-1.38741	-2.62661e-10	0.000109972	-1.63729	-2.62661e-10	0.000110028	-1.63726	-2.62661e-10
199258776	chr1:199258776:G:A	1.53802e-08	-1.73111	-0.934763	3.74422e-05	-1.71293	-1.0018	3.74661e-05	-1.71295	-1.00162
199258778	chr1:199258778:A:C	3.47303e-08	-0.657873	-1.19347	0.000228607	0.280584	-1.1861	0.000228707	0.280549	-1.18611
199258918	chr1:199258918:A:G	7.59065e-08	-1.68756e-10	-1.06945	0.000206136	-1.68756e-10	-1.00898	0.000206243	-1.68756e-10	-1.00895
199259365	chr1:199259365:T:A	7.10784e-08	-1.68756e-10	-1.13517	0.000174893	-1.68756e-10	-1.17334	0.000174982	-1.68756e-10	-1.17332
199260387	chr1:199260387:G:A	1.73642e-08	-1.33116	-1.21339	5.50464e-05	-1.12357	-1.20577	5.50778e-05	-1.12352	-1.20573
199260821	chr1:199260821:G:C	1.32909e-08	-1.7324	-1.07948	3.31381e-05	-1.71457	-1.12226	3.31559e-05	-1.71459	-1.12219
199261522	chr1:199261522:G:A	1.61404e-08	-1.75862	-0.859009	4.49693e-05	-1.76498	-0.766562	4.49844e-05	-1.76497	-0.766712
199261593	chr1:199261593:C:T	1.69156e-08	-1.35109	-1.21963	5.36529e-05	-1.13892	-1.21606	5.36826e-05	-1.13887	-1.21604
199261625	chr1:199261625:T:C	7.34056e-08	-1.68756e-10	-1.10296	0.000196498	-1.68756e-10	-1.05687	0.000196606	-1.68756e-10	-1.0568
199261696	chr1:199261696:TC:T	9.28443e-08	-1.68756e-10	-0.868032	0.000194648	-1.68756e-10	-1.06632	0.000194735	-1.68756e-10	-1.06636
199262324	chr1:199262324:C:T	6.13062e-08	-1.28308	-2.62661e-10	0.000202221	-1.02816	-2.62661e-10	0.00020233	-1.0281	-2.62661e-10
199262608	chr1:199262608:T:G	1.47968e-08	-1.76607	-0.938477	3.69267e-05	-1.75394	-0.974644	3.69493e-05	-1.75395	-0.974505
199262791	chr1:199262791:TATC:T	6.72076e-08	-1.19117	-2.62661e-10	0.000225581	-0.918841	-2.62661e-10	0.000225702	-0.918782	-2.62661e-10
199262895	chr1:199262895:G:A	1.22819e-07	-1.68756e-10	-0.588247	0.000355225	-1.68756e-10	-0.464766	0.000355451	-1.68756e-10	-0.464613
199263182	chr1:199263182:T:C	4.81581e-08	-1.52447	-2.62661e-10	0.000142761	-1.37634	-2.62661e-10	0.000142826	-1.37637	-2.62661e-10
199264001	chr1:199264001:T:C	2.36475e-07	-1.68756e-10	0.0668853	0.000730466	-1.68756e-10	0.256164	0.000730975	-1.68756e-10	0.25638
199264010	chr1:199264010:G:A	4.1483e-08	-1.67367	-2.62661e-10	9.88256e-05	-1.74416	-2.62661e-10	9.8873e-05	-1.74416	-2.62661e-10
199264072	chr1:199264072:G:A	1.42289e-08	-1.76156	-0.982122	3.49681e-05	-1.74072	-1.04236	3.49901e-05	-1.74074	-1.0422
199264111	chr1:199264111:C:T	5.89831e-08	-0.116843	-1.20486	0.000406346	0.8841	-1.21441	0.000406486	0.883999	-1.21445
199264582	chr1:199264582:A:C	7.47804e-08	-0.0163867	-1.06801	0.000714924	1.24455	-1.00989	0.000715297	1.24451	-1.00981
199264988	chr1:199264988:T:C	6.62404e-08	-1.68756e-10	-1.20567	0.000171911	-1.68756e-10	-1.19054	0.000172004	-1.68756e-10	-1.19048
199265162	chr1:199265162:A:T	6.08503e-08	-0.0848514	-1.20569	0.000396015	0.858801	-1.21487	0.000396151	0.858696	-1.2149
199265372	chr1:199265372:T:C	5.61486e-08	-0.220674	-1.15028	0.000464823	0.940428	-1.13629	0.000465022	0.940392	-1.13631
199265537	chr1:199265537:C:T	7.61018e-08	-1.68756e-10	-1.06688	0.000195386	-1.68756e-10	-1.06254	0.00019557	-1.68756e-10	-1.06208
199265615	chr1:199265615:T:C	6.96569e-08	-0.0983546	-1.05702	0.000648613	1.13312	-0.995804	0.000648955	1.13308	-0.995719
199265937	chr1:199265937:C:T	1.07392e-07	-1.68756e-10	-0.722471	0.000288285	-1.68756e-10	-0.673568	0.000288608	-1.68756e-10	-0.672929
199266191	chr1:199266191:G:A	6.63017e-08	-1.68756e-10	-1.20474	0.000167776	-1.68756e-10	-1.21489	0.000167851	-1.68756e-10	-1.21492
199266340	chr1:199266340:G:A	6.79319e-08	-1.68756e-10	-1.18045	0.000177933	-1.68756e-10	-1.15611	0.000178027	-1.68756e-10	-1.15607
199266397	chr1:199266397:A:C	1.18326e-08	-1.72197	-1.20612	3.65306e-05	-1.54074	-1.19862	3.65511e-05	-1.54071	-1.19858
199266627	chr1:199266627:T:C	6.56937e-08	-0.158215	-1.05574	0.000547763	0.964407	-0.996081	0.000548039	0.964342	-0.995995
199266633	chr1:199266633:T:A	1.3385e-08	-1.71557	-1.08926	3.34828e-05	-1.69474	-1.13175	3.35004e-05	-1.69476	-1.13168
199266639	chr1:199266639:C:T	7.17505e-08	-1.68756e-10	-1.12576	0.000187782	-1.68756e-10	-1.10223	0.000187886	-1.68756e-10	-1.10216
199266788	chr1:199266788:G:T	4.41227e-08	-0.732724	-0.879259	0.000103411	-0.728359	-0.97045	0.000103449	-0.7284	-0.970525
199266899	chr1:199266899:A:G	7.2821e-08	-1.68756e-10	-1.11095	0.000195209	-1.68756e-10	-1.06345	0.000195317	-1.68756e-10	-1.06337
199266917	chr1:199266917:C:T	1.06546e-07	-1.68756e-10	-0.730384	0.000285819	-1.68756e-10	-0.682158	0.000286139	-1.68756e-10	-0.681523
199266956	chr1:199266956:C:T	7.31583e-08	-1.68756e-10	-1.10633	0.000196313	-1.68756e-10	-1.05781	0.000196422	-1.68756e-10	-1.05773
199267098	chr1:199267098:C:T	7.20808e-08	-1.68756e-10	-1.12117	0.000179157	-1.68756e-10	-1.14925	0.000179246	-1.68756e-10	-1.14924
199267299	chr1:199267299:G:T	6.73967e-08	-1.68756e-10	-1.18836	0.00016871	-1.68756e-10	-1.20934	0.000168793	-1.68756e-10	-1.20933
199267308	chr1:199267308:C:A	1.86659e-08	-1.74015	-0.732108	5.23106e-05	-1.75305	-0.627267	5.23275e-05	-1.75304	-0.627437
199267546	chr1:199267546:CAGATTCTTCCCT:C	1.03002e-07	-1.68756e-10	-0.764208	0.000275818	-1.68756e-10	-0.717777	0.00027612	-1.68756e-10	-0.717162
199268158	chr1:199268158:G:A	1.78573e-08	-1.74179	-0.774754	4.98467e-05	-1.75444	-0.674127	4.98632e-05	-1.75443	-0.674289
199268718	chr1:199268718:CTT:C	7.32378e-08	-1.68756e-10	-1.10525	0.000187915	-1.68756e-10	-1.10153	0.000188081	-1.68756e-10	-1.10113
199268823	chr1:199268823:A:G	7.23195e-08	-1.68756e-10	-1.11786	0.000178981	-1.68756e-10	-1.15024	0.000179048	-1.68756e-10	-1.15035
199269317	chr1:199269317:A:G	7.61266e-08	-1.68756e-10	-1.06656	0.000186628	-1.68756e-10	-1.1084	0.000186692	-1.68756e-10	-1.10854
199270263	chr1:199270263:C:T	3.87734e-08	-1.74122	-2.62661e-10	9.66398e-05	-1.76653	-2.62661e-10	9.66865e-05	-1.76653	-2.62661e-10
199270756	chr1:199270756:T:C	2.20936e-07	-1.68756e-10	-0.00108158	0.000546549	-1.68756e-10	-0.033894	0.00054681	-1.68756e-10	-0.0338991
199271070	chr1:199271070:C:T	6.87046e-08	-1.68756e-10	-1.16914	0.000175895	-1.68756e-10	-1.16763	0.000176013	-1.68756e-10	-1.16744
199271111	chr1:199271111:A:G	7.06539e-08	0.064471	-1.20563	8.71376e-05	-0.650531	-1.2195	8.71817e-05	-0.650504	-1.2195
199271134	chr1:199271134:A:G	1.12217e-07	-0.678522	-2.62661e-10	0.000395302	-0.357868	-2.62661e-10	0.000395484	-0.35789	-2.62661e-10
199271192	chr1:199271192:G:A	2.38878e-08	-1.60678	-0.61881	5.68426e-05	-1.74394	-0.553287	5.68652e-05	-1.74394	-0.55338
199271199	chr1:199271199:G:A	4.73418e-08	-1.54156	-2.62661e-10	0.000106647	-1.668	-2.62661e-10	0.000106699	-1.66799	-2.62661e-10
199271296	chr1:199271296:T:C	3.54522e-08	-1.10554	-0.725231	6.94835e-05	-1.33631	-0.760119	6.95172e-05	-1.33623	-0.760195
199271475	chr1:199271475:T:C	9.63986e-08	-1.68756e-10	-0.830465	0.00023169	-1.68756e-10	-0.892116	0.000231784	-1.68756e-10	-0.892194
199271809	chr1:199271809:T:C	9.27918e-08	-1.68756e-10	-0.868599	0.000227842	-1.68756e-10	-0.908864	0.000227926	-1.68756e-10	-0.90898
199271889	chr1:199271889:G:A	4.03207e-07	-1.68756e-10	0.600492	0.000890709	-1.68756e-10	0.4545	0.000891038	-1.68756e-10	0.454388
199272661	chr1:199272661:A:T	6.71228e-08	-1.68756e-10	-1.19243	0.000173256	-1.68756e-10	-1.18275	0.000173341	-1.68756e-10	-1.18274
199273215	chr1:199273215:G:T	9.65712e-08	-1.68756e-10	-0.828676	0.000251819	-1.68756e-10	-0.808809	0.000251942	-1.68756e-10	-0.808802
199273268	chr1:199273268:A:G	3.4539e-07	-1.68756e-10	0.445716	0.00103112	-1.68756e-10	0.600884	0.00103156	-1.68756e-10	0.600829
199273353	chr1:199273353:T:G	2.86518e-08	-1.56874	-0.474997	6.78811e-05	-1.56407	-0.555688	6.79113e-05	-1.56402	-0.555778
199273555	chr1:199273555:T:C	1.66237e-07	-1.51884	1.2333	0.00052211	-1.32008	1.24044	0.000522213	-1.32004	1.24011
199274100	chr1:199274100:G:A	1.50903e-08	-1.66625	-1.01866	5.9811e-05	-1.32293	-0.923394	5.98412e-05	-1.32298	-0.923322
199274701	chr1:199274701:T:C	1.76528e-08	-1.60189	-0.926178	7.4473e-05	-1.21178	-0.815301	7.45108e-05	-1.21184	-0.81522
199275022	chr1:199275022:T:G	2.41261e-06	-1.68756e-10	2.38951	0.00545731	-1.68756e-10	2.26719	0.00545944	-1.68756e-10	2.2671
199275061	chr1:199275061:T:C	1.52678e-08	-1.60021	-1.073	6.26585e-05	-1.20814	-0.991683	6.26888e-05	-1.20819	-0.991626
199275173	chr1:199275173:G:A	1.2582e-07	-1.44373	0.879629	0.000519595	-1.06692	0.982449	0.000519732	-1.0669	0.982209
199275255	chr1:199275255:C:T	4.85665e-08	-1.51602	-2.62661e-10	0.000105584	-1.67801	-2.62661e-10	0.000105634	-1.67802	-2.62661e-10
199275786	chr1:199275786:T:C	8.25316e-08	-1.68756e-10	-0.985776	0.000214192	-1.68756e-10	-0.970645	0.000214308	-1.68756e-10	-0.970586
199275817	chr1:199275817:A:G	1.44596e-07	-1.68756e-10	-0.425015	0.00036354	-1.68756e-10	-0.441628	0.000363601	-1.68756e-10	-0.441942
199275887	chr1:199275887:A:G	8.71852e-08	-1.68756e-10	-0.930922	0.000227333	-1.68756e-10	-0.911104	0.000227456	-1.68756e-10	-0.911043
199275925	chr1:199275925:G:A	6.12288e-08	-1.28434	-2.62661e-10	0.000136664	-1.41999	-2.62661e-10	0.000136731	-1.41999	-2.62661e-10
199276023	chr1:199276023:A:ATG	9.68413e-08	-1.68756e-10	-0.825883	0.000236773	-1.68756e-10	-0.870417	0.000236861	-1.68756e-10	-0.870527
199276405	chr1:199276405:A:G	5.33683e-08	-1.42174	-2.62661e-10	0.000166607	-1.22188	-2.62661e-10	0.000166687	-1.22188	-2.62661e-10
199276636	chr1:199276636:G:T	6.63241e-08	-1.68756e-10	-1.2044	0.000167569	-1.68756e-10	-1.21612	0.000167651	-1.68756e-10	-1.21612
199276660	chr1:199276660:A:T	6.53241e-08	-1.68756e-10	-1.2196	0.000167008	-1.68756e-10	-1.21948	0.000167089	-1.68756e-10	-1.21947
199276953	chr1:199276953:GCAAA:G	3.86417e-08	-1.74462	-2.62661e-10	0.000109026	-1.64593	-2.62661e-10	0.000109078	-1.64594	-2.62661e-10
199277004	chr1:199277004:CATCTT:C	7.19432e-08	-1.68756e-10	-1.12308	0.000184385	-1.68756e-10	-1.12049	0.000184477	-1.68756e-10	-1.12047
199277177	chr1:199277177:T:C	9.4552e-08	-1.68756e-10	-0.849806	0.00024683	-1.68756e-10	-0.828819	0.000246949	-1.68756e-10	-0.828817
199277588	chr1:199277588:C:T	3.20364e-08	-0.94602	-0.986063	7.54796e-05	-0.955144	-1.05851	7.55192e-05	-0.955035	-1.05858
199278014	chr1:199278014:G:A	3.45994e-08	-1.50835	-0.346767	8.83958e-05	-1.40191	-0.453785	8.8437e-05	-1.40183	-0.453875
199278059	chr1:199278059:A:G	8.61528e-08	-1.68756e-10	-0.942834	0.000236636	-1.68756e-10	-0.870994	0.00023674	-1.68756e-10	-0.871036
199278199	chr1:199278199:T:C	1.14949e-07	-1.68756e-10	-0.654469	0.000301931	-1.68756e-10	-0.627318	0.000302103	-1.68756e-10	-0.627231
199278623	chr1:199278623:C:T	9.88534e-08	-1.68756e-10	-0.805319	0.000274574	-1.68756e-10	-0.722296	0.000274694	-1.68756e-10	-0.722342
199279431	chr1:199279431:T:C	7.64166e-08	-1.68756e-10	-1.06276	0.00018701	-1.68756e-10	-1.10636	0.000187104	-1.68756e-10	-1.10633
199279533	chr1:199279533:A:G	1.48769e-08	-1.49336	-1.20579	5.34822e-05	-1.13792	-1.22024	5.35055e-05	-1.13797	-1.22025
199279634	chr1:199279634:G:T	6.52816e-08	-1.68756e-10	-1.22025	0.000167314	-1.68756e-10	-1.21765	0.000167395	-1.68756e-10	-1.21764
199279783	chr1:199279783:G:A	1.73527e-07	-1.68756e-10	-0.242622	0.000473311	-1.68756e-10	-0.177764	0.000473601	-1.68756e-10	-0.177635
199279819	chr1:199279819:G:A	7.98116e-08	-0.815618	-0.203669	0.00030205	-0.363315	-0.26361	0.00030222	-0.363219	-0.263624
199279838	chr1:199279838:T:A	7.25201e-08	-1.68756e-10	-1.11509	0.000177806	-1.68756e-10	-1.15683	0.000177877	-1.68756e-10	-1.15691
199279854	chr1:199279854:T:G	8.32113e-08	-1.68756e-10	-0.977574	0.000231282	-1.68756e-10	-0.893882	0.000231376	-1.68756e-10	-0.893957
199279875	chr1:199279875:A:G	1.42392e-08	-1.52575	-1.21721	5.14598e-05	-1.18792	-1.2088	5.14808e-05	-1.18797	-1.20882
199280602	chr1:199280602:T:G	2.09051e-07	-1.68756e-10	-0.05638	0.000487366	-1.68756e-10	-0.148502	0.000487686	-1.68756e-10	-0.148329
199280621	chr1:199280621:A:G	8.69433e-08	-1.68756e-10	-0.933701	0.000226658	-1.68756e-10	-0.914077	0.000226767	-1.68756e-10	-0.914079
199280628	chr1:199280628:T:A	2.00036e-07	-1.68756e-10	-0.10046	0.000466581	-1.68756e-10	-0.192087	0.000466885	-1.68756e-10	-0.191916
199281073	chr1:199281073:TA:T	6.63143e-08	-1.68756e-10	-1.20455	0.000168064	-1.68756e-10	-1.21317	0.000168143	-1.68756e-10	-1.21318
199281142	chr1:199281142:T:C	1.20298e-08	-1.69937	-1.2122	3.89324e-05	-1.45526	-1.22043	3.895e-05	-1.45529	-1.22043
199281369	chr1:199281369:ATAAAAAATAATTCATAAAACCATATATAGCCCTATTTTATCTCTCTGTATCTGTCTGCCCATG:A	1.9502e-07	-1.68756e-10	-0.125857	0.000475105	-1.68756e-10	-0.173981	0.000475188	-1.68756e-10	-0.174289
199281457	chr1:199281457:T:C	9.53889e-08	-1.68756e-10	-0.840994	0.000234389	-1.68756e-10	-0.880537	0.000234514	-1.68756e-10	-0.880484
199282003	chr1:199282003:G:C	3.80524e-08	-1.75999	-2.62661e-10	0.00010018	-1.73055	-2.62661e-10	0.000100227	-1.73056	-2.62661e-10
199282880	chr1:199282880:A:C	9.62863e-08	-0.831631	-2.62661e-10	0.000174562	-1.17524	-2.62661e-10	0.00017464	-1.17527	-2.62661e-10
199283164	chr1:199283164:T:A	1.18183e-08	-1.71892	-1.21039	3.54988e-05	-1.54747	-1.22055	3.55149e-05	-1.5475	-1.22055
199283189	chr1:199283189:C:T	4.27586e-08	-1.07534	-0.568049	9.44336e-05	-1.12243	-0.667187	9.44738e-05	-1.12233	-0.667346
199284190	chr1:199284190:T:G	4.23038e-08	-1.33223	-0.321853	0.000185251	-0.833647	-0.282159	0.000185333	-0.833603	-0.282243
199284878	chr1:199284878:G:A	4.37947e-08	-1.61944	-2.62661e-10	0.000156784	-1.28265	-2.62661e-10	0.000156863	-1.28263	-2.62661e-10
199285002	chr1:199285002:A:G	4.20081e-08	-1.40528	-0.255811	0.000106503	-1.30211	-0.367238	0.000106553	-1.30203	-0.367333
199285666	chr1:199285666:TG:T	5.34199e-08	-1.45721	0.0364361	0.000130094	-1.39796	-0.0713023	0.000130141	-1.39789	-0.0714954
199285772	chr1:199285772:G:A	2.05256e-07	-1.68756e-10	-0.0746978	0.000477922	-1.68756e-10	-0.16807	0.000478244	-1.68756e-10	-0.167879
199285868	chr1:199285868:G:T	6.70997e-08	-1.68756e-10	-1.19278	0.000174408	-1.68756e-10	-1.17612	0.000174496	-1.68756e-10	-1.1761
199287686	chr1:199287686:T:C	1.01306e-07	-1.68756e-10	-0.78081	0.000282213	-1.68756e-10	-0.694857	0.000282333	-1.68756e-10	-0.694911
199288013	chr1:199288013:A:T	3.32975e-08	-1.0934	-0.800075	0.000157336	-0.477948	-0.801184	0.000157413	-0.477896	-0.801231
199288350	chr1:199288350:T:G	8.38772e-08	-1.68756e-10	-0.969603	0.000218091	-1.68756e-10	-0.952607	0.000218195	-1.68756e-10	-0.95261
199288657	chr1:199288657:A:C	3.5696e-08	-1.21546	-0.60846	0.000157501	-0.6676	-0.610486	0.000157574	-0.667557	-0.61055
199288825	chr1:199288825:T:C	1.11716e-07	-1.68756e-10	-0.682994	0.000271277	-1.68756e-10	-0.734378	0.000271371	-1.68756e-10	-0.734514
199289523	chr1:199289523:C:T	1.70558e-07	-1.68756e-10	-0.25988	0.000480914	-1.68756e-10	-0.161829	0.000481128	-1.68756e-10	-0.161866
199290586	chr1:199290586:A:G	6.97339e-08	-1.68756e-10	-1.15427	0.000182946	-1.68756e-10	-1.12833	0.000183032	-1.68756e-10	-1.12834
199291478	chr1:199291478:T:C	6.73501e-08	-1.68756e-10	-1.18905	0.00017069	-1.68756e-10	-1.19767	0.000170774	-1.68756e-10	-1.19766
199291525	chr1:199291525:T:C	1.49299e-07	-1.21689	0.823879	0.000292994	-1.3872	0.729829	0.000293129	-1.38712	0.729733
199292524	chr1:199292524:C:T	7.9551e-08	-1.68756e-10	-1.02256	0.00019452	-1.68756e-10	-1.06698	0.000194625	-1.68756e-10	-1.06693
199292533	chr1:199292533:A:G	8.67055e-08	-1.68756e-10	-0.936439	0.00022255	-1.68756e-10	-0.932368	0.00022266	-1.68756e-10	-0.932354
199292986	chr1:199292986:T:C	7.63499e-08	-1.68756e-10	-1.06363	0.000195565	-1.68756e-10	-1.06163	0.000195663	-1.68756e-10	-1.06161
199293451	chr1:199293451:T:A	3.82037e-08	-1.75603	-2.62661e-10	0.000100561	-1.72675	-2.62661e-10	0.000100609	-1.72675	-2.62661e-10
199293876	chr1:199293876:T:G	1.00406e-07	-1.68756e-10	-0.789738	0.000271066	-1.68756e-10	-0.735154	0.000271176	-1.68756e-10	-0.735233
199293881	chr1:199293881:T:A	1.56225e-08	-1.76299	-0.887251	4.11982e-05	-1.74403	-0.87509	4.12174e-05	-1.74402	-0.875122
199294020	chr1:199294020:T:C	7.3125e-08	-1.10679	-2.62661e-10	0.000230023	-0.899338	-2.62661e-10	0.000230123	-0.899385	-2.62661e-10
199294033	chr1:199294033:A:G	1.38169e-08	-1.7518	-1.02126	3.6213e-05	-1.67966	-1.06844	3.62274e-05	-1.67969	-1.06849
199294074	chr1:199294074:T:C	5.08521e-08	-1.47003	-2.62661e-10	0.000115385	-1.58925	-2.62661e-10	0.000115442	-1.58923	-2.62661e-10
199294108	chr1:199294108:A:C	9.37032e-08	-1.68756e-10	-0.858824	0.000246762	-1.68756e-10	-0.829094	0.000246874	-1.68756e-10	-0.829122
199294450	chr1:199294450:A:G	4.76532e-08	-0.585001	-0.950005	0.000129539	-0.519297	-0.954242	0.000129597	-0.519353	-0.954219
199294558	chr1:199294558:C:A	1.45997e-08	-1.68686	-1.0311	3.83928e-05	-1.63491	-1.05474	3.8411e-05	-1.63496	-1.0547
199295389	chr1:199295389:A:G	6.55634e-08	-1.68756e-10	-1.21594	0.000167195	-1.68756e-10	-1.21836	0.000167276	-1.68756e-10	-1.21836
199295964	chr1:199295964:CAT:C	8.34269e-08	-1.68756e-10	-0.974986	0.000213991	-1.68756e-10	-0.971583	0.000214097	-1.68756e-10	-0.971569
199296142	chr1:199296142:C:T	1.86482e-08	-1.39305	-1.08016	4.75909e-05	-1.39693	-1.07794	4.7614e-05	-1.39696	-1.07791
199296154	chr1:199296154:C:G	1.82244e-07	-1.68756e-10	-0.193608	0.000446784	-1.68756e-10	-0.235443	0.000447037	-1.68756e-10	-0.235358
199296265	chr1:199296265:G:A	6.95969e-08	-1.68756e-10	-1.15624	0.000180667	-1.68756e-10	-1.14086	0.000180751	-1.68756e-10	-1.14088
199296453	chr1:199296453:G:C	1.90166e-08	-1.37493	-1.07872	4.86353e-05	-1.37682	-1.07635	4.8659e-05	-1.37684	-1.07632
199296619	chr1:199296619:G:A	1.91237e-08	-1.37447	-1.07356	4.89341e-05	-1.37594	-1.0711	4.8958e-05	-1.37596	-1.07108
199296864	chr1:199296864:T:C	2.43387e-08	-1.18579	-1.0211	5.01465e-05	-1.397	-1.02557	5.01714e-05	-1.39698	-1.02558
199297432	chr1:199297432:C:T	1.30206e-07	-1.68756e-10	-0.529837	0.00035131	-1.68756e-10	-0.47585	0.00035149	-1.68756e-10	-0.475819
199297746	chr1:199297746:A:G	2.21634e-08	-1.29141	-1.0091	4.66782e-05	-1.47954	-1.0147	4.67011e-05	-1.47952	-1.01471
199297768	chr1:199297768:T:C	6.62924e-08	-1.68756e-10	-1.20488	0.000170269	-1.68756e-10	-1.20014	0.00017035	-1.68756e-10	-1.20014
199297779	chr1:199297779:T:C	9.8799e-08	-1.68756e-10	-0.80587	0.000266656	-1.68756e-10	-0.751559	0.000266762	-1.68756e-10	-0.751641
199297781	chr1:199297781:G:T	8.09684e-08	-1.68756e-10	-1.0049	0.000197155	-1.68756e-10	-1.05353	0.000197261	-1.68756e-10	-1.05347
199298214	chr1:199298214:G:A	1.85101e-08	-1.61628	-0.864364	4.79095e-05	-1.57433	-0.893872	4.7931e-05	-1.57436	-0.893881
199298738	chr1:199298738:T:C	2.16266e-07	-1.68756e-10	-0.0224455	0.000580782	-1.68756e-10	0.0268574	0.000581074	-1.68756e-10	0.0268791
199298985	chr1:199298985:T:C	1.4365e-07	-1.68756e-10	-0.431577	0.000353501	-1.68756e-10	-0.469632	0.000353471	-1.68756e-10	-0.470198
199299007	chr1:199299007:G:A	3.84236e-08	-1.75028	-2.62661e-10	9.84353e-05	-1.74812	-2.62661e-10	9.84849e-05	-1.7481	-2.62661e-10
199299371	chr1:199299371:C:T	6.57245e-08	-1.68756e-10	-1.21348	0.000167409	-1.68756e-10	-1.21708	0.000167491	-1.68756e-10	-1.21707
199299451	chr1:199299451:A:G	2.20713e-07	-1.16523	1.16314	0.000435409	-1.32279	1.06156	0.00043561	-1.32271	1.06145
199299612	chr1:199299612:A:G	3.91356e-08	-0.511575	-1.22035	0.000108648	-0.430037	-1.21937	0.000108703	-0.430015	-1.21937
199299880	chr1:199299880:T:C	8.5308e-08	-1.68756e-10	-0.952688	0.000205404	-1.68756e-10	-1.01254	0.000205548	-1.68756e-10	-1.01232
199300255	chr1:199300255:C:T	1.55332e-08	-1.45164	-1.20434	3.93803e-05	-1.45763	-1.20662	3.93989e-05	-1.45765	-1.20661
199300431	chr1:199300431:G:A	1.66859e-08	-1.4155	-1.16889	3.63523e-05	-1.56819	-1.17607	3.63703e-05	-1.56817	-1.17607
199301013	chr1:199301013:C:T	1.58924e-08	-1.432	-1.20112	4.02968e-05	-1.43768	-1.20357	4.03158e-05	-1.4377	-1.20356
199301241	chr1:199301241:C:T	1.75562e-07	-1.16283	0.931865	0.000348884	-1.31877	0.83599	0.000349047	-1.31869	0.835893
199301815	chr1:199301815:A:G	1.92588e-08	-1.34935	-1.09164	5.29746e-05	-1.31463	-1.05308	5.2996e-05	-1.31466	-1.05312
199301898	chr1:199301898:C:T	3.81938e-08	-1.74293	-0.0133544	0.000104341	-1.75558	0.0657279	0.000104405	-1.75556	0.0658381
199301977	chr1:199301977:C:G	1.84854e-07	-1.68756e-10	-0.179388	0.000452924	-1.68756e-10	-0.221794	0.000453181	-1.68756e-10	-0.221708
199302405	chr1:199302405:C:A	1.71402e-08	-1.38781	-1.16972	3.70733e-05	-1.54769	-1.17693	3.70918e-05	-1.54768	-1.17693
199302469	chr1:199302469:C:T	1.0605e-07	-1.68756e-10	-0.735046	0.000278721	-1.68756e-10	-0.707306	0.000278846	-1.68756e-10	-0.707339
199302533	chr1:199302533:T:C	8.06174e-08	-1.68756e-10	-1.00924	0.000195307	-1.68756e-10	-1.06294	0.000195438	-1.68756e-10	-1.06275
199302598	chr1:199302598:T:G	1.95033e-07	-1.68756e-10	-0.125789	0.000521608	-1.68756e-10	-0.0806023	0.000521872	-1.68756e-10	-0.0805782
199302626	chr1:199302626:A:G	2.19057e-07	-1.68756e-10	-0.00962336	0.000588626	-1.68756e-10	0.040273	0.000588923	-1.68756e-10	0.0402951
199303307	chr1:199303307:G:C	3.79528e-08	-1.76751	0.00489954	0.000100288	-1.72519	-0.00428506	0.000100343	-1.72521	-0.00418898
199303686	chr1:199303686:A:G	5.12914e-08	-1.46143	-2.62661e-10	0.000139404	-1.40014	-2.62661e-10	0.000139467	-1.40017	-2.62661e-10
199303883	chr1:199303883:G:A	2.92779e-08	-1.76751	-0.254609	7.70527e-05	-1.72534	-0.267685	7.70945e-05	-1.72537	-0.267602
199304034	chr1:199304034:T:G	2.20019e-07	-1.68756e-10	-0.0052425	0.000591252	-1.68756e-10	0.0447247	0.00059155	-1.68756e-10	0.0447468
199304193	chr1:199304193:G:A	7.88029e-08	-1.68756e-10	-1.03201	0.000190807	-1.68756e-10	-1.08625	0.000190913	-1.68756e-10	-1.08618
199304222	chr1:199304222:G:A	1.13243e-08	-1.76085	-1.21115	2.88296e-05	-1.75663	-1.21949	2.88435e-05	-1.75663	-1.21948
199304362	chr1:199304362:T:C	1.54656e-08	-1.75643	-0.903908	4.09201e-05	-1.76448	-0.861419	4.09416e-05	-1.76447	-0.861385
199304794	chr1:199304794:T:C	2.0158e-08	-1.32154	-1.07381	4.28072e-05	-1.49856	-1.08226	4.28286e-05	-1.49854	-1.08226
199305137	chr1:199305137:A:G	2.0731e-07	-1.18129	1.11655	0.000411556	-1.33473	1.01715	0.000411746	-1.33465	1.01705
199305147	chr1:199305147:A:G	3.09612e-08	-1.19408	-0.772147	8.33654e-05	-1.13896	-0.77532	8.34041e-05	-1.139	-0.775299
199305464	chr1:199305464:A:C	8.0427e-08	-1.01161	-2.62661e-10	0.000160443	-1.25958	-2.62661e-10	0.000160527	-1.25954	-2.62661e-10
199305561	chr1:199305561:G:A	1.09342e-06	1.59811	-2.62661e-10	0.000502121	-0.118677	-2.62661e-10	0.000502328	-0.118747	-2.62661e-10
199306094	chr1:199306094:G:A	2.83609e-08	-1.75444	-0.299501	7.33355e-05	-1.75551	-0.286963	7.33759e-05	-1.75552	-0.286882
199306182	chr1:199306182:C:G	2.21134e-08	-1.33889	-0.963887	4.72354e-05	-1.51325	-0.96912	4.72584e-05	-1.51324	-0.969133
199306476	chr1:199306476:T:C	7.26255e-08	-1.68756e-10	-1.11364	0.000189262	-1.68756e-10	-1.09439	0.00018935	-1.68756e-10	-1.0944
199306926	chr1:199306926:G:A	2.79523e-08	-1.76592	-0.302537	7.43336e-05	-1.73932	-0.289636	7.43742e-05	-1.73934	-0.289555
199306977	chr1:199306977:T:C	1.40437e-08	-1.7646	-0.992186	3.79569e-05	-1.69659	-1.00448	3.79753e-05	-1.69659	-1.00447
199307066	chr1:199307066:T:C	2.30936e-08	-1.3803	-0.879105	7.15609e-05	-1.16827	-0.898701	7.15842e-05	-1.16834	-0.898785
199307709	chr1:199307709:C:T	1.14606e-08	-1.75123	-1.20881	3.12739e-05	-1.67705	-1.21768	3.12881e-05	-1.67708	-1.21768
199308204	chr1:199308204:G:A	6.97419e-08	-1.68756e-10	-1.15416	0.000181014	-1.68756e-10	-1.13894	0.000181098	-1.68756e-10	-1.13896
199308377	chr1:199308377:TTA:T	2.24113e-08	-1.31627	-0.973126	6.50203e-05	-1.24003	-0.922791	6.50476e-05	-1.24002	-0.922863
199308383	chr1:199308383:GC:G	2.21087e-08	-1.32065	-0.98234	6.40413e-05	-1.24508	-0.932912	6.40683e-05	-1.24507	-0.932982
199308388	chr1:199308388:C:T	2.2143e-08	-1.32267	-0.978764	6.4158e-05	-1.24713	-0.929037	6.41849e-05	-1.24712	-0.929107
199308470	chr1:199308470:T:C	2.23606e-08	-1.31408	-0.977582	6.48526e-05	-1.23789	-0.927512	6.48798e-05	-1.23788	-0.927583
199308585	chr1:199308585:T:C	1.58309e-08	-1.75076	-0.886236	4.18042e-05	-1.76126	-0.84326	4.18263e-05	-1.76125	-0.843225
199308817	chr1:199308817:G:A	2.11414e-08	-1.58815	-0.759573	5.45377e-05	-1.54319	-0.795433	5.4562e-05	-1.54322	-0.795443
199309078	chr1:199309078:A:G	1.11715e-08	-1.76512	-1.22047	3.01468e-05	-1.7109	-1.22054	3.01606e-05	-1.71092	-1.22054
199309456	chr1:199309456:A:G	3.80558e-08	-1.7599	-2.62661e-10	9.66627e-05	-1.76629	-2.62661e-10	9.67097e-05	-1.76629	-2.62661e-10
199309507	chr1:199309507:T:A	7.03655e-08	-1.68756e-10	-1.14525	0.000182827	-1.68756e-10	-1.12898	0.000182912	-1.68756e-10	-1.12899
199309772	chr1:199309772:A:C	4.43652e-08	-1.6065	-2.62661e-10	0.000124168	-1.51588	-2.62661e-10	0.000124225	-1.5159	-2.62661e-10
199311845	chr1:199311845:T:TAA	8.98656e-08	-1.68756e-10	-0.900641	0.000231294	-1.68756e-10	-0.89383	0.000231409	-1.68756e-10	-0.893812
199311895	chr1:199311895:C:T	9.01634e-08	-1.68756e-10	-0.897333	0.000232072	-1.68756e-10	-0.89047	0.000232188	-1.68756e-10	-0.890451
199311980	chr1:199311980:A:G	1.03301e-07	-1.68756e-10	-0.76131	0.000259232	-1.68756e-10	-0.779795	0.000259372	-1.68756e-10	-0.779736
199312489	chr1:199312489:C:T	1.23035e-08	-1.74912	-1.13995	3.09133e-05	-1.76546	-1.14087	3.09277e-05	-1.76547	-1.14088
199312559	chr1:199312559:TGAAAA:T	2.15974e-07	-1.68756e-10	-0.0237999	0.000579335	-1.68756e-10	0.0243624	0.000579627	-1.68756e-10	0.024385
199312649	chr1:199312649:T:C	9.03292e-08	-1.68756e-10	-0.895496	0.000232461	-1.68756e-10	-0.888797	0.000232577	-1.68756e-10	-0.88878
199312730	chr1:199312730:G:A	1.53872e-07	-1.68756e-10	-0.362838	0.000414583	-1.68756e-10	-0.310245	0.000414796	-1.68756e-10	-0.310214
199312818	chr1:199312818:T:C	8.22856e-08	-1.68756e-10	-0.988761	0.000211022	-1.68756e-10	-0.985558	0.000211128	-1.68756e-10	-0.985536
199312908	chr1:199312908:T:A	9.04538e-08	-1.68756e-10	-0.894117	0.000232776	-1.68756e-10	-0.887439	0.000232892	-1.68756e-10	-0.887423
199312962	chr1:199312962:A:G	9.44572e-08	-1.68756e-10	-0.85081	0.000243191	-1.68756e-10	-0.843671	0.000243312	-1.68756e-10	-0.843653
199313025	chr1:199313025:AAT:A	2.21227e-07	-1.11612	1.11635	0.000433284	-1.28038	1.01426	0.000433486	-1.28029	1.01416
199313342	chr1:199313342:G:A	9.0423e-08	-1.68756e-10	-0.894458	0.000232703	-1.68756e-10	-0.887754	0.000232819	-1.68756e-10	-0.887738
199313420	chr1:199313420:T:C	1.13328e-08	-1.76396	-1.2073	3.13906e-05	-1.69869	-1.19232	3.14045e-05	-1.69871	-1.19234
199313918	chr1:199313918:T:G	9.01536e-08	-1.68756e-10	-0.897442	0.000231998	-1.68756e-10	-0.890789	0.000232114	-1.68756e-10	-0.890773
199314190	chr1:199314190:A:G	1.13183e-08	-1.76751	-1.20503	3.08433e-05	-1.7196	-1.189	3.08571e-05	-1.71962	-1.18902
199314667	chr1:199314667:T:C	1.12261e-08	-1.76246	-1.21826	3.0717e-05	-1.69255	-1.22016	3.0731e-05	-1.69257	-1.22015
199314772	chr1:199314772:C:G	9.03371e-08	-1.68756e-10	-0.895408	0.000232481	-1.68756e-10	-0.888709	0.000232597	-1.68756e-10	-0.888693
199314876	chr1:199314876:C:T	8.51956e-08	-1.68756e-10	-0.954007	0.000201669	-1.68756e-10	-1.03089	0.000201785	-1.68756e-10	-1.0308
199314929	chr1:199314929:C:T	9.49396e-08	-1.68756e-10	-0.845716	0.000244442	-1.68756e-10	-0.838541	0.000244564	-1.68756e-10	-0.838523
199315080	chr1:199315080:A:G	9.0443e-08	-1.68756e-10	-0.894236	0.000232755	-1.68756e-10	-0.88753	0.000232871	-1.68756e-10	-0.887513
199315250	chr1:199315250:G:T	6.71922e-08	-1.68756e-10	-1.1914	0.000175079	-1.68756e-10	-1.17228	0.000175161	-1.68756e-10	-1.1723
199315519	chr1:199315519:A:G	9.0443e-08	-1.68756e-10	-0.894236	0.000232755	-1.68756e-10	-0.88753	0.000232871	-1.68756e-10	-0.887513
199315582	chr1:199315582:A:G	4.16778e-08	-0.60679	-1.0622	0.000121898	-0.504143	-1.03019	0.000121946	-0.504122	-1.0303
199315754	chr1:199315754:C:T	7.93551e-08	-1.02502	-2.62661e-10	0.000157992	-1.27497	-2.62661e-10	0.000158074	-1.27493	-2.62661e-10
199315763	chr1:199315763:A:G	9.0443e-08	-1.68756e-10	-0.894236	0.000232755	-1.68756e-10	-0.88753	0.000232871	-1.68756e-10	-0.887513
199316271	chr1:199316271:C:T	9.03849e-08	-1.68756e-10	-0.894879	0.000232605	-1.68756e-10	-0.888176	0.000232721	-1.68756e-10	-0.88816
199316283	chr1:199316283:T:C	9.03536e-08	-1.68756e-10	-0.895226	0.000232521	-1.68756e-10	-0.888539	0.000232636	-1.68756e-10	-0.888523
199316456	chr1:199316456:G:T	9.0443e-08	-1.68756e-10	-0.894236	0.000232755	-1.68756e-10	-0.88753	0.000232871	-1.68756e-10	-0.887513
199316540	chr1:199316540:T:C	2.31951e-07	-1.68756e-10	0.0475675	0.000617818	-1.68756e-10	0.0886766	0.000618167	-1.68756e-10	0.0887587
199316652	chr1:199316652:G:A	9.30869e-08	-1.68756e-10	-0.865423	0.00023963	-1.68756e-10	-0.858423	0.000239749	-1.68756e-10	-0.858405
199316885	chr1:199316885:G:A	9.0443e-08	-1.68756e-10	-0.894236	0.000232755	-1.68756e-10	-0.88753	0.000232871	-1.68756e-10	-0.887513
199316938	chr1:199316938:T:A	1.14846e-08	-1.74978	-1.20818	2.92486e-05	-1.74298	-1.21871	2.92628e-05	-1.74298	-1.2187
199316939	chr1:199316939:A:T	2.55093e-08	-1.25792	-0.901994	7.49207e-05	-1.17624	-0.844851	7.49517e-05	-1.17623	-0.844928
199316946	chr1:199316946:G:A	8.98123e-08	-1.68756e-10	-0.901235	0.000231113	-1.68756e-10	-0.894612	0.000231228	-1.68756e-10	-0.894596
199317075	chr1:199317075:T:C	1.69941e-08	-1.75865	-0.807442	4.5401e-05	-1.76554	-0.756446	4.5425e-05	-1.76553	-0.756407
199317103	chr1:199317103:A:G	2.5055e-08	-1.32646	-0.851424	7.23038e-05	-1.25014	-0.806502	7.23334e-05	-1.25013	-0.806583
199317153	chr1:199317153:A:C	7.96593e-08	-1.68756e-10	-1.0212	0.000197426	-1.68756e-10	-1.05215	0.000197518	-1.68756e-10	-1.05217
199317354	chr1:199317354:T:C	1.49228e-07	-1.23231	0.838835	0.000298723	-1.38171	0.74371	0.000298861	-1.38164	0.743618
199317465	chr1:199317465:T:C	6.5821e-08	-1.68756e-10	-1.21202	0.000167412	-1.68756e-10	-1.21706	0.000167493	-1.68756e-10	-1.21706
199317771	chr1:199317771:G:T	8.88094e-08	-1.68756e-10	-0.912464	0.000228571	-1.68756e-10	-0.905673	0.000228684	-1.68756e-10	-0.905656
199317988	chr1:199317988:CAAT:C	1.16389e-08	-1.72455	-1.22006	3.34005e-05	-1.60846	-1.22049	3.34152e-05	-1.6085	-1.22049
199318016	chr1:199318016:G:A	6.52968e-08	-1.68756e-10	-1.22001	0.000166944	-1.68756e-10	-1.21986	0.000167024	-1.68756e-10	-1.21986
199318105	chr1:199318105:T:C	2.1079e-08	-1.41075	-0.939929	5.48314e-05	-1.46593	-0.867321	5.48487e-05	-1.46595	-0.867467
199318863	chr1:199318863:T:C	2.22419e-08	-1.14421	-1.15277	6.71702e-05	-0.949684	-1.1806	6.71956e-05	-0.9498	-1.18059
199320066	chr1:199320066:T:C	8.52047e-08	-1.68756e-10	-0.9539	0.00020596	-1.68756e-10	-1.00984	0.000206104	-1.68756e-10	-1.00962
199320308	chr1:199320308:G:A	4.25923e-08	-1.41409	-0.233195	9.08068e-05	-1.52896	-0.299825	9.08502e-05	-1.5289	-0.299886
199320468	chr1:199320468:G:A	1.11504e-07	-1.68756e-10	-0.684899	0.000289118	-1.68756e-10	-0.670684	0.000289255	-1.68756e-10	-0.670692
199320669	chr1:199320669:G:T	1.59613e-07	0.480213	-0.806418	0.000351647	0.334984	-0.809874	0.000351867	0.335116	-0.809862
199320724	chr1:199320724:T:G	1.45725e-07	0.355804	-0.77304	0.000324287	0.220811	-0.7767	0.000324489	0.220941	-0.776688
199320950	chr1:199320950:A:G	1.14995e-07	-1.68756e-10	-0.65407	0.000298421	-1.68756e-10	-0.639012	0.000298562	-1.68756e-10	-0.63902
199321689	chr1:199321689:T:C	6.58962e-08	-1.68756e-10	-1.21088	0.000167858	-1.68756e-10	-1.2144	0.000167939	-1.68756e-10	-1.2144
199321763	chr1:199321763:A:G	1.58446e-08	-1.43595	-1.20018	4.42405e-05	-1.34975	-1.19812	4.42644e-05	-1.34968	-1.19814
199322594	chr1:199322594:C:T	1.11481e-07	0.309052	-0.994154	0.000247126	0.173692	-1.00131	0.000247279	0.173819	-1.0013
199322749	chr1:199322749:T:C	1.48622e-07	-1.68756e-10	-0.397549	0.000388074	-1.68756e-10	-0.376321	0.000388259	-1.68756e-10	-0.376327
199323110	chr1:199323110:A:G	4.32252e-08	-1.63253	-2.62661e-10	0.000111223	-1.62598	-2.62661e-10	0.000111276	-1.62598	-2.62661e-10
199323146	chr1:199323146:T:A	1.38338e-07	-1.68756e-10	-0.469259	0.000340624	-1.68756e-10	-0.506738	0.000340801	-1.68756e-10	-0.5067
199323260	chr1:199323260:T:C	1.3848e-07	-1.68756e-10	-0.46823	0.000340967	-1.68756e-10	-0.505733	0.000341144	-1.68756e-10	-0.505695
199323670	chr1:199323670:A:C	7.00691e-08	-1.68756e-10	-1.14947	0.000178649	-1.68756e-10	-1.1521	0.000178737	-1.68756e-10	-1.15209
199324207	chr1:199324207:T:C	1.66544e-07	0.445061	-0.728758	0.000369749	0.307341	-0.732035	0.000369981	0.307474	-0.732023
199324424	chr1:199324424:G:A	1.83537e-08	-1.72954	-0.759587	4.91773e-05	-1.75197	-0.690121	4.919e-05	-1.75195	-0.690361
199324648	chr1:199324648:C:T	6.86071e-08	-1.68756e-10	-1.17056	0.000175462	-1.68756e-10	-1.1701	0.000175547	-1.68756e-10	-1.17009
199324774	chr1:199324774:C:T	6.55607e-08	-1.68756e-10	-1.21598	0.00016721	-1.68756e-10	-1.21827	0.000167291	-1.68756e-10	-1.21827
199325352	chr1:199325352:A:C	1.66163e-08	-1.49536	-1.09321	4.77833e-05	-1.34216	-1.12868	4.78038e-05	-1.34223	-1.12866
199325465	chr1:199325465:T:C	6.87372e-08	-1.68756e-10	-1.16867	0.000171449	-1.68756e-10	-1.19323	0.000171545	-1.68756e-10	-1.19316
199325486	chr1:199325486:G:A	2.83107e-08	-1.38838	-0.667333	6.36234e-05	-1.42582	-0.758716	6.3663e-05	-1.42575	-0.758647
199325789	chr1:199325789:T:C	4.75314e-08	-1.34898	-0.188582	0.000100044	-1.475	-0.256902	0.000100092	-1.47494	-0.256965
199325808	chr1:199325808:G:A	3.50158e-08	-0.870338	-0.97282	9.89335e-05	-0.799436	-0.943633	9.8981e-05	-0.799348	-0.943723
199325840	chr1:199325840:A:G	5.2747e-08	-1.43345	-2.62661e-10	0.000111825	-1.62059	-2.62661e-10	0.00011188	-1.62057	-2.62661e-10
199326087	chr1:199326087:T:A	2.1303e-08	-1.47113	-0.868972	4.90513e-05	-1.49353	-0.951118	4.90809e-05	-1.49347	-0.951059
199326305	chr1:199326305:T:C	1.39472e-07	-1.68756e-10	-0.46109	0.000363579	-1.68756e-10	-0.44152	0.000363752	-1.68756e-10	-0.441526
199327018	chr1:199327018:G:A	1.38873e-07	-1.68756e-10	-0.465394	0.000341943	-1.68756e-10	-0.502873	0.000342121	-1.68756e-10	-0.502835
199327090	chr1:199327090:T:G	8.01386e-08	-1.68756e-10	-1.0152	0.000206059	-1.68756e-10	-1.00935	0.000206161	-1.68756e-10	-1.00934
199327351	chr1:199327351:G:A	1.04935e-07	-1.68756e-10	-0.745614	0.000287965	-1.68756e-10	-0.674677	0.000288079	-1.68756e-10	-0.674764
199327736	chr1:199327736:A:AT	1.48442e-08	-1.76258	-0.938775	3.65506e-05	-1.76737	-0.971454	3.65707e-05	-1.76737	-0.971386
199327859	chr1:199327859:T:C	1.38849e-08	-1.67838	-1.08977	3.65159e-05	-1.6441	-1.09567	3.65339e-05	-1.64406	-1.09569
199328287	chr1:199328287:C:T	1.67683e-08	-1.48612	-1.09334	4.75121e-05	-1.34773	-1.1288	4.75325e-05	-1.3478	-1.12878
199328352	chr1:199328352:T:C	7.63426e-08	-1.68756e-10	-1.06373	0.000193797	-1.68756e-10	-1.07071	0.000193897	-1.68756e-10	-1.07067
199328459	chr1:199328459:T:C	8.14507e-08	-1.68756e-10	-0.998959	0.000197824	-1.68756e-10	-1.05014	0.000197959	-1.68756e-10	-1.04994
199328715	chr1:199328715:C:T	9.24093e-08	-0.872729	-2.62661e-10	0.000214031	-0.971399	-2.62661e-10	0.00021412	-0.971463	-2.62661e-10
199328827	chr1:199328827:G:A	6.60439e-08	-1.76208	0.553448	0.000173892	-1.76746	0.588374	0.000173975	-1.76746	0.588369
199329495	chr1:199329495:TCTTTC:T	8.92979e-08	-0.906979	-2.62661e-10	0.000207268	-1.0035	-2.62661e-10	0.000207355	-1.00356	-2.62661e-10
199329555	chr1:199329555:T:C	2.77895e-08	-1.39072	-0.683573	6.25815e-05	-1.43065	-0.770399	6.26204e-05	-1.43058	-0.770329
199330493	chr1:199330493:C:T	1.22551e-08	-1.7638	-1.12921	3.34772e-05	-1.69429	-1.13236	3.34931e-05	-1.6943	-1.13236
199330611	chr1:199330611:T:C	1.79306e-08	-1.49987	-1.01257	5.06118e-05	-1.35087	-1.06247	5.06385e-05	-1.3509	-1.06238
199331347	chr1:199331347:A:G	1.61951e-08	-1.50691	-1.10734	4.65757e-05	-1.35621	-1.14023	4.65956e-05	-1.35628	-1.14021
199331617	chr1:199331617:T:C	4.77832e-08	-1.39383	-0.138453	0.000101146	-1.51201	-0.208934	0.000101194	-1.51196	-0.209
199331897	chr1:199331897:C:T	1.14033e-07	-1.68756e-10	-0.662466	0.00029589	-1.68756e-10	-0.647529	0.000296031	-1.68756e-10	-0.647537
199331900	chr1:199331900:T:C	1.60979e-08	-1.50582	-1.11445	4.63547e-05	-1.35498	-1.14621	4.63745e-05	-1.35506	-1.14619
199332088	chr1:199332088:C:T	6.55432e-08	-1.68756e-10	-1.21625	0.000166827	-1.68756e-10	-1.22056	0.000166908	-1.68756e-10	-1.22056
199332357	chr1:199332357:G:A	7.70029e-08	-1.68756e-10	-1.05511	0.000185121	-1.68756e-10	-1.11651	0.000185241	-1.68756e-10	-1.11634
199332461	chr1:199332461:A:T	6.66237e-08	-1.68756e-10	-1.1999	0.000172481	-1.68756e-10	-1.18723	0.000172562	-1.68756e-10	-1.18724
199332518	chr1:199332518:T:C	1.6853e-08	-1.35617	-1.21826	5.08165e-05	-1.20712	-1.20218	5.08372e-05	-1.20715	-1.20222
199332657	chr1:199332657:C:T	1.9824e-08	-1.19875	-1.21331	5.00917e-05	-1.20413	-1.21954	5.0114e-05	-1.20416	-1.21953
199333509	chr1:199333509:AT:A	1.10634e-07	-1.68756e-10	-0.692733	0.000286976	-1.68756e-10	-0.678119	0.000287112	-1.68756e-10	-0.678127
199333510	chr1:199333510:T:A	3.11026e-08	-0.746005	-1.21566	8.75121e-05	-0.650355	-1.21539	8.75617e-05	-0.650263	-1.21539
199333616	chr1:199333616:CAGTG:C	1.15506e-08	-1.73181	-1.22041	2.99259e-05	-1.71828	-1.22052	2.99395e-05	-1.7183	-1.22052
199333791	chr1:199333791:T:G	1.85926e-08	-1.36673	-1.10946	4.4702e-05	-1.41235	-1.12515	4.47263e-05	-1.41227	-1.12517
199334227	chr1:199334227:G:A	6.9866e-08	-1.68756e-10	-1.15238	0.000178178	-1.68756e-10	-1.15474	0.000178265	-1.68756e-10	-1.15473
199334263	chr1:199334263:TAAGCATTTCCACTATTTTAATTTTAAAA:T	6.75314e-08	-1.68756e-10	-1.18636	0.000175641	-1.68756e-10	-1.16907	0.000175721	-1.68756e-10	-1.1691
199334954	chr1:199334954:T:A	1.02415e-07	0.235341	-1.00527	0.000229808	0.107186	-1.00746	0.000229951	0.107312	-1.00744
199335011	chr1:199335011:T:C	7.31464e-08	-1.68756e-10	-1.10649	0.000195148	-1.68756e-10	-1.06376	0.000195233	-1.68756e-10	-1.06381
199335604	chr1:199335604:G:A	8.70924e-08	-1.68756e-10	-0.931987	0.000227191	-1.68756e-10	-0.911727	0.00022729	-1.68756e-10	-0.911774
199335785	chr1:199335785:G:A	1.47093e-08	-1.65063	-1.05985	3.88159e-05	-1.61205	-1.06664	3.88352e-05	-1.61201	-1.06666
199336167	chr1:199336167:C:T	4.94944e-08	-1.25199	-0.245104	0.000103255	-1.38622	-0.314094	0.000103306	-1.38615	-0.314155
199336289	chr1:199336289:T:C	6.82444e-08	-1.68756e-10	-1.17586	0.000172836	-1.68756e-10	-1.18518	0.00017293	-1.68756e-10	-1.18511
199336302	chr1:199336302:A:C	8.54955e-08	-0.950493	-2.62661e-10	0.000182454	-1.13102	-2.62661e-10	0.000182546	-1.131	-2.62661e-10
199336695	chr1:199336695:T:C	6.58144e-08	-1.68756e-10	-1.21212	0.000166925	-1.68756e-10	-1.21997	0.000167006	-1.68756e-10	-1.21997
199336746	chr1:199336746:C:G	1.20313e-08	-1.7607	-1.15074	3.49042e-05	-1.63846	-1.14645	3.49195e-05	-1.6385	-1.14646
199337234	chr1:199337234:C:T	1.10532e-07	-1.68756e-10	-0.693655	0.000286719	-1.68756e-10	-0.679014	0.000286855	-1.68756e-10	-0.679021
199337248	chr1:199337248:T:C	1.05651e-07	-1.68756e-10	-0.738812	0.000273885	-1.68756e-10	-0.724808	0.000274015	-1.68756e-10	-0.724816
199337251	chr1:199337251:A:G	9.64286e-08	-1.68756e-10	-0.830154	0.000254807	-1.68756e-10	-0.79701	0.000254948	-1.68756e-10	-0.79694
199337403	chr1:199337403:C:T	6.9138e-08	-1.68756e-10	-1.16285	0.000173686	-1.68756e-10	-1.18027	0.000173771	-1.68756e-10	-1.18026
199337827	chr1:199337827:A:T	3.53665e-08	-1.59994	-0.233249	9.04619e-05	-1.65925	-0.173342	9.0507e-05	-1.6592	-0.173376
199337900	chr1:199337900:A:G	6.6652e-08	-1.68756e-10	-1.19947	0.000172574	-1.68756e-10	-1.18669	0.000172656	-1.68756e-10	-1.1867
199337909	chr1:199337909:A:G	8.45238e-08	-1.68756e-10	-0.961923	0.000204457	-1.68756e-10	-1.01716	0.000204599	-1.68756e-10	-1.01695
199337965	chr1:199337965:G:A	8.99911e-08	-1.68756e-10	-0.899246	0.000216166	-1.68756e-10	-0.961472	0.000216323	-1.68756e-10	-0.961229
199337985	chr1:199337985:A:G	1.32808e-08	-1.68422	-1.12842	3.49058e-05	-1.66176	-1.12311	3.49231e-05	-1.66173	-1.12312
199338610	chr1:199338610:G:A	2.85572e-08	-0.953111	-1.09394	7.80603e-05	-0.898662	-1.08137	7.81049e-05	-0.898575	-1.08137
199338900	chr1:199338900:T:C	6.54481e-08	-1.68756e-10	-1.2177	0.00016734	-1.68756e-10	-1.21749	0.00016742	-1.68756e-10	-1.21749
199339042	chr1:199339042:T:A	1.49167e-08	-1.60034	-1.09613	4.00339e-05	-1.55873	-1.08906	4.00541e-05	-1.55868	-1.08909
199339099	chr1:199339099:G:A	1.42384e-07	-1.68756e-10	-0.440426	0.000349874	-1.68756e-10	-0.479945	0.000350054	-1.68756e-10	-0.479913
199339440	chr1:199339440:A:G	1.19664e-08	-1.76512	-1.15173	3.25477e-05	-1.70054	-1.15427	3.25632e-05	-1.70055	-1.15427
199339485	chr1:199339485:A:G	7.13038e-08	-1.68756e-10	-1.13201	0.000181772	-1.68756e-10	-1.13476	0.000181862	-1.68756e-10	-1.13475
199339734	chr1:199339734:T:A	1.45463e-08	-1.53403	-1.18759	3.55387e-05	-1.57114	-1.19576	3.55576e-05	-1.57108	-1.19577
199339790	chr1:199339790:G:A	3.31158e-07	-1.68756e-10	0.40364	0.000889261	-1.68756e-10	0.452872	0.000889739	-1.68756e-10	0.452929
199339809	chr1:199339809:A:T	7.66903e-08	-1.68756e-10	-1.05918	0.00019551	-1.68756e-10	-1.06191	0.000195605	-1.68756e-10	-1.0619
199339844	chr1:199339844:A:G	7.29086e-08	-1.68756e-10	-1.10975	0.000194357	-1.68756e-10	-1.06782	0.000194441	-1.68756e-10	-1.06787
199339935	chr1:199339935:A:G	1.97614e-08	-1.22268	-1.19255	5.3924e-05	-1.15698	-1.19297	5.39546e-05	-1.15691	-1.19295
199340089	chr1:199340089:C:A	1.41699e-08	-1.52733	-1.22051	3.86238e-05	-1.46337	-1.22028	3.86447e-05	-1.46331	-1.22028
199340203	chr1:199340203:T:G	8.98494e-08	-1.68756e-10	-0.900822	0.000216372	-1.68756e-10	-0.960517	0.000216492	-1.68756e-10	-0.960447
199340219	chr1:199340219:C:A	7.33647e-08	-1.68756e-10	-1.10351	0.000187209	-1.68756e-10	-1.10529	0.000187301	-1.68756e-10	-1.10528
199341156	chr1:199341156:AC:A	1.44066e-08	-1.72302	-1.00825	3.80306e-05	-1.6976	-1.00152	3.80492e-05	-1.69758	-1.00154
199341577	chr1:199341577:A:G	9.55045e-08	-1.68756e-10	-0.839784	0.000250976	-1.68756e-10	-0.812161	0.000251119	-1.68756e-10	-0.812071
199342510	chr1:199342510:G:C	1.39598e-08	-1.56671	-1.19607	3.42399e-05	-1.60113	-1.203	3.4258e-05	-1.60107	-1.20301
199342642	chr1:199342642:C:T	1.89138e-08	-1.54886	-0.910211	4.35321e-05	-1.57933	-0.984684	4.35579e-05	-1.57928	-0.984627
199342675	chr1:199342675:C:A	6.93806e-08	-1.68756e-10	-1.15935	0.000173033	-1.68756e-10	-1.18404	0.000173119	-1.68756e-10	-1.18402
199342862	chr1:199342862:A:C	1.26582e-08	-1.71445	-1.1462	3.31131e-05	-1.69484	-1.14275	3.31294e-05	-1.69482	-1.14276
199342888	chr1:199342888:C:T	9.7988e-08	-1.68756e-10	-0.814112	0.000235321	-1.68756e-10	-0.876568	0.000235493	-1.68756e-10	-0.876317
199343152	chr1:199343152:C:T	1.20767e-08	-1.7383	-1.16937	3.46083e-05	-1.64252	-1.15091	3.46239e-05	-1.64249	-1.15096
199343198	chr1:199343198:T:C	4.27355e-08	-1.3195	-0.324422	9.04033e-05	-1.44325	-0.38999	9.04474e-05	-1.44318	-0.390048
199343335	chr1:199343335:A:G	4.44962e-08	-1.27166	-0.331895	9.35438e-05	-1.40188	-0.397204	9.35899e-05	-1.40182	-0.397262
199343397	chr1:199343397:C:A	1.55748e-08	-1.6138	-1.03951	4.22192e-05	-1.56238	-1.03226	4.22428e-05	-1.56233	-1.03223
199343590	chr1:199343590:C:A	4.18314e-08	-1.32122	-0.344086	8.87065e-05	-1.4437	-0.408486	8.87499e-05	-1.44363	-0.408543
199343881	chr1:199343881:G:T	7.17358e-08	-1.68756e-10	-1.12597	0.000182952	-1.68756e-10	-1.12829	0.00018304	-1.68756e-10	-1.1283
199344097	chr1:199344097:G:T	1.04539e-07	-1.68756e-10	-0.749397	0.000259267	-1.68756e-10	-0.77966	0.000259397	-1.68756e-10	-0.779639
199344206	chr1:199344206:T:C	1.83221e-07	-1.68756e-10	-0.188264	0.000484472	-1.68756e-10	-0.154459	0.000484728	-1.68756e-10	-0.154412
199344349	chr1:199344349:A:G	1.16427e-08	-1.75689	-1.18739	3.04339e-05	-1.71288	-1.20908	3.04486e-05	-1.71288	-1.20908
199344399	chr1:199344399:C:T	6.57025e-08	-1.68756e-10	-1.21382	0.000168634	-1.68756e-10	-1.20979	0.000168716	-1.68756e-10	-1.20978
199344645	chr1:199344645:C:T	1.2122e-07	-1.68756e-10	-0.601349	0.000296008	-1.68756e-10	-0.64713	0.000296161	-1.68756e-10	-0.647095
199344647	chr1:199344647:C:T	1.8893e-07	-1.68756e-10	-0.157581	0.000523039	-1.68756e-10	-0.0778625	0.000523249	-1.68756e-10	-0.0779431
199344931	chr1:199344931:G:C	1.32507e-08	-1.7663	-1.04861	3.26251e-05	-1.75279	-1.09965	3.26402e-05	-1.75279	-1.09966
199344938	chr1:199344938:A:G	6.67128e-08	-1.68756e-10	-1.19856	0.000171557	-1.68756e-10	-1.1926	0.000171643	-1.68756e-10	-1.19258
199345131	chr1:199345131:A:C	9.12978e-08	-1.68756e-10	-0.88483	0.000238159	-1.68756e-10	-0.86458	0.000238261	-1.68756e-10	-0.864634
199345157	chr1:199345157:G:A	7.14294e-08	-1.68756e-10	-1.13025	0.000189937	-1.68756e-10	-1.09083	0.000190023	-1.68756e-10	-1.09085
199345415	chr1:199345415:C:T	3.44796e-08	-1.32295	-0.53564	7.39702e-05	-1.44306	-0.590795	7.40075e-05	-1.443	-0.590837
199345462	chr1:199345462:T:A	3.45672e-08	-1.30035	-0.5557	7.40013e-05	-1.42339	-0.610044	7.40388e-05	-1.42333	-0.610085
199345466	chr1:199345466:T:A	3.46727e-08	-1.29539	-0.557618	7.41618e-05	-1.4194	-0.611874	7.41994e-05	-1.41933	-0.611915
199346044	chr1:199346044:T:C	6.85103e-08	-1.68756e-10	-1.17197	0.00017982	-1.68756e-10	-1.14556	0.000179902	-1.68756e-10	-1.14559
199346059	chr1:199346059:G:A	2.39038e-08	-1.36379	-0.861134	7.72841e-05	-1.07674	-0.913287	7.73165e-05	-1.07673	-0.913359
199346126	chr1:199346126:C:T	3.92545e-08	-1.72889	-2.62661e-10	0.000107164	-1.66316	-2.62661e-10	0.000107215	-1.66317	-2.62661e-10
199346166	chr1:199346166:C:T	5.44734e-08	-1.40124	-2.62661e-10	0.000132433	-1.45144	-2.62661e-10	0.000132492	-1.45148	-2.62661e-10
199346411	chr1:199346411:T:C	1.68208e-07	-1.68756e-10	-0.273756	0.000352511	-1.68756e-10	-0.472437	0.000352697	-1.68756e-10	-0.47239
199346440	chr1:199346440:C:T	5.45281e-08	-1.40024	-2.62661e-10	0.000132551	-1.45055	-2.62661e-10	0.000132609	-1.45059	-2.62661e-10
199346458	chr1:199346458:T:C	1.34368e-08	-1.72168	-1.07928	3.31841e-05	-1.75121	-1.08424	3.32004e-05	-1.75119	-1.08425
199346477	chr1:199346477:G:T	7.21189e-08	-1.68756e-10	-1.12064	0.000192156	-1.68756e-10	-1.07921	0.000192243	-1.68756e-10	-1.07924
199346494	chr1:199346494:C:T	4.18412e-08	-0.447403	-1.21767	9.87244e-05	-0.529811	-1.21537	9.87825e-05	-0.529707	-1.21537
199346521	chr1:199346521:C:G	5.33713e-08	-0.235234	-1.18645	0.000125354	-0.326195	-1.18018	0.00012543	-0.326082	-1.18017
199346544	chr1:199346544:G:A	5.58969e-08	-0.182077	-1.19337	0.000130937	-0.275124	-1.18768	0.000131015	-0.275009	-1.18768
199346591	chr1:199346591:G:A	4.42219e-08	-0.393911	-1.21583	0.000104196	-0.478265	-1.21298	0.000104258	-0.478158	-1.21297
199346619	chr1:199346619:T:C	1.02981e-07	-1.68756e-10	-0.764408	0.000272031	-1.68756e-10	-0.731603	0.000272156	-1.68756e-10	-0.731626
199346676	chr1:199346676:T:C	7.82021e-08	-1.68756e-10	-1.03966	0.00019903	-1.68756e-10	-1.04406	0.000199125	-1.68756e-10	-1.04407
199346727	chr1:199346727:T:C	1.09776e-07	-1.68756e-10	-0.700513	0.000271997	-1.68756e-10	-0.731728	0.000272136	-1.68756e-10	-0.731697
199346870	chr1:199346870:C:T	1.54897e-08	-1.73214	-0.926646	3.64663e-05	-1.76635	-0.974777	3.64818e-05	-1.76635	-0.974837
199346919	chr1:199346919:CTT:C	3.31971e-08	-1.34079	-0.5557	7.13988e-05	-1.45919	-0.610044	7.14347e-05	-1.45913	-0.610085
199347099	chr1:199347099:C:T	2.33449e-08	-1.32331	-0.925272	6.77867e-05	-1.12719	-0.993961	6.78154e-05	-1.12724	-0.993975
199347134	chr1:199347134:G:A	7.78324e-08	-1.68756e-10	-1.0444	0.000198101	-1.68756e-10	-1.04874	0.000198195	-1.68756e-10	-1.04875
199347155	chr1:199347155:C:T	1.09722e-07	-1.68756e-10	-0.701007	0.000271868	-1.68756e-10	-0.732201	0.000272007	-1.68756e-10	-0.732171
199347333	chr1:199347333:C:T	1.3448e-08	-1.76677	-1.03335	3.31044e-05	-1.75103	-1.08682	3.31197e-05	-1.75103	-1.08684
199347369	chr1:199347369:G:A	3.77892e-08	-1.76693	-2.62661e-10	9.76885e-05	-1.75573	-2.62661e-10	9.77356e-05	-1.75573	-2.62661e-10
199347679	chr1:199347679:G:C	6.77075e-08	-1.68756e-10	-1.18376	0.000173738	-1.68756e-10	-1.17997	0.00017382	-1.68756e-10	-1.17998
199347721	chr1:199347721:G:A	4.45443e-07	-1.68756e-10	0.700112	0.00117085	-1.68756e-10	0.727965	0.00117144	-1.68756e-10	0.727987
199348015	chr1:199348015:T:C	2.10567e-08	-1.61138	-0.740358	5.3273e-05	-1.66236	-0.699725	5.32995e-05	-1.66232	-0.699756
199348316	chr1:199348316:A:G	6.5815e-08	-1.68756e-10	-1.21211	0.000170146	-1.68756e-10	-1.20086	0.000170227	-1.68756e-10	-1.20087
199348349	chr1:199348349:C:T	7.17969e-08	-1.68756e-10	-1.12512	0.000179962	-1.68756e-10	-1.14477	0.000180048	-1.68756e-10	-1.14478
199348441	chr1:199348441:T:C	1.30933e-08	-1.71439	-1.11247	3.85496e-05	-1.57403	-1.11154	3.85676e-05	-1.57405	-1.11154
199348491	chr1:199348491:C:G	3.66785e-08	-0.587327	-1.20944	0.000112328	-0.396559	-1.21954	0.000112393	-0.396456	-1.21954
199348515	chr1:199348515:G:A	1.03587e-07	-0.758545	-2.62661e-10	0.000236176	-0.872943	-2.62661e-10	0.000236279	-0.872988	-2.62661e-10
199348797	chr1:199348797:G:A	1.9193e-08	-1.28897	-1.15544	4.2947e-05	-1.42258	-1.15497	4.29703e-05	-1.42251	-1.15498
199349237	chr1:199349237:G:A	1.0208e-07	-1.68756e-10	-0.7732	0.000269711	-1.68756e-10	-0.740168	0.000269834	-1.68756e-10	-0.740191
199349403	chr1:199349403:T:C	4.8089e-08	-0.308731	-1.21717	0.000108901	-0.432536	-1.21454	0.000108965	-0.43243	-1.21454
199349732	chr1:199349732:A:G	8.19796e-08	-1.68756e-10	-0.992486	0.000207691	-1.68756e-10	-1.00147	0.000207784	-1.68756e-10	-1.0015
199349876	chr1:199349876:C:T	7.80178e-08	-1.68756e-10	-1.04202	0.000198549	-1.68756e-10	-1.04648	0.000198643	-1.68756e-10	-1.04649
199350143	chr1:199350143:C:T	4.7258e-08	-1.54333	-2.62661e-10	0.000104144	-1.69174	-2.62661e-10	0.000104196	-1.69173	-2.62661e-10
199350224	chr1:199350224:T:A	1.13585e-08	-1.74902	-1.21997	3.08637e-05	-1.69616	-1.21177	3.08788e-05	-1.69616	-1.21177
199350399	chr1:199350399:C:T	1.22232e-07	-1.68756e-10	-0.593038	0.000301613	-1.68756e-10	-0.628374	0.000301768	-1.68756e-10	-0.628342
199351335	chr1:199351335:C:G	4.28516e-07	-1.68756e-10	0.661371	0.00112728	-1.68756e-10	0.690042	0.00112784	-1.68756e-10	0.690063
199351428	chr1:199351428:T:C	3.32776e-08	-1.33823	-0.555846	7.15231e-05	-1.45732	-0.610174	7.15592e-05	-1.45726	-0.610215
199351657	chr1:199351657:A:C	1.17133e-08	-1.75998	-1.17825	3.03673e-05	-1.72038	-1.20377	3.03819e-05	-1.72038	-1.20377
199352434	chr1:199352434:A:G	7.2261e-08	-1.68756e-10	-1.11867	0.000188465	-1.68756e-10	-1.09861	0.000188555	-1.68756e-10	-1.09861
199352444	chr1:199352444:T:G	6.5713e-08	-1.68756e-10	-1.21366	0.00016762	-1.68756e-10	-1.21582	0.0001677	-1.68756e-10	-1.21582
199352534	chr1:199352534:C:T	1.93087e-08	-1.21917	-1.21923	4.33947e-05	-1.34786	-1.21932	4.34144e-05	-1.34789	-1.21932
199352541	chr1:199352541:AGT:A	6.73232e-08	-1.68756e-10	-1.18945	0.000171294	-1.68756e-10	-1.19414	0.000171375	-1.68756e-10	-1.19414
199352610	chr1:199352610:A:G	7.1721e-08	-1.68756e-10	-1.12617	0.000186336	-1.68756e-10	-1.10997	0.00018643	-1.68756e-10	-1.10994
199353078	chr1:199353078:ATACTT:A	5.8042e-08	-0.144803	-1.19299	0.000130693	-0.276287	-1.18838	0.000130772	-0.276175	-1.18837
199353455	chr1:199353455:C:T	1.12434e-08	-1.76606	-1.21312	2.96752e-05	-1.75121	-1.196	2.96896e-05	-1.75121	-1.19599
199353469	chr1:199353469:T:C	7.10817e-08	-1.68756e-10	-1.13513	0.000176419	-1.68756e-10	-1.16466	0.000176507	-1.68756e-10	-1.16464
199353748	chr1:199353748:G:A	7.42908e-08	-1.68756e-10	-1.09097	0.000191964	-1.68756e-10	-1.08021	0.000192051	-1.68756e-10	-1.08024
199353841	chr1:199353841:T:C	9.16922e-08	-1.68756e-10	-0.88052	0.000249081	-1.68756e-10	-0.81974	0.00024919	-1.68756e-10	-0.819783
199354044	chr1:199354044:C:T	1.17007e-07	-1.68756e-10	-0.636726	0.000307282	-1.68756e-10	-0.609751	0.000307444	-1.68756e-10	-0.609708
199354388	chr1:199354388:G:C	1.91517e-08	-1.23718	-1.20939	4.15163e-05	-1.41003	-1.2014	4.15366e-05	-1.41001	-1.20141
199354698	chr1:199354698:A:T	7.09825e-08	-1.13652	-2.62661e-10	0.000151116	-1.31947	-2.62661e-10	0.000151192	-1.31945	-2.62661e-10
199354767	chr1:199354767:T:C	1.68207e-08	-1.36895	-1.2074	3.94179e-05	-1.4788	-1.1845	3.94359e-05	-1.47882	-1.18451
199354792	chr1:199354792:C:T	7.73882e-08	-1.68756e-10	-1.05012	0.000197013	-1.68756e-10	-1.05425	0.000197107	-1.68756e-10	-1.05426
199355106	chr1:199355106:A:G	6.55608e-08	-1.68756e-10	-1.21598	0.000166829	-1.68756e-10	-1.22055	0.00016691	-1.68756e-10	-1.22055
199355513	chr1:199355513:T:C	7.21096e-07	1.18182	-2.62661e-10	0.00164405	1.0674	-2.62661e-10	0.0016446	1.06725	-2.62661e-10
199356147	chr1:199356147:T:C	4.02369e-08	-1.46947	-0.234703	9.83273e-05	-1.57154	-0.177673	9.8371e-05	-1.57149	-0.177763
199356414	chr1:199356414:A:G	1.0536e-07	-1.68756e-10	-0.741573	0.000278575	-1.68756e-10	-0.707831	0.000278702	-1.68756e-10	-0.707858
199356532	chr1:199356532:TA:T	6.55383e-08	-1.68756e-10	-1.21632	0.000166827	-1.68756e-10	-1.22056	0.000166907	-1.68756e-10	-1.22056
199356974	chr1:199356974:C:T	1.79171e-08	-1.29636	-1.21684	3.91178e-05	-1.45925	-1.21169	3.9137e-05	-1.45923	-1.2117
199357142	chr1:199357142:A:G	1.22245e-08	-1.73258	-1.16293	3.42357e-05	-1.62233	-1.18192	3.42521e-05	-1.62234	-1.18191
199357282	chr1:199357282:T:C	7.1065e-08	-1.68756e-10	-1.13536	0.000176384	-1.68756e-10	-1.16485	0.000176473	-1.68756e-10	-1.16483
199357564	chr1:199357564:C:T	1.82747e-08	-1.5113	-0.982142	5.05322e-05	-1.36803	-1.04687	5.05545e-05	-1.36807	-1.04688
199357565	chr1:199357565:G:A	8.50264e-08	-1.68756e-10	-0.955995	0.000209784	-1.68756e-10	-0.991439	0.000209887	-1.68756e-10	-0.991432
199357812	chr1:199357812:G:A	6.96155e-08	-1.68756e-10	-1.15597	0.000180335	-1.68756e-10	-1.1427	0.000180425	-1.68756e-10	-1.14268
199357848	chr1:199357848:T:C	3.27014e-08	-1.43083	-0.480709	7.80473e-05	-1.55257	-0.427628	7.8083e-05	-1.55252	-0.427707
199357962	chr1:199357962:C:T	1.2285e-08	-1.74223	-1.14835	3.39576e-05	-1.64261	-1.16979	3.39739e-05	-1.64262	-1.16978
199358018	chr1:199358018:A:G	1.05577e-07	-1.68756e-10	-0.739515	0.000279177	-1.68756e-10	-0.705671	0.000279304	-1.68756e-10	-0.705699
199358667	chr1:199358667:T:C	6.59748e-08	-1.68756e-10	-1.20968	0.00016884	-1.68756e-10	-1.20857	0.00016892	-1.68756e-10	-1.20857
199358825	chr1:199358825:A:G	1.26109e-08	-1.76698	-1.09742	3.46607e-05	-1.74423	-1.04768	3.46777e-05	-1.74423	-1.04767
199358873	chr1:199358873:T:C	2.40456e-08	-1.05989	-1.15911	6.40775e-05	-1.06759	-1.10984	6.41101e-05	-1.06754	-1.10985
199359579	chr1:199359579:T:C	4.38198e-08	-1.61887	-2.62661e-10	0.000130375	-1.4671	-2.62661e-10	0.000130434	-1.46713	-2.62661e-10
199359802	chr1:199359802:C:T	5.22662e-08	-0.241085	-1.20152	0.000117697	-0.371939	-1.19746	0.000117768	-0.37183	-1.19746
199359814	chr1:199359814:C:T	4.04107e-08	-1.69986	-2.62661e-10	0.000124606	-1.51236	-2.62661e-10	0.000124661	-1.5124	-2.62661e-10
199360005	chr1:199360005:T:C	1.05529e-07	-1.68756e-10	-0.739975	0.000278968	-1.68756e-10	-0.706421	0.000279095	-1.68756e-10	-0.706448
199360006	chr1:199360006:GCT:G	7.07457e-08	-1.68756e-10	-1.13986	0.000183586	-1.68756e-10	-1.12483	0.000183679	-1.68756e-10	-1.12481
199360146	chr1:199360146:A:G	1.8637e-08	-1.26285	-1.21096	4.05374e-05	-1.43196	-1.20333	4.05573e-05	-1.43194	-1.20334
199360399	chr1:199360399:C:T	1.01449e-07	-1.68756e-10	-0.779397	0.00026748	-1.68756e-10	-0.748472	0.000267602	-1.68756e-10	-0.748497
199360563	chr1:199360563:CTG:C	2.09546e-08	-1.14092	-1.21568	4.92734e-05	-1.21958	-1.22055	4.92951e-05	-1.21963	-1.22055
199360805	chr1:199360805:A:G	6.66647e-08	-1.68756e-10	-1.19928	0.000169612	-1.68756e-10	-1.204	0.000169692	-1.68756e-10	-1.20402
199361003	chr1:199361003:A:G	4.02992e-08	-1.69782	-0.00480633	0.000106	-1.72822	0.0541344	0.000106047	-1.72819	0.0540771
199361341	chr1:199361341:T:C	2.51344e-08	-1.00743	-1.16729	6.67295e-05	-1.01449	-1.12239	6.6764e-05	-1.01444	-1.1224
199361364	chr1:199361364:G:C	1.94665e-08	-1.22455	-1.20571	4.21022e-05	-1.40086	-1.19656	4.21228e-05	-1.40084	-1.19657
199361394	chr1:199361394:G:A	6.85031e-08	-1.68756e-10	-1.17208	0.000177178	-1.68756e-10	-1.16037	0.000177266	-1.68756e-10	-1.16035
199361689	chr1:199361689:T:A	1.84814e-08	-1.28539	-1.1968	4.30568e-05	-1.40778	-1.16721	4.30762e-05	-1.40781	-1.16722
199362027	chr1:199362027:G:T	3.37812e-08	-1.32016	-0.558891	7.24592e-05	-1.44105	-0.613447	7.24959e-05	-1.44098	-0.613488
199362755	chr1:199362755:GC:G	3.61896e-08	-1.34487	-0.465317	7.76159e-05	-1.46244	-0.523302	7.76548e-05	-1.46238	-0.523346
199362872	chr1:199362872:A:G	8.29522e-08	-1.68756e-10	-0.980692	0.000204996	-1.68756e-10	-1.01453	0.000205096	-1.68756e-10	-1.01452
199362966	chr1:199362966:A:G	6.74943e-08	-1.68756e-10	-1.18691	0.000174449	-1.68756e-10	-1.17589	0.000174534	-1.68756e-10	-1.17588
199363129	chr1:199363129:G:C	6.61589e-08	-1.68756e-10	-1.2069	0.000168541	-1.68756e-10	-1.21034	0.000168623	-1.68756e-10	-1.21034
199363130	chr1:199363130:T:A	6.53693e-08	-1.68756e-10	-1.2189	0.000166911	-1.68756e-10	-1.22006	0.000166992	-1.68756e-10	-1.22005
199363250	chr1:199363250:T:C	1.25121e-07	-1.68756e-10	-0.569674	0.000308642	-1.68756e-10	-0.605334	0.000308802	-1.68756e-10	-0.6053
199363301	chr1:199363301:T:C	7.11132e-08	-1.68756e-10	-1.13468	0.000176482	-1.68756e-10	-1.1643	0.00017657	-1.68756e-10	-1.16428
199363473	chr1:199363473:G:T	7.64768e-08	-1.68756e-10	-1.06197	0.000194664	-1.68756e-10	-1.06625	0.000194756	-1.68756e-10	-1.06625
199363749	chr1:199363749:TGTGTTGTTAGG:T	1.24637e-07	-1.68756e-10	-0.57355	0.000307483	-1.68756e-10	-0.609099	0.000307642	-1.68756e-10	-0.609064
199363761	chr1:199363761:G:T	3.13005e-08	-1.35606	-0.599259	6.76103e-05	-1.47241	-0.65135	6.76442e-05	-1.47235	-0.651393
199364138	chr1:199364138:T:G	1.23447e-08	-1.73464	-1.15109	3.53591e-05	-1.62162	-1.15034	3.53756e-05	-1.62163	-1.15034
199364735	chr1:199364735:G:A	7.54542e-08	-1.68756e-10	-1.07543	0.000192174	-1.68756e-10	-1.07912	0.000192266	-1.68756e-10	-1.07912
199364848	chr1:199364848:T:G	1.21101e-08	-1.75343	-1.15149	3.2912e-05	-1.67097	-1.17271	3.29279e-05	-1.67098	-1.1727
199364870	chr1:199364870:A:G	2.16215e-08	-1.45764	-0.867625	4.87645e-05	-1.56183	-0.888689	4.87903e-05	-1.56178	-0.888693
199364950	chr1:199364950:T:C	6.54358e-08	-1.68756e-10	-1.21789	0.00016685	-1.68756e-10	-1.22042	0.000166931	-1.68756e-10	-1.22042
199365324	chr1:199365324:G:C	3.92973e-08	-1.7278	-2.62661e-10	0.000107638	-1.65875	-2.62661e-10	0.000107688	-1.65876	-2.62661e-10
199365371	chr1:199365371:G:T	7.83833e-08	-1.68756e-10	-1.03735	0.000208772	-1.68756e-10	-0.996277	0.000208863	-1.68756e-10	-0.996319
199365723	chr1:199365723:C:T	1.12753e-08	-1.76556	-1.21079	2.96665e-05	-1.75684	-1.19065	2.9681e-05	-1.75685	-1.19065
199365724	chr1:199365724:G:A	6.86993e-08	-1.68756e-10	-1.16922	0.000174404	-1.68756e-10	-1.17614	0.000174487	-1.68756e-10	-1.17615
199365972	chr1:199365972:T:C	3.49363e-08	-1.3608	-0.484632	7.51756e-05	-1.47612	-0.54157	7.52131e-05	-1.47606	-0.541613
199365983	chr1:199365983:GA:G	7.95765e-08	-1.68756e-10	-1.02224	0.000210176	-1.68756e-10	-0.989572	0.000210277	-1.68756e-10	-0.989576
199366217	chr1:199366217:C:A	6.54052e-08	-1.68756e-10	-1.21835	0.000166873	-1.68756e-10	-1.22028	0.000166953	-1.68756e-10	-1.22029
199366314	chr1:199366314:G:C	1.58074e-08	-1.41877	-1.21971	4.37976e-05	-1.34823	-1.2097	4.38199e-05	-1.34821	-1.2097
199366319	chr1:199366319:C:G	6.55679e-08	-1.68756e-10	-1.21587	0.000167326	-1.68756e-10	-1.21757	0.000167407	-1.68756e-10	-1.21757
199366391	chr1:199366391:A:G	1.18272e-08	-1.71533	-1.21322	2.93017e-05	-1.7675	-1.19237	2.93163e-05	-1.7675	-1.19235
199366518	chr1:199366518:G:C	3.43211e-08	-1.3065	-0.556691	7.34412e-05	-1.43002	-0.611011	7.34784e-05	-1.42996	-0.611052
199366595	chr1:199366595:A:T	2.15808e-08	-1.7596	-0.567551	6.23302e-05	-1.6774	-0.527674	6.23625e-05	-1.67741	-0.527627
199366855	chr1:199366855:C:A	1.01031e-07	-1.68756e-10	-0.783525	0.000266667	-1.68756e-10	-0.751517	0.000266789	-1.68756e-10	-0.751542
199366976	chr1:199366976:T:C	3.39978e-08	-1.43897	-0.43369	8.14235e-05	-1.55932	-0.378534	8.14602e-05	-1.55927	-0.378618
199367118	chr1:199367118:G:A	1.27403e-08	-1.70803	-1.14616	3.73434e-05	-1.57127	-1.1461	3.73608e-05	-1.57128	-1.1461
199367373	chr1:199367373:C:T	6.66621e-08	-1.68756e-10	-1.19932	0.000169741	-1.68756e-10	-1.20325	0.000169821	-1.68756e-10	-1.20325
199367554	chr1:199367554:G:T	1.85279e-08	-1.28039	-1.19929	4.31212e-05	-1.40095	-1.17255	4.31409e-05	-1.40098	-1.17255
199368964	chr1:199368964:A:G	3.83569e-07	-1.68756e-10	0.550563	0.00100543	-1.68756e-10	0.575656	0.00100593	-1.68756e-10	0.57567
199369194	chr1:199369194:A:G	3.33733e-08	-1.34217	-0.549033	7.1773e-05	-1.46035	-0.603655	7.18091e-05	-1.46029	-0.603696
199369218	chr1:199369218:T:C	1.84839e-08	-1.45391	-1.02815	5.21996e-05	-1.29681	-1.08563	5.22225e-05	-1.29685	-1.08563
199369285	chr1:199369285:G:A	3.83452e-07	-1.68756e-10	0.550257	0.00100511	-1.68756e-10	0.575336	0.00100561	-1.68756e-10	0.57535
199369332	chr1:199369332:G:A	2.91606e-08	-1.34531	-0.680826	6.31234e-05	-1.46329	-0.729139	6.31558e-05	-1.46322	-0.729171
199369405	chr1:199369405:A:C	2.32378e-08	-1.08081	-1.17237	6.15235e-05	-1.0901	-1.128	6.15548e-05	-1.09006	-1.12802
199369689	chr1:199369689:T:C	7.23991e-08	-1.68756e-10	-1.11676	0.00019763	-1.68756e-10	-1.05112	0.00019773	-1.68756e-10	-1.0511
199369982	chr1:199369982:C:T	3.36238e-08	-1.32503	-0.558688	7.39417e-05	-1.44688	-0.587365	7.39776e-05	-1.44681	-0.587425
199370079	chr1:199370079:G:A	2.01741e-08	-1.43126	-0.963303	4.55189e-05	-1.53767	-0.981716	4.55431e-05	-1.53762	-0.98172
199370587	chr1:199370587:C:A	2.00217e-08	-1.18538	-1.21676	4.66527e-05	-1.27425	-1.22054	4.66735e-05	-1.27429	-1.22054
199370981	chr1:199370981:A:G	3.77975e-08	-1.76671	-2.62661e-10	0.000106757	-1.66696	-2.62661e-10	0.00010681	-1.66695	-2.62661e-10
199371313	chr1:199371313:A:C	9.44612e-08	-1.68756e-10	-0.850767	0.000256446	-1.68756e-10	-0.790599	0.000256557	-1.68756e-10	-0.790649
199371450	chr1:199371450:G:A	1.6073e-08	-1.40135	-1.22047	4.45396e-05	-1.32387	-1.21727	4.45623e-05	-1.32385	-1.21726
199371701	chr1:199371701:G:T	1.30683e-08	-1.60892	-1.21985	2.9413e-05	-1.73908	-1.217	2.94272e-05	-1.73909	-1.21699
199372480	chr1:199372480:G:A	3.47855e-08	-1.29714	-0.552611	7.42993e-05	-1.42194	-0.607479	7.4337e-05	-1.42187	-0.60752
199372495	chr1:199372495:C:A	4.00757e-08	-1.70819	-2.62661e-10	0.000110776	-1.63001	-2.62661e-10	0.000110828	-1.63002	-2.62661e-10
199372545	chr1:199372545:A:G	1.72587e-07	-1.68756e-10	-0.248058	0.000455547	-1.68756e-10	-0.216018	0.000455788	-1.68756e-10	-0.215972
199372640	chr1:199372640:T:C	7.77827e-08	-1.04504	-2.62661e-10	0.000196413	-1.0573	-2.62661e-10	0.00019651	-1.05729	-2.62661e-10
199373407	chr1:199373407:G:A	2.18178e-08	-1.09567	-1.22056	5.31637e-05	-1.1512	-1.21294	5.31928e-05	-1.15114	-1.21293
199373592	chr1:199373592:A:G	2.23536e-07	-1.68756e-10	0.0106169	0.000535004	-1.68756e-10	-0.0552435	0.000535342	-1.68756e-10	-0.0550946
199373597	chr1:199373597:T:TCATG	7.95276e-08	-1.68756e-10	-1.02285	0.000197078	-1.68756e-10	-1.05392	0.00019715	-1.68756e-10	-1.05404
199374280	chr1:199374280:G:A	1.248e-07	-1.68756e-10	-0.572242	0.000307873	-1.68756e-10	-0.607832	0.000308031	-1.68756e-10	-0.607798
199374289	chr1:199374289:C:T	1.32497e-07	-1.68756e-10	-0.512396	0.000348486	-1.68756e-10	-0.48392	0.000348668	-1.68756e-10	-0.483879
199374473	chr1:199374473:G:A	7.89463e-08	-1.68756e-10	-1.03019	0.000203916	-1.68756e-10	-1.01981	0.000204028	-1.68756e-10	-1.01974
199374505	chr1:199374505:G:A	6.5541e-08	-1.68756e-10	-1.21628	0.00016797	-1.68756e-10	-1.21373	0.000168052	-1.68756e-10	-1.21373
199374583	chr1:199374583:AAAAG:A	6.52856e-08	-1.68756e-10	-1.22019	0.000167354	-1.68756e-10	-1.2174	0.000167436	-1.68756e-10	-1.2174
199374617	chr1:199374617:C:G	4.06646e-08	-1.6936	-2.62661e-10	0.000115866	-1.58508	-2.62661e-10	0.00011592	-1.5851	-2.62661e-10
199374907	chr1:199374907:G:A	1.72302e-08	-1.34316	-1.20914	4.84322e-05	-1.26066	-1.19669	4.84574e-05	-1.26064	-1.19668
199375012	chr1:199375012:A:C	2.26371e-08	-1.76011	-0.51926	5.87084e-05	-1.76704	-0.497892	5.87334e-05	-1.76704	-0.497952
199375387	chr1:199375387:C:T	5.88973e-08	-0.125419	-1.19774	0.000132024	-0.260896	-1.19364	0.000132103	-0.260783	-1.19363
199375526	chr1:199375526:T:C	5.10538e-08	-1.46608	-2.62661e-10	0.000124879	-1.51017	-2.62661e-10	0.000124935	-1.51021	-2.62661e-10
199375929	chr1:199375929:A:G	3.31439e-08	-0.701324	-1.19677	6.26429e-05	-1.00816	-1.19191	6.26792e-05	-1.00807	-1.1919
199376110	chr1:199376110:T:A	1.2477e-07	-1.68756e-10	-0.572485	0.000307795	-1.68756e-10	-0.608085	0.000307954	-1.68756e-10	-0.608051
199376294	chr1:199376294:A:T	1.6675e-08	-1.36979	-1.21525	4.67019e-05	-1.28766	-1.20608	4.67261e-05	-1.28763	-1.20606
199376392	chr1:199376392:C:T	3.81161e-08	-1.75627	-0.00205285	9.94671e-05	-1.76582	0.0281295	9.95075e-05	-1.76581	0.0280478
199376709	chr1:199376709:A:G	6.55126e-08	-1.68756e-10	-1.21671	0.000167987	-1.68756e-10	-1.21363	0.000168069	-1.68756e-10	-1.21363
199376903	chr1:199376903:C:A	1.60064e-08	-1.41263	-1.21334	4.46397e-05	-1.33699	-1.2019	4.46628e-05	-1.33697	-1.20189
199377255	chr1:199377255:C:A	1.23794e-08	-1.66712	-1.2158	3.41525e-05	-1.5884	-1.21829	3.417e-05	-1.58837	-1.21828
199377377	chr1:199377377:G:A	3.33084e-08	-1.75356	-0.139586	8.66767e-05	-1.76472	-0.110613	8.67124e-05	-1.76471	-0.110691
199377446	chr1:199377446:G:T	5.29213e-08	-1.3348	-0.0953534	0.000116762	-1.45391	-0.123469	0.000116817	-1.45385	-0.123538
199377776	chr1:199377776:T:C	1.00272e-07	-1.68756e-10	-0.791069	0.000272952	-1.68756e-10	-0.728224	0.000273069	-1.68756e-10	-0.728274
199377930	chr1:199377930:G:A	7.62845e-08	-1.68756e-10	-1.06449	0.000194162	-1.68756e-10	-1.06883	0.000194254	-1.68756e-10	-1.06883
199377952	chr1:199377952:A:G	6.57154e-08	8.52255e-05	-1.21371	0.000146505	-0.139159	-1.2113	0.000146593	-0.139042	-1.2113
199378015	chr1:199378015:T:A	5.12493e-08	-1.46226	-2.62661e-10	0.000109373	-1.64276	-2.62661e-10	0.000109427	-1.64274	-2.62661e-10
199378150	chr1:199378150:G:T	6.59692e-08	-1.68756e-10	-1.20977	0.000168872	-1.68756e-10	-1.20838	0.000168954	-1.68756e-10	-1.20837
199378780	chr1:199378780:C:T	1.16845e-08	-1.76744	-1.17326	3.20018e-05	-1.73939	-1.13234	3.20168e-05	-1.73939	-1.13234
199378830	chr1:199378830:G:C	6.89138e-08	0.0371918	-1.20329	0.000153297	-0.105534	-1.19961	0.00015339	-0.105415	-1.1996
199379007	chr1:199379007:T:TCAAA	1.38462e-07	-1.68756e-10	-0.468357	0.000388416	-1.68756e-10	-0.375442	0.000388574	-1.68756e-10	-0.375516
199379071	chr1:199379071:A:G	7.73452e-08	-1.68636	0.635686	0.000191862	-1.71692	0.636177	0.00019195	-1.71689	0.636122
199379095	chr1:199379095:C:A	1.2447e-08	-1.66081	-1.21666	3.44241e-05	-1.57992	-1.21884	3.44417e-05	-1.5799	-1.21883
199379292	chr1:199379292:T:G	1.18452e-08	-1.7675	-1.15953	3.24962e-05	-1.74334	-1.11305	3.25114e-05	-1.74335	-1.11306
199379790	chr1:199379790:A:C	1.20313e-07	-1.68756e-10	-0.608863	0.000297085	-1.68756e-10	-0.643499	0.000297238	-1.68756e-10	-0.643466
199380250	chr1:199380250:A:G	1.20785e-08	-1.76729	-1.14024	3.32058e-05	-1.74669	-1.0881	3.32214e-05	-1.7467	-1.08811
199380292	chr1:199380292:T:C	1.18175e-07	-1.68756e-10	-0.626794	0.000328413	-1.68756e-10	-0.543246	0.000328549	-1.68756e-10	-0.543313
199380751	chr1:199380751:C:T	3.49376e-08	-1.75639	-0.0890079	9.11287e-05	-1.76588	-0.0593699	9.11659e-05	-1.76587	-0.0594492
199381933	chr1:199381933:C:T	1.71177e-08	-1.35283	-1.20602	3.45494e-05	-1.59634	-1.19879	3.45664e-05	-1.59632	-1.1988
199382197	chr1:199382197:C:T	1.35493e-08	-1.76254	-1.03009	3.72827e-05	-1.7224	-0.996585	3.73015e-05	-1.7224	-0.996564
199382959	chr1:199382959:A:T	1.39178e-07	-1.68756e-10	-0.463206	0.000390593	-1.68756e-10	-0.369853	0.000390751	-1.68756e-10	-0.369928
199383199	chr1:199383199:T:C	1.30977e-07	-1.68756e-10	-0.523938	0.000366366	-1.68756e-10	-0.433885	0.000366516	-1.68756e-10	-0.433958
199383321	chr1:199383321:A:T	5.19207e-08	-1.44924	-2.62661e-10	0.000120784	-1.54352	-2.62661e-10	0.000120842	-1.54351	-2.62661e-10
199384099	chr1:199384099:T:C	3.44438e-08	-1.32114	-0.538483	7.38192e-05	-1.44237	-0.593527	7.38565e-05	-1.44231	-0.593569
199384222	chr1:199384222:T:C	1.23891e-08	-1.76637	-1.11577	3.41213e-05	-1.73775	-1.06984	3.41381e-05	-1.73775	-1.06984
199384392	chr1:199384392:C:G	8.71506e-08	-1.68756e-10	-0.931319	0.000234784	-1.68756e-10	-0.878851	0.000234887	-1.68756e-10	-0.878893
199384844	chr1:199384844:T:A	3.24137e-08	-1.36714	-0.553237	6.99932e-05	-1.48144	-0.607675	7.00283e-05	-1.48138	-0.607716
199384906	chr1:199384906:T:C	1.57684e-08	-1.56402	-1.07693	3.68496e-05	-1.64687	-1.0838	3.68663e-05	-1.64685	-1.08385
199385221	chr1:199385221:G:A	1.21659e-08	-1.74392	-1.1564	3.36144e-05	-1.64616	-1.17641	3.36305e-05	-1.64617	-1.1764
199385343	chr1:199385343:C:T	5.31085e-08	-1.29021	-0.136409	0.000116476	-1.41585	-0.163982	0.000116532	-1.41579	-0.164049
199385507	chr1:199385507:C:T	3.29552e-08	-1.34811	-0.5557	7.09666e-05	-1.46526	-0.610044	7.10023e-05	-1.4652	-0.610085
199385618	chr1:199385618:T:A	5.68082e-08	-1.32109	-0.0381899	0.000124862	-1.44232	-0.0679921	0.000124921	-1.44226	-0.068063
199385697	chr1:199385697:G:A	3.76564e-07	-1.68756e-10	0.532132	0.00086629	-1.68756e-10	0.426702	0.000866739	-1.68756e-10	0.426738
199385708	chr1:199385708:C:T	7.04034e-08	-1.68756e-10	-1.14471	0.000182562	-1.68756e-10	-1.13043	0.000182654	-1.68756e-10	-1.13041
199385801	chr1:199385801:C:T	7.25565e-08	-1.68756e-10	-1.11459	0.000188622	-1.68756e-10	-1.09777	0.000188718	-1.68756e-10	-1.09775
199386512	chr1:199386512:C:T	6.56797e-08	-1.68756e-10	-1.21417	0.000168079	-1.68756e-10	-1.21309	0.00016816	-1.68756e-10	-1.21308
199386762	chr1:199386762:A:G	6.55624e-08	-1.68756e-10	-1.21595	0.000167315	-1.68756e-10	-1.21764	0.000167396	-1.68756e-10	-1.21764
199386853	chr1:199386853:G:A	3.47159e-08	-1.30284	-0.548921	7.712e-05	-1.41031	-0.581847	7.7158e-05	-1.41024	-0.581906
199386892	chr1:199386892:T:C	1.87678e-07	-1.68756e-10	-0.164229	0.000386262	-1.68756e-10	-0.381003	0.000386468	-1.68756e-10	-0.38095
199386975	chr1:199386975:C:A	1.22829e-08	-1.76359	-1.12716	3.32205e-05	-1.72883	-1.10552	3.3237e-05	-1.72882	-1.10551
199387007	chr1:199387007:A:C	6.57332e-08	-0.00475964	-1.20859	0.000146032	-0.148231	-1.20546	0.000146121	-0.148114	-1.20545
199387091	chr1:199387091:G:A	1.63667e-08	-1.38723	-1.21648	4.56817e-05	-1.30854	-1.20728	4.57052e-05	-1.30851	-1.20727
199387167	chr1:199387167:T:C	6.54361e-08	-1.68756e-10	-1.21788	0.000166852	-1.68756e-10	-1.22041	0.000166932	-1.68756e-10	-1.22041
199387355	chr1:199387355:G:A	6.29209e-08	-0.0566194	-1.20046	0.000140193	-0.197963	-1.19654	0.000140277	-0.197848	-1.19653
199387364	chr1:199387364:G:A	6.39967e-08	-0.0405898	-1.19953	0.00014241	-0.183272	-1.19553	0.000142496	-0.183156	-1.19553
199387388	chr1:199387388:A:C	7.51535e-08	-1.68756e-10	-1.07942	0.00018428	-1.68756e-10	-1.12106	0.000184362	-1.68756e-10	-1.1211
199387684	chr1:199387684:G:C	6.58999e-08	-1.68756e-10	-1.21082	0.000168701	-1.68756e-10	-1.20939	0.000168783	-1.68756e-10	-1.20939
199387765	chr1:199387765:C:T	1.37581e-08	-1.76511	-1.01221	3.63083e-05	-1.76731	-0.978163	3.63266e-05	-1.76731	-0.978142
199387817	chr1:199387817:G:A	5.04077e-08	-1.47881	-2.62661e-10	0.000134177	-1.43836	-2.62661e-10	0.000134245	-1.43834	-2.62661e-10
199388115	chr1:199388115:A:G	1.18815e-08	-1.76364	-1.16033	3.07285e-05	-1.76636	-1.14596	3.07436e-05	-1.76637	-1.14595
199388222	chr1:199388222:T:C	1.36138e-08	-1.76391	-1.02397	3.58671e-05	-1.76686	-0.990837	3.58851e-05	-1.76686	-0.990817
199388235	chr1:199388235:T:C	1.34523e-08	-1.76264	-1.03716	3.53742e-05	-1.76626	-1.00528	3.53919e-05	-1.76626	-1.00526
199388268	chr1:199388268:G:T	1.23683e-08	-1.73389	-1.14994	3.54709e-05	-1.61955	-1.14926	3.54875e-05	-1.61956	-1.14926
199388316	chr1:199388316:G:A	7.76257e-08	-1.68756e-10	-1.04706	0.000201675	-1.68756e-10	-1.03086	0.000201773	-1.68756e-10	-1.03086
199388366	chr1:199388366:G:A	3.22976e-08	-1.7563	-0.167665	8.42152e-05	-1.76578	-0.138364	8.42497e-05	-1.76577	-0.138441
199388384	chr1:199388384:C:T	1.94739e-08	-1.20939	-1.22049	4.39607e-05	-1.33752	-1.2167	4.39806e-05	-1.33754	-1.21671
199388395	chr1:199388395:T:C	3.94571e-08	-1.72374	-2.62661e-10	0.000108181	-1.65372	-2.62661e-10	0.000108232	-1.65373	-2.62661e-10
199388458	chr1:199388458:G:C	1.27303e-08	-1.7665	-1.08847	3.44363e-05	-1.73762	-1.06079	3.44537e-05	-1.73762	-1.06077
199388750	chr1:199388750:A:C	1.25412e-08	-1.76704	-1.1029	3.37753e-05	-1.74098	-1.07681	3.37923e-05	-1.74098	-1.07679
199388853	chr1:199388853:C:T	1.25758e-08	-1.7662	-1.10099	3.40166e-05	-1.73597	-1.0747	3.40337e-05	-1.73597	-1.07468
199389180	chr1:199389180:C:T	5.94589e-08	-0.117603	-1.19607	0.000132628	-0.258347	-1.19162	0.000132708	-0.258233	-1.19161
199389203	chr1:199389203:T:G	1.25351e-08	-1.76589	-1.10454	3.39554e-05	-1.73453	-1.07794	3.39725e-05	-1.73452	-1.07792
199389293	chr1:199389293:T:C	3.67514e-08	-1.75893	-0.0358516	9.57308e-05	-1.76673	-0.00924311	9.57696e-05	-1.76673	-0.00932431
199389340	chr1:199389340:T:C	1.40731e-07	-1.68756e-10	-0.452107	0.000345619	-1.68756e-10	-0.492182	0.000345799	-1.68756e-10	-0.492143
199389502	chr1:199389502:G:A	1.08256e-07	-1.68756e-10	-0.714462	0.000282579	-1.68756e-10	-0.69356	0.000282708	-1.68756e-10	-0.693587
199389903	chr1:199389903:T:C	6.56909e-08	-1.68756e-10	-1.214	0.000167528	-1.68756e-10	-1.21637	0.000167609	-1.68756e-10	-1.21637
199389987	chr1:199389987:T:A	8.60438e-08	-1.68756e-10	-0.9441	0.000212287	-1.68756e-10	-0.97958	0.000212358	-1.68756e-10	-0.979725
199390031	chr1:199390031:C:T	1.34997e-08	-1.64428	-1.15201	3.29611e-05	-1.68208	-1.16011	3.29761e-05	-1.68208	-1.16014
199390052	chr1:199390052:G:A	2.92914e-08	-1.3194	-0.702261	6.33603e-05	-1.44186	-0.746823	6.33928e-05	-1.44179	-0.746857
199390217	chr1:199390217:T:C	6.69081e-08	-1.68756e-10	-1.19564	0.000173064	-1.68756e-10	-1.18386	0.000173147	-1.68756e-10	-1.18386
199390221	chr1:199390221:C:T	1.23086e-07	-1.68756e-10	-0.586074	0.000338997	-1.68756e-10	-0.511528	0.000339141	-1.68756e-10	-0.511585
199390312	chr1:199390312:C:A	1.43672e-08	-1.63124	-1.10277	3.17761e-05	-1.73216	-1.14664	3.17912e-05	-1.73215	-1.14665
199390553	chr1:199390553:C:T	1.28514e-07	-1.68756e-10	-0.54292	0.000278036	-1.68756e-10	-0.709769	0.000278183	-1.68756e-10	-0.709719
199390675	chr1:199390675:A:G	1.49206e-08	-1.60942	-1.08679	3.77804e-05	-1.65007	-1.05565	3.77993e-05	-1.65008	-1.05563
199390702	chr1:199390702:A:T	2.79043e-08	-1.36528	-0.704894	6.07432e-05	-1.4815	-0.749359	6.07741e-05	-1.48144	-0.749393
199390911	chr1:199390911:A:T	7.71391e-08	-1.68756e-10	-1.05335	0.000200765	-1.68756e-10	-1.03538	0.000200868	-1.68756e-10	-1.03535
199390967	chr1:199390967:A:G	1.27361e-08	-1.65311	-1.20141	3.13443e-05	-1.69028	-1.20221	3.13588e-05	-1.69029	-1.20222
199391278	chr1:199391278:A:G	6.65099e-08	-1.68756e-10	-1.20161	0.00017013	-1.68756e-10	-1.20096	0.000170209	-1.68756e-10	-1.20097
199391539	chr1:199391539:C:T	8.99037e-08	-1.68756e-10	-0.900217	0.000235977	-1.68756e-10	-0.873782	0.000236086	-1.68756e-10	-0.873804
199391574	chr1:199391574:A:T	7.24419e-08	-1.68756e-10	-1.11617	0.000184665	-1.68756e-10	-1.11897	0.000184753	-1.68756e-10	-1.11898
199391718	chr1:199391718:A:G	1.47068e-08	-1.61923	-1.09141	3.72823e-05	-1.65811	-1.06089	3.73009e-05	-1.65811	-1.06087
199391849	chr1:199391849:C:T	1.31544e-08	-1.60458	-1.21762	3.04694e-05	-1.71719	-1.2036	3.04846e-05	-1.71718	-1.2036
199391913	chr1:199391913:A:T	7.71264e-08	-1.68756e-10	-1.05351	0.000195762	-1.68756e-10	-1.06062	0.000195863	-1.68756e-10	-1.06058
199392067	chr1:199392067:G:A	1.46505e-08	-1.62506	-1.08942	3.71755e-05	-1.66314	-1.05873	3.7194e-05	-1.66315	-1.0587
199392284	chr1:199392284:C:A	6.5427e-08	-1.68756e-10	-1.21802	0.000167327	-1.68756e-10	-1.21757	0.000167408	-1.68756e-10	-1.21757
199392470	chr1:199392470:G:A	1.15096e-08	-1.75325	-1.20253	3.21633e-05	-1.66441	-1.20228	3.21784e-05	-1.66442	-1.20228
199392504	chr1:199392504:C:T	6.54288e-08	-1.68756e-10	-1.21799	0.000167332	-1.68756e-10	-1.21754	0.000167413	-1.68756e-10	-1.21754
199392641	chr1:199392641:A:T	9.45016e-08	-1.68756e-10	-0.85034	0.000248562	-1.68756e-10	-0.821827	0.000248676	-1.68756e-10	-0.82185
199392706	chr1:199392706:A:C	1.48754e-08	-1.59097	-1.10827	3.74525e-05	-1.63401	-1.08044	3.74711e-05	-1.63401	-1.08041
199392838	chr1:199392838:T:A	1.50528e-07	-1.68756e-10	-0.384809	0.000368861	-1.68756e-10	-0.427097	0.000369054	-1.68756e-10	-0.427057
199392853	chr1:199392853:G:C	7.84552e-08	-1.68756e-10	-1.03643	0.000203635	-1.68756e-10	-1.02119	0.000203733	-1.68756e-10	-1.02119
199392979	chr1:199392979:G:T	2.96066e-08	-1.40892	-0.602038	6.78684e-05	-1.50762	-0.612325	6.79037e-05	-1.50756	-0.612348
199393025	chr1:199393025:C:T	1.47836e-08	-1.59172	-1.11372	3.2245e-05	-1.70963	-1.15452	3.22604e-05	-1.70962	-1.15454
199393077	chr1:199393077:A:G	1.50515e-07	-1.68756e-10	-0.384891	0.000368838	-1.68756e-10	-0.427159	0.000369031	-1.68756e-10	-0.427119
199393088	chr1:199393088:C:T	1.36007e-08	-1.65454	-1.13429	3.28546e-05	-1.73617	-1.10926	3.28711e-05	-1.73617	-1.10924
199393214	chr1:199393214:A:G	4.49554e-08	-0.395064	-1.19822	0.000102031	-0.518297	-1.19395	0.000102092	-0.518191	-1.19394
199393250	chr1:199393250:G:A	9.62513e-08	-1.68756e-10	-0.831995	0.000253336	-1.68756e-10	-0.8028	0.000253452	-1.68756e-10	-0.802824
199393275	chr1:199393275:C:T	1.34355e-08	-1.66842	-1.13263	3.26836e-05	-1.74336	-1.10728	3.27e-05	-1.74336	-1.10726
199393349	chr1:199393349:A:C	6.56339e-08	-1.68756e-10	-1.21486	0.000167537	-1.68756e-10	-1.21631	0.000167617	-1.68756e-10	-1.21632
199393355	chr1:199393355:G:A	1.31384e-08	-1.63412	-1.1893	3.28927e-05	-1.66721	-1.17705	3.29088e-05	-1.66722	-1.17704
199393390	chr1:199393390:T:C	1.42307e-08	-1.61593	-1.12762	3.58664e-05	-1.65569	-1.10203	3.58841e-05	-1.6557	-1.10201
199393609	chr1:199393609:G:A	1.92714e-08	-1.66178	-0.778559	4.38352e-05	-1.74763	-0.809454	4.38555e-05	-1.74762	-0.80948
199393681	chr1:199393681:G:A	7.16734e-08	-1.68756e-10	-1.12684	0.000182782	-1.68756e-10	-1.12922	0.00018287	-1.68756e-10	-1.12923
199393692	chr1:199393692:C:T	3.4755e-08	-0.630201	-1.22043	6.53916e-05	-0.936673	-1.22045	6.5426e-05	-0.936629	-1.22045
199393721	chr1:199393721:G:T	7.24826e-08	-1.68756e-10	-1.11561	0.000184766	-1.68756e-10	-1.11843	0.000184854	-1.68756e-10	-1.11843
199393833	chr1:199393833:A:G	1.44085e-08	-1.63059	-1.10054	3.6512e-05	-1.66809	-1.07178	3.65302e-05	-1.6681	-1.07176
199394010	chr1:199394010:C:T	4.19845e-08	-0.470689	-1.19097	9.57356e-05	-0.589845	-1.18608	9.57923e-05	-0.589743	-1.18607
199394201	chr1:199394201:C:T	1.26563e-08	-1.6807	-1.1801	3.13048e-05	-1.71232	-1.18142	3.13191e-05	-1.71233	-1.18144
199394289	chr1:199394289:A:G	7.24875e-08	-1.68756e-10	-1.11554	0.00018478	-1.68756e-10	-1.11835	0.000184869	-1.68756e-10	-1.11835
199394414	chr1:199394414:G:A	9.98249e-08	-1.68756e-10	-0.795539	0.000263839	-1.68756e-10	-0.762179	0.000263977	-1.68756e-10	-0.762137
199394559	chr1:199394559:A:C	6.93423e-08	-1.68756e-10	-1.1599	0.00017692	-1.68756e-10	-1.16182	0.000177005	-1.68756e-10	-1.16182
199395200	chr1:199395200:C:T	6.62697e-08	-1.68756e-10	-1.20522	0.00017186	-1.68756e-10	-1.19084	0.000171941	-1.68756e-10	-1.19085
199395386	chr1:199395386:A:T	7.77776e-08	-1.68756e-10	-1.0451	0.000201796	-1.68756e-10	-1.03026	0.000201894	-1.68756e-10	-1.03026
199395442	chr1:199395442:T:A	4.20814e-07	-1.68756e-10	0.643234	0.00110348	-1.68756e-10	0.668706	0.00110404	-1.68756e-10	0.668731
199395551	chr1:199395551:TAA:T	4.99945e-08	-1.48704	-2.62661e-10	0.000122614	-1.52847	-2.62661e-10	0.000122669	-1.52851	-2.62661e-10
199395592	chr1:199395592:G:A	1.5044e-07	-1.68756e-10	-0.38539	0.000368634	-1.68756e-10	-0.427714	0.000368826	-1.68756e-10	-0.427674
199395874	chr1:199395874:A:G	4.32705e-08	-0.723488	-0.907998	0.000112718	-0.749078	-0.863549	0.000112765	-0.749042	-0.863653
199396223	chr1:199396223:C:T	7.02156e-08	-1.68756e-10	-1.14739	0.000179824	-1.68756e-10	-1.14554	0.000179904	-1.68756e-10	-1.14558
199396599	chr1:199396599:T:C	4.15334e-08	-1.75639	0.0839343	0.000109066	-1.766	0.120429	0.00010911	-1.76599	0.120344
199396704	chr1:199396704:C:A	6.88021e-08	-1.68756e-10	-1.16772	0.000174255	-1.68756e-10	-1.177	0.000174341	-1.68756e-10	-1.17699
199396744	chr1:199396744:A:G	2.90342e-08	-1.38862	-0.641861	6.63877e-05	-1.49022	-0.651788	6.64223e-05	-1.49015	-0.651811
199396884	chr1:199396884:T:G	1.20428e-07	-1.68756e-10	-0.607908	0.000334529	-1.68756e-10	-0.524795	0.000334669	-1.68756e-10	-0.524858
199397123	chr1:199397123:G:C	2.85484e-08	-1.35535	-0.692005	6.50009e-05	-1.46167	-0.701442	6.50351e-05	-1.46161	-0.701464
199397152	chr1:199397152:G:A	2.9414e-08	-1.31457	-0.702914	6.35231e-05	-1.43866	-0.747454	6.35557e-05	-1.43859	-0.747488
199397184	chr1:199397184:A:G	1.05512e-07	-1.68756e-10	-0.740128	0.000289656	-1.68756e-10	-0.668824	0.000289779	-1.68756e-10	-0.66888
199397372	chr1:199397372:A:G	7.23819e-08	-1.68756e-10	-1.117	0.000184513	-1.68756e-10	-1.1198	0.000184602	-1.68756e-10	-1.1198
199397408	chr1:199397408:C:T	2.91373e-08	-1.37247	-0.654468	6.64752e-05	-1.47638	-0.664305	6.651e-05	-1.47632	-0.664328
199397510	chr1:199397510:C:T	2.10922e-08	-1.21362	-1.13643	3.87295e-05	-1.50573	-1.17519	3.87505e-05	-1.50567	-1.17519
199397945	chr1:199397945:T:C	1.20103e-07	-1.68756e-10	-0.610603	0.000333569	-1.68756e-10	-0.527667	0.000333709	-1.68756e-10	-0.52773
199398054	chr1:199398054:A:G	7.33399e-08	-1.68756e-10	-1.10385	0.000186922	-1.68756e-10	-1.10683	0.000187011	-1.68756e-10	-1.10683
199398183	chr1:199398183:C:T	7.89394e-08	-1.68756e-10	-1.03028	0.000209995	-1.68756e-10	-0.990433	0.000210087	-1.68756e-10	-0.990477
199398301	chr1:199398301:C:G	1.19837e-07	-1.68756e-10	-0.612825	0.000332743	-1.68756e-10	-0.530146	0.000332883	-1.68756e-10	-0.530209
199398839	chr1:199398839:G:A	4.40194e-08	-1.46948	-0.144849	0.000109095	-1.57293	-0.0723691	0.000109143	-1.57288	-0.0724672
199398978	chr1:199398978:C:A	2.64667e-08	-1.49398	-0.62909	6.50102e-05	-1.5917	-0.571276	6.50392e-05	-1.59165	-0.571362
199399081	chr1:199399081:A:T	1.17288e-07	-1.68756e-10	-0.634323	0.000327414	-1.68756e-10	-0.546294	0.000327546	-1.68756e-10	-0.546372
199399222	chr1:199399222:A:G	4.41106e-08	-1.48039	-0.13187	0.000109526	-1.58168	-0.0596778	0.000109574	-1.58162	-0.0597771
199399422	chr1:199399422:G:A	9.62541e-08	-1.68756e-10	-0.831965	0.000253343	-1.68756e-10	-0.802773	0.000253459	-1.68756e-10	-0.802797
199399478	chr1:199399478:C:A	2.99622e-08	-1.32943	-0.669584	6.47615e-05	-1.45124	-0.715568	6.47946e-05	-1.45117	-0.715603
199399755	chr1:199399755:G:T	4.3814e-08	-1.46896	-0.150043	0.000108476	-1.57246	-0.0785263	0.000108523	-1.57241	-0.0786248
199399970	chr1:199399970:C:G	4.29071e-08	-1.63992	-2.62661e-10	0.000103252	-1.70034	-2.62661e-10	0.000103306	-1.7003	-2.62661e-10
199399997	chr1:199399997:G:T	2.26224e-08	-1.43169	-0.848323	5.67732e-05	-1.46353	-0.834928	5.67974e-05	-1.46352	-0.834984
199400086	chr1:199400086:GA:G	3.09945e-08	-1.49878	-0.466365	7.54852e-05	-1.5965	-0.417084	7.55196e-05	-1.59645	-0.417158
199400139	chr1:199400139:G:GAAT	6.93875e-08	-1.68756e-10	-1.15925	0.000173045	-1.68756e-10	-1.18397	0.000173131	-1.68756e-10	-1.18395
199400270	chr1:199400270:C:T	1.16823e-07	-0.638295	-2.62661e-10	0.000236347	-0.872216	-2.62661e-10	0.000236485	-0.872116	-2.62661e-10
199400287	chr1:199400287:GTGTGTA:G	1.57895e-08	-1.57608	-1.06353	3.57374e-05	-1.72116	-1.04016	3.57534e-05	-1.72115	-1.0402
199400405	chr1:199400405:C:A	2.49671e-08	-1.5342	-0.647192	6.0876e-05	-1.62467	-0.604012	6.09041e-05	-1.62462	-0.604077
199400747	chr1:199400747:G:A	1.7752e-08	-1.6771	-0.845356	4.48859e-05	-1.70741	-0.825984	4.49076e-05	-1.7074	-0.825994
199400884	chr1:199400884:G:A	4.95664e-08	-0.324378	-1.17127	9.48003e-05	-0.619639	-1.16611	9.48578e-05	-0.619524	-1.1661
199401091	chr1:199401091:C:T	1.14426e-08	-1.74148	-1.22013	3.24598e-05	-1.64095	-1.21656	3.24749e-05	-1.64096	-1.21657
199401145	chr1:199401145:A:G	1.53712e-08	-1.55005	-1.11641	3.57229e-05	-1.64546	-1.11626	3.57399e-05	-1.64547	-1.11626
199401165	chr1:199401165:C:T	2.20008e-08	-1.45745	-0.850423	5.0199e-05	-1.54885	-0.872671	5.02256e-05	-1.5488	-0.872677
199401211	chr1:199401211:G:A	2.2305e-08	-1.42803	-0.866115	5.06745e-05	-1.52408	-0.888018	5.07013e-05	-1.52402	-0.888027
199401657	chr1:199401657:T:C	7.15881e-08	-1.68756e-10	-1.12803	0.000182516	-1.68756e-10	-1.13068	0.000182604	-1.68756e-10	-1.13068
199402307	chr1:199402307:T:C	7.24736e-08	-1.68756e-10	-1.11573	0.000184744	-1.68756e-10	-1.11855	0.000184832	-1.68756e-10	-1.11855
199402670	chr1:199402670:T:C	7.46439e-08	-1.08623	-2.62661e-10	0.000162008	-1.24987	-2.62661e-10	0.00016209	-1.24985	-2.62661e-10
199402750	chr1:199402750:G:A	2.13533e-08	-1.44402	-0.893732	4.86839e-05	-1.53736	-0.914812	4.87096e-05	-1.5373	-0.914821
199402884	chr1:199402884:TTAATTC:T	8.31824e-08	0.159537	-1.13746	0.000152154	-0.18275	-1.12987	0.000152249	-0.182617	-1.12986
199402905	chr1:199402905:G:C	2.12053e-08	-1.45934	-0.885364	4.84443e-05	-1.55037	-0.906737	4.84699e-05	-1.55031	-0.906746
199403312	chr1:199403312:C:T	2.90536e-08	-1.31117	-0.718642	6.28073e-05	-1.43589	-0.761557	6.28396e-05	-1.43582	-0.76159
199403317	chr1:199403317:A:G	2.61062e-08	-1.51785	-0.61893	6.35903e-05	-1.61145	-0.573609	6.36195e-05	-1.6114	-0.573677
199403494	chr1:199403494:C:T	8.07728e-08	-1.68756e-10	-1.00732	0.00020074	-1.68756e-10	-1.03551	0.000200838	-1.68756e-10	-1.0355
199403605	chr1:199403605:G:A	1.50582e-07	-1.68756e-10	-0.384449	0.000368984	-1.68756e-10	-0.426765	0.000369177	-1.68756e-10	-0.426725
199404194	chr1:199404194:T:C	7.24906e-08	-1.68756e-10	-1.1155	0.000184787	-1.68756e-10	-1.11831	0.000184875	-1.68756e-10	-1.11832
199404224	chr1:199404224:G:A	3.13586e-08	-0.748658	-1.20481	4.76486e-05	-1.27474	-1.19892	4.76734e-05	-1.27469	-1.19894
199404230	chr1:199404230:C:T	1.47066e-08	-1.49153	-1.21913	3.08662e-05	-1.68743	-1.22043	3.08816e-05	-1.68741	-1.22043
199404406	chr1:199404406:C:T	2.85534e-08	-1.3287	-0.718479	6.18887e-05	-1.4508	-0.76138	6.19204e-05	-1.45074	-0.761414
199404415	chr1:199404415:G:A	2.23031e-08	-1.40887	-0.885364	5.05542e-05	-1.50774	-0.906737	5.05811e-05	-1.50768	-0.906746
199404546	chr1:199404546:G:T	3.13485e-08	-1.76751	-0.186278	9.29397e-05	-1.72158	-0.0839908	9.29887e-05	-1.72158	-0.0839377
199404588	chr1:199404588:T:C	1.35316e-08	-1.60804	-1.18589	3.0433e-05	-1.73596	-1.18603	3.04477e-05	-1.73596	-1.18603
199404738	chr1:199404738:T:C	2.16748e-08	-1.25405	-1.06876	4.03579e-05	-1.58824	-1.0515	4.03779e-05	-1.5882	-1.05152
199405179	chr1:199405179:G:A	2.88e-08	-1.05297	-0.985612	6.97604e-05	-1.10792	-0.984529	6.97929e-05	-1.10797	-0.984497
199405246	chr1:199405246:G:A	5.91081e-08	-1.74811	0.428524	0.00015393	-1.76365	0.462633	0.000153993	-1.76365	0.462564
199405360	chr1:199405360:C:A	1.40521e-08	-1.62909	-1.1271	3.19961e-05	-1.7448	-1.12711	3.20115e-05	-1.7448	-1.12711
199405568	chr1:199405568:A:G	3.05162e-08	-1.52751	-0.453193	7.48413e-05	-1.61925	-0.4029	7.4875e-05	-1.6192	-0.402978
199405892	chr1:199405892:G:A	3.1231e-08	-1.52742	-0.430126	7.66382e-05	-1.61922	-0.379199	7.66726e-05	-1.61918	-0.379278
199406002	chr1:199406002:G:C	6.941e-08	-1.68756e-10	-1.15893	0.000173088	-1.68756e-10	-1.18372	0.000173174	-1.68756e-10	-1.1837
199406151	chr1:199406151:T:C	8.34795e-08	-1.68756e-10	-0.974355	0.00021981	-1.68756e-10	-0.944754	0.000219913	-1.68756e-10	-0.944767
199406214	chr1:199406214:T:C	2.85897e-08	-1.52276	-0.523155	6.98576e-05	-1.61555	-0.475506	6.98893e-05	-1.61551	-0.47558
199406347	chr1:199406347:G:A	2.12656e-08	-1.46504	-0.876823	4.85989e-05	-1.55557	-0.898346	4.86245e-05	-1.55552	-0.898355
199406573	chr1:199406573:A:C	4.74336e-08	-1.70212	0.162492	0.000122294	-1.73274	0.201652	0.000122345	-1.73272	0.201565
199406646	chr1:199406646:G:C	5.21163e-08	-1.44548	-2.62661e-10	0.000127473	-1.48961	-2.62661e-10	0.00012753	-1.48965	-2.62661e-10
199406709	chr1:199406709:G:T	1.5621e-08	-1.63471	-1.01563	3.72241e-05	-1.70543	-1.01514	3.72408e-05	-1.70543	-1.01517
199406737	chr1:199406737:T:C	4.0261e-08	-1.70357	-2.62661e-10	0.000100291	-1.72944	-2.62661e-10	0.00010034	-1.72944	-2.62661e-10
199407242	chr1:199407242:C:T	5.07298e-08	-1.47244	-2.62661e-10	0.00012039	-1.54678	-2.62661e-10	0.00012045	-1.54677	-2.62661e-10
199407653	chr1:199407653:A:C	2.20586e-08	-1.45108	-0.854172	5.02874e-05	-1.54337	-0.876393	5.03139e-05	-1.54331	-0.876403
199407787	chr1:199407787:C:T	2.20466e-08	-1.45631	-0.849486	5.03026e-05	-1.54799	-0.871467	5.03291e-05	-1.54794	-0.871477
199407872	chr1:199407872:A:C	2.87961e-08	-1.00072	-1.03799	4.15756e-05	-1.53736	-1.07265	4.15954e-05	-1.53736	-1.07265
199407986	chr1:199407986:C:T	3.20172e-08	-0.764512	-1.16817	4.20541e-05	-1.42481	-1.17375	4.20757e-05	-1.42479	-1.17374
199408303	chr1:199408303:A:G	3.20283e-07	-1.68756e-10	0.370249	0.000851095	-1.68756e-10	0.409006	0.000851536	-1.68756e-10	0.409043
199408547	chr1:199408547:G:A	1.87781e-08	-1.46274	-1.00353	4.30962e-05	-1.55173	-1.02235	4.31186e-05	-1.55168	-1.02237
199408875	chr1:199408875:T:C	1.95725e-08	-1.52904	-0.895793	4.53135e-05	-1.6037	-0.920214	4.53365e-05	-1.60365	-0.920236
199409084	chr1:199409084:C:T	2.45887e-08	-1.01755	-1.17912	3.73209e-05	-1.54543	-1.17254	3.7339e-05	-1.54543	-1.17253
199409497	chr1:199409497:T:C	2.80405e-08	-1.34754	-0.717762	6.09347e-05	-1.46694	-0.760777	6.09659e-05	-1.46687	-0.760811
199409505	chr1:199409505:A:C	4.21244e-08	-0.668602	-0.989728	5.40306e-05	-1.37164	-0.976332	5.40583e-05	-1.37161	-0.976326
199409627	chr1:199409627:C:T	6.54522e-08	-1.68756e-10	-1.21764	0.00016887	-1.68756e-10	-1.20839	0.00016895	-1.68756e-10	-1.2084
199409677	chr1:199409677:G:A	8.64616e-07	-1.68756e-10	1.36333	0.00216032	-1.68756e-10	1.34049	0.00215976	-1.68756e-10	1.33975
199409783	chr1:199409783:A:G	8.09291e-08	-1.68756e-10	-1.00538	0.00020911	-1.68756e-10	-0.994657	0.000209207	-1.68756e-10	-0.994674
199410034	chr1:199410034:GA:G	1.80142e-07	-1.68756e-10	-0.205209	0.000475759	-1.68756e-10	-0.172606	0.000476006	-1.68756e-10	-0.172569
199410312	chr1:199410312:C:T	2.72747e-08	-1.33368	-0.759315	5.92541e-05	-1.45527	-0.800417	5.92845e-05	-1.4552	-0.800449
199410480	chr1:199410480:G:C	2.60551e-08	-1.0374	-1.10135	4.98817e-05	-1.32329	-1.10458	4.99082e-05	-1.32324	-1.10458
199410686	chr1:199410686:C:T	7.32392e-08	-1.68756e-10	-1.10523	0.000186666	-1.68756e-10	-1.1082	0.000186755	-1.68756e-10	-1.1082
199411270	chr1:199411270:G:A	6.16745e-08	-0.208837	-1.06825	6.33678e-05	-1.12562	-1.06294	6.34026e-05	-1.12556	-1.06294
199411925	chr1:199411925:T:A	1.99972e-07	-1.68756e-10	-0.100779	0.000528412	-1.68756e-10	-0.0676421	0.00052869	-1.68756e-10	-0.0675979
199411965	chr1:199411965:T:C	1.14452e-08	-1.74577	-1.21561	2.8694e-05	-1.76749	-1.21333	2.87074e-05	-1.76749	-1.21335
199412192	chr1:199412192:C:T	3.11167e-08	-1.55607	-0.405141	7.66508e-05	-1.63983	-0.358424	7.66841e-05	-1.63979	-0.358515
199412446	chr1:199412446:A:G	3.05143e-08	-1.5317	-0.44906	7.4699e-05	-1.62051	-0.403539	7.47318e-05	-1.62047	-0.403627
199412483	chr1:199412483:A:C	4.68704e-08	-1.07923	-0.472344	9.33765e-05	-1.36941	-0.431473	9.34217e-05	-1.36936	-0.431521
199412736	chr1:199412736:A:G	3.04807e-08	-0.809767	-1.1721	4.08411e-05	-1.45112	-1.17671	4.08619e-05	-1.4511	-1.1767
199413092	chr1:199413092:G:A	1.52054e-07	-1.68756e-10	-0.374721	0.000380607	-1.68756e-10	-0.39575	0.000380806	-1.68756e-10	-0.395711
199413734	chr1:199413734:A:C	7.27084e-08	-1.68756e-10	-1.1125	0.000185301	-1.68756e-10	-1.11554	0.00018539	-1.68756e-10	-1.11554
199413885	chr1:199413885:T:C	1.88775e-08	-1.45688	-1.0041	4.32851e-05	-1.54671	-1.023	4.33076e-05	-1.54665	-1.02302
199413937	chr1:199413937:AAC:A	8.01238e-08	-1.68756e-10	-1.01538	0.000203096	-1.68756e-10	-1.02384	0.000203192	-1.68756e-10	-1.02385
199414405	chr1:199414405:C:T	1.90612e-08	-1.44683	-1.00447	4.36337e-05	-1.53835	-1.02333	4.36564e-05	-1.5383	-1.02335
199414536	chr1:199414536:T:C	1.79189e-08	-1.4865	-1.0266	4.13276e-05	-1.57153	-1.04446	4.1349e-05	-1.57148	-1.04448
199414734	chr1:199414734:A:G	1.86191e-08	-1.46678	-1.00799	4.27662e-05	-1.55506	-1.02671	4.27884e-05	-1.555	-1.02673
199414903	chr1:199414903:T:C	1.86561e-08	-1.53244	-0.940341	4.43969e-05	-1.6214	-0.922954	4.44176e-05	-1.62135	-0.923015
199415285	chr1:199415285:G:A	1.84948e-08	-1.47463	-1.00684	4.25314e-05	-1.56165	-1.02562	4.25535e-05	-1.5616	-1.02564
199415457	chr1:199415457:C:A	2.15262e-07	-1.68756e-10	-0.0271007	0.000568805	-1.68756e-10	0.0060198	0.000569106	-1.68756e-10	0.00606631
199415632	chr1:199415632:C:T	7.12131e-08	-1.68756e-10	-1.13328	0.000186124	-1.68756e-10	-1.11111	0.000186207	-1.68756e-10	-1.11114
199415732	chr1:199415732:G:A	1.52438e-08	-1.60404	-1.07074	3.59461e-05	-1.66975	-1.08575	3.59642e-05	-1.66971	-1.08577
199415869	chr1:199415869:T:A	1.86808e-08	-1.48178	-0.989687	4.29776e-05	-1.5676	-1.00924	4.29998e-05	-1.56755	-1.00925
199415876	chr1:199415876:T:A	1.89322e-08	-1.47146	-0.986635	4.34791e-05	-1.55894	-1.0063	4.35016e-05	-1.55888	-1.00632
199415931	chr1:199415931:G:A	4.06532e-08	-1.69388	-2.62661e-10	9.94692e-05	-1.73767	-2.62661e-10	9.95173e-05	-1.73767	-2.62661e-10
199416364	chr1:199416364:A:G	1.82561e-08	-1.48762	-1.00684	4.20751e-05	-1.57244	-1.02562	4.20969e-05	-1.57239	-1.02564
199416397	chr1:199416397:C:T	6.6363e-08	-1.68756e-10	-1.20382	0.000169419	-1.68756e-10	-1.20514	0.000169503	-1.68756e-10	-1.20513
199416513	chr1:199416513:C:T	1.88602e-08	-1.4672	-0.9947	4.33073e-05	-1.55538	-1.01382	4.33297e-05	-1.55533	-1.01383
199416653	chr1:199416653:C:A	7.30986e-08	-1.68756e-10	-1.10715	0.000191248	-1.68756e-10	-1.08395	0.000191333	-1.68756e-10	-1.08398
199416706	chr1:199416706:A:G	1.88288e-08	-1.48469	-0.978877	4.33234e-05	-1.56995	-0.99888	4.33457e-05	-1.56989	-0.998898
199416708	chr1:199416708:A:G	1.21768e-07	-1.68756e-10	-0.596843	0.000319921	-1.68756e-10	-0.569445	0.000320069	-1.68756e-10	-0.569465
199416762	chr1:199416762:A:T	1.82093e-08	-1.4915	-1.00552	4.19934e-05	-1.57565	-1.02435	4.20151e-05	-1.5756	-1.02437
199416789	chr1:199416789:T:C	1.78887e-08	-1.66511	-0.849678	4.46916e-05	-1.70329	-0.834439	4.47128e-05	-1.70326	-0.834484
199416848	chr1:199416848:G:A	1.21923e-07	-1.68756e-10	-0.595563	0.000320342	-1.68756e-10	-0.568129	0.00032049	-1.68756e-10	-0.568148
199416938	chr1:199416938:A:G	1.95694e-08	-1.5427	-0.882293	4.67362e-05	-1.62948	-0.863513	4.67578e-05	-1.62944	-0.863579
199417282	chr1:199417282:C:T	5.14137e-08	-0.377551	-1.0815	9.95311e-05	-0.668664	-1.06838	9.95913e-05	-0.668552	-1.06837
199417313	chr1:199417313:T:C	2.70222e-08	-1.3855	-0.716801	5.90873e-05	-1.49873	-0.759775	5.91173e-05	-1.49867	-0.759808
199417752	chr1:199417752:T:C	3.11463e-08	-0.745187	-1.21507	4.07758e-05	-1.41246	-1.21696	4.07965e-05	-1.41244	-1.21696
199417882	chr1:199417882:A:G	7.50918e-08	-1.68756e-10	-1.08025	0.000190618	-1.68756e-10	-1.08725	0.000190708	-1.68756e-10	-1.08725
199418030	chr1:199418030:C:T	3.81812e-08	-0.702528	-1.05409	4.98334e-05	-1.38157	-1.04726	4.98599e-05	-1.38153	-1.04725
199418177	chr1:199418177:G:C	2.82465e-08	-1.35175	-0.70624	6.14264e-05	-1.46996	-0.749719	6.14577e-05	-1.4699	-0.749753
199418368	chr1:199418368:T:C	7.42675e-08	-1.68756e-10	-1.09128	0.000193908	-1.68756e-10	-1.07014	0.000194	-1.68756e-10	-1.07014
199418416	chr1:199418416:T:C	7.39345e-08	-1.68756e-10	-1.09578	0.000198058	-1.68756e-10	-1.04896	0.000198148	-1.68756e-10	-1.04899
199418857	chr1:199418857:T:C	6.74109e-08	-1.68756e-10	-1.18815	0.000173987	-1.68756e-10	-1.17854	0.00017407	-1.68756e-10	-1.17854
199419084	chr1:199419084:G:C	1.79874e-07	-0.206702	-2.62661e-10	0.000553681	-0.0209294	-2.62661e-10	0.000553949	-0.0209279	-2.62661e-10
199419142	chr1:199419142:G:A	2.01068e-07	-1.68756e-10	-0.0953132	0.000531009	-1.68756e-10	-0.0627394	0.000531288	-1.68756e-10	-0.0626946
199419212	chr1:199419212:T:C	2.0509e-07	-1.68756e-10	-0.0755065	0.000541813	-1.68756e-10	-0.0425976	0.000542098	-1.68756e-10	-0.0425525
199419836	chr1:199419836:C:A	1.19912e-08	-1.76598	-1.1488	3.09086e-05	-1.7473	-1.15918	3.09233e-05	-1.7473	-1.15919
199421226	chr1:199421226:G:A	6.76906e-08	-1.68756e-10	-1.18401	0.00017788	-1.68756e-10	-1.15641	0.000177962	-1.68756e-10	-1.15643
199422095	chr1:199422095:A:G	1.89263e-08	-1.56048	-0.897925	4.53344e-05	-1.64384	-0.879614	4.53552e-05	-1.6438	-0.879679
199422377	chr1:199422377:T:C	1.13662e-08	-1.75261	-1.2157	2.85349e-05	-1.76596	-1.22043	2.85486e-05	-1.76596	-1.22043
199422632	chr1:199422632:G:A	7.21899e-08	-1.68756e-10	-1.11966	0.000184024	-1.68756e-10	-1.12245	0.000184112	-1.68756e-10	-1.12245
199422940	chr1:199422940:T:C	2.74933e-08	-1.36497	-0.720041	5.99187e-05	-1.48163	-0.762901	5.99493e-05	-1.48157	-0.762935
199423063	chr1:199423063:G:A	5.84462e-08	-1.33085	-2.62661e-10	0.000128557	-1.48115	-2.62661e-10	0.000128621	-1.48113	-2.62661e-10
199423146	chr1:199423146:C:A	1.81486e-08	-1.67387	-0.82649	4.54299e-05	-1.71014	-0.811211	4.54512e-05	-1.7101	-0.811258
199423395	chr1:199423395:A:G	6.89226e-08	-1.68756e-10	-1.16597	0.000179442	-1.68756e-10	-1.14767	0.000179524	-1.68756e-10	-1.14769
199423614	chr1:199423614:A:T	6.76909e-08	-1.68756e-10	-1.184	0.000177882	-1.68756e-10	-1.1564	0.000177965	-1.68756e-10	-1.15641
199424033	chr1:199424033:A:C	1.80563e-07	-1.68756e-10	-0.202878	0.000476382	-1.68756e-10	-0.171298	0.000476629	-1.68756e-10	-0.17126
199424550	chr1:199424550:A:C	1.19262e-08	-1.74983	-1.17039	3.14475e-05	-1.71011	-1.17909	3.14626e-05	-1.71011	-1.17909
199424977	chr1:199424977:A:C	1.20784e-07	-1.68756e-10	-0.604953	0.000318909	-1.68756e-10	-0.572611	0.000319062	-1.68756e-10	-0.572616
199425107	chr1:199425107:A:G	1.19085e-07	-1.68756e-10	-0.619121	0.000299626	-1.68756e-10	-0.634981	0.000299783	-1.68756e-10	-0.634941
199425311	chr1:199425311:C:T	8.35623e-08	-1.68756e-10	-0.973364	0.000219988	-1.68756e-10	-0.943945	0.000220092	-1.68756e-10	-0.943952
199425454	chr1:199425454:C:T	2.72538e-08	-0.888267	-1.2055	3.82268e-05	-1.4909	-1.20308	3.82455e-05	-1.49088	-1.2031
199425543	chr1:199425543:T:A	7.25132e-08	-1.68756e-10	-1.11519	0.000184811	-1.68756e-10	-1.11819	0.000184899	-1.68756e-10	-1.11819
199425650	chr1:199425650:G:A	1.94861e-08	-1.52197	-0.907285	4.63044e-05	-1.61312	-0.889165	4.63259e-05	-1.61307	-0.889228
199425824	chr1:199425824:T:C	1.97228e-08	-1.5305	-0.886681	4.69754e-05	-1.6199	-0.867998	4.69971e-05	-1.61985	-0.868064
199425968	chr1:199425968:C:A	2.35019e-08	-1.04719	-1.19468	3.61253e-05	-1.56192	-1.1886	3.61428e-05	-1.56193	-1.1886
199425970	chr1:199425970:G:GA	7.15793e-08	-1.68756e-10	-1.12815	0.000186871	-1.68756e-10	-1.1071	0.000186954	-1.68756e-10	-1.10714
199426291	chr1:199426291:T:A	6.69032e-08	-1.68756e-10	-1.19571	0.000172495	-1.68756e-10	-1.18715	0.000172577	-1.68756e-10	-1.18716
199426614	chr1:199426614:C:T	1.9338e-08	-1.5251	-0.911784	4.59687e-05	-1.61572	-0.893843	4.59901e-05	-1.61567	-0.893906
199426625	chr1:199426625:C:T	2.40666e-08	-1.04724	-1.17089	3.70891e-05	-1.56058	-1.16361	3.71072e-05	-1.56059	-1.1636
199427045	chr1:199427045:C:G	6.64218e-08	-1.68756e-10	-1.20293	0.000171111	-1.68756e-10	-1.1952	0.000171193	-1.68756e-10	-1.19521
199427150	chr1:199427150:A:G	2.79364e-08	-0.862609	-1.20642	3.82949e-05	-1.48397	-1.20823	3.83142e-05	-1.48395	-1.20823
199427284	chr1:199427284:T:C	1.8606e-08	-1.55111	-0.924361	4.44442e-05	-1.63597	-0.907312	4.44648e-05	-1.63593	-0.907374
199427315	chr1:199427315:A:G	1.93631e-08	-1.53324	-0.902349	4.61205e-05	-1.62207	-0.884188	4.61419e-05	-1.62203	-0.884253
199427346	chr1:199427346:G:A	2.06601e-07	-1.68756e-10	-0.0681696	0.00054558	-1.68756e-10	-0.0356691	0.000545868	-1.68756e-10	-0.0356233
199427466	chr1:199427466:G:A	6.68092e-08	-1.68756e-10	-1.19712	0.000172832	-1.68756e-10	-1.1852	0.000172912	-1.68756e-10	-1.18522
199427552	chr1:199427552:G:A	1.46607e-08	-1.73278	-0.981009	4.02061e-05	-1.67186	-0.971643	4.02226e-05	-1.67185	-0.971717
199427729	chr1:199427729:C:T	1.67413e-08	-1.7167	-0.864376	4.6654e-05	-1.64582	-0.84894	4.66725e-05	-1.64582	-0.849028
199427821	chr1:199427821:C:T	6.79547e-08	-1.68756e-10	-1.18011	0.000178795	-1.68756e-10	-1.15128	0.000178878	-1.68756e-10	-1.15129
199427829	chr1:199427829:A:G	1.85448e-08	-1.57489	-0.903877	4.45833e-05	-1.65445	-0.885711	4.46037e-05	-1.65441	-0.885775
199427911	chr1:199427911:T:C	1.90469e-08	-1.5533	-0.898757	4.55673e-05	-1.63781	-0.88052	4.55883e-05	-1.63776	-0.880585
199428038	chr1:199428038:A:G	7.20198e-08	-1.68756e-10	-1.12202	0.00018549	-1.68756e-10	-1.11452	0.000185582	-1.68756e-10	-1.1145
199428082	chr1:199428082:A:G	1.42177e-07	-0.441882	-2.62661e-10	0.000537196	-0.0511547	-2.62661e-10	0.000537451	-0.0511625	-2.62661e-10
199428122	chr1:199428122:A:G	4.15351e-08	-0.52733	-1.14509	8.22537e-05	-0.792433	-1.13528	8.2303e-05	-0.792324	-1.13527
199428470	chr1:199428470:A:T	1.87337e-08	-1.46286	-1.00578	4.29954e-05	-1.5518	-1.02463	4.30177e-05	-1.55175	-1.02464
199428518	chr1:199428518:A:G	1.77111e-08	-1.49423	-1.03053	4.0905e-05	-1.57803	-1.04823	4.09262e-05	-1.57798	-1.04825
199428525	chr1:199428525:C:T	2.1525e-07	-1.68756e-10	-0.027155	0.00056882	-1.68756e-10	0.00604586	0.00056912	-1.68756e-10	0.00609235
199428526	chr1:199428526:A:G	1.84234e-08	-1.47933	-1.006	4.24066e-05	-1.5654	-1.02482	4.24286e-05	-1.56535	-1.02483
199428602	chr1:199428602:AG:A	1.16859e-08	-1.7523	-1.18827	3.08834e-05	-1.71361	-1.19369	3.08982e-05	-1.71361	-1.19369
199428647	chr1:199428647:A:G	1.76413e-08	-1.50246	-1.02625	4.03363e-05	-1.59666	-1.0436	4.03571e-05	-1.59661	-1.04362
199428670	chr1:199428670:TCAA:T	3.4946e-08	-0.850505	-0.994648	4.85833e-05	-1.47955	-0.974689	4.86078e-05	-1.47953	-0.974686
199428835	chr1:199428835:T:A	2.13675e-07	-1.68756e-10	-0.0345001	0.000564589	-1.68756e-10	-0.00141992	0.000564887	-1.68756e-10	-0.00137353
199429475	chr1:199429475:T:G	6.90833e-08	-1.68756e-10	-1.16364	0.000177338	-1.68756e-10	-1.15946	0.000177422	-1.68756e-10	-1.15947
199429714	chr1:199429714:TA:T	6.98198e-08	-1.68756e-10	-1.15304	0.000181785	-1.68756e-10	-1.13469	0.000181867	-1.68756e-10	-1.13472
199429948	chr1:199429948:C:T	8.22292e-08	-1.68756e-10	-0.989447	0.000208316	-1.68756e-10	-0.998463	0.000208414	-1.68756e-10	-0.998473
199430292	chr1:199430292:A:C	7.25305e-08	-1.68756e-10	-1.11495	0.000184854	-1.68756e-10	-1.11795	0.000184942	-1.68756e-10	-1.11796
199430374	chr1:199430374:A:G	6.53266e-08	-1.68756e-10	-1.21956	0.000166888	-1.68756e-10	-1.2202	0.000166968	-1.68756e-10	-1.22019
199430666	chr1:199430666:A:G	2.74493e-08	-1.37758	-0.70903	5.99299e-05	-1.49197	-0.75237	5.99604e-05	-1.49191	-0.752404
199431341	chr1:199431341:G:A	7.25365e-08	-1.68756e-10	-1.11487	0.000184869	-1.68756e-10	-1.11787	0.000184958	-1.68756e-10	-1.11787
199431637	chr1:199431637:C:T	2.73284e-07	-1.68756e-10	0.211556	0.000632581	-1.68756e-10	0.11229	0.00063291	-1.68756e-10	0.112329
199431814	chr1:199431814:T:C	1.92292e-08	-1.53653	-0.905997	4.58375e-05	-1.62448	-0.887932	4.58587e-05	-1.62444	-0.887996
199431835	chr1:199431835:G:C	1.84444e-07	-1.68756e-10	-0.181613	0.000417408	-1.68756e-10	-0.303454	0.000417612	-1.68756e-10	-0.303447
199431857	chr1:199431857:T:C	6.69032e-08	-1.68756e-10	-1.19571	0.000172496	-1.68756e-10	-1.18715	0.000172578	-1.68756e-10	-1.18715
199432256	chr1:199432256:CTTAA:C	7.09091e-08	-1.68756e-10	-1.13756	0.000180816	-1.68756e-10	-1.14004	0.000180902	-1.68756e-10	-1.14004
199432567	chr1:199432567:T:C	6.72336e-08	-0.391345	-0.799439	7.52026e-05	-1.25569	-0.761642	7.52404e-05	-1.25564	-0.761676
199432935	chr1:199432935:G:A	7.73356e-08	-1.0508	-2.62661e-10	0.000133955	-1.44001	-2.62661e-10	0.000134018	-1.44002	-2.62661e-10
199432942	chr1:199432942:AATT:A	3.77702e-08	-1.76744	-2.62661e-10	9.69002e-05	-1.76384	-2.62661e-10	9.69468e-05	-1.76384	-2.62661e-10
199432970	chr1:199432970:A:G	1.99647e-07	-1.68756e-10	-0.102404	0.000527199	-1.68756e-10	-0.0699392	0.000527477	-1.68756e-10	-0.0698946
199433403	chr1:199433403:A:C	2.76518e-08	-1.36085	-0.718416	6.02391e-05	-1.47788	-0.76132	6.02698e-05	-1.47781	-0.761354
199433884	chr1:199433884:G:A	1.74962e-08	-1.48493	-1.05204	4.04224e-05	-1.56941	-1.06872	4.04434e-05	-1.56936	-1.06874
199434217	chr1:199434217:G:A	7.01284e-08	-1.68756e-10	-1.14863	0.000181399	-1.68756e-10	-1.13682	0.000181492	-1.68756e-10	-1.13679
199434805	chr1:199434805:G:C	6.77015e-08	-1.68756e-10	-1.18385	0.000177922	-1.68756e-10	-1.15617	0.000178004	-1.68756e-10	-1.15619
199434827	chr1:199434827:T:C	1.81784e-08	-1.66169	-0.837029	4.53935e-05	-1.70025	-0.821897	4.5415e-05	-1.70021	-0.821942
199434898	chr1:199434898:AGCTCAAATGT:A	1.8992e-08	-1.46598	-0.988954	4.35945e-05	-1.55406	-1.00852	4.36171e-05	-1.55401	-1.00854
199434899	chr1:199434899:G:A	6.76368e-08	-1.68756e-10	-1.1848	0.000174701	-1.68756e-10	-1.17444	0.000174784	-1.68756e-10	-1.17445
199435174	chr1:199435174:C:T	8.01159e-08	-1.68756e-10	-1.01548	0.00020307	-1.68756e-10	-1.02397	0.000203166	-1.68756e-10	-1.02397
199435608	chr1:199435608:T:C	1.3609e-07	-1.68756e-10	-0.485639	0.000334141	-1.68756e-10	-0.525955	0.000334324	-1.68756e-10	-0.52589
199435724	chr1:199435724:T:C	7.32436e-08	-1.68756e-10	-1.10517	0.000186485	-1.68756e-10	-1.10917	0.000186574	-1.68756e-10	-1.10917
199435772	chr1:199435772:T:C	2.29045e-07	-1.68756e-10	0.0349617	0.000623936	-1.68756e-10	0.0985295	0.000624276	-1.68756e-10	0.0985922
199435926	chr1:199435926:C:T	6.72846e-08	-1.68756e-10	-1.19002	0.000173615	-1.68756e-10	-1.18068	0.000173698	-1.68756e-10	-1.18068
199435998	chr1:199435998:T:C	1.70231e-08	-1.54306	-1.02132	4.05159e-05	-1.62934	-1.00649	4.05352e-05	-1.62929	-1.00654
199436509	chr1:199436509:T:C	1.65857e-08	-1.57176	-1.01866	3.97463e-05	-1.65129	-1.00371	3.97651e-05	-1.65125	-1.00376
199437050	chr1:199437050:TG:T	6.44313e-08	-0.439015	-0.794343	7.35369e-05	-1.28523	-0.754497	7.35738e-05	-1.28518	-0.75453
199437507	chr1:199437507:T:G	2.20372e-07	-1.68756e-10	-0.00363937	0.000651262	-1.68756e-10	0.141393	0.000651387	-1.68756e-10	0.141104
199437682	chr1:199437682:T:G	6.53966e-08	-1.68756e-10	-1.21849	0.000166925	-1.68756e-10	-1.21997	0.000167006	-1.68756e-10	-1.21997
199437738	chr1:199437738:T:C	4.16856e-08	-1.6688	-2.62661e-10	9.96862e-05	-1.73549	-2.62661e-10	9.97348e-05	-1.73549	-2.62661e-10
199438005	chr1:199438005:T:C	2.10463e-08	-1.27677	-1.07546	4.84599e-05	-1.35725	-1.09953	4.84836e-05	-1.35729	-1.09949
199438139	chr1:199438139:C:T	6.19857e-08	-0.356466	-0.915587	6.7474e-05	-1.21851	-0.907263	6.75108e-05	-1.21846	-0.907255
199438149	chr1:199438149:A:C	9.58867e-08	-0.835789	-2.62661e-10	0.000362618	-0.444169	-2.62661e-10	0.000362785	-0.444188	-2.62661e-10
199438384	chr1:199438384:T:C	2.4172e-08	-1.11056	-1.10321	3.85194e-05	-1.5947	-1.09165	3.85383e-05	-1.59471	-1.09164
199438438	chr1:199438438:C:T	7.3648e-08	-1.68756e-10	-1.09966	0.000197101	-1.68756e-10	-1.0538	0.00019719	-1.68756e-10	-1.05383
199438718	chr1:199438718:A:G	1.91637e-07	-0.143353	-2.62661e-10	0.000593173	0.0479676	-2.62661e-10	0.000593459	0.0479689	-2.62661e-10
199438870	chr1:199438870:AG:A	1.94625e-08	-1.45526	-0.975209	4.456e-05	-1.54525	-0.995433	4.45831e-05	-1.54519	-0.99545
199438925	chr1:199438925:C:A	7.9546e-08	-1.68756e-10	-1.02262	0.00020544	-1.68756e-10	-1.01236	0.000205535	-1.68756e-10	-1.01238
199439204	chr1:199439204:T:C	5.53475e-08	-0.368729	-1.0166	6.04916e-05	-1.22569	-1.00932	6.05245e-05	-1.22564	-1.00932
199439226	chr1:199439226:A:T	7.44466e-08	-1.68756e-10	-1.08888	0.000194411	-1.68756e-10	-1.06754	0.000194503	-1.68756e-10	-1.06755
199439340	chr1:199439340:A:T	7.32387e-08	-1.68756e-10	-1.10523	0.000191006	-1.68756e-10	-1.08522	0.000191096	-1.68756e-10	-1.08522
199439472	chr1:199439472:G:A	6.63766e-08	-1.68756e-10	-1.20361	0.000170971	-1.68756e-10	-1.19602	0.000171053	-1.68756e-10	-1.19603
199439545	chr1:199439545:C:G	6.68896e-08	-1.68756e-10	-1.19591	0.000172455	-1.68756e-10	-1.18738	0.000172537	-1.68756e-10	-1.18739
199439864	chr1:199439864:T:C	1.11201e-07	-0.494638	-0.19298	0.000254185	-0.687474	-0.11198	0.000254272	-0.687421	-0.112173
199440033	chr1:199440033:C:T	8.17005e-08	-0.950457	-0.04544	0.000198474	-1.00005	-0.0468105	0.000198568	-1.00011	-0.0467626
199440187	chr1:199440187:A:G	8.10992e-08	-1.68756e-10	-1.00328	0.000209513	-1.68756e-10	-0.99273	0.000209611	-1.68756e-10	-0.992747
199441002	chr1:199441002:C:G	1.71594e-08	-1.46617	-1.09025	3.912e-05	-1.56592	-1.10496	3.91404e-05	-1.56587	-1.10497
199441011	chr1:199441011:T:C	1.49558e-07	-1.68756e-10	-0.391275	0.000397716	-1.68756e-10	-0.351781	0.000397846	-1.68756e-10	-0.351936
199441012	chr1:199441012:A:T	8.30229e-08	-1.68756e-10	-0.979841	0.000216122	-1.68756e-10	-0.961674	0.000216238	-1.68756e-10	-0.96162
199441013	chr1:199441013:T:A	8.28959e-08	-1.68756e-10	-0.981372	0.000215784	-1.68756e-10	-0.963239	0.0002159	-1.68756e-10	-0.963185
199441402	chr1:199441402:T:TA	1.02599e-07	-1.68756e-10	-0.768127	0.000260502	-1.68756e-10	-0.774907	0.000260619	-1.68756e-10	-0.77494
199442297	chr1:199442297:C:G	1.72325e-08	-1.46311	-1.08906	3.92683e-05	-1.56325	-1.10385	3.92888e-05	-1.5632	-1.10386
199442304	chr1:199442304:G:A	6.52902e-08	-1.68756e-10	-1.22011	0.000167021	-1.68756e-10	-1.2194	0.000167101	-1.68756e-10	-1.2194
199442381	chr1:199442381:T:C	6.70228e-08	-1.68756e-10	-1.19392	0.000171606	-1.68756e-10	-1.19232	0.000171687	-1.68756e-10	-1.19233
199442536	chr1:199442536:T:C	2.69362e-08	-1.39685	-0.708639	5.89611e-05	-1.50879	-0.751849	5.89908e-05	-1.50873	-0.751884
199442679	chr1:199442679:C:T	1.6572e-08	-1.50141	-1.08984	3.80018e-05	-1.5953	-1.10458	3.80215e-05	-1.59526	-1.10459
199443047	chr1:199443047:A:G	1.64109e-08	-1.51075	-1.09026	3.77068e-05	-1.6027	-1.10498	3.77262e-05	-1.60265	-1.10499
199443100	chr1:199443100:C:T	7.59005e-08	-1.68756e-10	-1.06953	0.000192805	-1.68756e-10	-1.07584	0.000192897	-1.68756e-10	-1.07584
199443216	chr1:199443216:C:T	3.63708e-07	-1.68756e-10	0.497394	0.000973431	-1.68756e-10	0.543309	0.000973943	-1.68756e-10	0.543353
199443327	chr1:199443327:T:C	2.54462e-07	-1.68756e-10	0.140194	0.000588985	-1.68756e-10	0.0408825	0.00058929	-1.68756e-10	0.0409187
199443403	chr1:199443403:C:T	7.30464e-08	-1.68756e-10	-1.10786	0.00019051	-1.68756e-10	-1.08781	0.000190601	-1.68756e-10	-1.08782
199443914	chr1:199443914:T:C	2.54435e-08	-1.05173	-1.11077	3.93472e-05	-1.56504	-1.10005	3.93664e-05	-1.56505	-1.10004
199443997	chr1:199443997:C:T	5.31641e-08	-0.441118	-0.984454	5.90481e-05	-1.28227	-0.976895	5.90801e-05	-1.28222	-0.976887
199444532	chr1:199444532:T:C	7.27472e-08	-1.68756e-10	-1.11197	0.000189156	-1.68756e-10	-1.09495	0.000189245	-1.68756e-10	-1.09496
199444770	chr1:199444770:C:T	1.6423e-08	-1.50971	-1.09057	3.77755e-05	-1.60042	-1.10544	3.7795e-05	-1.60037	-1.10545
199445066	chr1:199445066:T:C	7.94695e-08	-1.68756e-10	-1.02358	0.000222772	-1.68756e-10	-0.931367	0.000222883	-1.68756e-10	-0.931355
199445072	chr1:199445072:G:A	1.61838e-08	-1.51197	-1.10297	3.72672e-05	-1.60229	-1.11712	3.72864e-05	-1.60224	-1.11713
199445502	chr1:199445502:T:C	1.01557e-07	-1.68756e-10	-0.778336	0.000259299	-1.68756e-10	-0.779537	0.000259414	-1.68756e-10	-0.779575
199445551	chr1:199445551:G:A	5.61807e-08	-1.37038	-2.62661e-10	0.000124459	-1.51355	-2.62661e-10	0.000124521	-1.51353	-2.62661e-10
199445751	chr1:199445751:T:G	1.13345e-08	-1.75765	-1.21345	3.14229e-05	-1.67581	-1.21416	3.14378e-05	-1.67583	-1.21416
199445773	chr1:199445773:C:T	1.51589e-08	-1.47942	-1.20095	3.55506e-05	-1.57675	-1.18982	3.55698e-05	-1.5767	-1.18981
199446229	chr1:199446229:A:T	3.22683e-08	-1.17151	-0.753365	8.13035e-05	-1.17972	-0.759614	8.13414e-05	-1.17975	-0.759591
199446309	chr1:199446309:A:G	7.26854e-08	-1.68756e-10	-1.11282	0.000188979	-1.68756e-10	-1.09588	0.000189067	-1.68756e-10	-1.0959
199446352	chr1:199446352:C:T	2.50237e-08	-1.45743	-0.721701	5.54718e-05	-1.55718	-0.76446	5.54995e-05	-1.55713	-0.764493
199447417	chr1:199447417:C:T	3.84153e-08	-1.7505	-2.62661e-10	9.75026e-05	-1.75764	-2.62661e-10	9.7551e-05	-1.75762	-2.62661e-10
199447481	chr1:199447481:C:T	2.64333e-08	-1.41251	-0.711827	5.81295e-05	-1.51982	-0.755027	5.81589e-05	-1.51976	-0.755061
199447917	chr1:199447917:T:C	6.65616e-08	-1.68756e-10	-1.20083	0.000172001	-1.68756e-10	-1.19002	0.00017208	-1.68756e-10	-1.19004
199448364	chr1:199448364:A:G	1.67917e-08	-1.68771	-0.890364	4.20858e-05	-1.72201	-0.875794	4.21055e-05	-1.72198	-0.875837
199448386	chr1:199448386:C:T	4.08015e-07	-1.68756e-10	0.612348	0.00109772	-1.68756e-10	0.663471	0.0010983	-1.68756e-10	0.663517
199448416	chr1:199448416:C:T	1.68086e-08	-1.68806	-0.889003	4.21318e-05	-1.72229	-0.874428	4.21516e-05	-1.72226	-0.874471
199448453	chr1:199448453:T:G	7.03158e-08	-0.267182	-0.878778	0.000135834	-0.557183	-0.868899	0.000135919	-0.557063	-0.868876
199448459	chr1:199448459:A:G	2.96776e-08	-0.889388	-1.11918	4.86998e-05	-1.34343	-1.10841	4.87228e-05	-1.34345	-1.1084
199448575	chr1:199448575:C:A	3.94523e-07	-1.68756e-10	0.578722	0.00106032	-1.68756e-10	0.628805	0.00106087	-1.68756e-10	0.628849
199449515	chr1:199449515:G:A	6.6986e-08	-1.19447	-2.62661e-10	0.000238339	-0.863822	-2.62661e-10	0.000238451	-0.863837	-2.62661e-10
199449798	chr1:199449798:T:C	8.54537e-08	-0.115909	-0.835073	0.000161801	-0.425968	-0.825184	0.000161902	-0.425844	-0.825166
199450038	chr1:199450038:T:C	3.93618e-07	-1.68756e-10	0.576423	0.00105788	-1.68756e-10	0.626504	0.00105844	-1.68756e-10	0.626549
199450233	chr1:199450233:T:TGTA	2.70853e-08	-1.41858	-0.681384	8.84719e-05	-1.24194	-0.612893	8.85012e-05	-1.24199	-0.612991
199450298	chr1:199450298:T:C	8.35366e-08	-0.973672	-2.62661e-10	0.000159545	-1.26519	-2.62661e-10	0.000159621	-1.2652	-2.62661e-10
199450529	chr1:199450529:T:C	5.50246e-08	-0.218973	-1.1722	5.38607e-05	-1.17454	-1.17658	5.38917e-05	-1.17445	-1.17658
199450807	chr1:199450807:G:A	2.23465e-08	-1.48525	-0.807031	7.04879e-05	-1.33451	-0.747571	7.05128e-05	-1.33455	-0.747657
199450937	chr1:199450937:G:A	2.27461e-08	-1.47691	-0.797655	7.19453e-05	-1.32408	-0.737527	7.19706e-05	-1.32413	-0.737615
199451881	chr1:199451881:A:G	1.95562e-08	-1.54812	-0.877544	4.58116e-05	-1.62594	-0.88704	4.58348e-05	-1.62588	-0.887072
199452293	chr1:199452293:G:A	2.82167e-08	-1.34729	-0.711751	6.02612e-05	-1.4846	-0.754225	6.02917e-05	-1.48454	-0.754261
199452729	chr1:199452729:G:C	3.95913e-08	-1.72035	-2.62661e-10	9.76429e-05	-1.7562	-2.62661e-10	9.76903e-05	-1.7562	-2.62661e-10
199452872	chr1:199452872:C:T	9.91167e-08	0.00603978	-0.808699	0.000179013	-0.361768	-0.788289	0.000179126	-0.361634	-0.788278
199453652	chr1:199453652:A:C	5.20164e-08	-1.4474	-2.62661e-10	0.000120813	-1.54328	-2.62661e-10	0.00012088	-1.5432	-2.62661e-10
199455264	chr1:199455264:G:C	1.25871e-08	-1.64739	-1.2189	3.0827e-05	-1.69032	-1.21881	3.08432e-05	-1.69028	-1.2188
199455301	chr1:199455301:C:G	2.60211e-08	-1.03053	-1.10952	6.10017e-05	-1.14837	-1.07825	6.10253e-05	-1.14841	-1.0783
199455374	chr1:199455374:A:G	1.24197e-08	-1.66966	-1.21002	3.05643e-05	-1.70804	-1.20965	3.05803e-05	-1.708	-1.20964
199455561	chr1:199455561:C:T	1.26444e-08	-1.65348	-1.20826	3.10077e-05	-1.69542	-1.20786	3.1024e-05	-1.69538	-1.20785
199455662	chr1:199455662:G:A	2.72061e-08	-1.3174	-0.778118	5.80189e-05	-1.45766	-0.819086	5.80486e-05	-1.4576	-0.81912
199455697	chr1:199455697:TTGAAAAGTAGTC:T	1.25191e-08	-1.66946	-1.20224	3.08075e-05	-1.708	-1.20176	3.08236e-05	-1.70797	-1.20175
199455723	chr1:199455723:G:A	7.25308e-08	-1.68756e-10	-1.11495	0.000185604	-1.68756e-10	-1.1139	0.000185702	-1.68756e-10	-1.11386
199455762	chr1:199455762:C:A	1.22817e-08	-1.68129	-1.20955	3.03035e-05	-1.71707	-1.20918	3.03193e-05	-1.71704	-1.20917
199455936	chr1:199455936:T:A	4.9034e-08	-0.650628	-0.855814	8.05397e-05	-1.10759	-0.841182	8.05881e-05	-1.10749	-0.841162
199456023	chr1:199456023:T:C	2.72354e-08	-1.32514	-0.769298	5.80074e-05	-1.46631	-0.810635	5.8037e-05	-1.46625	-0.81067
199456180	chr1:199456180:C:G	5.05508e-08	-0.567773	-0.908205	0.000132198	-0.576584	-0.876636	0.000132257	-0.576527	-0.876724
199456515	chr1:199456515:C:T	2.2265e-07	0.788027	-0.781383	0.000193932	-0.332157	-0.737854	0.000194022	-0.33211	-0.737916
199456632	chr1:199456632:G:A	6.77773e-07	1.11986	-2.62661e-10	0.0012501	0.793464	-2.62661e-10	0.00125076	0.79351	-2.62661e-10
199456678	chr1:199456678:T:C	2.13146e-08	-1.15325	-1.18631	5.0505e-05	-1.23909	-1.17635	5.05315e-05	-1.23905	-1.17635
199457091	chr1:199457091:C:A	1.59859e-07	0.801411	-1.12608	0.000135882	-0.31228	-1.11345	0.00013595	-0.312233	-1.11348
199457232	chr1:199457232:C:T	8.14598e-08	0.209503	-1.20835	0.000142646	-0.170815	-1.20634	0.000142735	-0.170671	-1.20634
199457901	chr1:199457901:C:A	3.94461e-07	-1.68756e-10	0.578563	0.00106013	-1.68756e-10	0.628626	0.00106068	-1.68756e-10	0.62867
199458012	chr1:199458012:G:A	2.6712e-08	-0.914655	-1.19919	7.16978e-05	-0.872545	-1.19251	7.17307e-05	-0.872546	-1.19254
199458065	chr1:199458065:A:G	2.70651e-08	-0.902379	-1.19833	7.26776e-05	-0.859976	-1.19151	7.27109e-05	-0.859977	-1.19153
199458193	chr1:199458193:T:C	8.08688e-08	-0.521838	-0.484291	9.50006e-05	-1.25902	-0.524618	9.50419e-05	-1.25895	-0.524734
199458277	chr1:199458277:C:G	6.53562e-08	-1.68756e-10	-1.2191	0.000166859	-1.68756e-10	-1.22037	0.00016694	-1.68756e-10	-1.22037
199458337	chr1:199458337:A:T	6.55415e-08	-1.68756e-10	-1.21627	0.000166844	-1.68756e-10	-1.22046	0.000166925	-1.68756e-10	-1.22046
199458343	chr1:199458343:T:C	3.78974e-08	-1.76407	-2.62661e-10	9.68014e-05	-1.76486	-2.62661e-10	9.68478e-05	-1.76486	-2.62661e-10
199458645	chr1:199458645:G:A	1.97767e-08	-1.19664	-1.21781	3.19733e-05	-1.65544	-1.21718	3.19892e-05	-1.65542	-1.21718
199459075	chr1:199459075:T:A	8.69815e-08	-1.68756e-10	-0.933261	0.000220525	-1.68756e-10	-0.941505	0.000220626	-1.68756e-10	-0.941533
199459121	chr1:199459121:C:T	1.21109e-08	-1.71454	-1.19031	3.02797e-05	-1.7339	-1.19314	3.02954e-05	-1.73388	-1.19312
199459431	chr1:199459431:T:C	7.25372e-08	-1.68756e-10	-1.11486	0.000189579	-1.68756e-10	-1.09271	0.000189664	-1.68756e-10	-1.09275
199459503	chr1:199459503:G:C	1.65472e-07	0.427908	-0.718062	0.000288464	0.0308452	-0.703793	0.000288654	0.0309974	-0.703767
199460326	chr1:199460326:G:C	4.23684e-07	-1.68756e-10	0.650032	0.00113736	-1.68756e-10	0.698951	0.00113797	-1.68756e-10	0.698998
199460381	chr1:199460381:G:A	1.29007e-08	-1.66814	-1.17353	3.09235e-05	-1.73764	-1.16837	3.09386e-05	-1.73762	-1.16838
199460447	chr1:199460447:ATAAAC:A	1.22325e-08	-1.68189	-1.21297	3.02156e-05	-1.71637	-1.21279	3.02313e-05	-1.71634	-1.21279
199460620	chr1:199460620:T:A	1.5814e-08	-1.43916	-1.1989	3.96126e-05	-1.45839	-1.19998	3.96306e-05	-1.45842	-1.19998
199460629	chr1:199460629:G:A	6.67951e-08	-1.68756e-10	-1.19733	0.000169655	-1.68756e-10	-1.20375	0.000169738	-1.68756e-10	-1.20374
199460640	chr1:199460640:T:G	1.9814e-07	-1.68756e-10	-0.109983	0.000519955	-1.68756e-10	-0.0837761	0.000520269	-1.68756e-10	-0.083653
199460960	chr1:199460960:C:T	8.35745e-08	-1.68756e-10	-0.973218	0.000228147	-1.68756e-10	-0.907526	0.000228248	-1.68756e-10	-0.907566
199460962	chr1:199460962:C:A	2.17032e-07	-1.68756e-10	-0.018911	0.000576519	-1.68756e-10	0.01949	0.00057681	-1.68756e-10	0.0195127
199461160	chr1:199461160:T:C	1.381e-08	-1.64315	-1.13042	4.14877e-05	-1.48173	-1.13039	4.151e-05	-1.48167	-1.13039
199461249	chr1:199461249:T:C	3.74673e-08	-1.37644	-0.399045	8.20853e-05	-1.49348	-0.436284	8.21275e-05	-1.49341	-0.436313
199461649	chr1:199461649:T:C	4.90044e-08	-0.533182	-0.973865	7.65948e-05	-1.00623	-0.992762	7.66424e-05	-1.00612	-0.992728
199461993	chr1:199461993:T:C	2.2254e-08	-1.17892	-1.11751	3.57485e-05	-1.6483	-1.11271	3.57665e-05	-1.64829	-1.1127
199462217	chr1:199462217:A:G	6.74186e-08	-1.18804	-2.62661e-10	0.000161522	-1.25288	-2.62661e-10	0.000161591	-1.25293	-2.62661e-10
199462253	chr1:199462253:A:T	3.62771e-08	-1.3928	-0.414975	7.97362e-05	-1.50706	-0.45173	7.97771e-05	-1.507	-0.451758
199462267	chr1:199462267:T:G	2.0785e-07	-1.68756e-10	-0.0621384	0.000551618	-1.68756e-10	-0.0246621	0.000551895	-1.68756e-10	-0.0246412
199462531	chr1:199462531:A:C	1.26869e-08	-1.63794	-1.22045	3.10198e-05	-1.68245	-1.22045	3.10361e-05	-1.6824	-1.22045
199462650	chr1:199462650:G:C	2.53278e-08	-1.09776	-1.06929	3.8927e-05	-1.60849	-1.06734	3.89469e-05	-1.60847	-1.06733
199463515	chr1:199463515:T:A	4.0466e-08	-1.6985	-2.62661e-10	0.000115089	-1.59181	-2.62661e-10	0.000115143	-1.59183	-2.62661e-10
199463736	chr1:199463736:A:C	2.16322e-08	-1.51378	-0.810997	4.71566e-05	-1.74386	-0.740184	4.71748e-05	-1.74387	-0.740269
199463825	chr1:199463825:A:G	3.79666e-08	-1.76225	-2.62661e-10	9.95321e-05	-1.73704	-2.62661e-10	9.95794e-05	-1.73704	-2.62661e-10
199464007	chr1:199464007:A:G	3.60883e-08	-1.35961	-0.453379	7.89241e-05	-1.47967	-0.489366	7.8965e-05	-1.4796	-0.489392
199464163	chr1:199464163:C:T	1.24139e-08	-1.74455	-1.13559	3.2065e-05	-1.74545	-1.1243	3.20803e-05	-1.74545	-1.12431
199464541	chr1:199464541:G:A	2.06732e-07	-1.68756e-10	-0.0675351	0.000547538	-1.68756e-10	-0.0320868	0.000547813	-1.68756e-10	-0.0320662
199464705	chr1:199464705:G:A	7.42281e-08	-1.68756e-10	-1.09181	0.000194596	-1.68756e-10	-1.06659	0.000194682	-1.68756e-10	-1.06663
199464746	chr1:199464746:A:G	1.15773e-08	-1.75215	-1.19776	3.24087e-05	-1.65308	-1.20601	3.24234e-05	-1.65312	-1.206
199464940	chr1:199464940:T:C	2.26249e-08	-1.65943	-0.620477	7.13266e-05	-1.47448	-0.595772	7.13644e-05	-1.47449	-0.595706
199464967	chr1:199464967:C:T	3.63546e-08	-1.45214	-0.353496	8.09087e-05	-1.55686	-0.387336	8.09494e-05	-1.55681	-0.387368
199465117	chr1:199465117:T:C	2.67448e-08	-1.07154	-1.04108	4.06074e-05	-1.59627	-1.03729	4.06278e-05	-1.59626	-1.03729
199465311	chr1:199465311:G:A	2.62732e-08	-1.08508	-1.04533	4.01617e-05	-1.60297	-1.04164	4.01819e-05	-1.60295	-1.04163
199465331	chr1:199465331:G:A	3.73597e-08	-1.44023	-0.338137	8.29142e-05	-1.54716	-0.372548	8.29562e-05	-1.54711	-0.372579
199465409	chr1:199465409:C:T	2.65057e-08	-1.0547	-1.0669	3.99102e-05	-1.58757	-1.06332	3.99303e-05	-1.58755	-1.06331
199465422	chr1:199465422:AGAAAGGTAGGC:A	1.27901e-08	-1.63476	-1.21553	3.1213e-05	-1.68108	-1.2156	3.12293e-05	-1.68104	-1.21561
199465427	chr1:199465427:G:A	1.75521e-07	0.37523	-0.606425	0.000302232	-0.0468019	-0.579522	0.000302418	-0.0466315	-0.579557
199465434	chr1:199465434:G:A	2.04514e-07	-1.68756e-10	-0.0783204	0.000535782	-1.68756e-10	-0.0537912	0.00053605	-1.68756e-10	-0.0537731
199465462	chr1:199465462:C:T	3.70212e-08	-1.50807	-0.279391	8.32618e-05	-1.60117	-0.314356	8.33033e-05	-1.60112	-0.314388
199465632	chr1:199465632:T:G	8.51056e-08	-0.365008	-0.590056	8.80518e-05	-1.26498	-0.594611	8.81016e-05	-1.2649	-0.594612
199465750	chr1:199465750:A:T	2.65472e-08	-1.09514	-1.02489	4.08011e-05	-1.60785	-1.02096	4.08216e-05	-1.60783	-1.02095
199465941	chr1:199465941:C:T	1.15781e-08	-1.76327	-1.18657	3.12822e-05	-1.71222	-1.18225	3.12975e-05	-1.71222	-1.18225
199466649	chr1:199466649:G:A	6.55465e-08	-1.2162	-2.62661e-10	0.000157315	-1.27927	-2.62661e-10	0.000157383	-1.27932	-2.62661e-10
199467014	chr1:199467014:T:C	2.12051e-07	-0.4694	0.427272	0.000345096	-0.964011	0.470317	0.000345308	-0.963903	0.470341
199467512	chr1:199467512:G:A	4.34882e-08	-0.657771	-0.968696	5.41396e-05	-1.37854	-0.967416	5.41665e-05	-1.37853	-0.967411
199467542	chr1:199467542:A:G	6.78756e-08	-1.68756e-10	-1.18128	0.000175111	-1.68756e-10	-1.1721	0.000175192	-1.68756e-10	-1.17212
199467633	chr1:199467633:T:C	2.46516e-07	-0.408308	0.516778	0.000396755	-0.915841	0.561642	0.000397	-0.91573	0.561666
199467671	chr1:199467671:G:A	1.38266e-08	-1.55257	-1.21979	2.88635e-05	-1.75479	-1.22015	2.88774e-05	-1.75479	-1.22015
199467785	chr1:199467785:T:A	1.43204e-08	-1.51671	-1.22056	2.91374e-05	-1.74502	-1.22048	2.91514e-05	-1.74502	-1.22048
199468131	chr1:199468131:T:G	3.97163e-08	-0.702596	-1.0146	5.02053e-05	-1.40795	-1.01344	5.02301e-05	-1.40795	-1.01344
199468232	chr1:199468232:G:C	1.83332e-07	-1.68756e-10	-0.187659	0.000484374	-1.68756e-10	-0.154661	0.000484617	-1.68756e-10	-0.154641
199468329	chr1:199468329:T:C	1.10564e-07	-1.68756e-10	-0.693365	0.000293886	-1.68756e-10	-0.654325	0.000294031	-1.68756e-10	-0.654314
199468590	chr1:199468590:A:C	2.23848e-07	-1.68756e-10	0.0120109	0.000588166	-1.68756e-10	0.0394913	0.000588462	-1.68756e-10	0.0395119
199468632	chr1:199468632:T:G	1.16046e-08	-1.73529	-1.21226	3.66133e-05	-1.5247	-1.21241	3.66321e-05	-1.52466	-1.21241
199468735	chr1:199468735:G:T	1.21181e-07	-1.68756e-10	-0.601669	0.000299298	-1.68756e-10	-0.636079	0.000299464	-1.68756e-10	-0.636005
199468934	chr1:199468934:G:A	6.82011e-08	-1.68756e-10	-1.1765	0.000176385	-1.68756e-10	-1.16485	0.000176469	-1.68756e-10	-1.16485
199469085	chr1:199469085:A:G	3.97432e-08	-0.710963	-1.00556	5.0397e-05	-1.41317	-1.00442	5.04219e-05	-1.41316	-1.00442
199469176	chr1:199469176:G:A	3.78537e-07	0.540209	-0.00285258	0.00066409	0.140968	0.0199323	0.000664496	0.141121	0.019909
199469210	chr1:199469210:CA:C	3.98967e-08	-0.702922	-1.00974	5.04986e-05	-1.40676	-1.00881	5.05236e-05	-1.40675	-1.00881
199469283	chr1:199469283:C:T	8.45948e-08	-1.68756e-10	-0.961083	0.000219278	-1.68756e-10	-0.947178	0.000219383	-1.68756e-10	-0.947182
199471146	chr1:199471146:A:G	1.68239e-08	-1.44103	-1.13513	3.1709e-05	-1.74656	-1.13436	3.17245e-05	-1.74656	-1.13436
199471603	chr1:199471603:A:G	6.11826e-08	-1.28509	-2.62661e-10	0.000145856	-1.3549	-2.62661e-10	0.000145919	-1.35494	-2.62661e-10
199471790	chr1:199471790:T:C	4.98472e-08	-1.48999	-2.62661e-10	9.95499e-05	-1.73686	-2.62661e-10	9.95996e-05	-1.73684	-2.62661e-10
199471855	chr1:199471855:G:A	8.56647e-08	-0.425041	-0.523475	9.75884e-05	-1.19419	-0.562571	9.76317e-05	-1.19412	-0.562682
199471867	chr1:199471867:A:G	6.86338e-08	-1.68756e-10	-1.17017	0.000177523	-1.68756e-10	-1.15842	0.000177608	-1.68756e-10	-1.15842
199471903	chr1:199471903:T:G	1.26648e-08	-1.64193	-1.2182	3.09369e-05	-1.68738	-1.21819	3.09529e-05	-1.68734	-1.21819
199472047	chr1:199472047:G:T	4.9612e-08	-0.695555	-0.799169	6.3681e-05	-1.39058	-0.793051	6.37128e-05	-1.39057	-0.793046
199472048	chr1:199472048:C:A	4.96418e-08	-0.694767	-0.799356	6.36959e-05	-1.39016	-0.79324	6.37277e-05	-1.39015	-0.793235
199472124	chr1:199472124:A:G	1.58111e-08	-1.66958	-0.968666	3.76457e-05	-1.7669	-0.942399	3.76633e-05	-1.7669	-0.942416
199472246	chr1:199472246:T:C	3.90981e-08	-0.730715	-1.00217	5.00448e-05	-1.42416	-1.00044	5.00695e-05	-1.42415	-1.00044
199472481	chr1:199472481:T:G	4.66861e-08	-0.826041	-0.729469	6.35074e-05	-1.4701	-0.716266	6.35392e-05	-1.47009	-0.716256
199472650	chr1:199472650:C:T	9.9534e-08	-1.68756e-10	-0.798457	0.000259829	-1.68756e-10	-0.777493	0.00025997	-1.68756e-10	-0.777433
199472846	chr1:199472846:C:T	4.88156e-08	-0.717126	-0.79378	6.31427e-05	-1.40454	-0.787582	6.31742e-05	-1.40453	-0.787577
199472937	chr1:199472937:T:C	2.57158e-08	-0.935162	-1.21669	3.67423e-05	-1.51484	-1.21874	3.67609e-05	-1.51482	-1.21874
199473184	chr1:199473184:G:A	3.06294e-07	0.432607	-0.107017	0.000537144	0.0277362	-0.0789878	0.000537476	0.0278919	-0.0790082
199473219	chr1:199473219:G:A	2.56168e-08	-1.63705	-0.518655	8.02854e-05	-1.45358	-0.498353	8.03284e-05	-1.45359	-0.498283
199473427	chr1:199473427:A:C	2.37449e-07	-0.533919	0.604914	0.000394014	-1.01313	0.651999	0.000394255	-1.01302	0.652023
199473530	chr1:199473530:T:C	2.75089e-08	-0.863883	-1.22056	3.81635e-05	-1.47513	-1.22051	3.81826e-05	-1.47511	-1.22051
199473582	chr1:199473582:G:A	1.27905e-08	-1.63143	-1.21883	3.1196e-05	-1.67841	-1.21882	3.12123e-05	-1.67837	-1.21882
199473651	chr1:199473651:T:C	4.91096e-08	-0.725835	-0.779067	6.38768e-05	-1.40774	-0.772822	6.39086e-05	-1.40773	-0.772818
199473807	chr1:199473807:C:T	1.60266e-08	-1.41745	-1.20726	4.00319e-05	-1.4403	-1.20754	4.00499e-05	-1.44033	-1.20754
199473997	chr1:199473997:C:T	7.10443e-08	-1.13565	-2.62661e-10	0.000170349	-1.19967	-2.62661e-10	0.000170422	-1.19972	-2.62661e-10
199474193	chr1:199474193:G:A	1.61801e-08	-1.4247	-1.19048	3.11959e-05	-1.70915	-1.18808	3.12107e-05	-1.70915	-1.18809
199474369	chr1:199474369:CTG:C	2.51946e-08	-0.951813	-1.22052	5.98298e-05	-1.02545	-1.22056	5.98549e-05	-1.02551	-1.22056
199474522	chr1:199474522:A:G	1.83332e-07	-1.68756e-10	-0.187659	0.000484374	-1.68756e-10	-0.154661	0.000484617	-1.68756e-10	-0.154641
199474774	chr1:199474774:C:T	3.10103e-08	-1.44504	-0.519595	7.35899e-05	-1.56934	-0.469674	7.3624e-05	-1.56929	-0.469743
199475023	chr1:199475023:G:A	4.00653e-08	-0.787019	-0.921427	5.34398e-05	-1.44208	-0.91688	5.34673e-05	-1.44206	-0.916869
199475033	chr1:199475033:C:T	2.72302e-08	-1.44844	-0.646194	5.90398e-05	-1.56842	-0.690889	5.90697e-05	-1.56837	-0.690915
199475310	chr1:199475310:T:C	7.84192e-08	-1.68756e-10	-1.03689	0.000212465	-1.68756e-10	-0.978739	0.00021256	-1.68756e-10	-0.978774
199475333	chr1:199475333:G:A	6.84252e-08	-0.4467	-0.726516	8.03577e-05	-1.23441	-0.716617	8.03988e-05	-1.2344	-0.716601
199475409	chr1:199475409:T:C	6.92519e-08	-1.16121	-2.62661e-10	0.000196971	-1.05446	-2.62661e-10	0.000197065	-1.05447	-2.62661e-10
199475509	chr1:199475509:T:C	1.70734e-08	-1.61161	-0.949823	3.79803e-05	-1.7636	-0.93685	3.79983e-05	-1.7636	-0.936854
199475851	chr1:199475851:G:A	6.81498e-08	-0.433863	-0.743385	7.96198e-05	-1.22657	-0.733686	7.96604e-05	-1.22656	-0.73367
199475952	chr1:199475952:T:C	1.30272e-08	-1.61209	-1.21983	3.16646e-05	-1.66249	-1.21983	3.16813e-05	-1.66245	-1.21983
199476087	chr1:199476087:A:C	8.87466e-08	-1.68756e-10	-0.913172	0.00022923	-1.68756e-10	-0.902794	0.000229339	-1.68756e-10	-0.902798
199476088	chr1:199476088:A:T	8.32083e-08	-1.68756e-10	-0.97761	0.000219403	-1.68756e-10	-0.946606	0.000219507	-1.68756e-10	-0.946617
199476217	chr1:199476217:A:T	6.80927e-08	-0.463021	-0.715065	8.04493e-05	-1.24483	-0.705056	8.04904e-05	-1.24482	-0.70504
199476263	chr1:199476263:CAATGGTTGTGCT:C	4.74294e-07	0.979385	-0.216515	0.000837501	0.579657	-0.186753	0.000838009	0.579817	-0.186788
199476298	chr1:199476298:T:G	2.22032e-08	-1.66887	-0.629845	6.95159e-05	-1.48952	-0.606447	6.95526e-05	-1.48953	-0.606382
199476389	chr1:199476389:T:C	1.09888e-07	-1.68756e-10	-0.699493	0.000293472	-1.68756e-10	-0.655734	0.000293593	-1.68756e-10	-0.655806
199476428	chr1:199476428:C:T	1.82228e-07	-1.68756e-10	-0.193697	0.000481426	-1.68756e-10	-0.160765	0.000481668	-1.68756e-10	-0.160745
199476477	chr1:199476477:G:A	1.09298e-07	-0.704877	-2.62661e-10	0.000125881	-1.50218	-2.62661e-10	0.000125939	-1.5022	-2.62661e-10
199476859	chr1:199476859:T:C	1.44492e-08	-1.5303	-1.19802	2.98162e-05	-1.74658	-1.19589	2.98304e-05	-1.74658	-1.1959
199477587	chr1:199477587:G:A	7.40837e-08	-0.171333	-0.922428	7.71209e-05	-1.065	-0.927145	7.71602e-05	-1.06499	-0.927128
199477851	chr1:199477851:A:C	6.6122e-08	-1.68756e-10	-1.20746	0.00016892	-1.68756e-10	-1.2081	0.000169002	-1.68756e-10	-1.20809
199478112	chr1:199478112:T:C	1.27616e-08	-1.63286	-1.21966	3.11279e-05	-1.67975	-1.21966	3.11442e-05	-1.67971	-1.21966
199479027	chr1:199479027:C:T	8.66118e-08	-1.68756e-10	-0.937521	0.000225695	-1.68756e-10	-0.918333	0.000225816	-1.68756e-10	-0.918278
199479096	chr1:199479096:T:C	2.64991e-08	-1.25041	-0.871435	5.7388e-05	-1.41679	-0.870894	5.74182e-05	-1.41678	-0.870863
199479354	chr1:199479354:A:G	1.50418e-08	-1.58764	-1.10048	3.78875e-05	-1.60917	-1.09373	3.79049e-05	-1.6092	-1.09372
199479456	chr1:199479456:C:T	1.05489e-07	-1.68756e-10	-0.740347	0.000270588	-1.68756e-10	-0.73692	0.000270729	-1.68756e-10	-0.736881
199479471	chr1:199479471:G:A	1.89979e-08	-1.34059	-1.11404	5.08528e-05	-1.30642	-1.10216	5.0878e-05	-1.30637	-1.1022
199479588	chr1:199479588:G:A	6.52611e-08	-1.68756e-10	-1.22056	0.000167398	-1.68756e-10	-1.21715	0.000167478	-1.68756e-10	-1.21715
199479904	chr1:199479904:A:G	1.4725e-07	-0.406823	-2.62661e-10	0.000394379	-0.360205	-2.62661e-10	0.000394544	-0.360269	-2.62661e-10
199479927	chr1:199479927:T:A	3.87369e-08	-0.741993	-1.00017	5.29255e-05	-1.37151	-0.997118	5.29516e-05	-1.37152	-0.9971
199480072	chr1:199480072:G:A	1.39484e-08	-1.74393	-1.01966	3.97141e-05	-1.63505	-1.02076	3.97337e-05	-1.63506	-1.02074
199480245	chr1:199480245:T:C	4.84209e-08	-1.51902	-2.62661e-10	0.000112045	-1.61862	-2.62661e-10	0.000112099	-1.61862	-2.62661e-10
199480319	chr1:199480319:A:G	7.92043e-08	-1.64898	0.622051	0.000194898	-1.68635	0.621311	0.000194988	-1.68634	0.621275
199481002	chr1:199481002:C:G	7.53703e-08	-1.68756e-10	-1.07654	0.000204045	-1.68756e-10	-1.01918	0.000204131	-1.68756e-10	-1.01924
199481277	chr1:199481277:C:T	2.00176e-07	-1.68756e-10	-0.0997581	0.000413054	-1.68756e-10	-0.313939	0.000413273	-1.68756e-10	-0.313891
199481403	chr1:199481403:G:T	1.41265e-07	-1.68756e-10	-0.448317	0.000368283	-1.68756e-10	-0.428665	0.000368493	-1.68756e-10	-0.428577
199481651	chr1:199481651:G:A	9.10821e-08	-0.887196	-2.62661e-10	0.000150989	-1.32031	-2.62661e-10	0.00015106	-1.32032	-2.62661e-10
199482369	chr1:199482369:T:C	7.53254e-08	-1.68756e-10	-1.07714	0.000204919	-1.68756e-10	-1.0149	0.000205007	-1.68756e-10	-1.01495
199482539	chr1:199482539:T:C	5.51056e-08	-0.50568	-0.884025	9.48816e-05	-0.913674	-0.871214	9.49255e-05	-0.913625	-0.871282
199483082	chr1:199483082:T:C	8.11321e-08	-1.68756e-10	-1.00288	0.000208393	-1.68756e-10	-0.998093	0.000208496	-1.68756e-10	-0.998081
199483301	chr1:199483301:A:G	2.48685e-07	-1.68756e-10	0.117232	0.000596586	-1.68756e-10	0.0537054	0.000596939	-1.68756e-10	0.0538151
199483523	chr1:199483523:T:C	7.19286e-08	-1.68756e-10	-1.12328	0.000184625	-1.68756e-10	-1.11919	0.000184717	-1.68756e-10	-1.11917
199484517	chr1:199484517:T:C	8.6897e-08	-1.68756e-10	-0.934233	0.000227754	-1.68756e-10	-0.90925	0.000227865	-1.68756e-10	-0.909245
199484593	chr1:199484593:A:G	7.54284e-08	-1.68756e-10	-1.07577	0.000205232	-1.68756e-10	-1.01338	0.000205321	-1.68756e-10	-1.01343
199484846	chr1:199484846:T:C	8.74797e-08	-1.68756e-10	-0.92755	0.000229428	-1.68756e-10	-0.901929	0.00022954	-1.68756e-10	-0.901924
199484915	chr1:199484915:C:T	3.78235e-08	-1.44002	-0.326004	8.27049e-05	-1.56713	-0.355111	8.27465e-05	-1.56708	-0.35514
199485267	chr1:199485267:C:T	2.36466e-08	-1.64752	-0.588215	6.54985e-05	-1.63036	-0.525132	6.5519e-05	-1.63034	-0.525316
199485750	chr1:199485750:G:A	5.64707e-08	-1.71526	0.350029	0.000164303	-1.70207	0.466266	0.000164344	-1.70206	0.466025
199485872	chr1:199485872:A:G	1.38247e-07	-1.68756e-10	-0.469916	0.000359541	-1.68756e-10	-0.452689	0.00035975	-1.68756e-10	-0.452592
199486484	chr1:199486484:G:C	1.659e-07	-1.68756e-10	-0.287571	0.000432866	-1.68756e-10	-0.267089	0.000433117	-1.68756e-10	-0.266992
199486666	chr1:199486666:T:C	6.47357e-08	-1.22864	-2.62661e-10	0.000162051	-1.24961	-2.62661e-10	0.00016213	-1.2496	-2.62661e-10
199486717	chr1:199486717:G:T	3.26165e-08	-0.937076	-0.977062	5.95101e-05	-1.31145	-0.939921	5.95363e-05	-1.31144	-0.939975
199486747	chr1:199486747:A:G	2.401e-08	-1.68086	-0.539625	6.65368e-05	-1.6658	-0.473962	6.65571e-05	-1.66579	-0.474152
199486842	chr1:199486842:A:T	8.26962e-08	-1.68756e-10	-0.983783	0.000212453	-1.68756e-10	-0.978799	0.000212558	-1.68756e-10	-0.978786
199486879	chr1:199486879:G:A	3.84212e-08	-0.930061	-0.820285	6.98289e-05	-1.30513	-0.786338	6.98582e-05	-1.30512	-0.786411
199486881	chr1:199486881:G:A	3.91169e-08	-0.905091	-0.827311	7.0624e-05	-1.28669	-0.793456	7.06537e-05	-1.28668	-0.793529
199486922	chr1:199486922:A:G	6.33365e-08	-1.267	0.0165005	0.000170479	-1.27772	0.078815	0.000170552	-1.27769	0.0787278
199486995	chr1:199486995:G:A	7.34039e-08	-1.68756e-10	-1.10298	0.000190006	-1.68756e-10	-1.09046	0.000190099	-1.68756e-10	-1.09046
199487022	chr1:199487022:G:A	2.68536e-08	-1.44644	-0.662116	5.8126e-05	-1.56799	-0.706914	5.81547e-05	-1.56794	-0.706955
199487432	chr1:199487432:C:T	1.0102e-07	-1.68756e-10	-0.783638	0.000251602	-1.68756e-10	-0.809671	0.000251644	-1.68756e-10	-0.809982
199487459	chr1:199487459:C:T	3.47079e-08	-1.45674	-0.39525	7.74672e-05	-1.57776	-0.409901	7.75058e-05	-1.57771	-0.409934
199488122	chr1:199488122:A:G	2.85804e-08	-1.39127	-0.654971	6.11493e-05	-1.52401	-0.70019	6.11798e-05	-1.52395	-0.700229
199488180	chr1:199488180:T:A	1.18195e-07	-1.68756e-10	-0.62662	0.000307394	-1.68756e-10	-0.609387	0.000307566	-1.68756e-10	-0.60931
199488264	chr1:199488264:G:C	3.06679e-08	-0.970584	-1.00516	5.66963e-05	-1.33038	-0.969433	5.67214e-05	-1.33037	-0.969483
199488277	chr1:199488277:A:G	3.18971e-08	-0.980276	-0.956166	5.94155e-05	-1.33675	-0.916209	5.94413e-05	-1.33674	-0.916268
199488399	chr1:199488399:G:A	7.77836e-08	-0.26533	-0.779696	0.000129304	-0.709255	-0.766097	0.000129363	-0.709201	-0.766179
199488413	chr1:199488413:A:G	8.70372e-08	-1.68756e-10	-0.932621	0.000228137	-1.68756e-10	-0.90757	0.000228248	-1.68756e-10	-0.907565
199488935	chr1:199488935:T:G	7.08766e-08	-1.68756e-10	-1.13802	0.000186609	-1.68756e-10	-1.1085	0.000186693	-1.68756e-10	-1.10853
199489383	chr1:199489383:G:C	1.13657e-07	-1.68756e-10	-0.66577	0.000296109	-1.68756e-10	-0.64679	0.000296273	-1.68756e-10	-0.646718
199489427	chr1:199489427:T:C	7.22725e-08	-1.68756e-10	-1.11851	0.000190907	-1.68756e-10	-1.08573	0.000190992	-1.68756e-10	-1.08577
199489836	chr1:199489836:A:G	3.36605e-08	-1.01173	-0.870901	5.9884e-05	-1.40172	-0.843392	5.9912e-05	-1.40165	-0.843474
199490040	chr1:199490040:C:T	1.19822e-07	-1.68756e-10	-0.612948	0.000312414	-1.68756e-10	-0.593188	0.000312588	-1.68756e-10	-0.593113
199490370	chr1:199490370:C:T	2.58289e-08	-1.38845	-0.759015	6.15046e-05	-1.44009	-0.778312	6.15431e-05	-1.44004	-0.778223
199490378	chr1:199490378:A:T	1.11358e-07	-1.68756e-10	-0.68621	0.00029709	-1.68756e-10	-0.643482	0.000297221	-1.68756e-10	-0.643524
199490415	chr1:199490415:T:C	2.21458e-08	-1.35006	-0.951246	4.74359e-05	-1.49601	-0.982127	4.74603e-05	-1.49595	-0.982153
199490778	chr1:199490778:T:C	1.20597e-07	-1.68756e-10	-0.6065	0.000314468	-1.68756e-10	-0.586636	0.000314643	-1.68756e-10	-0.586561
199490975	chr1:199490975:T:C	2.34374e-08	-1.06972	-1.1749	4.16861e-05	-1.44284	-1.16451	4.17077e-05	-1.44278	-1.16453
199491109	chr1:199491109:T:C	7.29796e-08	-1.68756e-10	-1.10878	0.000190312	-1.68756e-10	-1.08885	0.000190401	-1.68756e-10	-1.08887
199491138	chr1:199491138:A:G	1.66935e-07	-1.68756e-10	-0.281351	0.000444469	-1.68756e-10	-0.240637	0.000444676	-1.68756e-10	-0.240654
199491172	chr1:199491172:T:C	1.55716e-08	-1.7675	-0.886013	4.09569e-05	-1.74509	-0.879905	4.09789e-05	-1.7451	-0.879845
199491213	chr1:199491213:C:T	2.41248e-08	-1.07282	-1.1429	4.28958e-05	-1.44922	-1.12952	4.29177e-05	-1.44916	-1.12956
199491460	chr1:199491460:T:TA	1.13525e-07	-1.68756e-10	-0.666938	0.000295798	-1.68756e-10	-0.647843	0.000295961	-1.68756e-10	-0.64777
199491778	chr1:199491778:G:A	3.57851e-08	-1.75165	-0.069775	9.99363e-05	-1.69169	-0.0412925	9.99989e-05	-1.6917	-0.0411377
199491780	chr1:199491780:G:A	3.5586e-08	-1.75241	-0.0745928	9.92884e-05	-1.69329	-0.0461987	9.93506e-05	-1.6933	-0.0460442
199492850	chr1:199492850:A:T	3.65112e-08	-1.76064	-0.0406986	0.000100562	-1.71431	-0.0124317	0.000100626	-1.71432	-0.0122749
199492864	chr1:199492864:A:C	1.22656e-07	-1.68756e-10	-0.589571	0.000328499	-1.68756e-10	-0.542985	0.000328633	-1.68756e-10	-0.543059
199492897	chr1:199492897:T:C	2.61081e-08	-0.980128	-1.15658	4.53093e-05	-1.3809	-1.1431	4.53329e-05	-1.38083	-1.14313
199493020	chr1:199493020:C:T	1.76453e-07	-1.68756e-10	-0.225902	0.000470534	-1.68756e-10	-0.183649	0.000470753	-1.68756e-10	-0.183667
199493242	chr1:199493242:A:T	2.1358e-08	-1.38114	-0.956393	4.60849e-05	-1.51978	-0.987248	4.61086e-05	-1.51973	-0.987275
199493377	chr1:199493377:T:C	6.91274e-08	-1.68756e-10	-1.163	0.000181219	-1.68756e-10	-1.13781	0.000181301	-1.68756e-10	-1.13784
199493550	chr1:199493550:C:A	2.68882e-08	-1.75255	-0.354722	7.45828e-05	-1.69476	-0.330847	7.46281e-05	-1.69477	-0.330711
199493956	chr1:199493956:T:C	2.86562e-08	-1.74127	-0.302315	8.05817e-05	-1.67102	-0.277231	8.06308e-05	-1.67103	-0.277092
199493958	chr1:199493958:C:T	1.691e-08	-1.76733	-0.803726	4.51909e-05	-1.73972	-0.786899	4.52153e-05	-1.73973	-0.786835
199494028	chr1:199494028:G:A	1.70699e-08	-1.55687	-1.00477	3.97276e-05	-1.74302	-0.912446	3.97481e-05	-1.74303	-0.912407
199495178	chr1:199495178:A:G	9.19026e-08	-0.00123597	-0.876992	0.000136064	-0.578061	-0.846331	0.000136155	-0.57789	-0.846316
199495483	chr1:199495483:C:T	8.22303e-08	-0.14099	-0.848442	0.00012491	-0.693247	-0.816681	0.000124992	-0.693085	-0.816665
199495536	chr1:199495536:G:T	4.87099e-08	-1.51307	-2.62661e-10	0.000106768	-1.66686	-2.62661e-10	0.00010682	-1.66685	-2.62661e-10
199495547	chr1:199495547:A:C	3.18963e-08	-1.74652	-0.189946	8.93492e-05	-1.6815	-0.163465	8.94044e-05	-1.68151	-0.163318
199495638	chr1:199495638:G:A	2.16227e-08	-1.43526	-0.88995	4.90002e-05	-1.56581	-0.879883	4.90234e-05	-1.56576	-0.879942
199496025	chr1:199496025:A:C	2.75402e-08	-0.967727	-1.11558	4.77277e-05	-1.37259	-1.09942	4.77522e-05	-1.37252	-1.09946
199496160	chr1:199496160:G:A	4.45124e-08	-0.45964	-1.14355	6.94402e-05	-0.962815	-1.13424	6.94812e-05	-0.962686	-1.13426
199496162	chr1:199496162:G:A	1.28336e-07	-1.68756e-10	-0.544306	0.00033419	-1.68756e-10	-0.525807	0.000334379	-1.68756e-10	-0.525725
199496296	chr1:199496296:C:T	1.35366e-08	-1.64204	-1.15152	3.51784e-05	-1.64513	-1.13196	3.5196e-05	-1.6451	-1.13196
199496333	chr1:199496333:C:T	2.25116e-08	-1.42375	-0.861172	5.0963e-05	-1.55701	-0.849407	5.0987e-05	-1.55696	-0.84947
199496494	chr1:199496494:T:C	1.13873e-07	-1.68756e-10	-0.663874	0.000296563	-1.68756e-10	-0.64526	0.000296727	-1.68756e-10	-0.645187
199497405	chr1:199497405:A:C	6.5393e-08	-1.68756e-10	-1.21854	0.000166923	-1.68756e-10	-1.21999	0.000167003	-1.68756e-10	-1.21999
199497422	chr1:199497422:A:G	6.5346e-08	-1.68756e-10	-1.21926	0.000168222	-1.68756e-10	-1.21223	0.000168302	-1.68756e-10	-1.21224
199497848	chr1:199497848:C:T	2.31747e-08	-1.14289	-1.113	4.25041e-05	-1.49245	-1.09547	4.25254e-05	-1.49239	-1.09551
199497969	chr1:199497969:C:T	1.1653e-07	-1.68756e-10	-0.640806	0.000303704	-1.68756e-10	-0.621465	0.000303873	-1.68756e-10	-0.621391
199498632	chr1:199498632:G:C	1.99067e-08	-1.7673	-0.6406	5.33582e-05	-1.73966	-0.620832	5.33876e-05	-1.73967	-0.620756
199498756	chr1:199498756:A:G	3.45625e-08	-1.74364	-0.112544	9.71167e-05	-1.67651	-0.0850981	9.71773e-05	-1.67652	-0.0849449
199499008	chr1:199499008:G:GA	6.60291e-08	-1.68756e-10	-1.20886	0.000168041	-1.68756e-10	-1.21331	0.000168123	-1.68756e-10	-1.2133
199499297	chr1:199499297:A:G	7.58473e-08	-1.68756e-10	-1.07023	0.000201672	-1.68756e-10	-1.03088	0.000201763	-1.68756e-10	-1.03091
199499525	chr1:199499525:A:C	1.0837e-07	-1.68756e-10	-0.713409	0.000269236	-1.68756e-10	-0.74193	0.000269381	-1.68756e-10	-0.741873
199499740	chr1:199499740:C:T	7.12875e-08	-1.68756e-10	-1.13224	0.000182973	-1.68756e-10	-1.12818	0.000183065	-1.68756e-10	-1.12816
199500089	chr1:199500089:G:A	1.23525e-07	-0.582511	-2.62661e-10	0.00018123	-1.13775	-2.62661e-10	0.000181314	-1.13777	-2.62661e-10
199500286	chr1:199500286:C:T	8.20797e-08	-1.68756e-10	-0.991265	0.000212344	-1.68756e-10	-0.979311	0.000212458	-1.68756e-10	-0.979257
199500908	chr1:199500908:T:C	4.1418e-08	-1.67524	-2.62661e-10	0.000130831	-1.46361	-2.62661e-10	0.000130898	-1.46358	-2.62661e-10
199501358	chr1:199501358:A:T	3.68206e-08	-1.76271	-0.0301898	0.000100974	-1.72095	-0.00170024	0.000101038	-1.72096	-0.00154185
199501521	chr1:199501521:C:T	6.53732e-08	-1.68756e-10	-1.21884	0.000167541	-1.68756e-10	-1.21629	0.000167621	-1.68756e-10	-1.2163
199501556	chr1:199501556:A:G	7.97292e-08	-1.02032	-2.62661e-10	0.000236627	-0.871032	-2.62661e-10	0.000236751	-0.870992	-2.62661e-10
199501832	chr1:199501832:A:G	5.03091e-08	-1.48077	-2.62661e-10	0.000120232	-1.5481	-2.62661e-10	0.000120289	-1.5481	-2.62661e-10
199501992	chr1:199501992:C:T	1.26501e-07	-0.558703	-2.62661e-10	0.000182284	-1.13195	-2.62661e-10	0.000182368	-1.13198	-2.62661e-10
199502060	chr1:199502060:G:A	6.5408e-08	-1.68756e-10	-1.21831	0.000168593	-1.68756e-10	-1.21003	0.000168672	-1.68756e-10	-1.21004
199502099	chr1:199502099:G:A	2.95884e-08	-1.57581	-0.435767	9.69505e-05	-1.39727	-0.366052	9.70007e-05	-1.39728	-0.365998
199502104	chr1:199502104:AT:A	6.85401e-08	-1.68756e-10	-1.17154	0.000179106	-1.68756e-10	-1.14954	0.000179188	-1.68756e-10	-1.14956
199502267	chr1:199502267:T:C	3.28761e-08	-0.739093	-1.16712	5.32809e-05	-1.20611	-1.15583	5.33094e-05	-1.20603	-1.15586
199502423	chr1:199502423:A:G	4.0876e-08	-1.76239	0.0739755	0.000112296	-1.71998	0.103599	0.000112368	-1.71998	0.103763
199502488	chr1:199502488:T:C	3.2773e-08	-0.939338	-0.970013	5.75905e-05	-1.35051	-0.933651	5.76184e-05	-1.35044	-0.93372
199502843	chr1:199502843:G:T	2.21131e-08	-1.37355	-0.929242	4.75104e-05	-1.51545	-0.961114	4.75347e-05	-1.5154	-0.961142
199503120	chr1:199503120:T:C	6.53261e-08	-1.68756e-10	-1.21957	0.000168087	-1.68756e-10	-1.21304	0.000168166	-1.68756e-10	-1.21305
199503207	chr1:199503207:A:G	3.5983e-07	-1.68756e-10	0.486676	0.00100115	-1.68756e-10	0.57139	0.00100156	-1.68756e-10	0.571315
199503451	chr1:199503451:T:C	8.77768e-08	0.017124	-0.941284	0.000129818	-0.558488	-0.912894	0.000129905	-0.558316	-0.912881
199503499	chr1:199503499:A:G	4.61045e-08	-1.52207	-0.0459713	0.000134461	-1.50459	0.0683474	0.00013452	-1.50457	0.0682835
199503852	chr1:199503852:A:G	4.38882e-08	-1.76052	0.143211	0.000121154	-1.71396	0.173502	0.000121231	-1.71397	0.17367
199503933	chr1:199503933:A:T	3.92328e-08	-1.76037	0.0309278	0.000108207	-1.71359	0.0601134	0.000108275	-1.7136	0.0602751
199504406	chr1:199504406:G:A	3.80625e-08	-1.57959	-0.180136	0.000109796	-1.56412	-0.0747701	0.000109844	-1.5641	-0.074835
199504476	chr1:199504476:T:C	1.47088e-08	-1.48996	-1.22055	3.75947e-05	-1.49009	-1.22056	3.76142e-05	-1.49006	-1.22056
199504477	chr1:199504477:G:A	1.12328e-08	-1.76677	-1.21335	3.13156e-05	-1.68099	-1.21241	3.13299e-05	-1.68101	-1.21241
199504513	chr1:199504513:G:C	3.82097e-08	-1.76153	0.00565936	0.000105196	-1.71664	0.0349404	0.000105262	-1.71664	0.0351001
199504899	chr1:199504899:T:C	9.91431e-08	-0.0319453	-0.770447	0.000198064	-0.307479	-0.741451	0.000198189	-0.307333	-0.741447
199504907	chr1:199504907:T:C	2.10986e-08	-1.42103	-0.928722	4.58406e-05	-1.55127	-0.961082	4.58638e-05	-1.55121	-0.96111
199505021	chr1:199505021:T:C	4.07106e-08	-1.76161	0.0691386	0.000111972	-1.71796	0.0986967	0.000112044	-1.71797	0.0988608
199505348	chr1:199505348:A:G	8.08967e-08	-0.0949258	-0.910858	0.000121498	-0.656323	-0.881295	0.000121578	-0.656157	-0.881282
199505573	chr1:199505573:C:A	4.28077e-08	-1.58351	-0.058727	0.000124409	-1.57061	0.0566702	0.000124462	-1.5706	0.0565967
199505708	chr1:199505708:G:A	2.65655e-08	-0.98379	-1.13555	4.63349e-05	-1.38157	-1.12005	4.63587e-05	-1.3815	-1.12009
199507400	chr1:199507400:C:T	4.33154e-08	-0.410107	-1.22034	6.74156e-05	-0.906559	-1.22008	6.74572e-05	-0.906425	-1.22008
199508711	chr1:199508711:C:A	2.09758e-08	-1.29778	-1.05781	4.84282e-05	-1.41616	-1.04128	4.84527e-05	-1.4161	-1.04131
199509187	chr1:199509187:C:T	3.06879e-08	-0.756025	-1.21906	5.46423e-05	-1.12397	-1.21274	5.46729e-05	-1.1239	-1.21273
199509728	chr1:199509728:T:C	2.51197e-08	-1.04976	-1.12554	5.13808e-05	-1.28923	-1.10902	5.14081e-05	-1.28917	-1.10903
199509818	chr1:199509818:A:T	7.58071e-08	-1.411	0.340233	0.000159066	-1.5274	0.259195	0.000159136	-1.52734	0.259101
199510021	chr1:199510021:A:T	4.91785e-08	-0.282938	-1.22056	7.64996e-05	-0.779758	-1.22048	7.65475e-05	-0.779612	-1.22048
199510191	chr1:199510191:C:T	1.12844e-08	-1.75843	-1.2171	2.91328e-05	-1.75068	-1.21497	2.91468e-05	-1.75067	-1.21498
199510486	chr1:199510486:C:T	4.74914e-08	-0.340238	-1.19817	7.49597e-05	-0.825149	-1.19542	7.50073e-05	-0.825009	-1.19541
199511038	chr1:199511038:G:T	6.95705e-08	-1.68756e-10	-1.15662	0.000173529	-1.68756e-10	-1.18117	0.000173615	-1.68756e-10	-1.18116
199511103	chr1:199511103:C:T	9.22387e-08	-1.68756e-10	-0.874577	0.000240438	-1.68756e-10	-0.855054	0.000240571	-1.68756e-10	-0.854986
199511109	chr1:199511109:C:T	3.90392e-08	-1.73439	-2.62661e-10	9.92475e-05	-1.7399	-2.62661e-10	9.92949e-05	-1.7399	-2.62661e-10
199511193	chr1:199511193:G:A	1.13236e-08	-1.76726	-1.20481	2.94367e-05	-1.74883	-1.20644	2.94516e-05	-1.74883	-1.20643
199511435	chr1:199511435:T:C	4.0633e-08	-0.478096	-1.21628	6.54941e-05	-0.940194	-1.21536	6.55345e-05	-0.940063	-1.21536
199511806	chr1:199511806:A:T	8.83495e-08	-1.68756e-10	-0.917656	0.000216137	-1.68756e-10	-0.961607	0.000216249	-1.68756e-10	-0.961569
199512030	chr1:199512030:G:A	2.7188e-08	-1.12252	-0.973662	5.6481e-05	-1.35616	-0.947457	5.65107e-05	-1.3561	-0.947469
199512428	chr1:199512428:G:A	7.39923e-08	-1.68756e-10	-1.095	0.00018986	-1.68756e-10	-1.09123	0.000189954	-1.68756e-10	-1.09122
199512512	chr1:199512512:C:T	3.67711e-08	-0.576105	-1.21814	5.99422e-05	-1.02674	-1.2174	5.99788e-05	-1.02661	-1.2174
199512632	chr1:199512632:A:G	1.99124e-08	-1.36214	-1.04548	4.4615e-05	-1.53695	-1.00249	4.46364e-05	-1.5369	-1.00255
199512673	chr1:199512673:T:C	5.19836e-08	-1.44803	-2.62661e-10	0.000133053	-1.44677	-2.62661e-10	0.000133116	-1.44678	-2.62661e-10
199513208	chr1:199513208:T:C	8.21136e-08	-1.68756e-10	-0.990853	0.000216168	-1.68756e-10	-0.96146	0.000216269	-1.68756e-10	-0.961478
199513318	chr1:199513318:A:G	1.83276e-08	-1.37227	-1.11828	4.28116e-05	-1.47493	-1.10578	4.28333e-05	-1.47487	-1.10581
199513433	chr1:199513433:C:T	3.59213e-08	-1.41035	-0.407273	7.88563e-05	-1.50445	-0.465441	7.88943e-05	-1.5044	-0.465495
199513437	chr1:199513437:G:A	1.21567e-08	-1.76729	-1.13379	3.14188e-05	-1.76483	-1.12528	3.14334e-05	-1.76483	-1.1253
199513442	chr1:199513442:C:T	1.02178e-07	-1.68756e-10	-0.772241	0.000229996	-1.68756e-10	-0.899455	0.000230113	-1.68756e-10	-0.899431
199513570	chr1:199513570:G:A	1.22843e-08	-1.76622	-1.12441	3.18132e-05	-1.76218	-1.11545	3.18279e-05	-1.76218	-1.11547
199513603	chr1:199513603:T:C	1.23196e-08	-1.76419	-1.12357	3.19522e-05	-1.75867	-1.11461	3.1967e-05	-1.75867	-1.11463
199513858	chr1:199513858:T:C	2.19151e-08	-1.27494	-1.03684	4.68182e-05	-1.4755	-1.01574	4.68423e-05	-1.47546	-1.01576
199514654	chr1:199514654:C:G	6.59696e-08	-1.68756e-10	-1.20976	0.000167238	-1.68756e-10	-1.2181	0.000167319	-1.68756e-10	-1.2181
199515298	chr1:199515298:A:T	1.24421e-08	-1.76153	-1.11634	3.23238e-05	-1.75457	-1.10714	3.23388e-05	-1.75457	-1.10716
199515423	chr1:199515423:G:A	3.68508e-08	-0.58256	-1.20952	6.06568e-05	-1.02436	-1.20793	6.0694e-05	-1.02424	-1.20792
199515873	chr1:199515873:C:T	2.49682e-08	-1.26374	-0.917613	5.38504e-05	-1.46702	-0.884288	5.38782e-05	-1.46697	-0.884301
199516094	chr1:199516094:A:G	1.47544e-08	-1.74577	-0.961641	3.92782e-05	-1.73608	-0.930764	3.92967e-05	-1.73608	-0.93078
199516652	chr1:199516652:G:A	3.79339e-08	-1.76311	-2.62661e-10	9.6742e-05	-1.76547	-2.62661e-10	9.67885e-05	-1.76547	-2.62661e-10
199516657	chr1:199516657:T:C	1.24352e-08	-1.76481	-1.11362	3.23e-05	-1.75965	-1.1028	3.2315e-05	-1.75964	-1.10283
199516677	chr1:199516677:A:T	6.56145e-08	-1.68756e-10	-1.21516	0.000168689	-1.68756e-10	-1.20946	0.00016877	-1.68756e-10	-1.20947
199516679	chr1:199516679:C:A	3.89224e-08	-0.540217	-1.19717	6.33992e-05	-0.993579	-1.19449	6.34386e-05	-0.993452	-1.19448
199517029	chr1:199517029:T:C	8.99362e-08	-1.68756e-10	-0.899856	0.000238332	-1.68756e-10	-0.863853	0.000238442	-1.68756e-10	-0.863875
199517086	chr1:199517086:A:C	7.10997e-08	-1.68756e-10	-1.13487	0.000181746	-1.68756e-10	-1.13491	0.000181838	-1.68756e-10	-1.13488
199517286	chr1:199517286:G:A	3.78667e-08	-0.56111	-1.20377	6.19382e-05	-1.0099	-1.20148	6.19765e-05	-1.00977	-1.20147
199517456	chr1:199517456:A:C	8.0195e-08	-1.68756e-10	-1.0145	0.000195322	-1.68756e-10	-1.06287	0.000195422	-1.68756e-10	-1.06284
199517557	chr1:199517557:C:A	1.25502e-08	-1.76006	-1.10916	3.26349e-05	-1.75248	-1.09965	3.265e-05	-1.75248	-1.09968
199517587	chr1:199517587:A:G	1.25423e-08	-1.76376	-1.1061	3.25631e-05	-1.75799	-1.09635	3.25781e-05	-1.75799	-1.09637
199517902	chr1:199517902:G:C	3.14906e-08	-1.4648	-0.48447	6.97207e-05	-1.55098	-0.542045	6.97539e-05	-1.55093	-0.542099
199518156	chr1:199518156:T:C	4.74463e-08	-1.53936	-2.62661e-10	0.000114336	-1.59838	-2.62661e-10	0.000114391	-1.59838	-2.62661e-10
199518349	chr1:199518349:T:C	3.18885e-08	-1.46924	-0.467468	7.06063e-05	-1.55448	-0.525916	7.06399e-05	-1.55443	-0.525971
199518553	chr1:199518553:A:G	3.67339e-08	-0.584041	-1.21121	6.04777e-05	-1.02528	-1.20996	6.05148e-05	-1.02516	-1.20996
199518668	chr1:199518668:G:C	6.59352e-08	-1.68756e-10	-1.21028	0.000168179	-1.68756e-10	-1.21249	0.000168259	-1.68756e-10	-1.21249
199518830	chr1:199518830:G:A	1.24079e-08	-1.76152	-1.1191	3.22447e-05	-1.75446	-1.10971	3.22596e-05	-1.75445	-1.10973
199518897	chr1:199518897:A:C	1.24983e-08	-1.76145	-1.11192	3.24876e-05	-1.75432	-1.10234	3.25026e-05	-1.75432	-1.10236
199519476	chr1:199519476:C:T	1.24835e-08	-1.75447	-1.12008	3.25218e-05	-1.74481	-1.11079	3.25369e-05	-1.74481	-1.11082
199519705	chr1:199519705:G:A	3.12937e-08	-1.46406	-0.491482	6.92962e-05	-1.55013	-0.548995	6.93292e-05	-1.55008	-0.549049
199519903	chr1:199519903:G:A	1.26613e-08	-1.75347	-1.10693	3.30144e-05	-1.74353	-1.09705	3.30297e-05	-1.74352	-1.09707
199520181	chr1:199520181:G:T	1.68896e-08	-1.43361	-1.13865	3.97291e-05	-1.52816	-1.12727	3.97491e-05	-1.52811	-1.1273
199520310	chr1:199520310:T:C	1.23918e-08	-1.75208	-1.12984	3.22901e-05	-1.74176	-1.12099	3.23052e-05	-1.74176	-1.12101
199520596	chr1:199520596:C:T	2.47353e-08	-1.26811	-0.92261	5.30853e-05	-1.47108	-0.894542	5.31127e-05	-1.47103	-0.894555
199520764	chr1:199520764:T:C	7.00922e-08	-1.68756e-10	-1.14915	0.000174557	-1.68756e-10	-1.17527	0.000174643	-1.68756e-10	-1.17525
199520848	chr1:199520848:C:T	4.94354e-08	-1.49829	-2.62661e-10	0.000127297	-1.491	-2.62661e-10	0.00012736	-1.49098	-2.62661e-10
199521000	chr1:199521000:T:C	1.155e-08	-1.74748	-1.20479	2.93516e-05	-1.75162	-1.20655	2.93659e-05	-1.75162	-1.20654
199521059	chr1:199521059:G:A	6.74167e-08	-1.68756e-10	-1.18806	0.000174555	-1.68756e-10	-1.17528	0.000174637	-1.68756e-10	-1.17529
199521249	chr1:199521249:A:T	1.25118e-08	-1.76318	-1.10911	3.25002e-05	-1.75701	-1.09926	3.25153e-05	-1.757	-1.09929
199521456	chr1:199521456:T:C	1.2625e-08	-1.76136	-1.10192	3.28373e-05	-1.75432	-1.09164	3.28525e-05	-1.75431	-1.09166
199521928	chr1:199521928:C:G	1.3432e-08	-1.75903	-1.04229	3.45655e-05	-1.76724	-1.02742	3.45812e-05	-1.76724	-1.02745
199522010	chr1:199522010:C:A	4.80309e-07	-1.68756e-10	0.775473	0.00128986	-1.68756e-10	0.824771	0.00129038	-1.68756e-10	0.824692
199522135	chr1:199522135:T:C	1.35619e-08	-1.75985	-1.03184	3.49399e-05	-1.76736	-1.01653	3.49557e-05	-1.76737	-1.01655
199522499	chr1:199522499:T:C	1.7078e-08	-1.42273	-1.13844	4.00523e-05	-1.51889	-1.12845	4.00725e-05	-1.51883	-1.12847
199522680	chr1:199522680:G:T	1.63179e-08	-1.52692	-1.07978	3.63933e-05	-1.64234	-1.10079	3.64112e-05	-1.64232	-1.1008
199523109	chr1:199523109:C:T	2.39164e-08	-1.35995	-0.864448	5.31037e-05	-1.54074	-0.824528	5.31307e-05	-1.5407	-0.824541
199523531	chr1:199523531:T:C	1.17799e-08	-1.74707	-1.18549	2.99064e-05	-1.75131	-1.18813	2.99212e-05	-1.75132	-1.18811
199524453	chr1:199524453:A:C	6.80414e-08	-1.68756e-10	-1.17884	0.000176415	-1.68756e-10	-1.16468	0.0001765	-1.68756e-10	-1.16468
199524893	chr1:199524893:G:A	7.26367e-08	-1.68756e-10	-1.11349	0.000185687	-1.68756e-10	-1.11346	0.000185781	-1.68756e-10	-1.11343
199524969	chr1:199524969:C:T	3.40037e-08	-0.674394	-1.19809	5.64663e-05	-1.10849	-1.19538	5.65004e-05	-1.10838	-1.19537
199525044	chr1:199525044:A:G	7.02704e-08	-1.68756e-10	-1.14661	0.000181082	-1.68756e-10	-1.13857	0.000181168	-1.68756e-10	-1.13857
199525058	chr1:199525058:G:A	8.00502e-08	-1.68756e-10	-1.0163	0.000195034	-1.68756e-10	-1.06435	0.000195133	-1.68756e-10	-1.06432
199525418	chr1:199525418:T:A	1.99521e-08	-1.56729	-0.838331	4.75836e-05	-1.68794	-0.787093	4.76042e-05	-1.68791	-0.787171
199525419	chr1:199525419:G:A	2.01999e-08	-1.55454	-0.838736	4.79532e-05	-1.67987	-0.787428	4.7974e-05	-1.67983	-0.787506
199525474	chr1:199525474:A:C	6.70793e-08	-1.68756e-10	-1.19308	0.000173508	-1.68756e-10	-1.1813	0.000173589	-1.68756e-10	-1.18131
199525583	chr1:199525583:G:A	3.28906e-08	-1.29695	-0.608819	7.01502e-05	-1.49679	-0.590086	7.01871e-05	-1.49675	-0.590085
199525588	chr1:199525588:A:G	4.31138e-08	-1.63511	-2.62661e-10	0.000102982	-1.70297	-2.62661e-10	0.000103032	-1.70296	-2.62661e-10
199525649	chr1:199525649:C:T	7.01707e-08	-1.68756e-10	-1.14803	0.000180812	-1.68756e-10	-1.14006	0.000180899	-1.68756e-10	-1.14006
199526291	chr1:199526291:G:C	3.18613e-08	-1.491	-0.446561	7.06997e-05	-1.57312	-0.505956	7.07331e-05	-1.57307	-0.506012
199526554	chr1:199526554:A:G	8.25237e-08	-1.68756e-10	-0.985871	0.000215137	-1.68756e-10	-0.966243	0.000215234	-1.68756e-10	-0.966273
199526610	chr1:199526610:A:G	8.80471e-08	-1.68756e-10	-0.921085	0.000230116	-1.68756e-10	-0.898933	0.000230219	-1.68756e-10	-0.898966
199526987	chr1:199526987:GCAA:G	7.94446e-08	-1.68756e-10	-1.0239	0.000206375	-1.68756e-10	-1.00782	0.000206485	-1.68756e-10	-1.00777
199527221	chr1:199527221:T:C	8.64251e-08	-1.68756e-10	-0.939679	0.000228332	-1.68756e-10	-0.906716	0.000228439	-1.68756e-10	-0.906731
199527234	chr1:199527234:C:T	2.17774e-08	-1.27977	-1.03831	4.44854e-05	-1.50074	-1.04162	4.45092e-05	-1.5007	-1.0416
199527279	chr1:199527279:T:C	6.83264e-08	-1.68756e-10	-1.17466	0.000176396	-1.68756e-10	-1.16479	0.000176478	-1.68756e-10	-1.16481
199527450	chr1:199527450:G:A	6.60694e-08	-1.68756e-10	-1.20825	0.00016992	-1.68756e-10	-1.20219	0.000170002	-1.68756e-10	-1.20219
199527645	chr1:199527645:G:A	1.37584e-08	-1.75693	-1.02037	3.53756e-05	-1.76677	-1.00473	3.53915e-05	-1.76677	-1.00476
199527784	chr1:199527784:C:G	7.32094e-08	-1.68756e-10	-1.10563	0.000190818	-1.68756e-10	-1.0862	0.000190908	-1.68756e-10	-1.08621
199528445	chr1:199528445:C:T	6.95669e-08	-1.68756e-10	-1.15667	0.000179194	-1.68756e-10	-1.14905	0.00017928	-1.68756e-10	-1.14905
199528858	chr1:199528858:G:T	3.50528e-08	-0.634622	-1.20748	5.78358e-05	-1.07453	-1.20538	5.78707e-05	-1.07442	-1.20537
199529518	chr1:199529518:C:CT	1.62504e-07	-1.68756e-10	-0.308252	0.000414643	-1.68756e-10	-0.310099	0.000414852	-1.68756e-10	-0.310077
199530022	chr1:199530022:C:G	8.15171e-08	-1.68756e-10	-0.998144	0.000198215	-1.68756e-10	-1.04817	0.000198316	-1.68756e-10	-1.04814
199530023	chr1:199530023:A:G	1.24152e-08	-1.71413	-1.16591	3.1462e-05	-1.74706	-1.14168	3.1476e-05	-1.74707	-1.1417
199530188	chr1:199530188:TAA:T	1.35048e-08	-1.75714	-1.03877	3.47043e-05	-1.76682	-1.02383	3.472e-05	-1.76682	-1.02386
199530612	chr1:199530612:G:A	3.0303e-08	-1.42751	-0.560197	6.69919e-05	-1.51872	-0.614227	6.70243e-05	-1.51867	-0.614279
199530773	chr1:199530773:A:G	6.52637e-08	-1.68756e-10	-1.22052	0.000167144	-1.68756e-10	-1.21866	0.000167225	-1.68756e-10	-1.21866
199531332	chr1:199531332:G:T	7.26323e-08	-1.68756e-10	-1.11355	0.000187923	-1.68756e-10	-1.10148	0.00018802	-1.68756e-10	-1.10145
199531371	chr1:199531371:T:C	2.84294e-08	-1.29432	-0.757217	6.04396e-05	-1.49313	-0.742747	6.04715e-05	-1.49308	-0.742746
199532543	chr1:199532543:T:C	6.80062e-08	-1.68756e-10	-1.17936	0.000175238	-1.68756e-10	-1.17137	0.00017532	-1.68756e-10	-1.17139
199532689	chr1:199532689:C:T	3.65244e-08	-0.594013	-1.20696	5.97465e-05	-1.04272	-1.20468	5.97828e-05	-1.04261	-1.20467
199532785	chr1:199532785:C:T	1.1202e-07	-1.68756e-10	-0.680283	0.000298058	-1.68756e-10	-0.640231	0.000298157	-1.68756e-10	-0.640379
199532849	chr1:199532849:T:A	3.62908e-07	-1.68756e-10	0.495194	0.00100681	-1.68756e-10	0.577025	0.00100737	-1.68756e-10	0.577096
199533111	chr1:199533111:T:C	6.95669e-08	-1.68756e-10	-1.15667	0.000179194	-1.68756e-10	-1.14905	0.00017928	-1.68756e-10	-1.14905
199533593	chr1:199533593:C:A	3.23124e-08	-1.43402	-0.48948	7.12532e-05	-1.5241	-0.54718	7.12874e-05	-1.52405	-0.547235
199533851	chr1:199533851:T:C	6.79985e-08	-1.68756e-10	-1.17947	0.000175305	-1.68756e-10	-1.17099	0.000175393	-1.68756e-10	-1.17097
199533966	chr1:199533966:T:C	3.0113e-08	-1.34582	-0.648177	6.51836e-05	-1.53182	-0.628493	6.5218e-05	-1.53178	-0.628488
199534152	chr1:199534152:T:C	3.00531e-08	-1.32896	-0.667033	6.47301e-05	-1.51943	-0.647866	6.47642e-05	-1.51938	-0.647862
199534286	chr1:199534286:CA:C	3.09755e-08	-1.33202	-0.633734	6.68303e-05	-1.52156	-0.613806	6.68655e-05	-1.52151	-0.613801
199534415	chr1:199534415:A:G	7.70238e-08	-1.68756e-10	-1.05484	0.000199891	-1.68756e-10	-1.03974	0.000199997	-1.68756e-10	-1.0397
199534498	chr1:199534498:T:C	3.30879e-08	-1.39606	-0.503728	7.25666e-05	-1.49208	-0.560929	7.26017e-05	-1.49203	-0.560983
199534512	chr1:199534512:CT:C	6.83922e-08	-1.68756e-10	-1.1737	0.000176322	-1.68756e-10	-1.1652	0.000176404	-1.68756e-10	-1.16522
199534546	chr1:199534546:C:T	3.56327e-08	-0.618047	-1.20764	5.84685e-05	-1.06355	-1.20548	5.85039e-05	-1.06343	-1.20547
199534835	chr1:199534835:T:C	7.02265e-08	-1.68756e-10	-1.14723	0.000174827	-1.68756e-10	-1.17372	0.000174913	-1.68756e-10	-1.17371
199534838	chr1:199534838:T:C	3.31148e-08	-0.679478	-1.2195	5.48475e-05	-1.11411	-1.21886	5.48797e-05	-1.114	-1.21886
199534903	chr1:199534903:C:T	1.40485e-08	-1.7587	-0.997733	3.62668e-05	-1.76717	-0.979442	3.62831e-05	-1.76718	-0.979472
199534934	chr1:199534934:G:A	3.8182e-08	-1.75659	-2.62661e-10	9.70182e-05	-1.76262	-2.62661e-10	9.70652e-05	-1.76262	-2.62661e-10
199535072	chr1:199535072:T:C	6.84797e-08	-1.68756e-10	-1.17242	0.000176561	-1.68756e-10	-1.16385	0.000176642	-1.68756e-10	-1.16387
199535219	chr1:199535219:G:A	1.42586e-08	-1.7349	-1.0067	3.63067e-05	-1.75659	-0.988931	3.63228e-05	-1.75659	-0.988961
199535266	chr1:199535266:T:C	6.16972e-08	-1.27672	-2.62661e-10	0.000125261	-1.50712	-2.62661e-10	0.000125324	-1.5071	-2.62661e-10
199535275	chr1:199535275:T:A	4.50295e-07	-1.68756e-10	0.710947	0.00122151	-1.68756e-10	0.770329	0.00122202	-1.68756e-10	0.770264
199535496	chr1:199535496:T:C	8.44529e-08	-0.962763	-2.62661e-10	0.00019907	-1.04386	-2.62661e-10	0.00019915	-1.04394	-2.62661e-10
199535981	chr1:199535981:G:A	7.30136e-08	-1.68756e-10	-1.10831	0.000187062	-1.68756e-10	-1.10608	0.000187157	-1.68756e-10	-1.10605
199536002	chr1:199536002:C:T	1.51443e-07	-1.68756e-10	-0.378744	0.000432809	-1.68756e-10	-0.26722	0.000432917	-1.68756e-10	-0.267455
199536144	chr1:199536144:T:G	1.96924e-08	-1.45772	-0.961003	4.55816e-05	-1.60729	-0.910721	4.56031e-05	-1.60726	-0.910763
199536204	chr1:199536204:A:T	1.89082e-08	-1.47482	-0.984539	4.41077e-05	-1.61891	-0.931976	4.4128e-05	-1.61887	-0.932037
199536257	chr1:199536257:C:A	1.39627e-08	-1.75491	-1.00766	3.59306e-05	-1.76617	-0.989757	3.59467e-05	-1.76617	-0.989787
199536298	chr1:199536298:AG:A	1.39773e-08	-1.75423	-1.00729	3.59524e-05	-1.76595	-0.989373	3.59685e-05	-1.76595	-0.989403
199536384	chr1:199536384:G:A	8.00849e-08	-1.68756e-10	-1.01587	0.000210277	-1.68756e-10	-0.989091	0.000210375	-1.68756e-10	-0.989109
199537347	chr1:199537347:T:C	1.16013e-08	-1.74436	-1.20348	2.94684e-05	-1.7489	-1.2053	2.94828e-05	-1.7489	-1.20529
199537452	chr1:199537452:T:G	3.15557e-08	-1.40989	-0.537313	6.94548e-05	-1.50434	-0.592504	6.94884e-05	-1.50428	-0.592557
199537454	chr1:199537454:C:T	3.21806e-08	-1.39028	-0.537313	7.06363e-05	-1.48747	-0.592504	7.06706e-05	-1.48741	-0.592557
199537543	chr1:199537543:G:C	3.28707e-08	-1.4095	-0.496871	7.22485e-05	-1.50371	-0.553699	7.22833e-05	-1.50365	-0.553752
199537766	chr1:199537766:T:C	2.64202e-08	-1.32968	-0.795146	5.8321e-05	-1.51786	-0.753694	5.83508e-05	-1.51782	-0.753708
199537874	chr1:199537874:G:A	3.19213e-08	-1.39738	-0.538303	7.01e-05	-1.49413	-0.593462	7.0134e-05	-1.49408	-0.593515
199537902	chr1:199537902:C:A	6.89839e-08	-1.68756e-10	-1.16508	0.00017799	-1.68756e-10	-1.15579	0.000178072	-1.68756e-10	-1.15581
199538090	chr1:199538090:A:G	2.00815e-08	-1.46892	-0.930238	4.66301e-05	-1.61705	-0.878219	4.6652e-05	-1.61702	-0.878263
199538304	chr1:199538304:C:T	6.66758e-08	-1.68756e-10	-1.19911	0.000168895	-1.68756e-10	-1.20824	0.000168978	-1.68756e-10	-1.20823
199538682	chr1:199538682:GT:G	2.09167e-08	-1.43985	-0.918554	4.82536e-05	-1.59642	-0.864627	4.82763e-05	-1.59639	-0.864672
199539230	chr1:199539230:C:T	8.01645e-08	-1.68756e-10	-1.01488	0.000208516	-1.68756e-10	-0.997502	0.00020861	-1.68756e-10	-0.997532
199539243	chr1:199539243:T:G	3.84115e-08	-0.530187	-1.22041	6.20354e-05	-0.989262	-1.22055	6.20727e-05	-0.989142	-1.22055
199539851	chr1:199539851:A:G	6.85974e-08	-1.68756e-10	-1.1707	0.000177357	-1.68756e-10	-1.15935	0.00017744	-1.68756e-10	-1.15937
199540058	chr1:199540058:T:C	6.56182e-08	-1.68756e-10	-1.2151	0.000168434	-1.68756e-10	-1.21097	0.000168515	-1.68756e-10	-1.21097
199540061	chr1:199540061:C:T	9.70783e-08	-1.68756e-10	-0.823439	0.000249907	-1.68756e-10	-0.816428	0.000250032	-1.68756e-10	-0.816411
199540318	chr1:199540318:A:G	1.37686e-08	-1.75947	-1.01709	3.55387e-05	-1.76732	-0.999579	3.55547e-05	-1.76732	-0.999608
199540480	chr1:199540480:G:A	6.81726e-08	-1.68756e-10	-1.17691	0.000175707	-1.68756e-10	-1.1687	0.000175789	-1.68756e-10	-1.16872
199540637	chr1:199540637:T:C	6.77499e-08	-1.68756e-10	-1.18313	0.000174526	-1.68756e-10	-1.17545	0.000174607	-1.68756e-10	-1.17546
199540734	chr1:199540734:T:G	7.8414e-08	-1.68756e-10	-1.03695	0.000191583	-1.68756e-10	-1.0822	0.00019168	-1.68756e-10	-1.08217
199541056	chr1:199541056:A:G	2.05834e-08	-1.42331	-0.951164	4.71723e-05	-1.58344	-0.900274	4.71947e-05	-1.5834	-0.900316
199541443	chr1:199541443:T:C	1.02021e-07	-1.68756e-10	-0.773779	0.000272838	-1.68756e-10	-0.728638	0.000272965	-1.68756e-10	-0.728656
```
