## Supplementary material for "Characterization of shared and ancestry-specific signals driving complex traits using multi-ancestry fine-mapping": orig_s1_snps

```
rs12075442
rs10753861
rs12024418
rs10919779
rs10919780
rs6702288
rs4915189
rs72737453
rs72737454
rs138014446
rs10919781
rs1425792
rs74136108
rs72737455
rs12066107
rs12066189
rs114408814
rs113722913
rs114171814
rs147754070
rs970707
rs113480990
rs72737460
rs112061236
rs61821770
rs60298277
rs12025810
rs56381828
rs115237857
rs12404213
rs12403186
rs12404481
rs72737463
rs115563645
rs114495240
rs115071245
rs10919782
rs10919783
rs35138345
rs12072269
rs12067973
rs10919784
rs12073614
rs59671258
rs72737466
rs1991245
rs75048837
rs77906758
rs12402383
rs75899136
rs116786391
rs4915398
rs72737467
rs138820017
rs72737468
rs12405505
rs12408002
rs12403096
rs10159156
rs12404419
rs12405564
rs7527980
rs35722565
rs7530996
rs114219717
rs114998386
rs115900192
rs11804148
rs149110767
rs148076474
rs12404122
rs74528532
rs74365846
rs12079351
rs6687046
rs6662512
rs144121600
rs61821772
rs139728309
rs12047611
rs35752683
rs12088853
rs141560790
rs10800657
rs12068607
rs4518933
rs12726728
rs61821774
rs114647282
rs12409720
rs12407247
rs72737473
rs80305532
rs141506290
rs9662614
rs9660517
rs138924272
rs145872468
rs12759162
rs12411182
rs143861132
rs147407832
rs72737480
rs79200466
rs12407813
rs72737481
rs72737482
rs72737483
rs12401852
rs12406903
rs12408161
rs149167243
rs77550331
rs77644853
rs4644524
rs17665745
rs58951691
rs10919786
rs77994546
rs72737488
rs72737489
rs74230278
rs74136111
rs72737491
rs35635685
rs72737492
rs72737493
rs61821775
rs4564169
rs72737495
rs10800658
rs188531114
rs6696171
rs4915190
rs115294079
rs4915399
rs4915400
rs72737499
rs115223254
rs114372983
rs10800659
rs151149499
rs140125626
rs146924799
rs12035139
rs72737501
rs145972996
rs4259691
rs72739103
rs72739105
rs72739106
rs148477916
rs10737564
rs10737565
rs72739107
rs72739108
rs72739111
rs72739112
rs7519116
rs72739114
rs72739115
rs10800661
rs145879669
rs72739116
rs72739117
rs149005830
rs4244144
rs4915402
rs72739119
rs191340005
rs150344594
rs10919788
rs146305730
rs4623736
rs72739121
rs7556626
rs72739124
rs116197710
rs12724022
rs10800662
rs56138284
rs10800663
rs4390201
rs10919790
rs10800664
rs10753862
rs17722290
rs12038753
rs61819869
rs148023631
rs7533817
rs7522004
rs150613489
rs72739126
rs147334965
rs6686459
rs4636496
rs4465241
rs6427796
rs4147452
rs143241687
rs10919791
rs10737566
rs141479974
rs150841714
rs138379275
rs4915403
rs202020855
rs61819870
rs116385093
rs7549627
rs193167563
rs138437758
rs143908994
rs7533343
rs557835055
rs4475786
rs7556033
rs72739135
rs16845753
rs4244145
rs4915404
rs55679904
rs59349635
rs11810085
rs10919792
rs4915191
rs4915192
rs12405061
rs61819873
rs12402582
rs12402627
rs61819875
rs4915405
rs4379703
rs146223883
rs6694344
rs6681677
rs6681697
rs149943299
rs10919793
rs147673393
rs7538990
rs7550665
rs189194099
rs140498169
rs2816961
rs116079634
rs2821357
rs28897244
rs2816960
rs138245600
rs2821356
rs2821355
rs2821354
rs144440028
rs2821353
rs2816931
rs189328892
rs12410744
rs6663479
rs6663567
rs115503907
rs2816932
rs72739148
rs2816933
rs2816934
rs2821351
rs2816936
rs7515457
rs2816937
rs4532856
rs2821350
rs2821349
rs2821348
rs2816938
rs2816939
rs2821347
rs61819893
rs74380114
rs12406275
rs2821346
rs72739151
rs2821345
rs2816940
rs28698778
rs2816941
rs2816942
rs2816943
rs115676137
rs2816944
rs72739154
rs2816945
rs2816946
rs7553337
rs72739156
rs4405153
rs2816947
rs72739157
rs7546336
rs6427799
rs12407199
rs12566266
rs9427440
rs9427694
rs113047504
rs2816948
rs2737621
rs2816949
rs112399233
rs60535681
rs2816950
rs72739159
rs144341605
rs3828115
rs11579717
rs2737648
rs59350350
rs3790854
rs56222202
rs72739163
rs61819896
rs150919323
rs2977425
rs12030331
rs72739166
rs2737657
rs2737660
rs2737661
rs3762399
rs2821358
rs2737664
rs61819897
rs3790852
rs2737671
rs2821359
rs61819898
rs12724534
rs3790850
rs2737674
rs79807212
rs3790849
rs3790848
rs3790847
rs72739172
rs3790845
rs61819899
rs3790844
rs2821361
rs61486545
rs113762480
rs116610177
rs2821362
rs2821364
rs3790843
rs72739175
rs2821365
rs2817006
rs2737636
rs4495736
rs2821366
rs17722672
rs79444664
rs41300849
rs2817008
rs2363454
rs2817009
rs2363455
rs2248673
rs78489409
rs2821367
rs72739177
rs3790840
rs76659238
rs2821368
rs2821369
rs2821370
rs147055127
rs149200785
rs7518406
rs2821371
rs2737640
rs79212461
rs72739179
rs12402368
rs72739180
rs2821372
rs2821373
rs180839256
rs2821374
rs7536826
rs34125915
rs71633888
rs10919801
rs10919802
rs61819902
rs2821376
rs185932218
rs2737641
rs148151546
rs114172656
rs77735664
rs72739183
rs72739184
rs148745986
rs2737644
rs2821379
rs2821380
rs58713455
rs12402175
rs76039810
rs12737211
rs2737645
rs143512966
rs147191870
rs71633889
rs2977424
rs61819903
rs116224522
rs72739186
rs12408231
rs12753040
rs79157178
rs12408236
rs78054316
rs12410791
rs12096259
rs10919803
rs141445070
rs2737646
rs2737647
rs2816913
rs2821382
rs2821383
rs79743398
rs3006246
rs12757182
rs2821385
rs2821386
rs10919805
rs112501706
rs72739188
rs2821387
rs2821388
rs2816915
rs2816916
rs2737649
rs17723495
rs138709540
rs2737650
rs2821389
rs2737651
rs12069549
rs113199324
rs113737109
rs2821390
rs2821391
rs2363570
rs76058456
rs146102451
rs2821304
rs10919806
rs35078177
rs2737652
rs72739194
rs16845873
rs2251489
rs2251479
rs61819918
rs2821305
rs61819919
rs17723631
rs10753863
rs3790834
rs2816919
rs3828112
rs149366323
rs74604498
rs2816920
rs61819921
rs115214303
rs2816922
rs79293574
rs149897911
rs72739197
rs2737653
rs61819922
rs2737654
rs2821309
rs2737655
rs12031812
rs2821311
rs6658424
rs2821312
rs56392155
rs72739200
rs2247328
rs2737656
rs2821313
rs17724342
rs2821314
rs2737658
rs2821315
rs16845942
rs61819925
rs2247203
rs2821316
rs2737659
rs2816927
rs72740804
rs2816928
rs56198864
rs117679244
rs2246862
rs2821318
rs2737662
rs10800665
rs61819927
rs2817001
rs117748982
rs117915781
rs12145947
rs2737663
rs12131072
rs76200047
rs6686012
rs12037385
rs6686515
rs72740810
rs78893977
rs34615585
rs12134309
rs56340031
rs61819928
rs2821319
rs3790826
rs2737665
rs2737666
rs12748736
rs2737667
rs9660564
rs567975170
rs7533712
rs3790823
rs2821320
rs111706453
rs2737668
rs2257002
rs12024069
rs78268407
rs2821321
rs2816999
rs2737669
rs2816998
rs1986484
rs2821322
rs2816997
rs3790821
rs2816996
rs2253771
rs2816995
rs2816994
rs2816993
rs2816992
rs2821323
rs2816989
rs150087795
rs114457826
rs2737670
rs2816988
rs2816987
rs2816986
rs2816985
rs61819954
rs10800666
rs2816984
rs2816983
rs6695159
rs2816982
rs9427454
rs7511730
rs2816981
rs12139943
rs113379316
rs10919810
rs78924785
rs2821324
rs2816980
rs2816978
rs2821325
rs2821326
rs2816977
rs3828110
rs2816976
rs2816975
rs2737673
rs2821328
rs2821329
rs79893901
rs2821330
rs2816974
rs2363571
rs2249172
rs2363572
rs2249156
rs2249150
rs2816973
rs2248967
rs2816972
rs2816971
rs2816970
rs2821332
rs72740824
rs2260033
rs2885818
rs12041297
rs2737676
rs182043170
rs143512594
rs12138239
rs12131026
rs3790806
rs2737678
rs3790804
rs2737679
rs12401508
rs12408975
rs2737680
rs12133107
rs10919811
rs10494808
rs3762398
rs3762397
rs146770279
rs2816969
rs2258675
rs2737681
rs2737682
rs2737683
rs76610064
rs150303029
rs2821333
rs2737685
rs2821334
rs2737686
rs2821335
rs2737687
rs2821336
rs10800671
rs10800672
rs1986405
rs7522937
rs10753867
rs2737617
rs72740840
rs2258280
rs2821337
rs2816968
rs79376765
rs2821338
rs74490351
rs141597521
rs2816967
rs72740842
rs112458262
rs12042827
rs3790800
rs2010345
rs114890565
rs2001814
rs2816959
rs4460672
rs2816958
rs6688544
rs2816956
rs3790799
rs12033023
rs10919814
rs2816955
rs10919815
rs12123955
rs2816954
rs113967176
rs67061097
rs2737618
rs2816953
rs2737619
rs2737620
rs12049278
rs2363573
rs2737622
rs79701486
rs2816952
rs2816951
rs2821341
rs4915194
rs2737623
rs2821342
rs2363574
rs11799378
rs10919819
rs147795524
rs7534666
rs7514543
rs7537087
rs2821343
rs2737624
rs2737626
rs2821344
rs2816966
rs2816965
rs2737628
rs2816964
rs72740851
rs2001883
rs115671855
rs2011274
rs72644155
rs871446
rs75193699
rs3790794
rs2816963
rs61826162
rs12119319
rs71633892
rs61826163
rs3828107
rs35461138
rs61463737
rs3790793
rs12071085
rs140358194
rs10800673
rs56062650
rs56257035
rs3790792
rs12138457
rs79908174
rs17675868
rs16846142
rs16846145
rs140973432
rs16846147
rs113371026
rs74491510
rs61826181
rs7551367
rs66475069
rs59092384
rs3790791
rs16846160
rs56287601
rs2816962
rs61826183
rs61826184
rs77686316
rs16846165
rs61826185
rs10494809
rs113391053
rs61826186
rs113903480
rs111865734
rs61826187
rs12131233
rs16846169
rs12138728
rs77101384
rs12077979
rs16846175
rs12069085
rs12079265
rs10494810
rs58189931
rs10919824
rs2690039
rs17727243
rs144648785
rs7521363
rs7556049
rs2247019
rs2246926
rs2246923
rs2246919
rs2246917
rs1524163
rs1524162
rs3828105
rs2816929
rs2737630
rs2690038
rs2816926
rs2690037
rs2690036
rs12145993
rs61826189
rs2737631
rs16846217
rs2690035
rs1060060
rs1060061
rs2690034
rs2816912
rs2246211
rs2246210
rs2246209
rs2690033
rs2690032
rs1056426
rs2246072
rs2245987
rs2737632
rs2737633
rs2816991
rs2816990
rs2737634
rs12736965
rs6665426
rs2816979
rs41415747
rs4915195
rs4915196
rs4915197
rs4915198
rs7530378
rs4551624
rs113393574
rs112001321
rs2885820
rs72740876
rs1524161
rs11576498
rs12089117
rs10218481
rs10919830
rs112129671
rs142964088
rs10753869
rs145857401
rs142509203
rs10919832
rs9988613
rs138885912
rs10919834
rs114128760
rs113719021
rs138980002
rs28755445
rs28861702
rs56205583
rs113573380
rs76619641
rs12088130
rs12042611
rs73079382
rs12088324
rs12039232
rs16846239
rs12567745
rs12562944
rs2885821
rs149934432
rs4915413
rs4915414
rs76879602
rs12027000
rs12048017
rs113893583
rs2737635
rs10919835
rs10919837
rs139590361
rs10753870
rs6694617
rs10919839
rs10800677
rs1524167
rs1524165
rs61826214
rs61826215
rs10800678
rs35215220
rs61826217
rs12029667
rs17676836
rs147125181
rs2737637
rs6687716
rs115738479
rs56188213
rs6700640
rs112769303
rs61826219
rs6427804
rs16846260
rs4915415
rs6679506
rs10919843
rs10919844
rs2030663
rs2363575
rs116047232
rs2103118
rs77126691
rs10919845
rs2177493
rs2177492
rs10919846
rs12074562
rs4915199
rs4915416
rs4915417
rs10800679
rs10159260
rs6427805
rs6427806
rs114847764
rs12028402
rs10919847
rs10919848
rs115688292
rs10919850
rs34735365
rs17677047
rs116574439
rs36083650
rs16830063
rs35656575
rs7529495
rs7548202
rs11582885
rs10919851
rs7521914
rs12758493
rs10919852
rs16830066
rs6427807
rs6427808
rs6427809
rs2885822
rs75633869
rs115865429
rs72740893
rs1404063
rs940394
rs940395
rs7547703
rs61824871
rs80327295
rs1111642
rs1111643
rs4406663
rs142171882
rs10919854
rs12128213
rs12128246
rs10800681
rs10919855
rs10919856
rs10800682
rs3861927
rs111837333
rs2204309
rs10753872
rs10919857
rs10737569
rs10800683
rs10753873
rs150213926
rs76438722
rs2204308
rs2204307
rs10919858
rs10919859
rs10919860
rs1339576
rs72740898
rs10800684
rs12141508
rs12071602
rs12130750
rs6665819
rs6668384
rs12037069
rs12087689
rs12087733
rs11584160
rs10800685
rs183000011
rs112330375
rs10753874
rs181310516
rs35770173
rs11587704
rs10800686
rs12562086
rs12735246
rs12045034
rs12740189
rs12045833
rs75247983
rs10919862
rs55926987
rs819633
rs12047019
rs55743310
rs10919863
rs11587317
rs12042253
rs12024599
rs12039738
rs12046682
rs184575556
rs116183427
rs10919864
rs4341387
rs10919865
rs10919866
rs10919867
rs114874068
rs139094902
rs72743009
rs61824875
rs10919870
rs35849136
rs189688112
rs12029393
rs61824876
rs11581501
rs10919872
rs115310997
rs61824877
rs11584219
rs61824888
rs114274112
rs10919874
rs55995307
rs10919875
rs16846399
rs10919876
rs10494811
rs16846402
rs148194860
rs12031071
rs10919877
rs12120013
rs34129498
rs75440582
rs113765627
rs6671242
rs4915419
rs114688461
rs72743012
rs72743013
rs141889898
rs72743014
rs35877733
rs58828718
rs12132778
rs12117937
rs138368472
rs6427813
rs6427814
rs12144219
rs72743018
rs10919879
1:200256687_G_A
rs72743021
rs61824892
rs140090970
rs12727980
rs7515411
rs34959467
rs7527628
rs7518301
rs7530358
rs12734709
rs956009
rs2140558
rs10429903
rs61824893
rs4915423
rs4915200
rs4915424
rs61824894
rs4915425
rs2153279
rs2153278
rs2185277
rs6689473
rs7531171
rs7543193
rs7553595
rs61824895
rs7554011
rs61824896
rs7354861
rs7354985
rs7354862
rs7540115
rs7517753
rs7517687
rs7517691
rs12038331
rs61824897
rs6427815
rs61824898
rs6427816
rs7521057
rs6427817
rs6427818
rs61824899
rs10800693
rs10800694
rs12025408
rs147271377
rs12239178
rs12239361
rs7549328
rs7549573
rs7527464
rs61824900
rs940400
rs940399
rs940398
rs12239409
rs940397
rs819638
rs6682695
rs819637
rs819636
rs76488637
rs819635
rs1361352
rs75904654
rs72743029
rs112613429
rs12738036
rs116118879
rs75654682
rs146157349
rs34666405
rs75360576
rs115747605
rs843925
rs2066123
rs6657571
rs12079801
rs79283774
rs7547390
rs2790125
rs17690120
rs2808489
rs1832553
rs2808504
rs61475316
rs2790124
rs2790123
rs2015694
rs143528936
rs149493786
rs143076149
rs148247230
rs2808473
rs77193092
rs10733062
rs11809758
rs6427819
rs74999005
rs4915427
rs2790122
rs72743034
rs113395352
rs6668940
rs2808476
rs2790121
rs2790120
rs2808477
rs2790119
rs111962084
rs1538597
rs2808478
rs2790118
rs2808479
rs2790117
rs35410747
rs2790116
rs75246281
rs144044695
rs7512781
rs115446678
rs149090382
rs9660008
rs4915428
rs4915429
rs2808480
rs10919901
rs2790115
rs148768136
rs7538583
rs75356086
rs61824903
rs116155631
rs7553682
rs2790114
rs2790113
rs10919903
rs191370525
rs147012162
rs2790112
rs1572770
rs56175752
rs2790111
rs2790110
rs2790109
rs2225986
rs2808481
rs11583941
rs2808482
rs145204602
rs12117979
rs10919907
rs75821489
rs10800696
rs10919908
rs12073696
rs12058495
rs55988700
rs6662709
rs6698539
rs2808483
rs7531526
rs2808484
rs7511799
rs1572771
rs2808485
rs61224510
rs35306155
rs2808486
rs2808487
rs2808488
rs74913622
rs2790126
rs2790127
rs116833970
rs10919909
rs12086509
rs2790129
rs2790130
rs2808490
rs2808491
rs2790131
rs2790132
rs2808492
rs7520828
rs78538458
rs2790133
rs144302292
rs2808493
rs10800697
rs2790134
rs2808494
rs11801526
rs2808495
rs2808497
rs2790135
rs2790136
rs2808498
rs78470213
rs2790137
rs2790138
rs2808499
rs116007477
rs2808500
rs2790139
rs2808501
rs2808502
rs2790140
rs2790141
rs149282650
rs2050770
rs114257092
rs2011967
rs2011969
rs2808506
rs2808507
rs2808509
rs2790142
rs2050771
rs2808510
rs2808511
rs12724944
rs1339574
rs2790143
rs80323082
rs2808512
rs2790144
rs7515399
rs2808513
rs6677545
rs2153280
rs74322157
rs2808514
rs74897912
rs10919917
rs10919918
rs2808515
rs11808990
rs116313419
rs2790104
rs12140927
rs2808516
rs7544108
rs2790105
rs7521670
rs114181475
rs2808517
rs1934331
rs148024826
rs2808518
rs116406187
rs115929585
rs56370889
rs7538135
rs2066122
rs4915433
rs146656717
rs72743056
rs145001604
rs10494813
rs149610856
rs113106209
rs2790107
rs34201220
rs2808519
rs2808520
rs72743059
rs6685394
rs6696638
rs12121495
rs2808475
rs2790106
rs12141471
rs114946121
rs115935010
rs16846614
rs4915434
rs73077222
rs12141206
rs6664603
rs74354146
rs36003362
rs75327215
rs78114865
rs6671104
rs1572768
rs78712345
rs7541353
rs2790108
rs2808474
rs11802690
rs12116976
rs6657777
rs146810805
rs1128817
rs35342093
rs12031931
rs4244146
rs78188529
rs61824924
rs4915435
rs4915436
rs12034835
rs4915437
rs56363621
rs12131252
rs4915203
rs4072325
rs6427824
rs148778582
rs6664355
rs148842689
rs138252882
rs149787706
rs114841658
rs12037431
rs4414069
rs114127836
rs4256848
rs115249378
rs34178183
rs6427826
rs10800700
rs75850462
rs34361548
rs6427827
rs17691442
rs4915438
rs4915439
rs188482877
rs6702494
rs115040646
rs10919926
rs12132891
rs10494814
rs10919927
rs7544904
rs4415602
rs4411153
rs148171875
rs16846692
rs17691624
rs4518934
rs12125266
rs12030637
rs6666661
rs17691654
rs7547315
rs61824928
rs12745931
rs115171515
rs142541658
rs182889487
rs12022405
rs7515363
rs68022369
rs150299440
rs184060765
rs149495429
rs12131135
rs57872228
rs11584286
rs57070173
rs12044341
rs10919932
rs72743072
rs10919933
rs4317838
rs4427435
rs10919934
rs4512680
rs12082076
rs114622617
rs7526932
rs12095036
rs10919936
rs12085230
rs12059187
rs192311694
rs12117926
rs12132868
rs12117955
rs10218685
rs189777462
rs7531710
rs12566495
rs112766520
rs10157694
rs10919937
rs12090906
rs61824932
rs10919938
rs10158702
rs16846750
rs10737571
rs7535801
1:200433198_A_G
1:200433198_A_T
rs4915441
rs4511151
rs61824951
rs12021556
rs7549170
rs12058730
rs12095161
rs12095255
rs9287107
rs10218818
rs150920300
rs140778466
rs12146021
rs12032584
rs10800702
rs12128268
rs10919940
rs10919941
rs11576960
rs115940026
rs10494817
rs4387206
rs12130445
rs12146113
rs3922560
rs34918522
rs57765583
rs7542515
rs6692204
rs34441513
rs66900823
rs16846759
rs16846760
rs11587936
rs20348
rs2589
rs12567721
rs10800703
rs7554949
rs61824954
rs77451398
rs7546093
rs113955919
rs12025215
rs4915442
rs4915443
rs6673000
rs4459142
rs4567307
rs10919944
rs4506486
rs4356080
rs4471299
rs140971370
rs68127952
rs4915444
rs7365695
rs6427829
rs17743391
rs6692356
rs35993857
rs34324181
rs72743078
rs114388397
rs10919946
rs10919947
rs4498832
rs16846787
rs4636495
rs72743080
rs4297329
rs7526387
rs6427830
rs115884550
rs11576723
rs6427831
rs35958234
rs6427832
rs11577228
rs12122532
rs17253402
rs7518714
rs7541311
rs4396147
rs12739671
rs10919950
rs10919951
rs67745859
rs6670160
rs61826984
rs112584306
rs12745825
rs79318013
rs72743086
rs6427833
rs6674109
rs7553314
rs114729689
rs12087049
rs10919952
rs10919953
rs6680807
rs12132441
rs113348968
rs10494825
rs4417099
rs72743087
rs10919954
1:200473902_C_T
rs76892418
rs74136205
rs6675963
rs78374240
rs112381195
rs116744388
rs118094992
rs111743865
rs144783849
rs12138612
rs16846803
rs4556394
rs72743094
rs7551486
rs10919959
rs139394760
rs4382753
rs9943074
rs10919960
rs151014381
rs111797456
rs72743098
rs115358359
rs373530932
rs116839063
rs7549548
rs4568863
rs4335405
rs4405156
rs4612655
rs4418638
rs74136206
rs6700311
rs12565263
rs10919961
rs76118949
rs149933854
rs9659917
rs4453071
rs73079240
rs77462448
rs35931746
rs72743101
rs7515910
rs113011419
rs55765447
rs72743102
rs79441867
rs60546151
rs72745003
rs145409235
rs77151701
rs12135766
rs12136623
rs61350094
rs7414513
rs12082820
rs56862910
rs4402152
rs60091855
rs57738516
rs60705063
rs6671327
rs149258315
rs184360073
rs74136209
rs12567052
rs55658473
rs6699167
rs115567378
rs79789509
rs114823419
rs9645336
rs112433219
rs10800706
rs144374979
rs149208299
rs113786736
rs58679178
rs12134726
rs59028869
rs147183673
rs10919963
rs4328101
rs143727933
rs10399815
rs7413943
rs56266397
rs74136210
rs7553749
rs17692631
rs16846849
rs7553874
rs76847834
rs10919965
rs531430373
rs60997038
rs11811022
rs114022767
rs10919966
rs34168128
rs10919967
rs111279274
rs74855840
rs147549999
rs57690983
rs76650853
rs143533436
rs72745019
rs138202024
rs180713777
rs12092814
rs74437968
rs73079260
rs72745021
rs12096693
rs11589333
rs11591066
rs79012714
rs6682828
rs12404079
rs73079263
rs12094802
rs6686605
rs116122441
rs144127013
rs10800707
rs73070651
rs11590922
rs115468434
rs16846864
rs6665988
rs76776966
rs6690525
rs112449189
rs7546483
rs4576681
rs10919969
rs55790608
rs7516247
rs72745026
rs111760806
rs11801901
rs148378059
rs6679045
rs6703520
rs6703783
rs12097905
rs146711523
rs12067358
rs10753876
rs116561748
rs116063328
rs12402453
rs145108383
rs9724785
rs151308307
rs73070660
rs13376575
rs114733186
rs80084673
rs77331075
rs112609256
rs12145740
rs10919972
rs12131705
rs74401507
rs78390736
rs6660637
rs115887644
rs74977188
rs78424900
rs10919973
rs145154704
rs114339113
rs10737572
rs12060793
rs74319334
rs4304619
rs147436210
rs139733981
rs6667775
rs112727234
rs61827012
rs10800708
rs12120084
rs115957591
rs7548174
rs115694135
rs187619278
rs114099095
rs17408679
rs149536168
rs144701281
rs12734513
rs114278415
rs7543922
rs7533417
rs114008197
rs78390928
rs17448931
rs79898717
rs115356481
rs10919976
rs7527984
rs7543059
rs7553546
rs12130409
rs6427834
rs74533735
rs3890735
rs4332382
rs6693825
rs12125198
rs6687365
rs145022185
rs75765225
rs6687711
rs7518491
rs7543730
rs6688734
rs12071262
rs6688907
rs61827016
rs144918400
rs12065927
rs73070680
rs116535058
rs12077480
rs10800709
rs12403782
rs80049124
rs4915204
rs76074256
rs115543143
rs112591375
rs73070683
rs10800710
rs10800711
rs73070685
rs74996355
rs74675327
rs12092148
rs11584015
rs115831238
rs116226364
rs77477660
rs116810593
rs114278933
rs11586257
rs11584563
rs61380878
rs16846923
rs146217179
rs55989119
rs73070691
rs111502808
rs113826656
rs10800712
rs16846928
rs115637344
rs10919978
rs61827019
rs149647401
rs34898810
rs16846932
rs59162409
rs114342338
rs4915445
rs115265657
rs10753877
rs12093062
rs41310901
rs116506593
rs137876907
rs142487893
rs4353125
rs183335725
rs141264509
rs10919979
rs75429196
rs79673322
rs6699100
rs79234778
rs79099339
rs12082313
rs73070696
rs114274521
rs75913335
rs61827022
rs77698245
rs12092539
rs58696327
rs6691410
rs17482636
rs12128383
rs6670625
rs114836862
rs116597085
rs4504918
rs6665951
rs80059199
rs78787646
rs7512524
rs7526878
rs12117521
rs6660241
rs79638621
rs6427835
rs115957402
rs6675816
rs16846948
rs10800714
rs6667081
rs6666919
rs79645508
rs76693706
rs7536811
rs10494824
rs6673474
rs12085579
rs115709948
rs12117310
rs7537187
rs144653861
rs73076339
rs4596933
rs2809358
rs147559127
rs4915446
rs2794411
rs12088975
rs2809357
rs113640267
rs2809356
rs6689232
rs114550495
rs114911216
rs34139472
rs10494823
rs2809355
rs192682925
rs2808237
rs115641539
rs114010250
rs2808238
rs10494822
rs2794410
rs115064179
rs192364429
rs148439926
rs9427708
rs11580175
rs11589701
rs55794610
rs114902761
rs2794409
rs57254772
rs2808239
rs2794408
rs10800715
rs2815289
rs2251315
rs74893310
rs79197953
rs10800716
rs2809354
rs75589181
rs77118212
rs75659415
rs2808240
rs11590368
rs2808241
rs114762507
rs61825083
rs7512848
rs77379604
rs114625312
rs116535409
rs10919982
rs114318458
rs10919983
rs115650152
rs2808242
rs2809353
rs2808243
rs12057433
rs137913975
rs3806362
rs3806361
rs2808244
rs17450217
rs2809352
rs79500903
rs59168137
rs2808245
rs2808246
rs142944134
rs2808247
rs2808248
rs11807125
rs2808249
rs7521550
rs2808250
rs34510201
rs10919986
rs145135351
rs12744758
rs11801179
rs12744809
rs74510234
rs4915447
rs2809351
rs2808256
rs2808257
rs10919988
rs75991649
rs2809349
rs2809348
rs11808093
rs116809392
rs76163729
rs10399615
rs10399790
rs114869797
rs116059200
rs66717951
rs67040424
rs35941344
rs145288831
rs12728040
rs10919990
rs2809346
rs2809345
rs10919991
rs2809344
rs113970899
rs7529962
rs76686049
rs78061954
rs76104688
rs79465676
rs2809343
rs2809342
rs2809341
rs76231608
rs77027081
rs75172884
rs75188573
rs4448543
rs143847458
rs7527539
rs2809340
rs12126676
rs115134603
rs146194436
rs77103251
rs138623163
rs10800717
rs148335967
rs184868025
rs113360026
rs2809338
rs10919992
rs7538791
rs145152136
rs3924332
rs74497921
rs74479747
rs76315228
rs6695836
rs2808260
rs148910549
rs4415604
rs11584055
rs114037427
rs116721520
rs4448544
rs114650892
rs17416794
rs9427709
rs6665604
rs34428088
rs114841542
rs73074945
rs190654057
rs78401243
rs2815291
rs2809360
rs12562552
rs72745093
rs2809361
rs2809363
rs112768011
rs12136672
rs4915448
rs12750815
rs4915449
rs35249716
rs16847097
rs2809366
rs7517557
rs10919993
rs3924121
rs7521257
rs75948270
rs115409364
rs10919994
rs6672723
rs7539252
rs7529883
rs76389994
rs80130542
rs7530576
rs73074965
rs57542140
rs58787821
rs34796243
rs16847099
rs74455583
rs77919058
rs57155598
rs60572979
rs7540106
rs3795634
rs3795633
rs78479136
rs112460719
rs145329327
rs6427836
rs193051987
rs140813840
rs7544724
rs11580174
rs73077034
rs73077036
rs74885666
rs115325767
rs11588318
rs6661240
rs12731153
rs3806358
rs6656619
rs6427837
rs6668291
rs111314574
rs12047921
rs10919996
rs10494821
rs4582832
rs4405157
rs4311922
rs4400644
rs4265457
rs4320808
rs6667172
rs80028116
rs4915205
rs4915206
rs11582610
rs11801516
rs7527499
rs11811204
rs7550238
rs143130176
rs16830077
rs4387211
rs16830080
rs6700559
rs6665107
rs6700859
rs10753878
rs10919997
rs12061346
rs150045871
rs12760355
rs7533971
rs10919998
rs4437908
rs10800720
rs74353007
rs4072551
rs4072552
rs4072553
rs4381220
rs4072554
rs4326655
rs10919999
rs6663322
rs6678702
rs6665979
rs12061556
rs10800721
rs12082129
rs10753879
rs74353835
rs4489589
rs4297330
rs10920000
rs6669540
rs4403654
rs10920001
rs6682744
rs4378238
rs4498833
rs4477309
rs6427839
rs77243091
rs4431874
rs4421617
rs6427840
rs4421618
rs10800723
rs11581339
rs7519923
rs7520174
rs7520024
rs7542642
rs7532304
rs7542840
rs7520407
rs7520413
rs6427841
rs6427842
rs10920003
rs9427710
rs10920004
rs7524010
rs7524025
rs113330913
rs7526136
rs7526265
rs7526365
rs7526367
rs7526482
rs7526853
rs537708500
rs61825137
rs61825138
rs10920006
rs4915451
rs7545177
rs73083234
rs6427843
rs6427844
rs6427845
rs7539646
rs7519383
rs1540683
rs7542210
rs1540682
rs7542396
rs12141497
rs12126708
rs12076946
rs4556395
rs1817889
rs10920008
rs1389641
rs7526031
rs7526286
rs148103557
rs35656526
rs7535759
rs12042992
rs115166134
rs1874079
rs2808234
rs6427846
rs73083253
rs78543938
rs141714164
rs78607681
rs6427847
rs138547312
rs6427848
rs6427849
rs113906106
rs116346975
rs80232853
rs56949003
rs57068399
rs9628674
rs59892710
rs6427850
rs59172975
rs7535122
rs7512898
rs6684083
rs112148496
rs6427851
rs7518347
rs115456075
rs111521979
rs111735388
rs73083266
rs113308729
rs144643068
rs73084635
rs111604273
rs35659516
rs73084639
rs73084640
rs73084643
rs73084644
rs6427852
rs73084646
rs73084649
rs76270480
rs73084650
rs4915452
rs60064080
rs7534184
rs73084655
rs73084657
rs73084658
rs73084659
rs73084661
rs10800724
rs111780945
rs78131956
rs116114936
rs113895187
rs56849749
rs59505940
rs60432871
rs12137256
rs7530159
rs12042035
rs114584448
rs73084669
rs113923269
rs112390385
rs73084670
rs73084672
rs4539164
rs113846534
rs112124897
rs112731838
rs112476576
rs111957233
rs9726352
rs113838090
rs12239970
rs111825949
rs111912007
rs111405846
rs12748718
rs111922669
rs73084681
rs72746826
rs73084685
rs73084687
rs2364686
rs1389643
rs116270262
rs1389644
rs2220820
rs73084692
rs73084693
rs78991832
rs731077
rs731078
rs116144685
rs73084694
rs77056586
rs7519783
rs113856508
rs73084698
rs7538242
rs115852331
rs12730151
rs6675463
rs78382260
rs7544548
rs114999697
rs35247298
rs144844456
rs73084702
rs10920010
rs10920011
rs10920012
rs6664413
rs2364685
rs7554325
rs7519896
rs7542613
rs7542683
rs7520106
rs7554612
rs10920013
rs7545387
rs73086603
rs7548289
rs7515230
rs7515329
rs73086606
rs148314332
rs7548907
rs7526297
rs10800725
rs10800726
rs10800727
rs10800728
rs55783905
rs56303026
rs114942283
rs35796457
rs34674691
rs36041093
rs12047681
rs7516036
rs7518368
rs12126250
rs2029751
rs115657289
rs4554747
rs59624172
rs6427853
rs10753880
rs965192
rs10800729
rs146767332
rs7512279
rs35243860
rs12025389
rs10494820
rs6660197
rs146236424
rs10449265
rs12070749
rs10494819
rs7516821
rs7550125
rs12130226
rs12145140
rs10800730
rs73086614
rs10920017
rs73086617
rs58397787
rs12116528
rs138047640
rs78129956
rs60195675
rs12133302
rs73086620
rs73086621
rs7517998
rs60070641
rs7520780
rs7520984
rs73086625
rs115252691
rs73086626
rs73086628
rs72746845
rs73086631
rs73086632
rs75958761
rs3207096
rs113122215
rs4915456
rs61143976
rs80329163
rs7533592
rs139039649
rs73086635
rs148760979
rs6665490
rs150105817
rs12029036
rs12747799
rs7529518
rs35045998
rs6703201
rs12088680
rs59324679
rs10920018
rs7548165
rs17750695
rs12037134
rs12404756
rs7523261
rs56255908
rs73086639
rs35687916
rs6427854
rs2364687
rs115044842
rs6656966
rs6427855
rs7519005
rs150681395
rs10800731
rs4382754
rs75393400
rs6427856
rs16847180
rs16847183
rs74689616
rs12039516
rs6427857
rs6660092
rs79219310
rs149715949
rs80300313
rs150776326
rs16847193
rs114203300
rs6427858
rs12038475
rs4915457
rs10800733
rs12043133
rs11809578
rs67214245
rs17694768
rs11810437
rs73086648
rs74812030
rs12093247
rs2047148
rs12747569
rs114848659
rs55735825
rs2047147
rs10920027
rs6658395
rs6658596
rs10494818
rs12037469
rs73086650
rs7520287
rs12081920
rs12039314
rs7538416
rs35369655
rs115816894
rs12087381
rs145454327
rs147261814
rs56384604
rs10920032
rs6691268
rs6680058
rs66893025
rs76364860
rs12410302
rs7526001
rs12140784
rs114130390
rs10920033
rs73086655
rs1963260
rs1963261
rs12022671
rs12729842
rs2029750
rs139833762
rs16847224
rs10753881
rs10800735
rs11589092
rs141480431
rs139362786
rs4915458
rs73086656
rs73086660
rs112332562
rs12748010
rs146117837
rs11800187
rs115704099
rs12048165
rs12023677
rs79456176
rs7552353
rs7552653
rs10800737
rs80151051
rs114860391
rs79462442
rs556204082
rs4915459
rs138964723
rs11799980
rs35442900
rs77616852
rs71635511
rs7517047
rs6427859
rs12756996
rs12736722
rs10920034
rs66769776
rs66530521
rs9803971
rs72746858
rs6675265
rs72746859
rs78111816
rs34596352
rs58172834
rs142712737
rs143543859
rs115714635
rs7528217
rs181115131
rs10920036
rs10753882
rs7538023
rs6697899
rs10920040
rs10753883
rs10800742
rs35755401
rs12567434
rs76231971
rs16847242
rs151323840
rs11803934
rs6690988
rs10920043
rs7547000
rs16847251
rs6697037
rs6697430
rs6661661
rs79057783
rs12736176
rs4915209
rs1874080
rs41306231
rs78225055
rs41304544
rs12760892
rs9287108
rs10753884
rs6659127
rs55959343
rs138307180
rs141541222
rs115696001
rs12354382
rs12758336
rs79869095
rs10920045
rs59768598
rs142129136
rs10920046
rs34833011
rs138420631
rs6664990
rs141168864
rs150722597
rs147164403
rs12742404
rs111229268
rs60302916
rs57610035
rs184580087
rs188707771
rs150439633
rs184536095
rs66530019
rs4417100
rs6691977
rs17701059
rs12735702
rs115765157
rs6674599
rs10920052
rs16847267
rs10800743
rs2275194
rs114517250
rs79263210
rs16830092
rs181015118
rs2275193
rs2275192
rs145759918
rs142655997
rs138672660
rs114512233
rs2292095
rs78586948
rs2292096
rs16847284
rs12733378
rs7520696
rs3753953
rs3753954
rs7514015
rs16847296
rs10920054
rs12731136
rs28695253
rs6661980
rs150002860
rs6704302
rs7533782
rs7511678
rs7526103
rs140787791
rs114537480
rs7514501
rs77232227
rs7537351
rs6427860
rs6427861
rs12748136
rs72746883
rs10800744
rs6427862
rs7552536
rs6678462
rs7522087
rs7532914
rs74909501
rs11802758
rs11799635
rs56047722
rs34893530
rs2131833
rs12756886
rs6668056
rs12120209
rs150156794
rs35650485
rs968497
rs138176594
rs144298915
rs3738250
rs147515718
rs3738251
rs2292097
rs111572458
rs2292099
rs6702767
rs58750613
rs4915461
rs4915462
rs1983084
rs12565385
rs201980046
rs6427863
rs146183880
rs4319373
rs182539948
rs144066611
rs10920057
rs115494757
rs12401718
rs2062847
rs11806338
rs11799920
rs10800745
rs6661044
rs11584971
rs6663974
rs7531238
rs7519444
rs72746886
rs145979033
rs148641495
rs112680734
rs139125083
rs10920058
rs10920059
rs36028379
rs12564878
rs10733064
rs10733065
rs75705815
rs12565082
rs145912392
rs61825264
rs68052659
rs66584778
rs145212019
rs55710390
rs79816926
rs145810386
rs12060302
rs10920062
rs12028470
rs72746888
rs3753955
rs3753956
rs61825265
rs116285595
rs7539378
rs3820419
rs35964838
rs2134756
rs59457695
rs79222189
rs6427864
rs7531175
rs137857156
rs3753957
rs2271019
rs968549
rs968548
rs146303710
rs885197
rs885198
rs884357
rs867291
rs3753959
rs72746889
rs184164
rs296534
rs296533
rs296532
rs115600509
rs78281612
rs2271018
rs2271017
rs12045112
rs296526
rs296528
rs3767494
rs3767495
rs146066525
rs296529
rs296530
rs141042559
rs12759739
rs56354006
rs511104
rs113451121
rs148822130
rs57226353
rs116313820
rs35730213
rs75506719
rs374827
rs442905
rs2134757
rs55838263
rs12118246
rs12132298
rs12132349
rs78710594
rs60257241
rs59655222
rs61389587
rs28684993
rs189603918
rs200971543
rs7554511
rs2279837
rs41299637
rs41313912
rs12131796
rs4915463
rs143917380
rs3767496
rs45547233
rs10800746
rs7522462
rs59757713
rs296522
rs55973213
rs2275487
rs296523
rs146152054
rs59557272
rs905634
rs447284
rs427466
rs438443
rs378672
rs404339
rs296539
rs72749104
rs296540
rs6427865
rs142216889
rs296541
rs12096763
rs296542
rs296543
rs77898510
rs296544
rs296545
rs71635521
rs296546
rs296547
rs370411
rs296548
rs4915464
rs147992957
rs71635524
rs59250396
rs76866914
rs11589638
rs296551
rs561767
rs7536488
rs76131074
rs7551481
rs296519
rs12145340
rs6692762
rs148181441
rs12093616
rs864357
rs578052
rs425079
rs61742999
rs74687512
rs387493
rs74136277
rs116656839
rs11583546
rs10753885
rs11580144
rs75807586
rs75639917
rs296514
rs76208776
rs7528977
rs13374187
rs12025712
rs4915466
rs167199
rs7525822
rs296513
rs146936361
rs11811412
rs296511
rs12565423
rs9628680
rs61825289
rs7364440
rs72749120
rs12117995
rs78950425
rs72749127
rs668239
rs10920072
rs10920073
rs115976102
rs10920074
rs10753886
rs387602
rs10920075
rs58975754
rs2050786
rs72749130
```
