## Supplementary material for "Characterization of shared and ancestry-specific signals driving complex traits using multi-ancestry fine-mapping": orig_s2_snps

```
rs116054650
rs12075442
rs10753861
rs12024418
rs10919779
rs10919780
rs4915189
rs72737453
rs72737454
rs138014446
rs1425792
rs72737455
rs970707
rs113480990
rs12025810
rs116980150
rs116550611
rs76668584
rs117779698
rs140064850
rs1991245
rs75899136
rs4915398
rs139259891
rs6687046
rs61821772
rs12568543
rs139728309
rs12047611
rs10800657
rs4518933
rs12726728
rs61821774
rs138924272
rs12759162
rs143861132
rs12407813
rs75044977
rs4644524
rs10919786
rs117070610
rs77460302
rs143712938
rs12035139
rs12036971
rs12724022
rs67979702
rs10919790
rs10800664
rs12038753
rs61819869
rs146493097
rs10919791
rs4915403
rs202020855
rs61819870
rs188541515
rs192545168
rs72739135
rs150896017
rs78832762
rs112819985
rs111605527
rs59349635
rs11810085
rs12402627
rs61819875
rs2821357
rs2821356
rs2821355
rs2821354
rs192085517
rs2821353
rs2816931
rs6663479
rs6663567
rs2816932
rs2816933
rs2816934
rs2821351
rs2816936
rs2816937
rs2821350
rs2821349
rs2821348
rs2816938
rs2816939
rs2821347
rs61819893
rs74817095
rs2821346
rs144177415
rs2821345
rs2816940
rs28698778
rs2816941
rs2816942
rs2816943
rs115676137
rs2816944
rs2816945
rs2816946
rs7553337
rs2816947
rs7546336
rs142948501
rs6427799
rs12566266
rs9427440
rs9427694
rs113047504
rs2816948
rs77496685
rs2737621
rs2816949
rs112399233
rs60535681
rs2816950
rs3828115
rs11579717
rs2737648
rs59350350
rs3790854
rs56222202
rs61819896
rs2977425
rs12030331
rs2737657
rs2737660
rs2737661
rs3762399
rs2821358
rs2737664
rs61819897
rs189042518
rs3790852
rs2737671
rs2821359
rs3790850
rs2737674
rs79807212
rs3790849
rs3790848
rs3790847
rs3790845
rs61819899
rs3790844
rs118045403
rs2821361
rs61486545
rs113762480
rs73067987
rs77178958
rs2821362
rs74549703
rs2821364
rs3790843
rs2821365
rs2817006
rs2737636
rs4495736
rs17722672
rs79444664
rs41300849
rs2817008
rs2363454
rs2817009
rs2363455
rs78489409
rs2821367
rs3790840
rs2821368
rs2821369
rs12566100
rs2821370
rs7518406
rs75507553
rs2821371
rs74476952
rs72739180
rs2821372
rs180839256
rs7536826
rs34125915
rs71633888
rs10919801
rs10919802
rs2821376
rs12095094
rs2737641
rs12048455
rs12027437
rs10429894
rs2737644
rs2821379
rs2821380
rs76039810
rs2737645
rs2977424
rs12753040
rs16845843
rs2737646
rs2737647
rs2816913
rs145972739
rs138791602
rs2821382
rs2821383
rs3790838
rs3006246
rs2821385
rs2821386
rs10919805
rs2821387
rs2821388
rs2816915
rs2816916
rs2737649
rs138709540
rs2737650
rs2821389
rs12069549
rs2821390
rs2821391
rs2363570
rs2821304
rs10919806
rs2737652
rs72739194
rs16845873
rs79443832
rs2251489
rs2251479
rs147807885
rs2821305
rs10753863
rs3790834
rs2816919
rs3828112
rs2816920
rs201112167
rs115214303
rs2816922
rs79293574
rs2737653
rs78170298
rs2737654
rs2821309
rs2737655
rs12031812
rs2821311
rs6658424
rs2821312
rs3790830
rs72739200
rs2247328
rs2737656
rs2821313
rs2821314
rs2737658
rs2821315
rs117948112
rs16845942
rs2247203
rs2821316
rs2737659
rs2816927
rs149470088
rs2816928
rs117679244
rs2246862
rs2821318
rs2737662
rs139127528
rs10800665
rs2817001
rs117748982
rs117915781
rs2737663
rs12131072
rs76200047
rs6686012
rs12037385
rs6686515
rs12134309
rs56340031
rs2821319
rs3790826
rs2737665
rs2737666
rs2737667
rs9660564
rs192446979
rs7533712
rs3790823
rs2821320
rs2737668
rs2257002
rs12024069
rs2821321
rs2816999
rs2737669
rs2816998
rs1986484
rs2821322
rs2816997
rs3790821
rs2816996
rs2253771
rs2816995
rs2816994
rs2816993
rs2816992
rs2821323
rs2816989
rs2737670
rs2816988
rs2816987
rs2816986
rs4915407
rs2816985
rs77928424
rs10800666
rs2816984
rs2816983
rs6695159
rs2816982
rs9427454
rs7511730
rs2816981
rs12139943
rs113379316
rs10919810
rs2821324
rs2816980
rs2816978
rs2821325
rs2821326
rs2816977
rs3828110
rs2816976
rs2816975
rs2737673
rs76416395
rs2821328
rs2821329
rs79893901
rs2821330
rs2816974
rs2363571
rs2249172
rs2363572
rs2249156
rs2249150
rs2816973
rs2248967
rs2816972
rs2816971
rs142051977
rs2821332
rs2260033
rs2885818
rs12041297
rs2737676
rs143512594
rs12138239
rs12131026
rs79342259
rs3790806
rs2737678
rs3790804
rs2737679
rs2737680
rs12133107
rs10919811
rs10494808
rs3762398
rs3762397
rs2816969
rs2258675
rs2737681
rs2737682
rs2737683
rs76610064
rs72644152
rs150303029
rs77286658
rs67404737
rs2821333
rs2737685
rs2821334
rs60157286
rs2737686
rs2821335
rs2737687
rs2821336
rs10800671
rs10800672
rs1986405
rs72644153
rs75880930
rs7522937
rs10753867
rs2737617
rs2258280
rs2821337
rs2816968
rs2885819
rs2821338
rs4590707
rs2816967
rs79494953
rs12042827
rs3790800
rs2010345
rs2001814
rs2816959
rs2816958
rs6688544
rs2816956
rs72644154
rs3790799
rs12033023
rs10919814
rs2816955
rs10919815
rs2816954
rs2737618
rs2816953
rs2737619
rs2737620
rs12049278
rs79931158
rs2363573
rs2737622
rs117545414
rs4915408
rs2816952
rs150001790
rs2816951
rs2821341
rs16846101
rs4915194
rs2737623
rs2821342
rs2363574
rs11799378
rs10919819
rs7534666
rs7514543
rs7537087
rs2821343
rs2737624
rs2737626
rs2821344
rs2816966
rs2816965
rs150069415
rs2737628
rs3790798
rs2816964
rs2001883
rs2011274
rs72644155
rs3790794
rs2816963
rs12119319
rs148569231
rs3828107
rs3790793
rs12071085
rs10800673
rs3790792
rs16846142
rs16846145
rs16846147
rs7551367
rs543501904
rs59092384
rs3790791
rs61826184
rs77686316
rs16846165
rs61826185
rs10494809
rs113391053
rs61826186
rs111865734
rs12131233
rs16846169
rs12138728
rs12077979
rs16846175
rs12069085
rs12079265
rs10494810
rs10919824
rs139938863
rs2690039
rs17727243
rs2247019
rs2246926
rs2246923
rs2246919
rs2246917
rs1524163
rs1524162
rs3828105
rs2816929
rs2737630
rs2690038
rs2690037
rs2690036
rs12145993
rs2737631
rs16846217
rs2690035
rs3790782
rs1060060
rs1060061
rs2690034
rs2816912
rs2246211
rs2246210
rs2246209
rs2690033
rs2690032
rs1056426
rs2246072
rs2245987
rs2737632
rs2737633
rs2816991
rs2816990
rs2737634
rs12736965
rs6665426
rs2816979
rs41415747
rs77870322
rs4915195
rs4915196
rs4915197
rs4915198
rs7530378
rs4551624
rs2885820
rs1524161
rs11576498
rs12089117
rs73079375
rs10218481
rs10919830
rs112129671
rs10753869
rs145857401
rs10919832
rs9988613
rs138885912
rs114128760
rs113719021
rs141516075
rs28755445
rs28861702
rs56205583
rs113573380
rs76619641
rs12088130
rs12042611
rs73079382
rs12088324
rs12039232
rs12567745
rs12562944
rs2885821
rs4915413
rs4915414
rs76879602
rs12027000
rs12048017
rs113893583
rs10919835
rs10919837
rs77098531
rs151062833
rs10753870
rs6694617
rs10919839
rs10800677
rs1524167
rs1524165
rs61826214
rs61826215
rs10800678
rs35215220
rs61826217
rs12029667
rs6687716
rs56188213
rs6700640
rs6427804
rs77192484
rs16846260
rs4915415
rs6679506
rs117442575
rs10919843
rs10919844
rs2030663
rs2363575
rs116047232
rs2103118
rs10919845
rs117332640
rs2177493
rs2177492
rs10919846
rs12074562
rs4915199
rs4915416
rs4915417
rs10800679
rs78832647
rs10159260
rs6427805
rs6427806
rs6704017
rs114847764
rs12028402
rs10919847
rs10919848
rs115688292
rs10919850
rs34735365
rs17677047
rs116574439
rs36083650
rs16830063
rs35656575
rs7529495
rs7548202
rs11582885
rs10919851
rs7521914
rs10919852
rs16830066
rs6427807
rs6427808
rs6427809
rs2885822
rs75633869
rs377047349
rs1404063
rs940394
rs940395
rs7547703
rs61824871
rs7526221
rs79319058
rs1111642
rs1111643
rs4406663
rs10919854
rs12029277
rs12128213
rs12128246
rs6670310
rs10800681
rs10919855
rs10919856
rs10800682
rs75741179
rs76020948
rs3861927
rs2204309
rs10753872
rs78580755
rs12405170
rs12406311
rs10919857
rs10737569
rs10800683
rs10753873
rs76122725
rs2204308
rs2204307
rs10919858
rs74370414
rs10919859
rs10919860
rs1339576
rs34463984
rs72740898
rs10800684
rs12071602
rs12130750
rs6665819
rs6668384
rs12037069
rs74715476
rs12087689
rs12087733
rs11584160
rs10800685
rs10753874
rs11587704
rs10800686
rs12562086
rs138555457
rs12045034
rs79537944
rs72468016
rs12045833
rs10919862
rs55926987
rs819633
rs12047019
rs16846367
rs10919863
rs11587317
rs16846371
rs12042253
rs12038765
rs12024599
rs188059047
rs12039738
rs12046682
rs16846374
rs116183427
rs79821757
rs10919864
rs113991094
rs4341387
rs10919865
rs139082236
rs10919866
rs10919867
rs78847467
rs142487372
rs61824875
rs10919870
rs76250450
rs12029393
rs61824876
rs11581501
rs10919872
rs142156741
rs183541212
rs72644156
rs61824877
rs11584219
rs61824888
rs148661753
rs16846394
rs10919874
rs12021926
rs16846399
rs10919876
rs10494811
rs16846402
rs12031071
rs10919877
rs12120013
rs12032187
rs6671242
rs4915419
rs141889898
rs35877733
rs58828718
rs12132778
rs12117937
rs6427813
rs6427814
rs12144219
rs10919879
1:200256687_G_T
1:200256687_G_A
rs61824892
rs12057329
rs12727980
rs7515411
rs34959467
rs7527628
rs7518301
rs7530358
rs186113791
rs10919882
rs956009
rs2140558
rs10429903
rs9787012
rs12029351
rs61824893
rs4915423
rs4915200
rs4915424
rs61824894
rs4915425
rs2153279
rs2153278
rs2185277
rs6689473
rs7531171
rs7543193
rs7553595
rs9787270
rs61824895
rs7554011
rs9787150
rs61824896
rs7354861
rs149863892
rs7354985
rs7354862
rs7540115
rs7517753
rs7517687
rs7517691
rs12038331
rs61824897
rs6427815
rs61824898
rs6427816
rs7521057
rs6427817
rs6427818
rs61824899
rs10919884
rs10800693
rs10800694
rs12025408
rs139395878
rs12239178
rs12239361
rs7549328
rs7549573
rs7527464
rs61824900
rs940400
rs940399
rs940398
rs12239409
rs940397
rs191090171
rs183245197
rs6679648
rs819638
rs6682695
rs819637
rs819636
rs819635
rs74847930
rs75904654
rs12039222
rs151174465
rs10919887
rs10919888
rs10919889
rs12031940
rs10919890
rs12406428
rs12406441
rs10800695
rs12404039
rs12404319
rs1554615
rs1015140
rs78369770
rs79917235
rs74814604
rs148928899
rs79428003
rs76979678
rs843925
rs77992117
rs75238367
rs76347128
rs2066123
rs200317647
rs74230283
rs75725878
rs6657571
rs12079801
rs16846441
rs16846444
rs16846446
rs77173718
rs2790125
rs16846454
rs79476979
rs78043337
rs76776447
rs2808489
rs12037628
rs1832553
rs2808504
rs10919893
rs61475316
rs12041763
rs2790124
rs150448814
rs2790123
rs12039544
rs12036865
rs2015694
rs74395982
rs2808473
rs10733062
rs11809758
rs4915427
rs2790122
rs79183421
rs6668940
rs186092228
rs12039575
rs2808476
rs10919896
rs2790121
rs12407976
rs2790120
rs10494812
rs10919897
rs2808477
rs2790119
rs1538597
rs12408682
rs2808478
rs2790118
rs2808479
rs78575002
rs2790117
rs2790116
rs7512781
rs9660008
rs4915428
rs4915429
rs10919898
rs10919899
rs10919900
rs2808480
rs10919901
rs2790115
rs12022894
rs61824903
rs7553682
rs2790114
rs2790113
rs2790112
rs77623046
rs1572770
rs56175752
rs2790111
rs2790110
rs2790109
rs2225986
rs2808481
rs2808482
rs12117979
rs10919907
rs75821489
rs10800696
rs10919908
rs12073696
rs12058495
rs55988700
rs74230286
rs6662709
rs6698539
rs2808483
rs7531526
rs2808484
rs7511799
rs1572771
rs2808485
rs78493501
rs61224510
rs77297945
rs35306155
rs78008779
rs2808486
rs2808487
rs75800971
rs2808488
rs2790126
rs76209257
rs2790127
rs10919909
rs12086509
rs2790129
rs2790130
rs2808490
rs2808491
rs2790131
rs2790132
rs2808492
rs7520828
rs2790133
rs2808493
rs10800697
rs10919911
rs2790134
rs2808494
rs11801526
rs2808495
rs2808497
rs2790135
rs2790136
rs2808498
rs2790137
rs2790138
rs2808499
rs2808500
rs10919915
rs2790139
rs2808501
rs2808502
rs2790140
rs2790141
rs76250889
rs74230288
rs2050770
rs2011967
rs2011969
rs2808506
rs2808507
rs2808509
rs2790142
rs2050771
rs2808510
rs2808511
rs1339574
rs142909344
rs12036195
rs2790143
rs2808512
rs148301340
rs2790144
rs7515399
rs2808513
rs6677545
rs2153280
rs2808514
rs12406382
rs10919917
rs10919918
rs80132749
rs12408476
rs2808515
rs11808990
rs2790104
rs2808516
rs7544108
rs2790105
rs7521670
rs2808517
rs1339575
rs12037410
rs1934331
rs2808518
rs56370889
rs148548292
rs7538135
rs2066122
rs192976920
rs4915433
rs10494813
rs2790107
rs2808519
rs2808520
rs6685394
rs6696638
rs12121495
rs2808475
rs2790106
rs12141471
rs77369539
rs16846614
rs4915434
rs12141206
rs6664603
rs74354146
rs36003362
rs75327215
rs78114865
rs6671104
rs1572768
rs76905807
rs76291522
rs145029159
rs78712345
rs7541353
rs2790108
rs2808474
rs12028153
rs11802690
rs12116976
rs6657777
rs12031041
rs1128817
rs12031931
rs4244146
rs4915435
rs4915436
rs12034835
rs4915437
rs56363621
rs4915203
rs148842689
rs142713101
rs10919924
rs574857023
rs12049537
rs114841658
rs12037431
rs12037434
rs4414069
rs4256848
rs79533491
rs115249378
rs34178183
rs6427826
rs10800700
rs6427827
rs17691442
rs4915438
rs4915439
rs6702494
rs191355449
rs10919926
rs12132891
rs77118579
rs10494814
rs10919927
rs7544904
rs4415602
rs4411153
rs16846692
rs17691624
rs4518934
rs12125266
rs190480929
rs12030637
rs142336161
rs6666661
rs181577875
rs7547315
rs61824928
rs12745931
rs79478639
rs10494816
rs12022405
rs7515363
rs10919928
rs143945483
rs10919930
rs10919931
rs12034591
rs12131135
rs57872228
rs57070173
rs12044341
rs10919932
rs10919933
rs4317838
rs4427435
rs10919934
rs4512680
rs12082076
rs16846723
rs16846725
rs7526932
rs12095036
rs10919936
rs142731345
rs12403408
rs12085230
rs12059187
rs12132868
rs12117955
rs6661030
rs10218685
rs7531710
rs12566495
rs10157694
rs12040154
rs10919937
rs12090906
rs61824932
rs10919938
rs10158702
rs79343780
rs144924969
rs79535010
rs16846750
rs10737571
rs7535801
rs78019217
1:200433198_A_T
1:200433198_A_G
rs4915441
rs4511151
rs77681649
rs61824951
rs12021556
rs117214467
rs7549170
rs12058730
rs12095161
rs12095255
rs9287107
rs10218818
rs190318588
rs12146021
rs12032584
rs10800702
rs140331175
rs12128268
rs10919940
rs10919941
rs11576960
rs10494817
rs4387206
rs12130445
rs12146113
rs138171026
rs3922560
rs57765583
rs7542515
rs6692204
rs34441513
rs16846759
rs16846760
rs11587936
rs2589
rs12567721
rs10800703
rs7554949
rs61824954
rs12045574
rs77451398
rs7546093
rs12025215
rs12022051
rs12046645
rs4915442
rs4915443
rs6673000
rs4459142
rs4567307
rs10919944
rs4506486
rs4356080
rs4471299
rs4915444
rs142378467
rs7365695
rs10919945
rs6427829
rs10919946
rs149165342
rs10919947
rs4498832
rs10919948
rs79301172
rs4636495
rs16846791
rs72743080
rs4297329
rs7526387
rs74947662
rs6427830
rs12041146
rs11576723
rs6427831
rs35958234
rs6427832
rs11577228
rs12122532
rs7518714
rs7541311
rs4396147
rs12739671
rs10919950
rs10919951
rs6670160
rs61826984
rs12745825
rs79318013
rs6427833
rs6674109
rs78209594
rs140605069
rs7553314
rs77237068
rs12087049
rs10919952
rs10919953
rs6680807
rs60207024
rs12132441
rs146049083
rs113348968
rs10494825
rs4417099
rs10919954
rs76892418
rs74136205
rs6675963
rs12138612
rs7551486
rs10919959
rs143849525
rs9943074
rs10919960
rs7549548
rs4568863
rs4335405
rs4405156
rs4612655
rs4418638
rs74136206
rs12565263
rs10919961
rs9659917
rs4453071
rs12401553
rs77462448
rs35931746
rs7515910
rs55765447
rs79441867
rs60546151
rs145409235
rs12135766
rs12136623
rs61350094
rs7414513
rs12082820
rs56862910
rs4402152
rs60091855
rs57738516
rs60705063
rs150079612
rs6671327
rs74136209
rs12567052
rs79789509
rs9645336
rs10800706
rs58679178
rs12134726
rs59028869
rs10919963
rs4328101
rs143727933
rs10399815
rs7413943
rs74136210
rs7553749
rs17692631
rs7553874
rs76847834
rs10919965
rs60997038
rs11811022
rs10919966
rs34168128
rs10919967
rs74855840
rs150110335
rs76650853
rs74437968
rs11589333
rs11591066
rs79012714
rs6682828
rs12404079
rs6686605
rs10800707
rs11590922
rs115468434
rs6665988
rs6690525
rs7546483
rs4576681
rs10919969
rs10919970
rs7516247
rs72745026
rs11801901
rs6679045
rs6703783
rs12097905
rs12067358
rs151255520
rs140457553
rs142385649
rs9724785
rs73070660
rs13376575
rs112609256
rs12145740
rs10919972
rs12131705
rs6660637
rs10919973
rs10737572
rs12060793
rs4304619
rs6667775
rs10800708
rs12120084
rs12024960
rs12039913
rs7548174
rs75006872
rs144701281
rs12734513
rs7543922
rs7533417
rs17448931
rs10919976
rs7527984
rs7543059
rs12130409
rs6427834
rs3890735
rs6693825
rs12125198
rs75765225
rs7518491
rs7543730
rs6688907
rs12065927
rs12077480
rs10800709
rs4915204
rs114804119
rs10800710
rs10800711
rs12092148
rs11584015
rs11586257
rs11584563
rs149237077
rs55989119
rs111502808
rs113826656
rs10800712
rs10919978
rs61827019
rs34898810
rs144628404
rs189288907
rs59162409
rs4915445
rs10753877
rs12093062
rs4353125
rs10919979
rs6699100
rs12082313
rs73070696
rs117755252
rs77698245
rs12092539
rs6691410
rs17482636
rs12128383
rs6670625
rs75150720
rs116597085
rs4504918
rs6665951
rs78787646
rs12117521
rs6660241
rs79638621
rs6427835
rs144251107
rs77477959
rs117618606
rs10800714
rs6667081
rs6666919
rs76050245
rs10494824
rs6673474
rs12085579
rs12117310
rs7537187
rs73076339
rs4596933
rs12042062
rs2809358
rs4915446
rs2794411
rs2809357
rs146095892
rs2809356
rs6689232
rs34139472
rs10494823
rs2809355
rs2808237
rs144861567
rs2808238
rs10494822
rs2794410
rs60365104
rs11580175
rs11589701
rs55794610
rs2794409
rs57254772
rs2808239
rs2794408
rs10800715
rs149450549
rs2815289
rs2251315
rs10800716
rs2809354
rs2808240
rs11590368
rs2808241
rs61825083
rs7512848
rs114318458
rs10919983
rs2808242
rs2809353
rs2808243
rs3806362
rs3806361
rs2808244
rs17450217
rs2809352
rs2808245
rs2808246
rs2808247
rs2808248
rs11807125
rs2808249
rs7521550
rs2808250
rs34510201
rs10919986
rs145135351
rs12744758
rs11801179
rs12744809
rs74510234
rs4915447
rs2809351
rs2808256
rs2808257
rs10919988
rs2809349
rs2809348
rs10399615
rs10399790
rs66717951
rs67040424
rs35941344
rs12728040
rs10919990
rs2809346
rs2809345
rs10919991
rs2809344
rs7529962
rs118067422
rs2809342
rs2809341
rs4448543
rs7527539
rs2809340
rs12126676
rs138623163
rs2809338
rs10919992
rs79598796
rs117073380
rs7538791
rs3924332
rs141928322
rs6695836
rs149729432
rs4415604
rs11584055
rs4448544
rs149394055
rs17416794
rs34428088
rs78270581
rs73074945
rs2815291
rs183805371
rs2809360
rs12562552
rs2809361
rs148313823
rs2809363
rs185431853
rs12136672
rs4915448
rs12750815
rs4915449
rs35249716
rs2809366
rs7517557
rs10919993
rs3924121
rs10919994
rs7539252
rs7529883
rs7530576
rs73074965
rs57542140
rs58787821
rs16847099
rs57155598
rs60572979
rs7540106
rs3795634
rs3795633
rs112460719
rs6427836
rs12563498
rs7544724
rs11580174
rs73077034
rs73077036
rs74885666
rs11588318
rs6661240
rs12731153
rs3806358
rs6656619
rs6427837
rs6668291
rs77712995
rs111314574
rs12047921
rs10919996
rs10494821
rs4582832
rs4405157
rs4311922
rs4400644
rs4265457
rs4320808
rs6667172
rs4915205
rs4915206
rs11582610
rs11801516
rs7527499
rs11811204
rs7550238
rs149086926
rs4387211
rs6700559
rs6665107
rs6700859
rs10753878
rs10919997
rs12061346
rs12760355
rs7533971
rs10919998
rs4437908
rs10800720
rs4072551
rs4072552
rs4072553
rs4381220
rs4072554
rs4326655
rs10919999
rs6663322
rs6678702
rs6665979
rs12061556
rs10800721
rs12082129
rs10753879
rs4489589
rs4297330
rs10920000
rs4403654
rs10920001
rs6682744
rs4378238
rs4498833
rs4477309
rs6427839
rs4431874
rs4421617
rs6427840
rs4421618
rs10800723
rs11581339
rs7519923
rs7520174
rs7520024
rs7542642
rs7532304
rs7542840
rs74986612
rs7520407
rs7520413
rs6427841
rs6427842
rs10920003
rs9427710
rs10920004
rs7524010
rs7524025
rs7526136
rs7526265
rs7526365
rs7526367
rs7526482
rs7526853
rs61825137
rs61825138
rs151211267
rs10920006
rs4915451
rs7545177
rs73083234
rs6427843
rs6427844
rs6427845
rs7539646
rs7519383
rs1540683
rs7542210
rs1540682
rs7542396
rs12141497
rs12126708
rs12076946
rs4556395
rs1817889
rs10920008
rs1389641
rs7526031
rs7526286
rs190513712
rs35656526
rs7535759
rs12042992
rs1874079
rs2808234
rs77110890
rs6427846
rs73083253
rs141714164
rs6427847
rs138512167
rs6427848
rs6427849
rs113906106
rs56949003
rs57068399
rs9628674
rs59892710
rs6427850
rs59172975
rs7535122
rs78296930
rs7512898
rs6684083
rs112148496
rs6427851
rs76150419
rs7518347
rs115456075
rs111521979
rs111735388
rs73083266
rs113308729
rs73084635
rs111604273
rs35659516
rs73084639
rs73084640
rs73084643
rs73084644
rs6427852
rs73084646
rs73084649
rs76270480
rs73084650
rs4915452
rs60064080
rs7534184
rs73084655
rs73084657
rs73084658
rs73084659
rs73084661
rs10800724
rs111780945
rs117511757
rs113895187
rs56849749
rs59505940
rs60432871
rs12137256
rs7530159
rs12042035
rs114584448
rs73084669
rs113923269
rs112390385
rs73084670
rs73084672
rs4539164
rs113846534
rs112124897
rs112731838
rs112476576
rs111957233
rs9726352
rs113838090
rs12239970
rs111825949
rs111912007
rs111405846
rs12748718
rs111922669
rs73084681
rs72746826
rs73084685
rs73084687
rs2364686
rs1389643
rs116270262
rs1389644
rs2220820
rs73084692
rs73084693
rs731077
rs731078
rs73084694
rs7519783
rs186152043
rs113856508
rs73084698
rs7538242
rs115852331
rs12730151
rs6675463
rs7544548
rs144844456
rs73084702
rs10920010
rs10920011
rs10920012
rs6664413
rs2364685
rs7554325
rs7519896
rs7542613
rs7542683
rs7520106
rs7554612
rs10920013
rs7545387
rs73086603
rs7548289
rs7515230
rs7515329
rs73086606
rs7548907
rs7526297
rs10800725
rs10800726
rs10800727
rs10800728
rs55783905
rs35796457
rs34674691
rs36041093
rs12047681
rs7516036
rs7518368
rs12126250
rs2029751
rs4554747
rs146907737
rs59624172
rs6427853
rs10753880
rs141701619
rs965192
rs151243408
rs10800729
rs7512279
rs35243860
rs12025389
rs10494820
rs6660197
rs10449265
rs12070749
rs10494819
rs7516821
rs7550125
rs12130226
rs12145140
rs10800730
rs73086614
rs10920017
rs73086617
rs58397787
rs76804334
rs182544217
rs60195675
rs73086620
rs73086621
rs7517998
rs60070641
rs7520780
rs7520984
rs73086625
rs12564690
rs73086626
rs73086628
rs72746845
rs73086631
rs73086632
rs3207096
rs4915456
rs61143976
rs80329163
rs7533592
rs73086635
rs6665490
rs146463458
rs150105817
rs12029036
rs199923397
rs12747799
rs7529518
rs35045998
rs6703201
rs117178950
rs12088680
rs59324679
rs10920018
rs7548165
rs12037134
rs12404756
rs7523261
rs56255908
rs73086639
rs35687916
rs6427854
rs2364687
rs6656966
rs6427855
rs7519005
rs150681395
rs10800731
rs4382754
rs74760087
rs142139617
rs117322565
rs6427856
rs16847180
rs16847183
rs74689616
rs12039516
rs148376336
rs6427857
rs6660092
rs79219310
rs116858474
rs16847193
rs6427858
rs74432126
rs12038475
rs80284702
rs4915457
rs10800733
rs12043133
rs117400345
rs11809578
rs67214245
rs17694768
rs11810437
rs73086648
rs12093247
rs2047148
rs12747569
rs55735825
rs2047147
rs10920027
rs6658395
rs6658596
rs10494818
rs12037469
rs73086650
rs7520287
rs12081920
rs12039314
rs7538416
rs144668474
rs115816894
rs12087381
rs10920032
rs6691268
rs6680058
rs74231018
rs66893025
rs76364860
rs12410302
rs7526001
rs12140784
rs10920033
rs73086655
rs1963260
rs1963261
rs12022671
rs12729842
rs2029750
rs16847224
rs10753881
rs10800735
rs11589092
rs4915458
rs73086656
rs73086660
rs12748010
rs80198612
rs11800187
rs12048165
rs12023677
rs79456176
rs7552353
rs7552653
rs10800737
rs4915459
rs138964723
rs77466285
rs11799980
rs35442900
rs71635511
rs7517047
rs6427859
rs12756996
rs12736722
rs116657246
rs143371008
rs10920034
rs66769776
rs66530521
rs9803971
rs72746858
rs6675265
rs72746859
rs78111816
rs34596352
rs141023735
rs142712737
rs137868083
rs115714635
rs7528217
rs10920036
rs186528796
rs10753882
rs186632519
rs7538023
rs149570989
rs182850196
rs6697899
rs10920040
rs10753883
rs10800742
rs148236895
rs35755401
rs12567434
rs76231971
rs16847242
rs11803934
rs6690988
rs10920043
rs7547000
rs16847251
rs6697037
rs6697430
rs6661661
rs148865254
rs79057783
rs12736176
rs4915209
rs1874080
rs78225055
rs41304544
rs12760892
rs9287108
rs10753884
rs6659127
rs55959343
rs12758336
rs79869095
rs10920045
rs59768598
rs142129136
rs10920046
rs34833011
rs6664990
rs12742404
rs60302916
rs57610035
rs188707771
rs150439633
rs184536095
rs66530019
rs4417100
rs6691977
rs12735702
rs3765130
rs10920052
rs16847267
rs10800743
rs2275194
rs79263210
rs16830092
rs2275193
rs2275192
rs143740755
rs2292095
rs2292096
rs16847284
rs12733378
rs7520696
rs3753953
rs3753954
rs7514015
rs16847296
rs10920054
rs12731136
rs28695253
rs189988204
rs6661980
rs6704302
rs7533782
rs7511678
rs7526103
rs7514501
rs77232227
rs7537351
rs6427860
rs6427861
rs12748136
rs72746883
rs10800744
rs6427862
rs117722177
rs150639215
rs7552536
rs6678462
rs7522087
rs7532914
rs11802758
rs78962805
rs11799635
rs56047722
rs34893530
rs2131833
rs12756886
rs6668056
rs12120209
rs36052390
rs35650485
rs968497
rs3738250
rs3738251
rs2292097
rs2292099
rs6702767
rs146489408
rs34679301
rs58750613
rs4915461
rs4915462
rs1983084
rs12565385
rs201980046
rs75429665
rs6427863
rs4319373
rs144066611
rs10920057
rs12401718
rs2062847
rs148908249
rs11806338
rs11799920
rs10800745
rs11584971
rs7531238
rs7519444
rs76136628
rs72746886
rs148641495
rs112680734
rs139125083
rs10920058
rs10920059
rs74689084
rs36028379
rs12564878
rs10733064
rs10733065
rs12565082
rs145912392
rs68052659
rs66584778
rs145212019
rs145810386
rs12060302
rs10920062
rs12028470
rs72746888
rs180809309
rs3753955
rs3753956
rs7539378
rs3820419
rs2134756
rs59457695
rs79222189
rs6427864
rs3753957
rs2271019
rs968549
rs968548
rs885197
rs885198
rs884357
rs867291
rs3753959
rs184164
rs296534
rs296533
rs296532
rs78281612
rs2271018
rs2271017
rs12045112
rs296526
rs296528
rs3767494
rs3767495
rs296529
rs296530
rs141042559
rs56354006
rs511104
rs113451121
rs57226353
rs75506719
rs374827
rs442905
rs2134757
rs12118246
rs78710594
rs60257241
rs61389587
rs28684993
rs2279837
rs4915463
rs150408034
rs3767496
rs61740234
rs45547233
rs10800746
rs59757713
rs296522
rs55973213
rs2275487
rs146611802
rs296523
rs146152054
rs905634
rs447284
rs427466
rs438443
rs378672
rs404339
rs10920067
rs296539
rs549856101
rs72749104
rs117885895
rs296540
rs6427865
rs12096763
rs296542
rs296543
rs296544
rs296545
rs12408777
rs71635521
rs296546
rs296547
rs370411
rs296548
rs4915464
rs71635524
rs59250396
rs76866914
rs4915465
rs11589638
rs296551
rs118004183
rs561767
rs61671303
rs7536488
rs76131074
rs377253278
rs7551481
rs296519
rs118042083
rs12145340
rs16847383
rs6692762
rs148181441
rs12093616
rs864357
rs578052
rs425079
rs61742999
rs387493
rs74136277
rs78862342
rs10753885
rs11580144
rs190977825
rs75807586
rs75639917
rs296514
rs76208776
rs7528977
rs79974219
rs149998085
rs12025712
rs4915466
rs167199
rs296513
rs11811412
rs296511
rs12565423
rs9628680
rs61825289
rs7364440
rs72749120
rs12117995
rs78950425
rs72749127
rs668239
rs10920072
rs115976102
rs10920074
rs10753886
rs387602
rs58975754
rs2050786
rs72749130
```
