## Supplementary material for "Characterization of shared and ancestry-specific signals driving complex traits using multi-ancestry fine-mapping": s1.afreq

```
#CHROM	ID	REF	ALT	ALT_FREQS	OBS_CT
1	rs12075442	C	T	0.0626243	1006
1	rs10753861	T	C	0.649105	1006
1	rs12024418	T	C	0.408549	1006
1	rs10919779	T	C	0.0626243	1006
1	rs10919780	A	C	0.0626243	1006
1	rs6702288	G	C	0.083499	1006
1	rs4915189	C	A	0.409543	1006
1	rs72737453	C	T	0.0626243	1006
1	rs72737454	C	T	0.0626243	1006
1	rs138014446	C	T	0.0188867	1006
1	rs10919781	C	T	0.0437376	1006
1	rs1425792	T	G	0.0636183	1006
1	rs74136108	A	T	0.0924453	1006
1	rs72737455	C	T	0.0626243	1006
1	rs12066107	T	A	0.0626243	1006
1	rs12066189	T	C	0.0437376	1006
1	rs114408814	T	C	0.0626243	1006
1	rs113722913	T	C	0.0944334	1006
1	rs114171814	A	C	0.0934394	1006
1	rs147754070	G	A	0.0626243	1006
1	rs970707	G	A	0.39662	1006
1	rs113480990	G	A	0.00695825	1006
1	rs72737460	T	A	0.0626243	1006
1	rs112061236	G	A	0.0934394	1006
1	rs61821770	G	A	0.083499	1006
1	rs60298277	T	C	0.0934394	1006
1	rs12025810	G	A	0.363817	1006
1	rs56381828	A	G	0.0626243	1006
1	rs115237857	A	G	0.0626243	1006
1	rs12404213	T	C	0.0626243	1006
1	rs12403186	G	A	0.0626243	1006
1	rs12404481	T	G	0.0626243	1006
1	rs72737463	G	A	0.0427435	1006
1	rs115563645	T	A	0.0188867	1006
1	rs114495240	C	T	0.0188867	1006
1	rs115071245	C	T	0.0188867	1006
1	rs10919782	C	T	0.0626243	1006
1	rs10919783	T	C	0.0626243	1006
1	rs35138345	C	T	0.0536779	1006
1	rs12072269	T	G	0.0626243	1006
1	rs12067973	G	T	0.0626243	1006
1	rs10919784	T	C	0.156064	1006
1	rs12073614	T	G	0.0626243	1006
1	rs59671258	T	C	0.0626243	1006
1	rs72737466	G	T	0.0626243	1006
1	rs1991245	G	A	0.393638	1006
1	rs75048837	G	C	0.0188867	1006
1	rs77906758	G	A	0.0109344	1006
1	rs12402383	G	A	0.0437376	1006
1	rs75899136	T	C	0.0337972	1006
1	rs116786391	C	T	0.0188867	1006
1	rs4915398	G	A	0.634195	1006
1	rs72737467	G	A	0.0626243	1006
1	rs138820017	A	G	0.0129225	1006
1	rs72737468	T	C	0.0626243	1006
1	rs12405505	A	T	0.0437376	1006
1	rs12408002	C	T	0.0626243	1006
1	rs12403096	G	C	0.0626243	1006
1	rs10159156	A	G	0.156064	1006
1	rs12404419	T	C	0.0626243	1006
1	rs12405564	A	G	0.0626243	1006
1	rs7527980	C	G	0.156064	1006
1	rs35722565	G	A	0.0626243	1006
1	rs7530996	G	C	0.156064	1006
1	rs114219717	C	T	0.0437376	1006
1	rs114998386	A	G	0.0626243	1006
1	rs115900192	T	C	0.0626243	1006
1	rs11804148	T	C	0.0934394	1006
1	rs149110767	C	T	0.0188867	1006
1	rs148076474	G	A	0.0437376	1006
1	rs12404122	G	A	0.0437376	1006
1	rs74528532	C	T	0.0188867	1006
1	rs74365846	A	G	0.0934394	1006
1	rs12079351	A	G	0.156064	1006
1	rs6687046	G	A	0.636183	1006
1	rs6662512	A	C	0.0934394	1006
1	rs144121600	G	A	0.0437376	1006
1	rs61821772	C	T	0.083499	1006
1	rs139728309	G	A	0.360835	1006
1	rs12047611	C	T	0.394632	1006
1	rs35752683	G	T	0.0228628	1006
1	rs12088853	C	T	0.0934394	1006
1	rs141560790	C	G	0.0367793	1006
1	rs10800657	A	G	0.635189	1006
1	rs12068607	G	A	0.0934394	1006
1	rs4518933	C	T	0.637177	1006
1	rs12726728	C	T	0.394632	1006
1	rs61821774	A	G	0.084493	1006
1	rs114647282	T	C	0.0188867	1006
1	rs12409720	C	G	0.0626243	1006
1	rs12407247	A	T	0.0626243	1006
1	rs72737473	G	A	0.0626243	1006
1	rs80305532	G	A	0.0934394	1006
1	rs141506290	C	T	0.0437376	1006
1	rs9662614	C	T	0.0964215	1006
1	rs9660517	A	T	0.156064	1006
1	rs138924272	C	A	0.083499	1006
1	rs145872468	G	T	0.0139165	1006
1	rs12759162	G	A	0.635189	1006
1	rs12411182	C	T	0.0626243	1006
1	rs143861132	T	C	0.0337972	1006
1	rs147407832	G	C	0.0626243	1006
1	rs72737480	C	T	0.0626243	1006
1	rs79200466	A	G	0.0198807	1006
1	rs12407813	T	A	0.635189	1006
1	rs72737481	C	T	0.0626243	1006
1	rs72737482	C	T	0.0626243	1006
1	rs72737483	G	A	0.0626243	1006
1	rs12401852	C	A	0.0437376	1006
1	rs12406903	G	T	0.0437376	1006
1	rs12408161	T	C	0.0437376	1006
1	rs149167243	G	T	0.0626243	1006
1	rs77550331	A	G	0.0924453	1006
1	rs77644853	C	T	0.0924453	1006
1	rs4644524	A	G	0.636183	1006
1	rs17665745	T	G	0.0626243	1006
1	rs58951691	G	A	0.10835	1006
1	rs10919786	A	G	0.39662	1006
1	rs77994546	G	A	0.0188867	1006
1	rs72737488	T	C	0.15507	1006
1	rs72737489	T	C	0.15507	1006
1	rs74136111	G	A	0.171968	1006
1	rs72737491	G	A	0.171968	1006
1	rs35635685	C	T	0.028827	1006
1	rs72737492	T	G	0.0795229	1006
1	rs72737493	G	C	0.0795229	1006
1	rs4564169	A	G	0.907555	1006
1	rs72737495	G	A	0.0666004	1006
1	rs10800658	C	T	0.828032	1006
1	rs188531114	G	A	0.0188867	1006
1	rs6696171	G	A	0.907555	1006
1	rs4915190	G	A	0.828032	1006
1	rs115294079	C	T	0.0606362	1006
1	rs4915399	C	T	0.828032	1006
1	rs4915400	A	G	0.907555	1006
1	rs72737499	C	T	0.0795229	1006
1	rs115223254	A	G	0.0188867	1006
1	rs114372983	C	T	0.0188867	1006
1	rs10800659	C	G	0.907555	1006
1	rs151149499	G	A	0.0606362	1006
1	rs140125626	G	A	0.0606362	1006
1	rs146924799	G	A	0.0795229	1006
1	rs12035139	G	A	0.262425	1006
1	rs72737501	C	T	0.0795229	1006
1	rs145972996	C	T	0.0606362	1006
1	rs4259691	A	C	0.907555	1006
1	rs72739103	G	C	0.0606362	1006
1	rs72739105	T	C	0.0606362	1006
1	rs72739106	G	A	0.0854871	1006
1	rs148477916	C	T	0.0606362	1006
1	rs10737564	C	T	0.907555	1006
1	rs10737565	A	G	0.907555	1006
1	rs72739107	C	T	0.0646123	1006
1	rs72739108	T	C	0.0606362	1006
1	rs72739111	A	C	0.0606362	1006
1	rs72739112	C	A	0.0606362	1006
1	rs7519116	C	T	0.846918	1006
1	rs72739114	C	T	0.0606362	1006
1	rs72739115	T	C	0.0606362	1006
1	rs10800661	A	G	0.828032	1006
1	rs145879669	C	A	0.0188867	1006
1	rs72739116	G	A	0.0606362	1006
1	rs72739117	T	C	0.0606362	1006
1	rs149005830	G	A	0.0606362	1006
1	rs4244144	A	G	0.907555	1006
1	rs4915402	C	T	0.828032	1006
1	rs72739119	G	A	0.0606362	1006
1	rs191340005	G	T	0.0109344	1006
1	rs150344594	G	A	0.0606362	1006
1	rs10919788	T	C	0.846918	1006
1	rs146305730	G	T	0.0119284	1006
1	rs4623736	T	C	0.888668	1006
1	rs72739121	G	C	0.0606362	1006
1	rs7556626	C	T	0.828032	1006
1	rs72739124	C	T	0.0606362	1006
1	rs116197710	G	A	0.0188867	1006
1	rs12724022	G	T	0.477137	1006
1	rs10800662	C	G	0.826044	1006
1	rs56138284	C	T	0.0626243	1006
1	rs10800663	A	G	0.907555	1006
1	rs4390201	G	A	0.826044	1006
1	rs10919790	G	A	0.477137	1006
1	rs10800664	C	T	0.479125	1006
1	rs10753862	T	C	0.826044	1006
1	rs17722290	G	A	0.0626243	1006
1	rs12038753	G	T	0.259443	1006
1	rs61819869	C	T	0.0874751	1006
1	rs148023631	C	T	0.0129225	1006
1	rs7533817	T	C	0.827038	1006
1	rs7522004	G	A	0.827038	1006
1	rs150613489	C	T	0.0228628	1006
1	rs72739126	T	G	0.0626243	1006
1	rs147334965	A	T	0.0129225	1006
1	rs6686459	T	C	0.826044	1006
1	rs4636496	G	A	0.84493	1006
1	rs4465241	T	C	0.82505	1006
1	rs6427796	C	G	0.907555	1006
1	rs4147452	G	A	0.907555	1006
1	rs143241687	C	T	0.0188867	1006
1	rs10919791	G	A	0.224652	1006
1	rs10737566	C	T	0.826044	1006
1	rs141479974	C	T	0.0188867	1006
1	rs150841714	A	T	0.0188867	1006
1	rs138379275	C	T	0.0864811	1006
1	rs4915403	G	A	0.476143	1006
1	rs61819870	A	G	0.0874751	1006
1	rs116385093	C	A	0.0815109	1006
1	rs7549627	A	G	0.826044	1006
1	rs193167563	G	A	0.0188867	1006
1	rs138437758	C	T	0.0626243	1006
1	rs143908994	C	G	0.0626243	1006
1	rs7533343	G	T	0.845924	1006
1	rs557835055	G	A	0.0119284	1006
1	rs4475786	A	G	0.0924453	1006
1	rs7556033	A	G	0.845924	1006
1	rs72739135	C	A	0.0874751	1006
1	rs16845753	G	T	0.0208748	1006
1	rs4244145	G	A	0.845924	1006
1	rs4915404	A	G	0.845924	1006
1	rs55679904	C	T	0.0616302	1006
1	rs59349635	T	G	0.0874751	1006
1	rs11810085	G	A	0.0874751	1006
1	rs10919792	A	G	0.845924	1006
1	rs4915191	C	A	0.845924	1006
1	rs4915192	T	G	0.907555	1006
1	rs12405061	C	T	0.0407555	1006
1	rs61819873	G	A	0.0864811	1006
1	rs12402582	A	G	0.0407555	1006
1	rs12402627	A	G	0.0775348	1006
1	rs61819875	T	A	0.0874751	1006
1	rs4915405	T	C	0.845924	1006
1	rs4379703	A	G	0.906561	1006
1	rs146223883	G	A	0.0407555	1006
1	rs6694344	T	G	0.907555	1006
1	rs6681677	C	A	0.845924	1006
1	rs6681697	C	G	0.845924	1006
1	rs149943299	C	T	0.0228628	1006
1	rs10919793	G	A	0.845924	1006
1	rs147673393	A	T	0.0208748	1006
1	rs7538990	G	C	0.845924	1006
1	rs7550665	T	C	0.845924	1006
1	rs189194099	G	A	0.00994036	1006
1	rs140498169	C	T	0.0188867	1006
1	rs2816961	C	A	0.845924	1006
1	rs116079634	G	A	0.0208748	1006
1	rs2821357	G	T	0.845924	1006
1	rs28897244	T	G	0.0924453	1006
1	rs2816960	T	C	0.907555	1006
1	rs138245600	G	A	0.0407555	1006
1	rs2821356	G	A	0.845924	1006
1	rs2821355	G	A	0.845924	1006
1	rs2821354	G	A	0.907555	1006
1	rs144440028	G	A	0.0616302	1006
1	rs2821353	T	G	0.154076	1006
1	rs2816931	C	A	0.15507	1006
1	rs189328892	G	A	0.0208748	1006
1	rs12410744	G	A	0.0407555	1006
1	rs6663479	T	C	0.0924453	1006
1	rs6663567	T	C	0.154076	1006
1	rs115503907	C	T	0.0228628	1006
1	rs2816932	T	C	0.0924453	1006
1	rs72739148	G	A	0.0616302	1006
1	rs2816933	G	A	0.154076	1006
1	rs2816934	T	G	0.154076	1006
1	rs2821351	A	G	0.0924453	1006
1	rs2816936	A	G	0.0924453	1006
1	rs7515457	C	A	0.0208748	1006
1	rs2816937	G	C	0.154076	1006
1	rs4532856	C	A	0.0178926	1006
1	rs2821350	A	C	0.500994	1006
1	rs2821349	C	T	0.154076	1006
1	rs2821348	C	T	0.15507	1006
1	rs2816938	T	A	0.239563	1006
1	rs2816939	T	C	0.15507	1006
1	rs2821347	C	T	0.15507	1006
1	rs61819893	G	C	0.083499	1006
1	rs74380114	T	C	0.0208748	1006
1	rs12406275	C	T	0.0616302	1006
1	rs2821346	C	T	0.0934394	1006
1	rs72739151	T	C	0.0407555	1006
1	rs2821345	G	C	0.0934394	1006
1	rs2816940	G	A	0.15507	1006
1	rs28698778	T	G	0.22664	1006
1	rs2816941	A	G	0.244533	1006
1	rs2816942	A	G	0.15507	1006
1	rs2816943	T	G	0.15507	1006
1	rs115676137	T	C	0.0298211	1006
1	rs2816944	A	G	0.15507	1006
1	rs72739154	T	C	0.0407555	1006
1	rs2816945	C	G	0.238569	1006
1	rs2816946	C	T	0.239563	1006
1	rs7553337	A	G	0.0934394	1006
1	rs72739156	A	G	0.0616302	1006
1	rs4405153	T	A	0.0208748	1006
1	rs2816947	C	G	0.15507	1006
1	rs72739157	G	A	0.0407555	1006
1	rs7546336	T	C	0.242545	1006
1	rs6427799	A	G	0.419483	1006
1	rs12407199	C	T	0.0417495	1006
1	rs12566266	C	T	0.145129	1006
1	rs9427440	A	G	0.484095	1006
1	rs9427694	T	C	0.483101	1006
1	rs113047504	A	G	0.136183	1006
1	rs2816948	C	G	0.136183	1006
1	rs2737621	T	C	0.135189	1006
1	rs2816949	A	G	0.220676	1006
1	rs112399233	G	T	0.0904573	1006
1	rs60535681	G	A	0.0854871	1006
1	rs72739159	A	G	0.0417495	1006
1	rs144341605	G	A	0.0168986	1006
1	rs3828115	C	A	0.0854871	1006
1	rs11579717	G	A	0.0447316	1006
1	rs2737648	G	A	0.129225	1006
1	rs59350350	G	A	0.0854871	1006
1	rs3790854	A	G	0.262425	1006
1	rs56222202	C	T	0.0854871	1006
1	rs72739163	G	C	0.0417495	1006
1	rs61819896	T	A	0.0854871	1006
1	rs150919323	A	G	0.0437376	1006
1	rs2977425	G	A	0.129225	1006
1	rs12030331	G	A	0.261431	1006
1	rs72739166	T	A	0.0417495	1006
1	rs2737657	G	A	0.214712	1006
1	rs2737660	T	G	0.215706	1006
1	rs2737661	G	A	0.214712	1006
1	rs3762399	C	A	0.0854871	1006
1	rs2821358	A	G	0.214712	1006
1	rs2737664	A	T	0.605368	1006
1	rs61819897	T	G	0.0864811	1006
1	rs3790852	G	A	0.0854871	1006
1	rs2737671	C	G	0.147117	1006
1	rs2821359	T	C	0.232604	1006
1	rs61819898	A	G	0.0854871	1006
1	rs12724534	G	A	0.0497018	1006
1	rs3790850	C	G	0.263419	1006
1	rs2737674	G	A	0.0238569	1006
1	rs79807212	A	G	0.0308151	1006
1	rs3790849	A	G	0.126243	1006
1	rs3790848	C	A	0.239563	1006
1	rs3790847	G	T	0.262425	1006
1	rs72739172	A	G	0.0397614	1006
1	rs3790845	C	T	0.261431	1006
1	rs61819899	C	A	0.0854871	1006
1	rs3790844	A	G	0.239563	1006
1	rs2821361	A	G	0.488072	1006
1	rs61486545	G	A	0.259443	1006
1	rs113762480	G	T	0.0864811	1006
1	rs116610177	G	T	0.0188867	1006
1	rs2821362	G	A	0.0149105	1006
1	rs2821364	G	A	0.0149105	1006
1	rs3790843	C	T	0.297217	1006
1	rs72739175	C	G	0.0397614	1006
1	rs2821365	A	G	0.222664	1006
1	rs2817006	C	T	0.189861	1006
1	rs2737636	C	A	0.0914513	1006
1	rs4495736	T	G	0.125249	1006
1	rs2821366	C	A	0.0854871	1006
1	rs17722672	A	C	0.0884692	1006
1	rs79444664	G	C	0.0248509	1006
1	rs41300849	C	T	0.0854871	1006
1	rs2817008	A	G	0.329026	1006
1	rs2363454	G	T	0.150099	1006
1	rs2817009	A	G	0.178926	1006
1	rs2363455	G	A	0.150099	1006
1	rs2248673	T	C	0.0854871	1006
1	rs78489409	A	G	0.0248509	1006
1	rs2821367	T	C	0.329026	1006
1	rs72739177	G	A	0.0397614	1006
1	rs3790840	C	A	0.150099	1006
1	rs76659238	C	T	0.0417495	1006
1	rs2821368	C	G	0.17992	1006
1	rs2821369	G	A	0.0924453	1006
1	rs2821370	G	C	0.175944	1006
1	rs147055127	C	T	0.0178926	1006
1	rs149200785	C	A	0.0149105	1006
1	rs7518406	C	T	0.176938	1006
1	rs2821371	G	A	0.326044	1006
1	rs2737640	C	T	0.084493	1006
1	rs79212461	C	G	0.00795229	1006
1	rs72739179	T	G	0.0367793	1006
1	rs12402368	C	T	0.0387674	1006
1	rs72739180	C	T	0.0536779	1006
1	rs2821372	A	G	0.201789	1006
1	rs2821373	T	C	0.0914513	1006
1	rs180839256	T	C	0.0347913	1006
1	rs2821374	T	C	0.0178926	1006
1	rs7536826	T	C	0.028827	1006
1	rs34125915	G	A	0.0636183	1006
1	rs10919801	T	C	0.611332	1006
1	rs10919802	C	G	0.602386	1006
1	rs61819902	T	C	0.0427435	1006
1	rs2821376	A	G	0.282306	1006
1	rs185932218	G	C	0.0109344	1006
1	rs2737641	G	A	0.210736	1006
1	rs148151546	A	G	0.0337972	1006
1	rs114172656	T	C	0.0149105	1006
1	rs77735664	C	T	0.0149105	1006
1	rs72739183	G	A	0.0407555	1006
1	rs72739184	C	G	0.0407555	1006
1	rs148745986	T	G	0.0407555	1006
1	rs2737644	T	C	0.266402	1006
1	rs2821379	G	A	0.210736	1006
1	rs2821380	A	G	0.210736	1006
1	rs58713455	G	A	0.0705765	1006
1	rs12402175	C	T	0.0407555	1006
1	rs76039810	A	G	0.0974155	1006
1	rs12737211	A	G	0.11332	1006
1	rs2737645	T	C	0.210736	1006
1	rs143512966	C	T	0.00994036	1006
1	rs147191870	G	C	0.0407555	1006
1	rs71633889	C	A	0.0168986	1006
1	rs2977424	G	A	0.26839	1006
1	rs61819903	G	A	0.0904573	1006
1	rs116224522	G	A	0.0149105	1006
1	rs72739186	G	C	0.055666	1006
1	rs12408231	G	A	0.055666	1006
1	rs12753040	C	T	0.21173	1006
1	rs79157178	C	T	0.0705765	1006
1	rs12408236	G	A	0.055666	1006
1	rs78054316	C	T	0.0705765	1006
1	rs12410791	A	C	0.055666	1006
1	rs12096259	A	G	0.115308	1006
1	rs10919803	C	T	0.115308	1006
1	rs141445070	A	G	0.0198807	1006
1	rs2737646	A	T	0.255467	1006
1	rs2737647	T	C	0.265408	1006
1	rs2816913	C	T	0.265408	1006
1	rs2821382	C	T	0.266402	1006
1	rs2821383	C	T	0.369781	1006
1	rs79743398	A	G	0.0437376	1006
1	rs3006246	C	A	0.253479	1006
1	rs12757182	T	C	0.141153	1006
1	rs2821385	G	A	0.262425	1006
1	rs2821386	G	A	0.266402	1006
1	rs10919805	C	T	0.183897	1006
1	rs112501706	C	G	0.0715706	1006
1	rs72739188	C	T	0.104374	1006
1	rs2821387	T	A	0.366799	1006
1	rs2821388	A	G	0.296223	1006
1	rs2816916	A	G	0.299205	1006
1	rs2737649	G	C	0.299205	1006
1	rs17723495	C	G	0.145129	1006
1	rs138709540	G	T	0.0149105	1006
1	rs2737650	G	C	0.299205	1006
1	rs2821389	A	G	0.299205	1006
1	rs2737651	T	C	0.149105	1006
1	rs12069549	C	T	0.154076	1006
1	rs113199324	G	T	0.0675944	1006
1	rs113737109	G	A	0.0675944	1006
1	rs2821390	G	A	0.333996	1006
1	rs2821391	A	G	0.331014	1006
1	rs2363570	A	G	0.0526839	1006
1	rs76058456	G	C	0.0685885	1006
1	rs146102451	A	G	0.0178926	1006
1	rs2821304	G	A	0.503976	1006
1	rs10919806	C	T	0.176938	1006
1	rs35078177	A	G	0.141153	1006
1	rs2737652	T	C	0.50497	1006
1	rs72739194	C	T	0.176938	1006
1	rs16845873	A	G	0.0805169	1006
1	rs2251489	T	C	0.50497	1006
1	rs2251479	A	C	0.50497	1006
1	rs61819918	G	C	0.105368	1006
1	rs2821305	T	C	0.599404	1006
1	rs61819919	C	T	0.105368	1006
1	rs17723631	T	G	0.141153	1006
1	rs10753863	C	T	0.503976	1006
1	rs3790834	A	G	0.503976	1006
1	rs2816919	A	G	0.50497	1006
1	rs3828112	T	C	0.327038	1006
1	rs149366323	C	T	0.0139165	1006
1	rs74604498	T	A	0.0725646	1006
1	rs2816920	C	T	0.505964	1006
1	rs61819921	C	T	0.105368	1006
1	rs115214303	G	A	0.0149105	1006
1	rs2816922	A	G	0.50497	1006
1	rs79293574	A	C	0.0149105	1006
1	rs149897911	A	G	0.0129225	1006
1	rs72739197	C	T	0.105368	1006
1	rs2737653	C	G	0.177932	1006
1	rs61819922	A	T	0.105368	1006
1	rs2737654	T	G	0.50497	1006
1	rs2821309	T	C	0.50497	1006
1	rs2737655	C	A	0.50497	1006
1	rs12031812	C	T	0.0149105	1006
1	rs2821311	G	C	0.50497	1006
1	rs6658424	T	A	0.327038	1006
1	rs2821312	G	A	0.523857	1006
1	rs56392155	G	A	0.105368	1006
1	rs72739200	C	G	0.0805169	1006
1	rs2247328	G	A	0.651093	1006
1	rs2737656	C	T	0.50497	1006
1	rs2821313	G	A	0.50497	1006
1	rs17724342	C	T	0.0248509	1006
1	rs2821314	G	A	0.508946	1006
1	rs2737658	C	T	0.508946	1006
1	rs2821315	A	G	0.508946	1006
1	rs16845942	C	T	0.0149105	1006
1	rs61819925	G	T	0.0397614	1006
1	rs2247203	T	C	0.508946	1006
1	rs2821316	A	G	0.599404	1006
1	rs2737659	C	T	0.508946	1006
1	rs2816927	G	T	0.50497	1006
1	rs72740804	A	G	0.105368	1006
1	rs2816928	G	T	0.523857	1006
1	rs56198864	T	C	0.105368	1006
1	rs117679244	T	G	0.0149105	1006
1	rs2246862	G	A	0.50497	1006
1	rs2821318	T	G	0.508946	1006
1	rs2737662	T	G	0.523857	1006
1	rs10800665	G	A	0.523857	1006
1	rs61819927	C	G	0.105368	1006
1	rs2817001	C	T	0.177932	1006
1	rs117748982	T	G	0.0159046	1006
1	rs117915781	T	G	0.0149105	1006
1	rs12145947	G	T	0.0685885	1006
1	rs2737663	A	G	0.503976	1006
1	rs12131072	C	T	0.315109	1006
1	rs76200047	T	G	0.0964215	1006
1	rs6686012	A	T	0.0954274	1006
1	rs12037385	C	T	0.0506958	1006
1	rs6686515	A	G	0.105368	1006
1	rs72740810	G	A	0.0695825	1006
1	rs78893977	C	T	0.0109344	1006
1	rs34615585	C	T	0.0238569	1006
1	rs12134309	C	T	0.104374	1006
1	rs56340031	A	G	0.0934394	1006
1	rs61819928	T	G	0.104374	1006
1	rs2821319	C	T	0.583499	1006
1	rs3790826	A	G	0.0606362	1006
1	rs2737665	G	A	0.232604	1006
1	rs2737666	A	G	0.232604	1006
1	rs12748736	C	T	0.0258449	1006
1	rs2737667	T	G	0.227634	1006
1	rs9660564	G	A	0.225646	1006
1	rs567975170	C	T	0.0159046	1006
1	rs7533712	C	T	0.137177	1006
1	rs3790823	A	C	0.145129	1006
1	rs2821320	C	T	0.290258	1006
1	rs111706453	C	A	0.135189	1006
1	rs2737668	A	G	0.435388	1006
1	rs2257002	A	C	0.83499	1006
1	rs12024069	G	A	0.0318091	1006
1	rs78268407	T	C	0.0159046	1006
1	rs2821321	C	T	0.83499	1006
1	rs2816999	C	T	0.436382	1006
1	rs2737669	G	A	0.434394	1006
1	rs2816998	C	T	0.83499	1006
1	rs1986484	G	A	0.0318091	1006
1	rs2821322	G	T	0.83499	1006
1	rs2816997	T	C	0.565606	1006
1	rs3790821	C	G	0.263419	1006
1	rs2816996	T	C	0.83499	1006
1	rs2253771	C	T	0.33499	1006
1	rs2816995	T	A	0.83499	1006
1	rs2816994	C	T	0.431412	1006
1	rs2816993	T	C	0.83499	1006
1	rs2816992	A	G	0.399602	1006
1	rs2821323	G	T	0.83499	1006
1	rs2816989	A	C	0.399602	1006
1	rs150087795	G	A	0.0119284	1006
1	rs114457826	G	A	0.027833	1006
1	rs2737670	G	A	0.4334	1006
1	rs2816988	T	G	0.435388	1006
1	rs2816987	T	C	0.83499	1006
1	rs2816986	C	T	0.435388	1006
1	rs2816985	A	G	0.430417	1006
1	rs61819954	C	T	0.131213	1006
1	rs10800666	A	C	0.431412	1006
1	rs2816984	C	T	0.383698	1006
1	rs2816983	C	T	0.83499	1006
1	rs6695159	G	A	0.428429	1006
1	rs2816982	T	G	0.83499	1006
1	rs9427454	T	C	0.407555	1006
1	rs7511730	A	C	0.271372	1006
1	rs2816981	C	T	0.83499	1006
1	rs12139943	C	T	0.432406	1006
1	rs113379316	C	T	0.166998	1006
1	rs10919810	G	T	0.434394	1006
1	rs78924785	G	A	0.0328032	1006
1	rs2821324	G	A	0.442346	1006
1	rs2816980	G	T	0.877734	1006
1	rs2816978	A	G	0.423459	1006
1	rs2821325	G	A	0.87674	1006
1	rs2821326	T	C	0.87674	1006
1	rs2816977	A	G	0.87674	1006
1	rs3828110	C	T	0.432406	1006
1	rs2816976	A	T	0.444334	1006
1	rs2816975	A	G	0.444334	1006
1	rs2737673	T	C	0.424453	1006
1	rs2821328	G	A	0.444334	1006
1	rs2821329	T	C	0.87674	1006
1	rs79893901	C	A	0.117296	1006
1	rs2821330	A	G	0.424453	1006
1	rs2816974	G	C	0.445328	1006
1	rs2363571	T	G	0.432406	1006
1	rs2249172	G	A	0.444334	1006
1	rs2363572	G	A	0.424453	1006
1	rs2249156	C	T	0.444334	1006
1	rs2249150	G	A	0.444334	1006
1	rs2816973	C	G	0.436382	1006
1	rs2248967	G	A	0.444334	1006
1	rs2816972	A	G	0.875746	1006
1	rs2816971	G	A	0.867793	1006
1	rs2816970	T	A	0.976143	1006
1	rs2821332	T	A	0.436382	1006
1	rs72740824	G	A	0.0715706	1006
1	rs2260033	G	A	0.436382	1006
1	rs2885818	T	C	0.272366	1006
1	rs12041297	A	C	0.156064	1006
1	rs2737676	T	C	0.424453	1006
1	rs182043170	C	T	0.0119284	1006
1	rs143512594	C	G	0.116302	1006
1	rs12138239	A	G	0.272366	1006
1	rs12131026	G	A	0.272366	1006
1	rs3790806	C	T	0.429423	1006
1	rs2737678	C	T	0.424453	1006
1	rs3790804	C	T	0.027833	1006
1	rs2737679	T	A	0.868787	1006
1	rs12401508	C	T	0.128231	1006
1	rs12408975	A	G	0.128231	1006
1	rs2737680	C	A	0.437376	1006
1	rs12133107	G	A	0.265408	1006
1	rs10919811	A	C	0.423459	1006
1	rs10494808	C	T	0.421471	1006
1	rs3762398	G	A	0.266402	1006
1	rs3762397	C	T	0.421471	1006
1	rs146770279	G	T	0.0258449	1006
1	rs2816969	G	A	0.865805	1006
1	rs2258675	G	C	0.424453	1006
1	rs2737681	C	T	0.424453	1006
1	rs2737682	A	G	0.865805	1006
1	rs2737683	G	A	0.436382	1006
1	rs76610064	G	A	0.0149105	1006
1	rs150303029	C	T	0.027833	1006
1	rs2821333	A	C	0.423459	1006
1	rs2737685	C	T	0.867793	1006
1	rs2821334	G	T	0.445328	1006
1	rs2737686	C	T	0.423459	1006
1	rs2821335	T	C	0.866799	1006
1	rs2737687	T	A	0.866799	1006
1	rs2821336	C	T	0.864811	1006
1	rs10800671	G	A	0.421471	1006
1	rs10800672	C	T	0.421471	1006
1	rs1986405	C	G	0.446322	1006
1	rs7522937	C	T	0.422465	1006
1	rs10753867	G	A	0.420477	1006
1	rs2737617	A	G	0.355865	1006
1	rs72740840	A	G	0.128231	1006
1	rs2258280	G	A	0.436382	1006
1	rs2821337	A	G	0.866799	1006
1	rs2816968	C	A	0.832008	1006
1	rs79376765	G	A	0.0119284	1006
1	rs2821338	G	A	0.564612	1006
1	rs74490351	C	T	0.0397614	1006
1	rs141597521	T	C	0.0159046	1006
1	rs2816967	T	A	0.564612	1006
1	rs72740842	C	T	0.127237	1006
1	rs112458262	T	G	0.00994036	1006
1	rs12042827	G	C	0.027833	1006
1	rs3790800	G	A	0.292247	1006
1	rs2010345	C	T	0.527833	1006
1	rs114890565	G	C	0.0188867	1006
1	rs2001814	C	T	0.515905	1006
1	rs2816959	G	A	0.832008	1006
1	rs4460672	T	C	0.0208748	1006
1	rs2816958	A	G	0.875746	1006
1	rs6688544	C	G	0.515905	1006
1	rs2816956	T	C	0.874751	1006
1	rs3790799	C	T	0.200795	1006
1	rs12033023	C	T	0.027833	1006
1	rs10919814	A	C	0.274354	1006
1	rs2816955	A	T	0.534791	1006
1	rs10919815	T	C	0.303181	1006
1	rs12123955	C	T	0.0715706	1006
1	rs2816954	T	A	0.838966	1006
1	rs113967176	G	A	0.00397614	1006
1	rs67061097	A	T	0.0258449	1006
1	rs2737618	G	A	0.354871	1006
1	rs2816953	A	G	0.651093	1006
1	rs2737619	T	C	0.651093	1006
1	rs2737620	C	A	0.650099	1006
1	rs12049278	T	C	0.0656064	1006
1	rs2363573	T	C	0.298211	1006
1	rs2737622	T	C	0.969185	1006
1	rs79701486	C	T	0.0198807	1006
1	rs2816952	A	T	0.651093	1006
1	rs2816951	C	G	0.661034	1006
1	rs2821341	C	A	0.661034	1006
1	rs4915194	T	A	0.871769	1006
1	rs2737623	T	C	0.970179	1006
1	rs2821342	A	G	0.206759	1006
1	rs2363574	C	T	0.968191	1006
1	rs11799378	G	A	0.645129	1006
1	rs10919819	C	T	0.271372	1006
1	rs147795524	C	T	0.133201	1006
1	rs7534666	A	G	0.966203	1006
1	rs7514543	G	A	0.659046	1006
1	rs7537087	A	T	0.967197	1006
1	rs2821343	A	G	0.310139	1006
1	rs2737624	T	C	0.967197	1006
1	rs2737626	C	T	0.652087	1006
1	rs2821344	G	A	0.970179	1006
1	rs2816966	C	T	0.967197	1006
1	rs2816965	A	G	0.941352	1006
1	rs2737628	C	G	0.235586	1006
1	rs2816964	C	T	0.94334	1006
1	rs72740851	A	T	0.136183	1006
1	rs2001883	T	C	0.0178926	1006
1	rs115671855	C	A	0.0109344	1006
1	rs2011274	T	C	0.88668	1006
1	rs72644155	A	G	0.0188867	1006
1	rs871446	C	T	0.127237	1006
1	rs75193699	C	T	0.0159046	1006
1	rs3790794	A	T	0.0168986	1006
1	rs2816963	A	T	0.738569	1006
1	rs61826162	C	T	0.129225	1006
1	rs12119319	G	A	0.0954274	1006
1	rs71633892	T	C	0.0218688	1006
1	rs61826163	G	A	0.084493	1006
1	rs3828107	A	G	0.0437376	1006
1	rs35461138	A	G	0.0218688	1006
1	rs61463737	A	G	0.0506958	1006
1	rs3790793	C	T	0.270378	1006
1	rs12071085	T	C	0.271372	1006
1	rs140358194	A	G	0.0139165	1006
1	rs10800673	T	C	0.271372	1006
1	rs56062650	G	A	0.130219	1006
1	rs56257035	C	A	0.130219	1006
1	rs3790792	C	A	0.168986	1006
1	rs12138457	C	T	0.0506958	1006
1	rs79908174	T	C	0.0407555	1006
1	rs17675868	T	C	0.0168986	1006
1	rs16846142	A	G	0.0447316	1006
1	rs16846145	A	G	0.0427435	1006
1	rs140973432	A	G	0.0129225	1006
1	rs16846147	G	A	0.270378	1006
1	rs113371026	T	C	0.0506958	1006
1	rs74491510	T	C	0.0168986	1006
1	rs61826181	T	G	0.131213	1006
1	rs7551367	A	G	0.178926	1006
1	rs66475069	G	A	0.0497018	1006
1	rs59092384	C	T	0.0417495	1006
1	rs3790791	G	A	0.272366	1006
1	rs16846160	A	G	0.175944	1006
1	rs56287601	T	C	0.115308	1006
1	rs2816962	G	T	0.985089	1006
1	rs61826183	C	T	0.125249	1006
1	rs61826184	G	T	0.23161	1006
1	rs77686316	C	T	0.0357853	1006
1	rs16846165	A	T	0.270378	1006
1	rs61826185	G	A	0.139165	1006
1	rs10494809	C	T	0.230616	1006
1	rs113391053	G	A	0.0208748	1006
1	rs61826186	A	G	0.140159	1006
1	rs113903480	G	A	0.125249	1006
1	rs111865734	C	G	0.140159	1006
1	rs61826187	G	A	0.124254	1006
1	rs12131233	A	T	0.26839	1006
1	rs16846169	T	C	0.0437376	1006
1	rs12138728	C	T	0.0904573	1006
1	rs77101384	T	G	0.0258449	1006
1	rs12077979	A	G	0.129225	1006
1	rs16846175	C	G	0.0417495	1006
1	rs12069085	G	A	0.258449	1006
1	rs12079265	A	G	0.293241	1006
1	rs10494810	G	A	0.267396	1006
1	rs58189931	G	C	0.0477137	1006
1	rs10919824	C	T	0.149105	1006
1	rs2690039	A	C	0.256461	1006
1	rs17727243	T	C	0.0994036	1006
1	rs144648785	A	G	0.00894632	1006
1	rs7521363	A	T	0.117296	1006
1	rs7556049	T	C	0.12326	1006
1	rs2247019	C	T	0.177932	1006
1	rs2246926	G	T	0.117296	1006
1	rs2246923	C	T	0.299205	1006
1	rs2246919	T	C	0.300199	1006
1	rs2246917	T	A	0.299205	1006
1	rs1524163	G	A	0.375746	1006
1	rs1524162	G	A	0.375746	1006
1	rs3828105	A	G	0.258449	1006
1	rs2816929	A	G	0.388668	1006
1	rs2737630	T	A	0.375746	1006
1	rs2690038	A	G	0.375746	1006
1	rs2816926	C	T	0.980119	1006
1	rs2690037	A	G	0.377734	1006
1	rs2690036	C	T	0.374751	1006
1	rs12145993	C	T	0.0765408	1006
1	rs61826189	C	T	0.120278	1006
1	rs2737631	G	A	0.37674	1006
1	rs16846217	A	G	0.026839	1006
1	rs2690035	C	T	0.368787	1006
1	rs1060060	C	T	0.291252	1006
1	rs1060061	T	C	0.5666	1006
1	rs2690034	C	G	0.697813	1006
1	rs2816912	T	G	0.698807	1006
1	rs2246211	G	A	0.126243	1006
1	rs2246210	G	A	0.656064	1006
1	rs2246209	G	A	0.654076	1006
1	rs2690033	G	T	0.65507	1006
1	rs2690032	A	G	0.696819	1006
1	rs1056426	T	C	0.0765408	1006
1	rs2246072	T	C	0.696819	1006
1	rs2245987	T	C	0.696819	1006
1	rs2737632	G	A	0.654076	1006
1	rs2737633	G	A	0.696819	1006
1	rs2816991	C	G	0.696819	1006
1	rs2816990	T	C	0.695825	1006
1	rs2737634	C	A	0.648111	1006
1	rs12736965	A	G	0.492048	1006
1	rs6665426	A	G	0.748509	1006
1	rs2816979	A	G	0.138171	1006
1	rs41415747	C	G	0.0874751	1006
1	rs4915195	G	A	0.353877	1006
1	rs4915197	G	A	0.353877	1006
1	rs4915198	C	T	0.244533	1006
1	rs7530378	A	G	0.0795229	1006
1	rs4551624	T	C	0.354871	1006
1	rs112001321	A	G	0.00894632	1006
1	rs2885820	A	G	0.360835	1006
1	rs72740876	G	A	0.0159046	1006
1	rs1524161	C	G	0.362823	1006
1	rs11576498	C	T	0.0715706	1006
1	rs12089117	A	G	0.119284	1006
1	rs10218481	G	T	0.387674	1006
1	rs10919830	G	A	0.124254	1006
1	rs112129671	C	T	0.0298211	1006
1	rs142964088	G	A	0.0407555	1006
1	rs10753869	G	T	0.39165	1006
1	rs145857401	T	C	0.0139165	1006
1	rs142509203	G	A	0.027833	1006
1	rs10919832	C	T	0.26839	1006
1	rs9988613	C	A	0.12326	1006
1	rs138885912	C	G	0.083499	1006
1	rs10919834	A	C	0.027833	1006
1	rs114128760	C	T	0.083499	1006
1	rs113719021	A	G	0.392644	1006
1	rs138980002	G	C	0.00994036	1006
1	rs28755445	A	G	0.122266	1006
1	rs28861702	C	T	0.242545	1006
1	rs56205583	G	A	0.122266	1006
1	rs113573380	T	C	0.0298211	1006
1	rs76619641	A	G	0.12326	1006
1	rs12088130	T	C	0.394632	1006
1	rs12042611	T	C	0.12326	1006
1	rs73079382	C	T	0.084493	1006
1	rs12088324	T	C	0.269384	1006
1	rs12039232	G	A	0.241551	1006
1	rs16846239	T	C	0.027833	1006
1	rs12567745	T	A	0.225646	1006
1	rs12562944	C	T	0.225646	1006
1	rs2885821	G	A	0.121272	1006
1	rs149934432	T	C	0.0149105	1006
1	rs4915413	A	T	0.224652	1006
1	rs4915414	G	A	0.224652	1006
1	rs76879602	A	T	0.00695825	1006
1	rs12027000	C	T	0.142147	1006
1	rs12048017	A	T	0.411531	1006
1	rs113893583	G	A	0.0924453	1006
1	rs2737635	A	G	0.0437376	1006
1	rs10919835	C	T	0.212724	1006
1	rs10919837	T	C	0.22167	1006
1	rs139590361	G	A	0.0318091	1006
1	rs10753870	C	T	0.223658	1006
1	rs6694617	A	G	0.222664	1006
1	rs10919839	A	G	0.22167	1006
1	rs10800677	A	T	0.222664	1006
1	rs1524167	G	A	0.217694	1006
1	rs1524165	G	A	0.22167	1006
1	rs61826214	C	G	0.0467197	1006
1	rs61826215	T	A	0.220676	1006
1	rs10800678	A	G	0.222664	1006
1	rs35215220	G	A	0.22167	1006
1	rs61826217	T	G	0.0497018	1006
1	rs12029667	C	T	0.22167	1006
1	rs17676836	T	C	0.0497018	1006
1	rs147125181	C	T	0.0328032	1006
1	rs2737637	T	C	0.940358	1006
1	rs6687716	G	A	0.222664	1006
1	rs115738479	G	A	0.0397614	1006
1	rs56188213	A	G	0.0497018	1006
1	rs6700640	T	C	0.220676	1006
1	rs112769303	T	C	0.0248509	1006
1	rs61826219	A	C	0.00994036	1006
1	rs6427804	A	T	0.218688	1006
1	rs16846260	C	T	0.218688	1006
1	rs4915415	C	T	0.311133	1006
1	rs6679506	C	T	0.311133	1006
1	rs10919843	G	A	0.313121	1006
1	rs10919844	T	C	0.347913	1006
1	rs2030663	C	T	0.314115	1006
1	rs2363575	A	G	0.315109	1006
1	rs116047232	G	A	0.0248509	1006
1	rs2103118	G	A	0.312127	1006
1	rs77126691	A	G	0.0188867	1006
1	rs10919845	C	A	0.312127	1006
1	rs2177493	T	C	0.313121	1006
1	rs2177492	T	C	0.312127	1006
1	rs10919846	A	G	0.312127	1006
1	rs12074562	C	T	0.312127	1006
1	rs4915199	C	T	0.312127	1006
1	rs4915416	G	T	0.346918	1006
1	rs4915417	A	T	0.311133	1006
1	rs10800679	C	T	0.312127	1006
1	rs10159260	G	A	0.311133	1006
1	rs6427805	T	C	0.897614	1006
1	rs6427806	C	T	0.346918	1006
1	rs114847764	G	A	0.0337972	1006
1	rs12028402	A	G	0.345924	1006
1	rs10919847	C	A	0.343936	1006
1	rs10919848	C	T	0.312127	1006
1	rs115688292	G	A	0.0576541	1006
1	rs10919850	C	T	0.0337972	1006
1	rs34735365	G	A	0.296223	1006
1	rs17677047	T	C	0.345924	1006
1	rs116574439	C	T	0.0576541	1006
1	rs36083650	G	A	0.312127	1006
1	rs16830063	G	A	0.0337972	1006
1	rs35656575	T	C	0.312127	1006
1	rs7529495	T	C	0.345924	1006
1	rs7548202	G	A	0.346918	1006
1	rs11582885	C	T	0.223658	1006
1	rs10919851	T	C	0.262425	1006
1	rs7521914	T	C	0.224652	1006
1	rs12758493	C	T	0.0367793	1006
1	rs10919852	A	G	0.225646	1006
1	rs16830066	G	A	0.128231	1006
1	rs6427807	C	A	0.633201	1006
1	rs6427808	G	T	0.219682	1006
1	rs6427809	A	G	0.677932	1006
1	rs2885822	A	C	0.668986	1006
1	rs75633869	A	T	0.0497018	1006
1	rs115865429	G	A	0.0347913	1006
1	rs72740893	G	A	0.0119284	1006
1	rs1404063	A	C	0.678926	1006
1	rs940394	A	G	0.675944	1006
1	rs940395	A	G	0.675944	1006
1	rs7547703	A	G	0.675944	1006
1	rs61824871	C	T	0.0506958	1006
1	rs80327295	A	G	0.0228628	1006
1	rs1111642	A	C	0.680915	1006
1	rs1111643	A	G	0.680915	1006
1	rs4406663	T	C	0.680915	1006
1	rs142171882	A	G	0.0129225	1006
1	rs10919854	G	A	0.672962	1006
1	rs12128213	A	G	0.514911	1006
1	rs12128246	A	C	0.672962	1006
1	rs10800681	C	T	0.680915	1006
1	rs10919855	C	T	0.680915	1006
1	rs10919856	G	A	0.675944	1006
1	rs10800682	G	A	0.635189	1006
1	rs3861927	C	T	0.582505	1006
1	rs111837333	G	T	0.0248509	1006
1	rs2204309	C	T	0.704771	1006
1	rs10753872	A	C	0.587475	1006
1	rs10919857	T	A	0.583499	1006
1	rs10737569	C	T	0.587475	1006
1	rs10800683	T	C	0.54175	1006
1	rs10753873	A	T	0.587475	1006
1	rs150213926	C	G	0.0109344	1006
1	rs76438722	T	C	0.00795229	1006
1	rs2204308	A	G	0.700795	1006
1	rs2204307	C	T	0.159046	1006
1	rs10919858	A	C	0.700795	1006
1	rs10919859	T	A	0.700795	1006
1	rs10919860	T	C	0.704771	1006
1	rs1339576	C	T	0.699801	1006
1	rs72740898	T	C	0.159046	1006
1	rs10800684	T	C	0.704771	1006
1	rs12141508	C	A	0.0934394	1006
1	rs12071602	G	A	0.704771	1006
1	rs12130750	T	C	0.422465	1006
1	rs6665819	A	T	0.704771	1006
1	rs6668384	A	G	0.699801	1006
1	rs12037069	T	G	0.16998	1006
1	rs12087689	A	G	0.170974	1006
1	rs12087733	A	G	0.170974	1006
1	rs11584160	G	A	0.166004	1006
1	rs10800685	G	A	0.170974	1006
1	rs183000011	C	T	0.00497018	1006
1	rs112330375	T	C	0.00695825	1006
1	rs10753874	G	T	0.170974	1006
1	rs181310516	G	T	0.00695825	1006
1	rs35770173	A	G	0.0258449	1006
1	rs11587704	A	G	0.166998	1006
1	rs10800686	T	C	0.166998	1006
1	rs12562086	C	T	0.166004	1006
1	rs12735246	C	T	0.0377734	1006
1	rs12045034	A	C	0.166004	1006
1	rs12740189	A	G	0.0367793	1006
1	rs12045833	A	G	0.170974	1006
1	rs75247983	C	T	0.0149105	1006
1	rs10919862	A	G	0.170974	1006
1	rs55926987	G	A	0.0745527	1006
1	rs819633	T	C	0.976143	1006
1	rs12047019	A	G	0.166998	1006
1	rs10919863	C	T	0.16998	1006
1	rs11587317	T	C	0.117296	1006
1	rs12042253	T	A	0.170974	1006
1	rs12024599	C	T	0.170974	1006
1	rs12039738	G	C	0.166998	1006
1	rs12046682	A	G	0.167992	1006
1	rs184575556	A	G	0.00695825	1006
1	rs116183427	T	C	0.0109344	1006
1	rs10919864	A	G	0.170974	1006
1	rs4341387	C	T	0.166004	1006
1	rs10919865	G	A	0.164016	1006
1	rs10919866	C	A	0.114314	1006
1	rs10919867	A	C	0.114314	1006
1	rs114874068	G	A	0.0238569	1006
1	rs139094902	G	C	0.00795229	1006
1	rs72743009	A	T	0.0516899	1006
1	rs61824875	C	T	0.0258449	1006
1	rs10919870	A	C	0.0994036	1006
1	rs35849136	T	C	0.0437376	1006
1	rs189688112	C	A	0.0367793	1006
1	rs12029393	C	G	0.114314	1006
1	rs61824876	C	T	0.114314	1006
1	rs11581501	C	A	0.114314	1006
1	rs10919872	T	A	0.114314	1006
1	rs115310997	C	T	0.0427435	1006
1	rs61824877	G	A	0.114314	1006
1	rs11584219	C	G	0.158052	1006
1	rs61824888	C	T	0.114314	1006
1	rs114274112	T	C	0.0417495	1006
1	rs10919874	A	T	0.282306	1006
1	rs10919875	T	A	0.161034	1006
1	rs16846399	G	A	0.112326	1006
1	rs10919876	T	C	0.279324	1006
1	rs10494811	A	C	0.0606362	1006
1	rs16846402	G	A	0.114314	1006
1	rs148194860	C	T	0.0149105	1006
1	rs12031071	C	A	0.115308	1006
1	rs10919877	G	A	0.281312	1006
1	rs12120013	A	G	0.2833	1006
1	rs34129498	C	T	0.0377734	1006
1	rs75440582	C	T	0.161034	1006
1	rs113765627	G	A	0.162028	1006
1	rs6671242	A	G	0.56163	1006
1	rs4915419	C	A	0.579523	1006
1	rs114688461	C	T	0.0238569	1006
1	rs72743012	G	A	0.151093	1006
1	rs72743013	G	A	0.151093	1006
1	rs141889898	T	C	0.0407555	1006
1	rs72743014	C	A	0.156064	1006
1	rs35877733	C	T	0.842942	1006
1	rs58828718	G	T	0.574553	1006
1	rs12132778	C	G	0.574553	1006
1	rs12117937	G	A	0.574553	1006
1	rs138368472	T	C	0.00994036	1006
1	rs6427813	T	G	0.575547	1006
1	rs6427814	C	A	0.575547	1006
1	rs12144219	G	A	0.572565	1006
1	rs72743018	G	A	0.156064	1006
1	rs10919879	G	C	0.843936	1006
1	rs72743021	A	G	0.156064	1006
1	rs61824892	C	T	0.106362	1006
1	rs140090970	G	C	0.15507	1006
1	rs12727980	C	T	0.576541	1006
1	rs7515411	G	A	0.664016	1006
1	rs34959467	T	C	0.66998	1006
1	rs7527628	T	A	0.664016	1006
1	rs7518301	G	T	0.777336	1006
1	rs7530358	T	C	0.777336	1006
1	rs12734709	G	A	0.0427435	1006
1	rs956009	C	G	0.670974	1006
1	rs2140558	A	T	0.704771	1006
1	rs10429903	A	G	0.106362	1006
1	rs61824893	T	G	0.105368	1006
1	rs4915423	G	A	0.672962	1006
1	rs4915200	A	G	0.77833	1006
1	rs4915424	C	T	0.77833	1006
1	rs61824894	G	A	0.106362	1006
1	rs4915425	G	T	0.77833	1006
1	rs2153279	C	A	0.77833	1006
1	rs2153278	C	T	0.77833	1006
1	rs2185277	C	T	0.666004	1006
1	rs6689473	T	C	0.77833	1006
1	rs7531171	C	T	0.671968	1006
1	rs7543193	T	C	0.666004	1006
1	rs7553595	A	G	0.77833	1006
1	rs61824895	G	A	0.106362	1006
1	rs7554011	A	G	0.671968	1006
1	rs61824896	G	C	0.106362	1006
1	rs7354861	G	T	0.666004	1006
1	rs7354985	T	C	0.77833	1006
1	rs7354862	C	T	0.666004	1006
1	rs7540115	A	C	0.823062	1006
1	rs7517753	G	A	0.77833	1006
1	rs7517687	C	T	0.671968	1006
1	rs7517691	C	G	0.77833	1006
1	rs12038331	C	T	0.106362	1006
1	rs61824897	T	C	0.106362	1006
1	rs6427815	A	C	0.77833	1006
1	rs61824898	C	T	0.106362	1006
1	rs6427816	T	C	0.671968	1006
1	rs7521057	C	T	0.671968	1006
1	rs6427817	T	C	0.671968	1006
1	rs6427818	T	C	0.666004	1006
1	rs61824899	T	A	0.106362	1006
1	rs10800693	A	G	0.671968	1006
1	rs10800694	A	G	0.671968	1006
1	rs12025408	G	A	0.106362	1006
1	rs147271377	C	T	0.00695825	1006
1	rs12239178	G	C	0.106362	1006
1	rs12239361	T	A	0.106362	1006
1	rs7549328	A	G	0.671968	1006
1	rs7549573	A	G	0.671968	1006
1	rs7527464	G	T	0.77833	1006
1	rs61824900	T	A	0.106362	1006
1	rs940400	A	C	0.884692	1006
1	rs940399	G	A	0.779324	1006
1	rs940398	T	C	0.672962	1006
1	rs12239409	T	A	0.106362	1006
1	rs940397	T	C	0.779324	1006
1	rs819638	G	A	0.689861	1006
1	rs6682695	G	C	0.82008	1006
1	rs819637	G	C	0.722664	1006
1	rs819636	C	T	0.664016	1006
1	rs76488637	G	C	0.0606362	1006
1	rs819635	C	T	0.662028	1006
1	rs1361352	G	A	0.0427435	1006
1	rs75904654	A	T	0.0168986	1006
1	rs72743029	A	G	0.0884692	1006
1	rs112613429	T	A	0.0139165	1006
1	rs12738036	A	G	0.0427435	1006
1	rs116118879	C	T	0.00795229	1006
1	rs75654682	G	T	0.0238569	1006
1	rs146157349	C	T	0.00695825	1006
1	rs34666405	A	G	0.0427435	1006
1	rs75360576	A	T	0.0616302	1006
1	rs115747605	C	T	0.0616302	1006
1	rs843925	G	T	0.678926	1006
1	rs2066123	C	G	0.678926	1006
1	rs6657571	G	A	0.586481	1006
1	rs12079801	G	T	0.677932	1006
1	rs79283774	A	G	0.0149105	1006
1	rs7547390	C	T	0.0626243	1006
1	rs2790125	T	C	0.671968	1006
1	rs17690120	T	C	0.0616302	1006
1	rs2808489	C	T	0.671968	1006
1	rs1832553	G	A	0.662028	1006
1	rs2808504	A	G	0.668986	1006
1	rs61475316	T	C	0.0755467	1006
1	rs2790124	G	A	0.668986	1006
1	rs2790123	G	A	0.667992	1006
1	rs2015694	C	T	0.668986	1006
1	rs143528936	G	A	0.00795229	1006
1	rs149493786	G	T	0.0119284	1006
1	rs143076149	G	A	0.0119284	1006
1	rs148247230	T	A	0.0238569	1006
1	rs2808473	C	T	0.730616	1006
1	rs77193092	G	A	0.0596421	1006
1	rs10733062	G	T	0.73161	1006
1	rs11809758	T	G	0.27833	1006
1	rs6427819	G	A	0.0596421	1006
1	rs74999005	G	C	0.0596421	1006
1	rs4915427	T	C	0.279324	1006
1	rs2790122	T	C	0.72664	1006
1	rs72743034	C	T	0.0447316	1006
1	rs113395352	A	G	0.00894632	1006
1	rs6668940	G	C	0.27833	1006
1	rs2808476	G	A	0.66998	1006
1	rs2790121	T	C	0.736581	1006
1	rs2790120	C	T	0.668986	1006
1	rs2808477	G	A	0.668986	1006
1	rs2790119	C	T	0.736581	1006
1	rs111962084	G	A	0.0208748	1006
1	rs1538597	A	G	0.27833	1006
1	rs2808478	G	A	0.736581	1006
1	rs2790118	T	C	0.736581	1006
1	rs2808479	C	T	0.736581	1006
1	rs2790117	C	T	0.735586	1006
1	rs35410747	G	A	0.00994036	1006
1	rs2790116	A	G	0.735586	1006
1	rs75246281	G	T	0.0606362	1006
1	rs144044695	G	A	0.0149105	1006
1	rs7512781	T	C	0.277336	1006
1	rs115446678	C	T	0.0606362	1006
1	rs149090382	G	A	0.0168986	1006
1	rs9660008	A	G	0.735586	1006
1	rs4915428	C	T	0.735586	1006
1	rs4915429	C	T	0.735586	1006
1	rs2808480	G	C	0.735586	1006
1	rs10919901	C	A	0.277336	1006
1	rs2790115	T	C	0.735586	1006
1	rs148768136	C	A	0.0149105	1006
1	rs7538583	C	T	0.0606362	1006
1	rs75356086	G	T	0.0178926	1006
1	rs61824903	C	A	0.0218688	1006
1	rs116155631	G	C	0.0606362	1006
1	rs7553682	T	G	0.735586	1006
1	rs2790114	C	G	0.735586	1006
1	rs2790113	G	A	0.735586	1006
1	rs10919903	G	A	0.0606362	1006
1	rs147012162	A	C	0.0606362	1006
1	rs2790112	A	G	0.735586	1006
1	rs1572770	T	C	0.275348	1006
1	rs56175752	G	C	0.236581	1006
1	rs2790111	T	G	0.735586	1006
1	rs2790110	C	A	0.451292	1006
1	rs2790109	C	G	0.735586	1006
1	rs2225986	T	A	0.389662	1006
1	rs2808481	T	C	0.735586	1006
1	rs11583941	C	T	0.0516899	1006
1	rs2808482	G	A	0.735586	1006
1	rs145204602	C	T	0.0149105	1006
1	rs12117979	G	A	0.27833	1006
1	rs10919907	T	G	0.735586	1006
1	rs75821489	G	A	0.0516899	1006
1	rs10800696	G	C	0.735586	1006
1	rs10919908	G	A	0.388668	1006
1	rs12073696	C	T	0.735586	1006
1	rs12058495	T	C	0.735586	1006
1	rs55988700	C	T	0.27833	1006
1	rs6662709	T	C	0.735586	1006
1	rs6698539	G	A	0.27833	1006
1	rs2808483	T	C	0.735586	1006
1	rs7531526	A	G	0.235586	1006
1	rs2808484	C	T	0.388668	1006
1	rs7511799	C	G	0.67495	1006
1	rs1572771	C	T	0.735586	1006
1	rs2808485	C	T	0.388668	1006
1	rs61224510	C	G	0.27833	1006
1	rs35306155	G	A	0.735586	1006
1	rs2808486	C	T	0.735586	1006
1	rs2808487	C	T	0.735586	1006
1	rs2808488	T	C	0.735586	1006
1	rs74913622	T	C	0.0198807	1006
1	rs2790126	T	C	0.735586	1006
1	rs2790127	A	C	0.735586	1006
1	rs116833970	C	T	0.0387674	1006
1	rs10919909	T	C	0.735586	1006
1	rs12086509	C	T	0.388668	1006
1	rs2790129	G	A	0.735586	1006
1	rs2790130	T	C	0.735586	1006
1	rs2808490	G	C	0.735586	1006
1	rs2808491	C	T	0.735586	1006
1	rs2790131	C	T	0.735586	1006
1	rs2790132	T	C	0.388668	1006
1	rs2808492	C	G	0.388668	1006
1	rs7520828	G	A	0.735586	1006
1	rs78538458	A	G	0.0606362	1006
1	rs2790133	C	T	0.735586	1006
1	rs144302292	C	T	0.0258449	1006
1	rs2808493	G	A	0.735586	1006
1	rs10800697	G	C	0.735586	1006
1	rs2790134	C	A	0.735586	1006
1	rs2808494	A	T	0.735586	1006
1	rs11801526	G	A	0.27833	1006
1	rs2808495	G	A	0.67495	1006
1	rs2808497	G	C	0.735586	1006
1	rs2790135	A	G	0.735586	1006
1	rs2790136	G	T	0.735586	1006
1	rs2808498	C	T	0.735586	1006
1	rs78470213	A	C	0.0109344	1006
1	rs2790137	T	C	0.67495	1006
1	rs2790138	C	T	0.735586	1006
1	rs2808499	G	A	0.735586	1006
1	rs116007477	G	A	0.0606362	1006
1	rs2808500	A	G	0.39662	1006
1	rs2790139	G	C	0.735586	1006
1	rs2808501	C	G	0.735586	1006
1	rs2808502	A	G	0.67495	1006
1	rs2790140	A	G	0.734592	1006
1	rs2790141	G	A	0.388668	1006
1	rs149282650	C	T	0.00397614	1006
1	rs2050770	G	A	0.735586	1006
1	rs114257092	A	G	0.0606362	1006
1	rs2011967	A	G	0.735586	1006
1	rs2011969	T	C	0.735586	1006
1	rs2808506	T	A	0.223658	1006
1	rs2808507	C	T	0.735586	1006
1	rs2808509	T	G	0.735586	1006
1	rs2790142	A	C	0.735586	1006
1	rs2050771	C	T	0.734592	1006
1	rs2808510	C	T	0.387674	1006
1	rs2808511	C	T	0.387674	1006
1	rs12724944	G	A	0.0437376	1006
1	rs1339574	C	T	0.734592	1006
1	rs2790143	A	G	0.736581	1006
1	rs80323082	T	C	0.0606362	1006
1	rs2808512	A	G	0.734592	1006
1	rs2790144	G	T	0.734592	1006
1	rs7515399	T	A	0.27833	1006
1	rs2808513	C	G	0.734592	1006
1	rs6677545	A	C	0.27833	1006
1	rs2153280	C	A	0.735586	1006
1	rs74322157	C	T	0.0606362	1006
1	rs2808514	A	G	0.388668	1006
1	rs74897912	G	A	0.0606362	1006
1	rs10919917	C	T	0.279324	1006
1	rs10919918	C	T	0.279324	1006
1	rs2808515	A	G	0.388668	1006
1	rs11808990	C	G	0.279324	1006
1	rs116313419	A	G	0.0606362	1006
1	rs2790104	A	G	0.736581	1006
1	rs12140927	C	T	0.0248509	1006
1	rs2808516	C	T	0.736581	1006
1	rs7544108	C	A	0.236581	1006
1	rs2790105	A	G	0.736581	1006
1	rs7521670	A	G	0.736581	1006
1	rs114181475	G	A	0.0606362	1006
1	rs2808517	T	C	0.736581	1006
1	rs1934331	C	G	0.736581	1006
1	rs148024826	G	A	0.0606362	1006
1	rs2808518	T	G	0.736581	1006
1	rs116406187	T	G	0.0606362	1006
1	rs115929585	G	A	0.0606362	1006
1	rs56370889	G	A	0.279324	1006
1	rs7538135	A	G	0.736581	1006
1	rs2066122	C	T	0.736581	1006
1	rs4915433	G	A	0.279324	1006
1	rs146656717	T	C	0.0129225	1006
1	rs72743056	T	G	0.0506958	1006
1	rs145001604	G	A	0.00596421	1006
1	rs10494813	G	C	0.176938	1006
1	rs149610856	C	T	0.0208748	1006
1	rs113106209	C	T	0.0149105	1006
1	rs2790107	A	T	0.735586	1006
1	rs34201220	T	C	0.0437376	1006
1	rs2808519	G	T	0.742545	1006
1	rs2808520	T	A	0.739563	1006
1	rs72743059	C	G	0.0437376	1006
1	rs6685394	T	A	0.739563	1006
1	rs6696638	A	G	0.739563	1006
1	rs12121495	C	T	0.286282	1006
1	rs2808475	T	C	0.739563	1006
1	rs2790106	G	C	0.739563	1006
1	rs12141471	T	C	0.286282	1006
1	rs114946121	T	C	0.0526839	1006
1	rs115935010	T	A	0.0606362	1006
1	rs16846614	C	T	0.120278	1006
1	rs4915434	T	C	0.785288	1006
1	rs73077222	C	T	0.00994036	1006
1	rs12141206	A	G	0.289264	1006
1	rs6664603	C	T	0.378728	1006
1	rs74354146	C	T	0.0377734	1006
1	rs36003362	A	G	0.388668	1006
1	rs75327215	A	T	0.116302	1006
1	rs78114865	G	T	0.0258449	1006
1	rs6671104	C	A	0.39165	1006
1	rs1572768	G	T	0.382704	1006
1	rs7541353	T	C	0.392644	1006
1	rs2790108	T	C	0.382704	1006
1	rs2808474	C	T	0.781312	1006
1	rs11802690	C	T	0.39165	1006
1	rs12116976	A	C	0.390656	1006
1	rs6657777	A	G	0.218688	1006
1	rs146810805	G	A	0.00994036	1006
1	rs1128817	G	A	0.218688	1006
1	rs35342093	C	T	0.0447316	1006
1	rs12031931	C	T	0.220676	1006
1	rs4244146	T	C	0.220676	1006
1	rs78188529	T	C	0.0457256	1006
1	rs61824924	T	C	0.0178926	1006
1	rs4915435	T	C	0.611332	1006
1	rs4915436	C	T	0.388668	1006
1	rs12034835	C	A	0.222664	1006
1	rs4915437	G	A	0.38668	1006
1	rs56363621	G	A	0.222664	1006
1	rs12131252	C	T	0.027833	1006
1	rs4915203	A	G	0.617296	1006
1	rs4072325	A	G	0.00695825	1006
1	rs6427824	G	A	0.955268	1006
1	rs148778582	G	A	0.026839	1006
1	rs6664355	T	C	0.955268	1006
1	rs148842689	C	T	0.115308	1006
1	rs138252882	C	T	0.0407555	1006
1	rs149787706	T	A	0.0705765	1006
1	rs114841658	C	A	0.0427435	1006
1	rs12037431	C	G	0.222664	1006
1	rs4414069	T	C	0.38668	1006
1	rs114127836	G	A	0.0417495	1006
1	rs4256848	C	G	0.222664	1006
1	rs115249378	G	C	0.0427435	1006
1	rs34178183	A	G	0.384692	1006
1	rs6427826	G	A	0.22167	1006
1	rs10800700	C	T	0.22167	1006
1	rs75850462	G	T	0.0178926	1006
1	rs34361548	A	C	0.0457256	1006
1	rs6427827	T	A	0.607356	1006
1	rs17691442	A	C	0.385686	1006
1	rs4915438	C	T	0.385686	1006
1	rs4915439	A	C	0.385686	1006
1	rs188482877	A	T	0.00596421	1006
1	rs6702494	A	G	0.385686	1006
1	rs115040646	T	G	0.0417495	1006
1	rs10919926	T	C	0.22167	1006
1	rs12132891	A	G	0.385686	1006
1	rs10494814	T	C	0.383698	1006
1	rs10919927	A	G	0.614314	1006
1	rs7544904	C	T	0.22167	1006
1	rs4415602	A	G	0.384692	1006
1	rs4411153	G	C	0.384692	1006
1	rs148171875	T	C	0.0139165	1006
1	rs16846692	A	G	0.22167	1006
1	rs17691624	T	C	0.0337972	1006
1	rs4518934	T	C	0.61332	1006
1	rs12125266	G	A	0.383698	1006
1	rs12030637	G	A	0.22167	1006
1	rs6666661	A	G	0.222664	1006
1	rs17691654	G	A	0.0924453	1006
1	rs7547315	C	T	0.384692	1006
1	rs61824928	C	A	0.222664	1006
1	rs12745931	G	T	0.0576541	1006
1	rs115171515	T	C	0.0119284	1006
1	rs142541658	G	A	0.0149105	1006
1	rs182889487	A	G	0.00695825	1006
1	rs12022405	C	T	0.0884692	1006
1	rs7515363	C	T	0.616302	1006
1	rs68022369	T	C	0.0457256	1006
1	rs150299440	A	G	0.00795229	1006
1	rs184060765	G	A	0.00994036	1006
1	rs149495429	G	A	0.00695825	1006
1	rs12131135	G	T	0.520875	1006
1	rs57872228	T	C	0.170974	1006
1	rs11584286	G	A	0.10835	1006
1	rs57070173	C	T	0.0884692	1006
1	rs12044341	A	G	0.0884692	1006
1	rs10919932	C	T	0.0884692	1006
1	rs72743072	A	T	0.0119284	1006
1	rs10919933	A	G	0.0884692	1006
1	rs4317838	C	A	0.609344	1006
1	rs4427435	A	G	0.520875	1006
1	rs10919934	C	A	0.0884692	1006
1	rs4512680	T	C	0.259443	1006
1	rs12082076	G	A	0.0884692	1006
1	rs114622617	C	T	0.0198807	1006
1	rs7526932	C	T	0.348907	1006
1	rs12095036	A	C	0.0884692	1006
1	rs10919936	A	G	0.0884692	1006
1	rs12085230	T	A	0.0884692	1006
1	rs12059187	C	T	0.0884692	1006
1	rs192311694	C	T	0.0417495	1006
1	rs12117926	C	T	0.0298211	1006
1	rs12132868	G	C	0.348907	1006
1	rs12117955	C	A	0.348907	1006
1	rs10218685	A	T	0.0884692	1006
1	rs189777462	G	A	0.00695825	1006
1	rs7531710	T	C	0.0884692	1006
1	rs12566495	G	A	0.0884692	1006
1	rs112766520	C	T	0.0168986	1006
1	rs10157694	C	T	0.0894632	1006
1	rs10919937	T	G	0.610338	1006
1	rs12090906	T	C	0.0815109	1006
1	rs61824932	G	A	0.0815109	1006
1	rs10919938	A	T	0.602386	1006
1	rs10158702	T	G	0.602386	1006
1	rs16846750	T	C	0.0815109	1006
1	rs10737571	T	C	0.60835	1006
1	rs7535801	G	A	0.349901	1006
1	rs4915441	A	C	0.60835	1006
1	rs4511151	A	G	0.0815109	1006
1	rs61824951	C	G	0.0815109	1006
1	rs12021556	A	G	0.0815109	1006
1	rs7549170	T	C	0.0815109	1006
1	rs12058730	A	G	0.0805169	1006
1	rs12095161	T	C	0.0815109	1006
1	rs12095255	T	A	0.0815109	1006
1	rs9287107	A	G	0.0815109	1006
1	rs10218818	T	A	0.0815109	1006
1	rs150920300	G	A	0.00695825	1006
1	rs140778466	G	T	0.0149105	1006
1	rs12146021	T	G	0.202783	1006
1	rs12032584	C	T	0.0815109	1006
1	rs10800702	T	C	0.0815109	1006
1	rs12128268	C	G	0.349901	1006
1	rs10919940	C	T	0.0815109	1006
1	rs10919941	A	G	0.0815109	1006
1	rs11576960	T	C	0.166998	1006
1	rs115940026	A	G	0.0417495	1006
1	rs10494817	G	A	0.0815109	1006
1	rs4387206	A	G	0.59841	1006
1	rs12130445	C	G	0.59841	1006
1	rs12146113	G	A	0.202783	1006
1	rs3922560	G	C	0.131213	1006
1	rs34918522	T	A	0.0516899	1006
1	rs57765583	T	C	0.0795229	1006
1	rs7542515	T	C	0.59841	1006
1	rs6692204	T	G	0.467197	1006
1	rs34441513	A	G	0.131213	1006
1	rs66900823	A	G	0.0437376	1006
1	rs16846759	C	T	0.133201	1006
1	rs16846760	G	A	0.0795229	1006
1	rs11587936	G	A	0.0626243	1006
1	rs20348	T	G	0.0954274	1006
1	rs2589	C	T	0.59841	1006
1	rs12567721	G	C	0.0795229	1006
1	rs10800703	T	C	0.467197	1006
1	rs7554949	T	C	0.468191	1006
1	rs61824954	A	G	0.0795229	1006
1	rs77451398	C	T	0.0238569	1006
1	rs7546093	C	A	0.0795229	1006
1	rs113955919	C	T	0.0129225	1006
1	rs12025215	A	G	0.0606362	1006
1	rs4915442	T	C	0.555666	1006
1	rs4915443	C	T	0.54672	1006
1	rs6673000	A	G	0.545726	1006
1	rs4459142	G	A	0.545726	1006
1	rs4567307	G	A	0.545726	1006
1	rs10919944	G	A	0.543738	1006
1	rs4506486	C	T	0.596421	1006
1	rs4356080	A	G	0.545726	1006
1	rs4471299	T	C	0.545726	1006
1	rs140971370	G	C	0.0198807	1006
1	rs68127952	T	C	0.0506958	1006
1	rs4915444	A	C	0.59841	1006
1	rs7365695	T	A	0.59841	1006
1	rs6427829	C	T	0.596421	1006
1	rs17743391	C	T	0.00695825	1006
1	rs6692356	C	T	0.0506958	1006
1	rs35993857	C	A	0.0487078	1006
1	rs34324181	G	C	0.0487078	1006
1	rs72743078	G	A	0.0119284	1006
1	rs114388397	C	T	0.0208748	1006
1	rs10919946	G	A	0.0606362	1006
1	rs10919947	G	T	0.632207	1006
1	rs4498832	A	G	0.630219	1006
1	rs16846787	A	C	0.0497018	1006
1	rs4636495	G	A	0.629225	1006
1	rs72743080	T	C	0.100398	1006
1	rs4297329	C	T	0.617296	1006
1	rs7526387	C	A	0.627237	1006
1	rs6427830	C	T	0.654076	1006
1	rs115884550	C	T	0.00994036	1006
1	rs11576723	G	T	0.203777	1006
1	rs6427831	G	C	0.962227	1006
1	rs35958234	G	C	0.0725646	1006
1	rs6427832	A	G	0.775348	1006
1	rs11577228	G	A	0.0477137	1006
1	rs12122532	T	C	0.196819	1006
1	rs17253402	T	C	0.028827	1006
1	rs7518714	C	T	0.189861	1006
1	rs7541311	A	G	0.917495	1006
1	rs4396147	G	A	0.436382	1006
1	rs12739671	A	G	0.699801	1006
1	rs10919950	G	A	0.392644	1006
1	rs10919951	T	C	0.436382	1006
1	rs67745859	T	C	0.120278	1006
1	rs6670160	C	T	0.306163	1006
1	rs61826984	T	C	0.263419	1006
1	rs112584306	G	A	0.0765408	1006
1	rs12745825	G	A	0.337972	1006
1	rs79318013	G	A	0.0149105	1006
1	rs72743086	A	C	0.0984095	1006
1	rs6427833	T	C	0.189861	1006
1	rs6674109	G	C	0.0159046	1006
1	rs7553314	A	G	0.219682	1006
1	rs114729689	T	G	0.0705765	1006
1	rs12087049	C	T	0.219682	1006
1	rs10919952	C	T	0.907555	1006
1	rs10919953	T	C	0.907555	1006
1	rs6680807	C	A	0.88171	1006
1	rs12132441	A	C	0.417495	1006
1	rs113348968	C	T	0.217694	1006
1	rs10494825	C	T	0.269384	1006
1	rs4417099	T	G	0.789264	1006
1	rs72743087	C	T	0.0725646	1006
1	rs10919954	G	T	0.787276	1006
1	rs76892418	A	G	0.240557	1006
1	rs74136205	A	G	0.0815109	1006
1	rs6675963	C	T	0.473161	1006
1	rs78374240	C	T	0.133201	1006
1	rs112381195	T	C	0.0258449	1006
1	rs116744388	T	C	0.0487078	1006
1	rs118094992	T	C	0.0646123	1006
1	rs111743865	G	A	0.11829	1006
1	rs144783849	A	G	0.0775348	1006
1	rs12138612	C	T	0.375746	1006
1	rs4556394	C	T	0.11829	1006
1	rs72743094	C	T	0.0775348	1006
1	rs7551486	T	C	0.675944	1006
1	rs10919959	T	C	0.101392	1006
1	rs139394760	C	A	0.00894632	1006
1	rs4382753	C	T	0.0775348	1006
1	rs9943074	A	G	0.102386	1006
1	rs10919960	T	C	0.482107	1006
1	rs151014381	C	T	0.00894632	1006
1	rs111797456	C	T	0.00894632	1006
1	rs72743098	A	C	0.0785288	1006
1	rs115358359	T	C	0.0367793	1006
1	rs373530932	A	G	0.0258449	1006
1	rs116839063	G	A	0.0397614	1006
1	rs7549548	C	T	0.111332	1006
1	rs4568863	C	G	0.797217	1006
1	rs4335405	T	C	0.678926	1006
1	rs4405156	T	C	0.403579	1006
1	rs4612655	A	G	0.05666	1006
1	rs4418638	G	A	0.797217	1006
1	rs74136206	T	C	0.082505	1006
1	rs6700311	G	C	0.00894632	1006
1	rs12565263	G	A	0.0208748	1006
1	rs10919961	G	A	0.402584	1006
1	rs76118949	T	C	0.119284	1006
1	rs149933854	C	T	0.0159046	1006
1	rs9659917	T	G	0.404573	1006
1	rs4453071	A	C	0.400596	1006
1	rs73079240	T	C	0.00894632	1006
1	rs77462448	A	G	0.082505	1006
1	rs35931746	C	T	0.082505	1006
1	rs72743101	A	G	0.0795229	1006
1	rs7515910	T	A	0.797217	1006
1	rs55765447	C	T	0.082505	1006
1	rs72743102	T	C	0.0795229	1006
1	rs79441867	G	C	0.082505	1006
1	rs60546151	G	A	0.082505	1006
1	rs72745003	A	G	0.0795229	1006
1	rs145409235	C	T	0.0984095	1006
1	rs77151701	T	C	0.0109344	1006
1	rs12135766	T	C	0.405567	1006
1	rs12136623	T	C	0.403579	1006
1	rs61350094	C	T	0.083499	1006
1	rs7414513	T	A	0.488072	1006
1	rs12082820	G	A	0.206759	1006
1	rs56862910	G	A	0.084493	1006
1	rs4402152	G	A	0.400596	1006
1	rs60091855	C	T	0.084493	1006
1	rs57738516	C	A	0.166004	1006
1	rs60705063	A	G	0.084493	1006
1	rs6671327	C	T	0.264414	1006
1	rs149258315	G	A	0.0785288	1006
1	rs184360073	G	T	0.00894632	1006
1	rs74136209	G	A	0.084493	1006
1	rs12567052	G	A	0.400596	1006
1	rs55658473	G	C	0.0795229	1006
1	rs6699167	A	T	0.00894632	1006
1	rs115567378	G	A	0.0785288	1006
1	rs79789509	T	A	0.083499	1006
1	rs114823419	G	A	0.0785288	1006
1	rs9645336	A	G	0.400596	1006
1	rs112433219	G	A	0.00795229	1006
1	rs10800706	A	G	0.794235	1006
1	rs144374979	G	C	0.0198807	1006
1	rs149208299	A	C	0.0119284	1006
1	rs113786736	A	G	0.00795229	1006
1	rs58679178	G	A	0.084493	1006
1	rs12134726	G	C	0.531809	1006
1	rs59028869	A	G	0.084493	1006
1	rs147183673	C	A	0.0775348	1006
1	rs10919963	T	C	0.619284	1006
1	rs4328101	C	T	0.619284	1006
1	rs143727933	G	T	0.084493	1006
1	rs10399815	T	C	0.696819	1006
1	rs7413943	G	A	0.0904573	1006
1	rs56266397	C	T	0.0775348	1006
1	rs74136210	G	C	0.0854871	1006
1	rs7553749	A	C	0.526839	1006
1	rs17692631	A	G	0.0984095	1006
1	rs16846849	C	T	0.0775348	1006
1	rs7553874	A	G	0.526839	1006
1	rs76847834	A	G	0.0984095	1006
1	rs531430373	A	T	0.00894632	1006
1	rs60997038	G	T	0.084493	1006
1	rs11811022	T	C	0.100398	1006
1	rs114022767	C	T	0.0318091	1006
1	rs10919966	T	C	0.83002	1006
1	rs34168128	G	A	0.515905	1006
1	rs10919967	A	G	0.791252	1006
1	rs111279274	G	A	0.0149105	1006
1	rs74855840	G	A	0.084493	1006
1	rs147549999	C	T	0.0198807	1006
1	rs57690983	G	T	0.0149105	1006
1	rs76650853	A	G	0.0924453	1006
1	rs143533436	A	T	0.0765408	1006
1	rs72745019	G	T	0.0755467	1006
1	rs138202024	G	A	0.0417495	1006
1	rs180713777	A	G	0.0119284	1006
1	rs12092814	G	A	0.0119284	1006
1	rs74437968	G	A	0.0805169	1006
1	rs73079260	T	G	0.00894632	1006
1	rs72745021	G	A	0.0715706	1006
1	rs12096693	A	G	0.0129225	1006
1	rs11589333	T	C	0.0795229	1006
1	rs11591066	A	T	0.0795229	1006
1	rs79012714	C	A	0.0954274	1006
1	rs6682828	G	A	0.652087	1006
1	rs12404079	C	G	0.906561	1006
1	rs73079263	A	G	0.00894632	1006
1	rs12094802	T	C	0.0129225	1006
1	rs6686605	C	T	0.748509	1006
1	rs116122441	T	C	0.12326	1006
1	rs144127013	T	C	0.0119284	1006
1	rs10800707	A	G	0.653082	1006
1	rs73070651	C	G	0.00894632	1006
1	rs11590922	T	C	0.0795229	1006
1	rs115468434	G	A	0.0427435	1006
1	rs16846864	C	T	0.0715706	1006
1	rs6665988	A	C	0.296223	1006
1	rs76776966	G	A	0.12326	1006
1	rs6690525	G	A	0.0795229	1006
1	rs112449189	C	T	0.00894632	1006
1	rs7546483	C	G	0.298211	1006
1	rs4576681	A	G	0.356859	1006
1	rs10919969	T	C	0.217694	1006
1	rs55790608	T	C	0.0715706	1006
1	rs7516247	T	C	0.298211	1006
1	rs72745026	G	T	0.0427435	1006
1	rs111760806	G	A	0.00894632	1006
1	rs11801901	A	G	0.0795229	1006
1	rs148378059	T	C	0.084493	1006
1	rs6679045	A	G	0.741551	1006
1	rs6703520	C	T	0.980119	1006
1	rs6703783	G	A	0.741551	1006
1	rs12097905	G	A	0.10835	1006
1	rs146711523	T	C	0.0218688	1006
1	rs12067358	A	T	0.10835	1006
1	rs116561748	C	A	0.0367793	1006
1	rs116063328	C	A	0.0457256	1006
1	rs12402453	A	G	0.124254	1006
1	rs145108383	G	C	0.0129225	1006
1	rs9724785	T	C	0.584493	1006
1	rs151308307	C	A	0.0109344	1006
1	rs73070660	A	T	0.0109344	1006
1	rs13376575	G	A	0.585487	1006
1	rs114733186	C	T	0.0367793	1006
1	rs80084673	G	C	0.124254	1006
1	rs77331075	G	A	0.124254	1006
1	rs112609256	C	T	0.0785288	1006
1	rs12145740	G	T	0.387674	1006
1	rs10919972	A	G	0.747515	1006
1	rs12131705	C	T	0.584493	1006
1	rs74401507	C	G	0.0367793	1006
1	rs78390736	T	C	0.0367793	1006
1	rs6660637	G	A	0.747515	1006
1	rs115887644	T	C	0.0367793	1006
1	rs74977188	A	G	0.125249	1006
1	rs78424900	C	T	0.0367793	1006
1	rs10919973	G	C	0.584493	1006
1	rs145154704	G	A	0.0129225	1006
1	rs114339113	T	C	0.0367793	1006
1	rs10737572	T	C	0.747515	1006
1	rs12060793	G	A	0.493042	1006
1	rs74319334	T	A	0.124254	1006
1	rs4304619	T	G	0.729622	1006
1	rs147436210	A	G	0.124254	1006
1	rs139733981	C	T	0.124254	1006
1	rs6667775	G	A	0.493042	1006
1	rs112727234	C	T	0.124254	1006
1	rs61827012	G	A	0.0129225	1006
1	rs10800708	A	T	0.575547	1006
1	rs12120084	G	C	0.39165	1006
1	rs115957591	A	G	0.0367793	1006
1	rs7548174	A	G	0.61332	1006
1	rs115694135	T	C	0.0367793	1006
1	rs187619278	T	C	0.00695825	1006
1	rs114099095	T	C	0.0377734	1006
1	rs17408679	T	C	0.124254	1006
1	rs149536168	C	T	0.124254	1006
1	rs144701281	A	G	0.0586481	1006
1	rs12734513	C	T	0.110338	1006
1	rs114278415	C	T	0.0367793	1006
1	rs7543922	A	G	0.61332	1006
1	rs7533417	T	C	0.747515	1006
1	rs114008197	A	T	0.0367793	1006
1	rs78390928	C	T	0.028827	1006
1	rs17448931	A	G	0.0715706	1006
1	rs79898717	G	A	0.0367793	1006
1	rs115356481	A	G	0.0367793	1006
1	rs10919976	T	C	0.39165	1006
1	rs7527984	C	A	0.575547	1006
1	rs7543059	T	C	0.39165	1006
1	rs7553546	A	G	0.134195	1006
1	rs6427834	G	A	0.747515	1006
1	rs74533735	T	G	0.0367793	1006
1	rs3890735	G	C	0.563618	1006
1	rs4332382	A	G	0.133201	1006
1	rs6693825	T	C	0.61332	1006
1	rs12125198	G	A	0.39165	1006
1	rs6687365	G	C	0.134195	1006
1	rs145022185	G	A	0.0139165	1006
1	rs75765225	T	C	0.0646123	1006
1	rs6687711	C	T	0.133201	1006
1	rs7518491	A	G	0.61332	1006
1	rs7543730	C	T	0.576541	1006
1	rs6688734	T	G	0.133201	1006
1	rs12071262	T	C	0.0129225	1006
1	rs6688907	T	C	0.612326	1006
1	rs61827016	C	T	0.0129225	1006
1	rs144918400	G	A	0.0119284	1006
1	rs12065927	G	A	0.104374	1006
1	rs73070680	C	A	0.133201	1006
1	rs116535058	C	T	0.0367793	1006
1	rs12077480	A	T	0.0924453	1006
1	rs10800709	T	C	0.747515	1006
1	rs12403782	G	T	0.133201	1006
1	rs80049124	A	C	0.124254	1006
1	rs4915204	T	C	0.575547	1006
1	rs76074256	C	A	0.0367793	1006
1	rs115543143	T	C	0.0367793	1006
1	rs112591375	T	C	0.0238569	1006
1	rs73070683	G	T	0.134195	1006
1	rs10800710	C	T	0.747515	1006
1	rs10800711	C	T	0.747515	1006
1	rs73070685	G	A	0.134195	1006
1	rs74996355	C	T	0.0367793	1006
1	rs74675327	C	T	0.124254	1006
1	rs12092148	C	T	0.747515	1006
1	rs11584015	T	C	0.39165	1006
1	rs115831238	C	T	0.0367793	1006
1	rs116226364	A	T	0.0367793	1006
1	rs77477660	G	A	0.0367793	1006
1	rs116810593	T	A	0.0367793	1006
1	rs114278933	C	G	0.0367793	1006
1	rs11586257	A	G	0.747515	1006
1	rs11584563	T	C	0.356859	1006
1	rs61380878	C	T	0.00894632	1006
1	rs16846923	C	T	0.133201	1006
1	rs146217179	T	C	0.0208748	1006
1	rs55989119	T	A	0.0914513	1006
1	rs73070691	T	C	0.133201	1006
1	rs111502808	C	T	0.0914513	1006
1	rs113826656	C	T	0.0775348	1006
1	rs10800712	C	T	0.747515	1006
1	rs16846928	C	T	0.134195	1006
1	rs115637344	G	A	0.0367793	1006
1	rs10919978	A	G	0.747515	1006
1	rs61827019	G	A	0.39165	1006
1	rs149647401	T	C	0.0367793	1006
1	rs34898810	T	C	0.39165	1006
1	rs16846932	T	C	0.134195	1006
1	rs59162409	G	A	0.491054	1006
1	rs114342338	A	G	0.00795229	1006
1	rs4915445	G	C	0.0785288	1006
1	rs115265657	T	C	0.0367793	1006
1	rs10753877	T	C	0.575547	1006
1	rs12093062	C	T	0.0924453	1006
1	rs41310901	A	C	0.0367793	1006
1	rs116506593	T	C	0.0367793	1006
1	rs137876907	A	G	0.0367793	1006
1	rs142487893	G	C	0.0367793	1006
1	rs4353125	T	C	0.747515	1006
1	rs183335725	T	A	0.0367793	1006
1	rs141264509	G	A	0.028827	1006
1	rs10919979	T	C	0.747515	1006
1	rs75429196	C	T	0.0367793	1006
1	rs79673322	T	A	0.182903	1006
1	rs6699100	C	T	0.575547	1006
1	rs79234778	T	C	0.0367793	1006
1	rs79099339	T	A	0.0367793	1006
1	rs12082313	T	G	0.575547	1006
1	rs73070696	G	A	0.0914513	1006
1	rs114274521	T	C	0.0367793	1006
1	rs75913335	T	C	0.0924453	1006
1	rs61827022	G	T	0.0129225	1006
1	rs77698245	T	C	0.0646123	1006
1	rs12092539	C	G	0.0924453	1006
1	rs58696327	G	T	0.170974	1006
1	rs6691410	C	T	0.39165	1006
1	rs17482636	A	G	0.0924453	1006
1	rs12128383	G	A	0.39165	1006
1	rs6670625	A	G	0.747515	1006
1	rs114836862	C	T	0.0367793	1006
1	rs116597085	T	G	0.0258449	1006
1	rs4504918	C	T	0.748509	1006
1	rs6665951	T	C	0.747515	1006
1	rs80059199	G	A	0.0367793	1006
1	rs78787646	G	A	0.0506958	1006
1	rs7512524	C	A	0.134195	1006
1	rs7526878	T	C	0.133201	1006
1	rs12117521	C	T	0.576541	1006
1	rs6660241	G	A	0.61332	1006
1	rs79638621	T	C	0.0646123	1006
1	rs6427835	C	T	0.748509	1006
1	rs115957402	G	C	0.0367793	1006
1	rs6675816	T	C	0.134195	1006
1	rs16846948	T	C	0.170974	1006
1	rs10800714	A	G	0.575547	1006
1	rs6667081	G	A	0.747515	1006
1	rs6666919	C	T	0.0924453	1006
1	rs79645508	A	G	0.0367793	1006
1	rs76693706	A	C	0.0367793	1006
1	rs7536811	T	C	0.134195	1006
1	rs10494824	A	G	0.0924453	1006
1	rs6673474	G	T	0.747515	1006
1	rs12085579	G	C	0.576541	1006
1	rs115709948	G	A	0.0367793	1006
1	rs12117310	C	G	0.39165	1006
1	rs7537187	A	G	0.61332	1006
1	rs144653861	T	C	0.0367793	1006
1	rs73076339	G	T	0.0914513	1006
1	rs4596933	G	A	0.61332	1006
1	rs2809358	T	G	0.351889	1006
1	rs147559127	A	T	0.0367793	1006
1	rs4915446	C	T	0.0129225	1006
1	rs2794411	C	G	0.351889	1006
1	rs12088975	T	C	0.0129225	1006
1	rs2809357	C	A	0.966203	1006
1	rs113640267	C	A	0.0477137	1006
1	rs2809356	G	A	0.352883	1006
1	rs6689232	T	C	0.387674	1006
1	rs114550495	T	C	0.0337972	1006
1	rs114911216	A	G	0.0367793	1006
1	rs34139472	T	A	0.387674	1006
1	rs10494823	T	C	0.0914513	1006
1	rs2809355	A	T	0.351889	1006
1	rs2808237	C	G	0.966203	1006
1	rs115641539	G	C	0.0129225	1006
1	rs114010250	A	G	0.0188867	1006
1	rs2808238	T	C	0.351889	1006
1	rs10494822	G	A	0.39165	1006
1	rs2794410	A	G	0.351889	1006
1	rs115064179	G	A	0.0367793	1006
1	rs192364429	A	C	0.0367793	1006
1	rs148439926	T	C	0.0367793	1006
1	rs9427708	C	A	0.0198807	1006
1	rs11580175	C	G	0.576541	1006
1	rs11589701	T	C	0.39165	1006
1	rs55794610	C	T	0.0914513	1006
1	rs114902761	C	A	0.0367793	1006
1	rs2794409	G	A	0.966203	1006
1	rs57254772	T	C	0.0924453	1006
1	rs2808239	T	C	0.966203	1006
1	rs2794408	A	G	0.966203	1006
1	rs10800715	T	C	0.61332	1006
1	rs2815289	G	A	0.227634	1006
1	rs2251315	A	G	0.966203	1006
1	rs74893310	T	G	0.0367793	1006
1	rs79197953	T	C	0.0367793	1006
1	rs10800716	A	T	0.576541	1006
1	rs2809354	A	C	0.966203	1006
1	rs75589181	T	A	0.0367793	1006
1	rs77118212	G	A	0.0367793	1006
1	rs75659415	A	C	0.0367793	1006
1	rs2808240	C	A	0.966203	1006
1	rs11590368	G	C	0.0646123	1006
1	rs2808241	T	G	0.352883	1006
1	rs114762507	G	A	0.0129225	1006
1	rs61825083	C	T	0.39165	1006
1	rs7512848	G	T	0.576541	1006
1	rs77379604	A	T	0.0506958	1006
1	rs114625312	C	T	0.0218688	1006
1	rs116535409	C	T	0.0367793	1006
1	rs10919982	T	C	0.0129225	1006
1	rs114318458	C	T	0.0606362	1006
1	rs10919983	G	A	0.575547	1006
1	rs115650152	C	T	0.0367793	1006
1	rs2808242	A	G	0.352883	1006
1	rs2809353	G	T	0.968191	1006
1	rs2808243	T	G	0.973161	1006
1	rs12057433	G	C	0.0129225	1006
1	rs137913975	G	A	0.0228628	1006
1	rs3806362	C	T	0.082505	1006
1	rs3806361	C	A	0.399602	1006
1	rs2808244	G	A	0.0994036	1006
1	rs17450217	A	T	0.420477	1006
1	rs2809352	C	A	0.152087	1006
1	rs79500903	C	T	0.0427435	1006
1	rs59168137	C	T	0.0974155	1006
1	rs2808245	A	C	0.194831	1006
1	rs2808246	A	T	0.194831	1006
1	rs142944134	G	A	0.0427435	1006
1	rs2808247	C	T	0.194831	1006
1	rs2808248	T	C	0.575547	1006
1	rs11807125	C	T	0.380716	1006
1	rs2808249	A	G	0.152087	1006
1	rs7521550	C	G	0.424453	1006
1	rs2808250	A	T	0.575547	1006
1	rs34510201	G	A	0.152087	1006
1	rs10919986	T	C	0.423459	1006
1	rs145135351	G	A	0.152087	1006
1	rs12744758	G	A	0.380716	1006
1	rs11801179	G	C	0.380716	1006
1	rs12744809	C	T	0.423459	1006
1	rs74510234	A	G	0.0626243	1006
1	rs4915447	T	A	0.423459	1006
1	rs2809351	C	T	0.152087	1006
1	rs2808256	C	T	0.575547	1006
1	rs2808257	C	T	0.152087	1006
1	rs10919988	T	C	0.0854871	1006
1	rs75991649	A	G	0.0427435	1006
1	rs11808093	C	T	0.0974155	1006
1	rs116809392	C	A	0.0198807	1006
1	rs76163729	G	C	0.0427435	1006
1	rs10399615	G	A	0.423459	1006
1	rs10399790	A	T	0.423459	1006
1	rs114869797	A	T	0.0427435	1006
1	rs116059200	C	A	0.0427435	1006
1	rs66717951	T	C	0.533797	1006
1	rs67040424	G	A	0.533797	1006
1	rs35941344	T	A	0.533797	1006
1	rs145288831	G	A	0.0427435	1006
1	rs12728040	G	A	0.382704	1006
1	rs10919990	G	A	0.423459	1006
1	rs2809346	T	C	0.533797	1006
1	rs2809345	T	C	0.533797	1006
1	rs10919991	C	A	0.423459	1006
1	rs2809344	C	A	0.576541	1006
1	rs113970899	G	A	0.0427435	1006
1	rs7529962	T	C	0.423459	1006
1	rs76686049	A	G	0.0427435	1006
1	rs78061954	G	A	0.0427435	1006
1	rs76104688	A	G	0.0427435	1006
1	rs79465676	A	T	0.0427435	1006
1	rs2809343	G	C	0.956262	1006
1	rs2809342	C	T	0.575547	1006
1	rs2809341	T	C	0.621272	1006
1	rs76231608	G	T	0.0437376	1006
1	rs77027081	C	T	0.0437376	1006
1	rs75172884	A	C	0.0437376	1006
1	rs75188573	C	T	0.0129225	1006
1	rs4448543	G	A	0.0705765	1006
1	rs143847458	T	A	0.0347913	1006
1	rs7527539	C	T	0.405567	1006
1	rs2809340	C	T	0.181909	1006
1	rs12126676	T	C	0.410537	1006
1	rs115134603	T	C	0.0168986	1006
1	rs146194436	G	A	0.00596421	1006
1	rs77103251	C	T	0.0457256	1006
1	rs138623163	C	T	0.0178926	1006
1	rs10800717	T	C	0.0596421	1006
1	rs148335967	T	C	0.0178926	1006
1	rs184868025	G	T	0.0457256	1006
1	rs113360026	A	G	0.0139165	1006
1	rs2809338	A	T	0.0666004	1006
1	rs10919992	A	G	0.406561	1006
1	rs7538791	C	T	0.124254	1006
1	rs145152136	C	A	0.00994036	1006
1	rs3924332	C	A	0.0725646	1006
1	rs74497921	T	C	0.0457256	1006
1	rs74479747	T	C	0.0457256	1006
1	rs76315228	G	C	0.0457256	1006
1	rs6695836	C	T	0.83002	1006
1	rs2808260	C	T	0.954274	1006
1	rs148910549	C	T	0.0377734	1006
1	rs4415604	A	G	0.83002	1006
1	rs11584055	G	A	0.0725646	1006
1	rs114037427	G	A	0.0457256	1006
1	rs116721520	A	C	0.0119284	1006
1	rs4448544	C	A	0.0715706	1006
1	rs114650892	G	A	0.0457256	1006
1	rs17416794	G	T	0.143141	1006
1	rs9427709	T	C	0.0188867	1006
1	rs6665604	T	C	0.954274	1006
1	rs34428088	C	T	0.423459	1006
1	rs114841542	T	C	0.0208748	1006
1	rs73074945	C	T	0.0715706	1006
1	rs190654057	C	T	0.00795229	1006
1	rs78401243	A	G	0.0924453	1006
1	rs2815291	T	C	0.0526839	1006
1	rs2809360	A	T	0.0526839	1006
1	rs12562552	C	T	0.0715706	1006
1	rs72745093	C	T	0.0387674	1006
1	rs2809361	C	T	0.0526839	1006
1	rs2809363	T	C	0.0526839	1006
1	rs112768011	A	G	0.0437376	1006
1	rs12136672	G	C	0.94831	1006
1	rs4915448	T	G	0.947316	1006
1	rs12750815	C	T	0.05666	1006
1	rs4915449	C	A	0.947316	1006
1	rs35249716	C	G	0.426441	1006
1	rs16847097	C	T	0.0447316	1006
1	rs2809366	G	C	0.0516899	1006
1	rs7517557	C	T	0.828032	1006
1	rs10919993	C	A	0.420477	1006
1	rs3924121	G	T	0.0695825	1006
1	rs7521257	G	A	0.0447316	1006
1	rs75948270	A	G	0.0447316	1006
1	rs115409364	T	G	0.0437376	1006
1	rs10919994	G	T	0.872763	1006
1	rs6672723	G	A	0.0437376	1006
1	rs7539252	T	C	0.833002	1006
1	rs7529883	C	T	0.0695825	1006
1	rs76389994	T	G	0.0437376	1006
1	rs80130542	A	C	0.0437376	1006
1	rs7530576	C	A	0.0695825	1006
1	rs73074965	G	A	0.0695825	1006
1	rs57542140	A	G	0.0695825	1006
1	rs58787821	C	T	0.0705765	1006
1	rs34796243	C	T	0.0139165	1006
1	rs16847099	G	T	0.0705765	1006
1	rs74455583	C	T	0.0437376	1006
1	rs77919058	T	C	0.0934394	1006
1	rs57155598	T	C	0.0695825	1006
1	rs60572979	A	G	0.0695825	1006
1	rs7540106	C	T	0.0695825	1006
1	rs3795634	T	C	0.0695825	1006
1	rs3795633	T	C	0.0695825	1006
1	rs78479136	G	A	0.0934394	1006
1	rs145329327	C	A	0.0437376	1006
1	rs6427836	T	G	0.833002	1006
1	rs193051987	A	G	0.0149105	1006
1	rs140813840	G	A	0.00994036	1006
1	rs7544724	T	G	0.0695825	1006
1	rs11580174	C	T	0.0695825	1006
1	rs73077034	C	T	0.0695825	1006
1	rs73077036	C	T	0.0695825	1006
1	rs74885666	C	T	0.0695825	1006
1	rs115325767	C	G	0.0934394	1006
1	rs11588318	G	A	0.477137	1006
1	rs6661240	A	G	0.477137	1006
1	rs12731153	C	T	0.0337972	1006
1	rs3806358	G	T	0.477137	1006
1	rs6656619	T	C	0.477137	1006
1	rs6427837	G	T	0.947316	1006
1	rs111314574	A	G	0.0695825	1006
1	rs12047921	G	C	0.477137	1006
1	rs10494821	T	C	0.477137	1006
1	rs4582832	T	C	0.94831	1006
1	rs4405157	G	A	0.0695825	1006
1	rs4311922	G	T	0.475149	1006
1	rs4400644	T	G	0.946322	1006
1	rs4265457	T	C	0.475149	1006
1	rs4320808	A	G	0.902584	1006
1	rs6667172	T	C	0.477137	1006
1	rs80028116	T	C	0.0437376	1006
1	rs4915205	A	T	0.947316	1006
1	rs4915206	G	A	0.902584	1006
1	rs11582610	C	T	0.425447	1006
1	rs11801516	A	T	0.0695825	1006
1	rs7527499	A	G	0.477137	1006
1	rs11811204	G	A	0.0695825	1006
1	rs7550238	G	A	0.475149	1006
1	rs143130176	C	T	0.00894632	1006
1	rs16830077	T	C	0.0437376	1006
1	rs4387211	A	T	0.425447	1006
1	rs16830080	A	G	0.0437376	1006
1	rs6700559	C	T	0.477137	1006
1	rs6665107	T	C	0.902584	1006
1	rs6700859	C	G	0.477137	1006
1	rs10753878	T	C	0.902584	1006
1	rs10919997	C	T	0.425447	1006
1	rs12061346	T	C	0.477137	1006
1	rs150045871	G	A	0.0437376	1006
1	rs12760355	A	G	0.425447	1006
1	rs7533971	A	G	0.477137	1006
1	rs10919998	G	C	0.477137	1006
1	rs4437908	A	G	0.424453	1006
1	rs10800720	T	A	0.407555	1006
1	rs74353007	G	A	0.0437376	1006
1	rs4072551	A	G	0.425447	1006
1	rs4072552	A	G	0.477137	1006
1	rs4072553	T	C	0.407555	1006
1	rs4381220	T	C	0.902584	1006
1	rs4072554	A	G	0.425447	1006
1	rs4326655	A	T	0.902584	1006
1	rs10919999	G	A	0.425447	1006
1	rs6663322	G	A	0.49503	1006
1	rs6678702	T	C	0.902584	1006
1	rs6665979	G	A	0.902584	1006
1	rs12061556	G	C	0.425447	1006
1	rs10800721	T	C	0.94831	1006
1	rs12082129	C	T	0.331014	1006
1	rs10753879	A	G	0.902584	1006
1	rs74353835	T	C	0.0437376	1006
1	rs4489589	A	C	0.902584	1006
1	rs4297330	A	G	0.902584	1006
1	rs10920000	C	G	0.407555	1006
1	rs6669540	C	T	0.0437376	1006
1	rs4403654	C	G	0.902584	1006
1	rs10920001	C	T	0.407555	1006
1	rs6682744	T	C	0.902584	1006
1	rs4378238	T	C	0.890656	1006
1	rs4498833	A	T	0.888668	1006
1	rs4477309	G	A	0.888668	1006
1	rs6427839	G	A	0.888668	1006
1	rs77243091	G	T	0.0168986	1006
1	rs4431874	T	C	0.888668	1006
1	rs4421617	C	G	0.888668	1006
1	rs6427840	A	G	0.382704	1006
1	rs10800723	G	A	0.888668	1006
1	rs11581339	A	G	0.435388	1006
1	rs7519923	C	T	0.927435	1006
1	rs7520174	G	A	0.888668	1006
1	rs7520024	C	T	0.888668	1006
1	rs7542642	A	G	0.888668	1006
1	rs7532304	T	C	0.888668	1006
1	rs7542840	A	T	0.382704	1006
1	rs7520407	C	T	0.435388	1006
1	rs7520413	C	A	0.0705765	1006
1	rs6427841	G	A	0.888668	1006
1	rs6427842	G	A	0.888668	1006
1	rs10920003	G	A	0.888668	1006
1	rs9427710	A	G	0.0487078	1006
1	rs10920004	C	T	0.888668	1006
1	rs7524010	G	A	0.382704	1006
1	rs7524025	G	A	0.38171	1006
1	rs113330913	C	A	0.0159046	1006
1	rs7526136	C	T	0.383698	1006
1	rs7526265	G	A	0.383698	1006
1	rs7526365	G	C	0.382704	1006
1	rs7526367	G	A	0.388668	1006
1	rs7526482	C	T	0.382704	1006
1	rs7526853	G	A	0.382704	1006
1	rs537708500	C	G	0.00695825	1006
1	rs61825137	C	A	0.382704	1006
1	rs61825138	T	C	0.374751	1006
1	rs10920006	C	T	0.382704	1006
1	rs4915451	T	G	0.505964	1006
1	rs7545177	T	C	0.382704	1006
1	rs73083234	T	C	0.0526839	1006
1	rs6427843	A	G	0.888668	1006
1	rs6427844	A	G	0.505964	1006
1	rs6427845	T	C	0.888668	1006
1	rs7539646	G	A	0.382704	1006
1	rs7519383	A	G	0.382704	1006
1	rs1540683	G	T	0.505964	1006
1	rs7542210	C	T	0.378728	1006
1	rs1540682	T	A	0.505964	1006
1	rs7542396	C	T	0.112326	1006
1	rs12141497	C	A	0.382704	1006
1	rs12126708	G	A	0.382704	1006
1	rs12076946	T	C	0.435388	1006
1	rs4556395	C	A	0.506958	1006
1	rs1817889	A	G	0.888668	1006
1	rs10920008	A	G	0.382704	1006
1	rs1389641	A	T	0.888668	1006
1	rs7526031	A	C	0.378728	1006
1	rs7526286	A	G	0.884692	1006
1	rs148103557	C	T	0.0308151	1006
1	rs35656526	C	A	0.368787	1006
1	rs7535759	G	C	0.87674	1006
1	rs12042992	C	T	0.368787	1006
1	rs115166134	A	T	0.0357853	1006
1	rs1874079	C	T	0.977137	1006
1	rs2808234	T	C	0.0954274	1006
1	rs6427846	C	G	0.582505	1006
1	rs73083253	A	G	0.0457256	1006
1	rs78543938	T	A	0.107356	1006
1	rs141714164	C	T	0.0308151	1006
1	rs78607681	A	G	0.0248509	1006
1	rs6427847	A	G	0.630219	1006
1	rs138547312	G	A	0.00596421	1006
1	rs6427848	G	A	0.631213	1006
1	rs6427849	A	T	0.0954274	1006
1	rs113906106	C	T	0.0258449	1006
1	rs116346975	A	G	0.0188867	1006
1	rs80232853	G	A	0.107356	1006
1	rs56949003	G	A	0.0695825	1006
1	rs57068399	A	G	0.0695825	1006
1	rs9628674	G	C	0.378728	1006
1	rs59892710	A	G	0.0457256	1006
1	rs6427850	T	G	0.477137	1006
1	rs59172975	G	A	0.0457256	1006
1	rs7535122	A	G	0.628231	1006
1	rs7512898	G	T	0.581511	1006
1	rs6684083	A	G	0.631213	1006
1	rs112148496	G	A	0.0457256	1006
1	rs6427851	C	T	0.628231	1006
1	rs7518347	G	A	0.474155	1006
1	rs115456075	T	A	0.0258449	1006
1	rs111521979	T	C	0.141153	1006
1	rs111735388	A	C	0.141153	1006
1	rs73083266	C	T	0.141153	1006
1	rs113308729	A	T	0.141153	1006
1	rs144643068	G	A	0.0119284	1006
1	rs73084635	G	A	0.141153	1006
1	rs111604273	T	A	0.141153	1006
1	rs35659516	A	C	0.0894632	1006
1	rs73084639	G	A	0.141153	1006
1	rs73084640	C	T	0.141153	1006
1	rs73084643	T	C	0.141153	1006
1	rs73084644	G	A	0.141153	1006
1	rs6427852	A	T	0.487078	1006
1	rs73084646	A	G	0.141153	1006
1	rs73084649	G	C	0.141153	1006
1	rs76270480	C	G	0.141153	1006
1	rs73084650	G	T	0.141153	1006
1	rs4915452	G	A	0.378728	1006
1	rs60064080	T	G	0.142147	1006
1	rs7534184	A	T	0.753479	1006
1	rs73084655	C	A	0.141153	1006
1	rs73084657	T	C	0.141153	1006
1	rs73084659	A	C	0.141153	1006
1	rs73084661	T	C	0.141153	1006
1	rs10800724	A	G	0.756461	1006
1	rs111780945	A	G	0.141153	1006
1	rs78131956	G	A	0.0298211	1006
1	rs116114936	T	C	0.0119284	1006
1	rs113895187	C	T	0.141153	1006
1	rs56849749	A	G	0.141153	1006
1	rs59505940	A	G	0.141153	1006
1	rs60432871	C	T	0.141153	1006
1	rs12137256	T	C	0.377734	1006
1	rs7530159	T	C	0.377734	1006
1	rs12042035	T	G	0.0377734	1006
1	rs114584448	G	A	0.0248509	1006
1	rs73084669	C	T	0.141153	1006
1	rs113923269	T	C	0.141153	1006
1	rs112390385	G	A	0.141153	1006
1	rs73084670	G	C	0.141153	1006
1	rs73084672	A	G	0.141153	1006
1	rs4539164	G	A	0.599404	1006
1	rs113846534	T	C	0.141153	1006
1	rs112124897	T	G	0.141153	1006
1	rs112731838	G	T	0.141153	1006
1	rs112476576	T	C	0.141153	1006
1	rs111957233	G	A	0.141153	1006
1	rs9726352	G	A	0.754473	1006
1	rs113838090	G	A	0.141153	1006
1	rs12239970	T	C	0.0964215	1006
1	rs111825949	T	C	0.141153	1006
1	rs111912007	T	G	0.141153	1006
1	rs111405846	C	T	0.141153	1006
1	rs12748718	C	T	0.125249	1006
1	rs111922669	C	T	0.141153	1006
1	rs73084681	C	A	0.141153	1006
1	rs72746826	G	A	0.0944334	1006
1	rs73084685	T	A	0.141153	1006
1	rs73084687	T	A	0.141153	1006
1	rs2364686	C	T	0.141153	1006
1	rs1389643	G	C	0.141153	1006
1	rs116270262	T	A	0.0248509	1006
1	rs1389644	A	G	0.142147	1006
1	rs2220820	C	G	0.141153	1006
1	rs73084692	T	G	0.140159	1006
1	rs73084693	A	T	0.140159	1006
1	rs78991832	A	G	0.00994036	1006
1	rs731077	A	G	0.141153	1006
1	rs731078	G	C	0.599404	1006
1	rs116144685	C	T	0.0178926	1006
1	rs73084694	C	G	0.140159	1006
1	rs77056586	A	G	0.0119284	1006
1	rs7519783	G	A	0.752485	1006
1	rs113856508	C	T	0.140159	1006
1	rs73084698	A	G	0.141153	1006
1	rs7538242	T	C	0.601392	1006
1	rs115852331	G	A	0.0248509	1006
1	rs12730151	T	A	0.125249	1006
1	rs6675463	G	A	0.0954274	1006
1	rs78382260	T	C	0.0119284	1006
1	rs7544548	T	C	0.601392	1006
1	rs114999697	T	C	0.0119284	1006
1	rs35247298	C	T	0.0129225	1006
1	rs144844456	G	A	0.0258449	1006
1	rs73084702	G	A	0.141153	1006
1	rs10920010	T	C	0.600398	1006
1	rs10920011	G	C	0.600398	1006
1	rs6664413	A	G	0.600398	1006
1	rs2364685	T	C	0.600398	1006
1	rs7554325	T	A	0.600398	1006
1	rs7542613	C	G	0.600398	1006
1	rs7542683	C	A	0.600398	1006
1	rs7520106	A	G	0.602386	1006
1	rs7554612	T	C	0.602386	1006
1	rs10920013	A	T	0.0954274	1006
1	rs7545387	G	A	0.600398	1006
1	rs73086603	C	T	0.141153	1006
1	rs7548289	C	T	0.600398	1006
1	rs7515230	T	C	0.601392	1006
1	rs7515329	T	A	0.600398	1006
1	rs73086606	A	C	0.141153	1006
1	rs148314332	C	G	0.0238569	1006
1	rs7548907	G	A	0.600398	1006
1	rs7526297	A	G	0.600398	1006
1	rs10800725	G	A	0.601392	1006
1	rs10800726	G	A	0.600398	1006
1	rs10800727	C	T	0.600398	1006
1	rs10800728	C	A	0.600398	1006
1	rs55783905	G	T	0.378728	1006
1	rs56303026	G	A	0.0129225	1006
1	rs114942283	C	T	0.0129225	1006
1	rs35796457	A	G	0.139165	1006
1	rs34674691	C	T	0.139165	1006
1	rs36041093	A	G	0.139165	1006
1	rs12047681	T	C	0.474155	1006
1	rs7516036	A	G	0.754473	1006
1	rs7518368	A	G	0.615308	1006
1	rs12126250	C	T	0.378728	1006
1	rs2029751	A	C	0.126243	1006
1	rs115657289	T	C	0.0208748	1006
1	rs4554747	A	G	0.126243	1006
1	rs59624172	T	G	0.141153	1006
1	rs6427853	T	G	0.612326	1006
1	rs10753880	A	T	0.754473	1006
1	rs965192	T	A	0.61332	1006
1	rs10800729	C	T	0.473161	1006
1	rs146767332	T	G	0.0119284	1006
1	rs7512279	G	A	0.475149	1006
1	rs35243860	G	A	0.138171	1006
1	rs12025389	T	C	0.517893	1006
1	rs10494820	A	T	0.515905	1006
1	rs6660197	C	T	0.125249	1006
1	rs146236424	G	A	0.0149105	1006
1	rs10449265	T	A	0.379722	1006
1	rs12070749	A	G	0.0974155	1006
1	rs10494819	C	T	0.515905	1006
1	rs7516821	T	G	0.516899	1006
1	rs7550125	G	A	0.516899	1006
1	rs12130226	C	T	0.379722	1006
1	rs12145140	G	T	0.380716	1006
1	rs10800730	T	G	0.0974155	1006
1	rs73086614	T	C	0.141153	1006
1	rs10920017	G	A	0.0974155	1006
1	rs73086617	G	T	0.141153	1006
1	rs58397787	C	A	0.233598	1006
1	rs12116528	G	T	0.0467197	1006
1	rs138047640	G	T	0.0149105	1006
1	rs78129956	C	T	0.0168986	1006
1	rs60195675	T	C	0.127237	1006
1	rs12133302	C	T	0.0467197	1006
1	rs73086620	C	T	0.128231	1006
1	rs73086621	G	A	0.128231	1006
1	rs7517998	G	A	0.372763	1006
1	rs60070641	T	C	0.128231	1006
1	rs7520780	G	A	0.124254	1006
1	rs7520984	G	C	0.758449	1006
1	rs73086625	A	G	0.135189	1006
1	rs115252691	C	T	0.0109344	1006
1	rs73086626	G	C	0.135189	1006
1	rs73086628	C	T	0.135189	1006
1	rs72746845	C	A	0.125249	1006
1	rs73086631	T	C	0.136183	1006
1	rs73086632	A	G	0.135189	1006
1	rs75958761	G	C	0.0109344	1006
1	rs3207096	A	G	0.135189	1006
1	rs113122215	A	G	0.0238569	1006
1	rs4915456	G	A	0.38668	1006
1	rs61143976	A	G	0.135189	1006
1	rs80329163	A	G	0.0695825	1006
1	rs7533592	C	T	0.135189	1006
1	rs139039649	G	A	0.0188867	1006
1	rs73086635	A	G	0.135189	1006
1	rs148760979	C	A	0.0178926	1006
1	rs6665490	C	T	0.125249	1006
1	rs150105817	G	A	0.0308151	1006
1	rs12029036	T	A	0.0695825	1006
1	rs12747799	A	T	0.125249	1006
1	rs7529518	C	T	0.0994036	1006
1	rs35045998	A	G	0.125249	1006
1	rs6703201	A	G	0.759443	1006
1	rs12088680	C	T	0.101392	1006
1	rs59324679	C	G	0.124254	1006
1	rs10920018	T	C	0.38668	1006
1	rs7548165	T	A	0.101392	1006
1	rs17750695	A	G	0.0626243	1006
1	rs12037134	A	G	0.0705765	1006
1	rs12404756	G	A	0.0785288	1006
1	rs7523261	A	G	0.296223	1006
1	rs56255908	C	T	0.125249	1006
1	rs73086639	G	A	0.134195	1006
1	rs35687916	T	C	0.126243	1006
1	rs6427854	A	T	0.38668	1006
1	rs2364687	G	A	0.925447	1006
1	rs115044842	A	G	0.0178926	1006
1	rs6656966	A	G	0.38668	1006
1	rs6427855	A	G	0.237575	1006
1	rs7519005	A	G	0.134195	1006
1	rs150681395	A	G	0.0894632	1006
1	rs10800731	C	T	0.100398	1006
1	rs4382754	C	A	0.385686	1006
1	rs75393400	A	G	0.0109344	1006
1	rs6427856	G	A	0.126243	1006
1	rs16847180	A	T	0.126243	1006
1	rs16847183	A	C	0.126243	1006
1	rs74689616	A	G	0.126243	1006
1	rs12039516	T	C	0.0695825	1006
1	rs6427857	A	T	0.760437	1006
1	rs6660092	C	T	0.100398	1006
1	rs79219310	A	C	0.0298211	1006
1	rs149715949	C	T	0.0109344	1006
1	rs80300313	T	G	0.0109344	1006
1	rs150776326	C	T	0.00994036	1006
1	rs16847193	T	A	0.126243	1006
1	rs114203300	C	G	0.0188867	1006
1	rs6427858	T	C	0.625249	1006
1	rs12038475	G	T	0.0705765	1006
1	rs4915457	G	C	0.759443	1006
1	rs10800733	C	T	0.101392	1006
1	rs12043133	T	G	0.238569	1006
1	rs11809578	T	C	0.101392	1006
1	rs67214245	G	A	0.126243	1006
1	rs17694768	G	A	0.384692	1006
1	rs11810437	T	G	0.101392	1006
1	rs73086648	C	T	0.134195	1006
1	rs74812030	T	C	0.0109344	1006
1	rs12093247	T	A	0.101392	1006
1	rs2047148	C	T	0.384692	1006
1	rs12747569	A	G	0.126243	1006
1	rs114848659	G	A	0.0168986	1006
1	rs55735825	G	A	0.101392	1006
1	rs2047147	A	G	0.384692	1006
1	rs10920027	A	G	0.100398	1006
1	rs6658395	C	T	0.238569	1006
1	rs6658596	C	T	0.126243	1006
1	rs10494818	A	C	0.126243	1006
1	rs12037469	G	A	0.101392	1006
1	rs73086650	C	G	0.134195	1006
1	rs7520287	G	A	0.758449	1006
1	rs12081920	G	A	0.101392	1006
1	rs12039314	G	A	0.101392	1006
1	rs7538416	T	C	0.101392	1006
1	rs35369655	G	A	0.0139165	1006
1	rs115816894	T	G	0.0467197	1006
1	rs12087381	G	T	0.101392	1006
1	rs145454327	A	G	0.0159046	1006
1	rs147261814	C	T	0.0109344	1006
1	rs56384604	G	A	0.00894632	1006
1	rs10920032	G	A	0.385686	1006
1	rs6691268	A	C	0.759443	1006
1	rs6680058	T	C	0.134195	1006
1	rs66893025	A	G	0.126243	1006
1	rs76364860	A	T	0.0656064	1006
1	rs12410302	A	G	0.101392	1006
1	rs7526001	C	T	0.126243	1006
1	rs12140784	T	C	0.384692	1006
1	rs114130390	G	A	0.0188867	1006
1	rs10920033	G	A	0.101392	1006
1	rs73086655	C	T	0.134195	1006
1	rs1963260	G	A	0.101392	1006
1	rs1963261	G	A	0.101392	1006
1	rs12022671	A	T	0.101392	1006
1	rs12729842	A	G	0.125249	1006
1	rs2029750	T	C	0.101392	1006
1	rs139833762	G	T	0.0109344	1006
1	rs16847224	G	A	0.126243	1006
1	rs10753881	C	T	0.758449	1006
1	rs10800735	C	G	0.100398	1006
1	rs11589092	G	A	0.0745527	1006
1	rs141480431	A	G	0.0109344	1006
1	rs139362786	T	C	0.0109344	1006
1	rs4915458	T	C	0.385686	1006
1	rs73086656	C	A	0.134195	1006
1	rs73086660	G	A	0.134195	1006
1	rs112332562	C	T	0.0129225	1006
1	rs12748010	T	C	0.125249	1006
1	rs146117837	G	A	0.0178926	1006
1	rs11800187	G	A	0.0994036	1006
1	rs115704099	A	G	0.0457256	1006
1	rs12048165	G	A	0.100398	1006
1	rs12023677	T	A	0.100398	1006
1	rs79456176	T	G	0.0656064	1006
1	rs7552353	C	T	0.0994036	1006
1	rs7552653	C	T	0.100398	1006
1	rs10800737	G	A	0.38668	1006
1	rs80151051	G	A	0.0109344	1006
1	rs114860391	T	G	0.0109344	1006
1	rs79462442	G	A	0.0109344	1006
1	rs556204082	C	T	0.0119284	1006
1	rs4915459	G	A	0.624254	1006
1	rs138964723	G	A	0.027833	1006
1	rs11799980	G	A	0.100398	1006
1	rs35442900	T	C	0.126243	1006
1	rs77616852	A	G	0.0139165	1006
1	rs7517047	C	G	0.125249	1006
1	rs6427859	C	A	0.238569	1006
1	rs12756996	T	C	0.126243	1006
1	rs12736722	C	T	0.125249	1006
1	rs10920034	A	G	0.100398	1006
1	rs66769776	A	G	0.125249	1006
1	rs66530521	G	A	0.125249	1006
1	rs9803971	T	C	0.625249	1006
1	rs72746858	T	C	0.126243	1006
1	rs6675265	G	A	0.100398	1006
1	rs72746859	A	T	0.125249	1006
1	rs78111816	G	A	0.0536779	1006
1	rs34596352	C	T	0.126243	1006
1	rs58172834	T	A	0.0526839	1006
1	rs142712737	G	T	0.0695825	1006
1	rs143543859	A	G	0.0109344	1006
1	rs115714635	A	T	0.12326	1006
1	rs7528217	C	T	0.236581	1006
1	rs181115131	G	A	0.00894632	1006
1	rs10920036	C	T	0.100398	1006
1	rs10753882	A	G	0.757455	1006
1	rs7538023	C	T	0.234592	1006
1	rs6697899	T	C	0.0785288	1006
1	rs10920040	G	A	0.100398	1006
1	rs10753883	C	T	0.100398	1006
1	rs10800742	C	G	0.100398	1006
1	rs35755401	G	A	0.127237	1006
1	rs12567434	C	T	0.100398	1006
1	rs76231971	G	A	0.0188867	1006
1	rs16847242	T	C	0.0775348	1006
1	rs151323840	T	C	0.00994036	1006
1	rs11803934	G	T	0.100398	1006
1	rs6690988	G	C	0.22664	1006
1	rs10920043	T	C	0.0695825	1006
1	rs7547000	C	T	0.385686	1006
1	rs16847251	G	C	0.125249	1006
1	rs6697037	C	T	0.100398	1006
1	rs6661661	T	G	0.100398	1006
1	rs79057783	G	C	0.054672	1006
1	rs12736176	T	G	0.127237	1006
1	rs4915209	G	T	0.384692	1006
1	rs1874080	T	A	0.384692	1006
1	rs41306231	A	G	0.00994036	1006
1	rs78225055	C	T	0.100398	1006
1	rs41304544	G	A	0.100398	1006
1	rs12760892	A	G	0.126243	1006
1	rs9287108	T	C	0.924453	1006
1	rs10753884	G	A	0.384692	1006
1	rs6659127	C	T	0.237575	1006
1	rs55959343	C	T	0.100398	1006
1	rs138307180	T	C	0.0109344	1006
1	rs141541222	G	A	0.0109344	1006
1	rs115696001	C	T	0.0337972	1006
1	rs12354382	C	T	0.0298211	1006
1	rs12758336	A	G	0.0745527	1006
1	rs79869095	T	G	0.134195	1006
1	rs10920045	A	G	0.384692	1006
1	rs59768598	C	T	0.134195	1006
1	rs142129136	A	G	0.026839	1006
1	rs10920046	T	C	0.757455	1006
1	rs34833011	G	T	0.0745527	1006
1	rs138420631	G	T	0.0109344	1006
1	rs6664990	C	T	0.100398	1006
1	rs141168864	C	T	0.0357853	1006
1	rs150722597	G	A	0.00994036	1006
1	rs147164403	A	G	0.0109344	1006
1	rs12742404	A	G	0.125249	1006
1	rs111229268	C	T	0.0457256	1006
1	rs60302916	A	G	0.100398	1006
1	rs57610035	T	G	0.100398	1006
1	rs184580087	A	G	0.0168986	1006
1	rs188707771	G	A	0.054672	1006
1	rs150439633	G	A	0.125249	1006
1	rs184536095	G	A	0.0298211	1006
1	rs66530019	A	T	0.126243	1006
1	rs4417100	A	T	0.100398	1006
1	rs6691977	T	C	0.237575	1006
1	rs17701059	C	A	0.0298211	1006
1	rs12735702	A	G	0.115308	1006
1	rs115765157	C	T	0.0467197	1006
1	rs6674599	C	G	0.0109344	1006
1	rs10920052	C	A	0.22664	1006
1	rs16847267	C	T	0.126243	1006
1	rs10800743	C	T	0.754473	1006
1	rs2275194	C	T	0.126243	1006
1	rs114517250	G	C	0.0178926	1006
1	rs79263210	G	T	0.131213	1006
1	rs16830092	T	C	0.126243	1006
1	rs181015118	T	C	0.00596421	1006
1	rs2275193	C	T	0.126243	1006
1	rs2275192	T	G	0.120278	1006
1	rs145759918	C	T	0.0298211	1006
1	rs142655997	A	C	0.0109344	1006
1	rs138672660	C	T	0.0109344	1006
1	rs114512233	T	C	0.0109344	1006
1	rs78586948	A	G	0.0168986	1006
1	rs2292096	A	G	0.126243	1006
1	rs16847284	A	G	0.126243	1006
1	rs12733378	A	G	0.125249	1006
1	rs7520696	A	T	0.237575	1006
1	rs3753953	T	A	0.126243	1006
1	rs3753954	T	A	0.129225	1006
1	rs7514015	T	C	0.387674	1006
1	rs16847296	C	T	0.0298211	1006
1	rs10920054	A	G	0.38668	1006
1	rs12731136	T	C	0.126243	1006
1	rs28695253	C	T	0.126243	1006
1	rs6661980	T	G	0.126243	1006
1	rs150002860	T	C	0.0109344	1006
1	rs6704302	G	A	0.0785288	1006
1	rs7533782	A	G	0.22664	1006
1	rs7511678	G	A	0.237575	1006
1	rs7526103	T	C	0.126243	1006
1	rs140787791	T	C	0.0109344	1006
1	rs114537480	C	T	0.0109344	1006
1	rs7514501	C	T	0.126243	1006
1	rs77232227	G	A	0.0298211	1006
1	rs7537351	A	G	0.625249	1006
1	rs6427860	C	A	0.126243	1006
1	rs6427861	C	A	0.758449	1006
1	rs12748136	G	A	0.125249	1006
1	rs72746883	C	T	0.100398	1006
1	rs10800744	T	C	0.759443	1006
1	rs6427862	G	C	0.101392	1006
1	rs7552536	G	A	0.38668	1006
1	rs6678462	A	G	0.102386	1006
1	rs7522087	T	G	0.387674	1006
1	rs7532914	A	G	0.0994036	1006
1	rs74909501	G	A	0.0198807	1006
1	rs11802758	A	T	0.0298211	1006
1	rs11799635	G	C	0.0298211	1006
1	rs56047722	C	T	0.0695825	1006
1	rs34893530	G	C	0.124254	1006
1	rs2131833	C	T	0.923459	1006
1	rs12756886	T	C	0.124254	1006
1	rs6668056	C	T	0.534791	1006
1	rs12120209	G	A	0.291252	1006
1	rs150156794	T	C	0.0198807	1006
1	rs35650485	C	G	0.387674	1006
1	rs968497	G	A	0.16501	1006
1	rs138176594	T	C	0.0129225	1006
1	rs144298915	C	T	0.0188867	1006
1	rs3738250	G	T	0.332008	1006
1	rs147515718	G	T	0.00397614	1006
1	rs3738251	G	C	0.0357853	1006
1	rs2292097	C	T	0.100398	1006
1	rs111572458	C	T	0.0129225	1006
1	rs2292099	G	T	0.926441	1006
1	rs6702767	A	G	0.529821	1006
1	rs58750613	C	T	0.100398	1006
1	rs4915461	A	G	0.926441	1006
1	rs4915462	C	T	0.925447	1006
1	rs1983084	C	G	0.100398	1006
1	rs12565385	C	T	0.0685885	1006
1	rs6427863	A	G	0.926441	1006
1	rs146183880	T	C	0.0188867	1006
1	rs4319373	T	C	0.173956	1006
1	rs182539948	C	T	0.0188867	1006
1	rs144066611	G	A	0.233598	1006
1	rs10920057	T	A	0.102386	1006
1	rs115494757	C	T	0.0188867	1006
1	rs12401718	G	C	0.101392	1006
1	rs2062847	C	T	0.513917	1006
1	rs11806338	C	T	0.102386	1006
1	rs11799920	G	T	0.102386	1006
1	rs10800745	A	G	0.102386	1006
1	rs6661044	C	T	0.0198807	1006
1	rs11584971	C	T	0.413519	1006
1	rs6663974	G	T	0.0188867	1006
1	rs7531238	T	G	0.491054	1006
1	rs7519444	G	T	0.101392	1006
1	rs72746886	G	C	0.182903	1006
1	rs145979033	C	T	0.0188867	1006
1	rs148641495	G	A	0.084493	1006
1	rs112680734	G	A	0.302187	1006
1	rs139125083	T	G	0.00695825	1006
1	rs10920058	G	C	0.101392	1006
1	rs10920059	C	T	0.0675944	1006
1	rs36028379	G	A	0.173956	1006
1	rs12564878	A	G	0.38668	1006
1	rs10733064	G	A	0.926441	1006
1	rs10733065	G	A	0.926441	1006
1	rs75705815	C	A	0.0188867	1006
1	rs12565082	A	T	0.159046	1006
1	rs145912392	T	G	0.00695825	1006
1	rs61825264	C	G	0.0298211	1006
1	rs68052659	G	A	0.389662	1006
1	rs66584778	G	A	0.230616	1006
1	rs145212019	C	T	0.16004	1006
1	rs55710390	A	T	0.0367793	1006
1	rs79816926	G	A	0.0188867	1006
1	rs145810386	G	A	0.0974155	1006
1	rs12060302	G	A	0.0974155	1006
1	rs10920062	C	A	0.743539	1006
1	rs12028470	T	G	0.0984095	1006
1	rs72746888	G	A	0.0984095	1006
1	rs3753955	T	C	0.159046	1006
1	rs3753956	A	G	0.506958	1006
1	rs61825265	T	C	0.10338	1006
1	rs116285595	C	T	0.0178926	1006
1	rs3820419	T	G	0.506958	1006
1	rs35964838	G	T	0.0139165	1006
1	rs2134756	G	A	0.505964	1006
1	rs59457695	C	T	0.159046	1006
1	rs79222189	C	T	0.0884692	1006
1	rs6427864	T	C	0.505964	1006
1	rs7531175	C	T	0.0168986	1006
1	rs137857156	G	T	0.00298211	1006
1	rs3753957	A	G	0.927435	1006
1	rs2271019	A	G	0.50497	1006
1	rs968549	C	T	0.927435	1006
1	rs968548	A	G	0.935388	1006
1	rs146303710	G	T	0.0178926	1006
1	rs885197	A	G	0.351889	1006
1	rs885198	G	C	0.0318091	1006
1	rs884357	C	T	0.350895	1006
1	rs867291	G	A	0.441352	1006
1	rs3753959	C	T	0.461233	1006
1	rs72746889	G	A	0.0119284	1006
1	rs184164	T	C	0.33996	1006
1	rs296534	C	T	0.340954	1006
1	rs296533	G	T	0.33996	1006
1	rs296532	C	T	0.33996	1006
1	rs115600509	G	A	0.0228628	1006
1	rs78281612	C	T	0.0377734	1006
1	rs2271018	C	G	0.249503	1006
1	rs2271017	C	T	0.0377734	1006
1	rs12045112	C	T	0.269384	1006
1	rs296526	A	G	0.361829	1006
1	rs296528	C	G	0.364811	1006
1	rs3767494	G	A	0.0497018	1006
1	rs3767495	C	T	0.210736	1006
1	rs146066525	C	T	0.0178926	1006
1	rs296529	G	A	0.367793	1006
1	rs296530	T	C	0.367793	1006
1	rs141042559	G	A	0.026839	1006
1	rs12759739	G	A	0.0377734	1006
1	rs56354006	A	G	0.317097	1006
1	rs511104	A	G	0.367793	1006
1	rs113451121	C	T	0.0477137	1006
1	rs148822130	G	A	0.0109344	1006
1	rs57226353	T	C	0.104374	1006
1	rs116313820	G	A	0.00695825	1006
1	rs35730213	G	C	0.274354	1006
1	rs75506719	T	C	0.0109344	1006
1	rs374827	T	C	0.493042	1006
1	rs442905	G	A	0.2167	1006
1	rs2134757	C	A	0.347913	1006
1	rs55838263	A	G	0.276342	1006
1	rs12118246	C	A	0.106362	1006
1	rs12132298	T	C	0.27336	1006
1	rs12132349	T	A	0.27336	1006
1	rs78710594	C	T	0.0457256	1006
1	rs60257241	G	A	0.106362	1006
1	rs59655222	T	C	0.27336	1006
1	rs61389587	C	A	0.106362	1006
1	rs28684993	A	T	0.106362	1006
1	rs189603918	C	T	0.00497018	1006
1	rs7554511	C	A	0.27336	1006
1	rs2279837	T	C	0.348907	1006
1	rs41299637	T	G	0.27336	1006
1	rs41313912	A	T	0.0139165	1006
1	rs12131796	G	A	0.274354	1006
1	rs4915463	A	G	0.631213	1006
1	rs143917380	C	T	0.0129225	1006
1	rs3767496	G	A	0.0178926	1006
1	rs45547233	A	C	0.105368	1006
1	rs10800746	C	T	0.293241	1006
1	rs7522462	G	A	0.274354	1006
1	rs59757713	G	A	0.0497018	1006
1	rs296522	T	C	0.821074	1006
1	rs55973213	C	T	0.104374	1006
1	rs2275487	G	A	0.0387674	1006
1	rs296523	G	A	0.526839	1006
1	rs146152054	G	A	0.0178926	1006
1	rs905634	C	T	0.297217	1006
1	rs447284	G	A	0.522863	1006
1	rs427466	C	A	0.522863	1006
1	rs438443	C	T	0.183897	1006
1	rs378672	C	G	0.658052	1006
1	rs404339	C	G	0.707753	1006
1	rs296539	C	T	0.631213	1006
1	rs72749104	A	G	0.0387674	1006
1	rs296540	C	T	0.535785	1006
1	rs6427865	A	G	0.0536779	1006
1	rs142216889	T	C	0.0149105	1006
1	rs296541	C	A	0.00695825	1006
1	rs12096763	A	C	0.0536779	1006
1	rs296542	C	T	0.176938	1006
1	rs296543	T	C	0.707753	1006
1	rs77898510	G	A	0.0129225	1006
1	rs296544	G	T	0.535785	1006
1	rs296545	A	G	0.707753	1006
1	rs71635521	C	T	0.0954274	1006
1	rs296546	T	C	0.707753	1006
1	rs296547	T	C	0.631213	1006
1	rs370411	C	G	0.631213	1006
1	rs296548	A	C	0.631213	1006
1	rs4915464	G	C	0.358847	1006
1	rs147992957	C	T	0.0387674	1006
1	rs71635524	G	A	0.0626243	1006
1	rs59250396	A	G	0.0228628	1006
1	rs76866914	G	C	0.0954274	1006
1	rs11589638	G	A	0.292247	1006
1	rs296551	C	T	0.535785	1006
1	rs561767	G	A	0.176938	1006
1	rs7536488	C	T	0.0954274	1006
1	rs76131074	C	T	0.0397614	1006
1	rs7551481	T	C	0.0397614	1006
1	rs296519	C	T	0.2167	1006
1	rs12145340	T	C	0.0954274	1006
1	rs148181441	G	A	0.0387674	1006
1	rs12093616	G	C	0.0387674	1006
1	rs864357	C	T	0.17992	1006
1	rs578052	C	A	0.177932	1006
1	rs425079	A	C	0.94334	1006
1	rs61742999	G	A	0.0178926	1006
1	rs74687512	G	A	0.0208748	1006
1	rs387493	A	G	0.981113	1006
1	rs74136277	A	C	0.0178926	1006
1	rs116656839	A	C	0.054672	1006
1	rs11583546	C	A	0.279324	1006
1	rs10753885	A	T	0.77833	1006
1	rs11580144	A	T	0.765408	1006
1	rs75807586	A	G	0.0139165	1006
1	rs75639917	T	C	0.0188867	1006
1	rs296514	C	T	0.986083	1006
1	rs76208776	G	A	0.0387674	1006
1	rs7528977	T	G	0.0934394	1006
1	rs13374187	A	G	0.0149105	1006
1	rs12025712	A	G	0.0139165	1006
1	rs4915466	C	T	0.355865	1006
1	rs167199	T	A	0.181909	1006
1	rs7525822	A	G	0.0149105	1006
1	rs296513	G	A	0.220676	1006
1	rs146936361	G	A	0.0149105	1006
1	rs11811412	G	A	0.0139165	1006
1	rs296511	C	T	0.94334	1006
1	rs12565423	C	G	0.220676	1006
1	rs9628680	G	A	0.765408	1006
1	rs61825289	A	C	0.100398	1006
1	rs7364440	G	A	0.354871	1006
1	rs72749120	G	A	0.0387674	1006
1	rs12117995	G	A	0.0934394	1006
1	rs78950425	C	A	0.0387674	1006
1	rs72749127	T	G	0.0387674	1006
1	rs668239	C	T	0.180915	1006
1	rs10920072	A	C	0.054672	1006
1	rs10920073	A	G	0.0149105	1006
1	rs115976102	G	A	0.0387674	1006
1	rs10920074	G	T	0.299205	1006
1	rs10753886	C	T	0.801193	1006
1	rs387602	G	A	0.0924453	1006
1	rs10920075	T	A	0.0149105	1006
1	rs58975754	C	T	0.0934394	1006
1	rs2050786	C	A	0.355865	1006
1	rs72749130	G	A	0.0387674	1006
```
