## Supplementary material for "Characterization of shared and ancestry-specific signals driving complex traits using multi-ancestry fine-mapping": s2.afreq

```
#CHROM	ID	REF	ALT	ALT_FREQS	OBS_CT
1	rs116054650	T	C	0.00992063	1008
1	rs12075442	C	T	0.030754	1008
1	rs10753861	T	C	0.801587	1008
1	rs12024418	T	C	0.752976	1008
1	rs10919779	T	C	0.031746	1008
1	rs10919780	A	C	0.030754	1008
1	rs4915189	C	A	0.752976	1008
1	rs72737453	C	T	0.030754	1008
1	rs72737454	C	T	0.030754	1008
1	rs138014446	C	T	0.030754	1008
1	rs1425792	T	G	0.030754	1008
1	rs72737455	C	T	0.030754	1008
1	rs970707	G	A	0.728175	1008
1	rs12025810	G	A	0.680556	1008
1	rs116980150	A	G	0.0575397	1008
1	rs116550611	G	A	0.00992063	1008
1	rs76668584	G	A	0.0287698	1008
1	rs117779698	T	C	0.0525794	1008
1	rs140064850	T	C	0.0297619	1008
1	rs1991245	G	A	0.724206	1008
1	rs75899136	T	C	0.046627	1008
1	rs4915398	G	A	0.776786	1008
1	rs139259891	G	A	0.0267857	1008
1	rs6687046	G	A	0.77877	1008
1	rs61821772	C	T	0.0337302	1008
1	rs12568543	C	T	0.0912698	1008
1	rs139728309	G	A	0.220238	1008
1	rs12047611	C	T	0.730159	1008
1	rs10800657	A	G	0.779762	1008
1	rs4518933	C	T	0.779762	1008
1	rs12726728	C	T	0.730159	1008
1	rs61821774	A	G	0.0416667	1008
1	rs138924272	C	A	0.031746	1008
1	rs12759162	G	A	0.777778	1008
1	rs143861132	T	C	0.047619	1008
1	rs12407813	T	A	0.777778	1008
1	rs75044977	G	A	0.0277778	1008
1	rs4644524	A	G	0.777778	1008
1	rs10919786	A	G	0.724206	1008
1	rs117070610	G	A	0.0357143	1008
1	rs77460302	T	C	0.0545635	1008
1	rs143712938	A	G	0.00992063	1008
1	rs12035139	G	A	0.722222	1008
1	rs12036971	G	A	0.0565476	1008
1	rs12724022	G	T	0.225198	1008
1	rs67979702	G	A	0.094246	1008
1	rs10919790	G	A	0.224206	1008
1	rs10800664	C	T	0.224206	1008
1	rs12038753	G	T	0.720238	1008
1	rs61819869	C	T	0.0357143	1008
1	rs146493097	T	C	0.0347222	1008
1	rs10919791	G	A	0.670635	1008
1	rs4915403	G	A	0.224206	1008
1	rs61819870	A	G	0.0357143	1008
1	rs188541515	A	C	0.00992063	1008
1	rs192545168	T	A	0.014881	1008
1	rs72739135	C	A	0.0357143	1008
1	rs150896017	G	T	0.0327381	1008
1	rs78832762	A	G	0.0208333	1008
1	rs112819985	C	T	0.00992063	1008
1	rs111605527	G	C	0.00992063	1008
1	rs59349635	T	G	0.0357143	1008
1	rs11810085	G	A	0.0456349	1008
1	rs12402627	A	G	0.300595	1008
1	rs61819875	T	A	0.0357143	1008
1	rs2821357	G	T	0.990079	1008
1	rs2821356	G	A	0.990079	1008
1	rs2821355	G	A	0.980159	1008
1	rs2821354	G	A	0.980159	1008
1	rs192085517	G	A	0.014881	1008
1	rs2821353	T	G	0.0208333	1008
1	rs2816931	C	A	0.0208333	1008
1	rs6663479	T	C	0.0109127	1008
1	rs6663567	T	C	0.0208333	1008
1	rs2816932	T	C	0.0208333	1008
1	rs2816933	G	A	0.0208333	1008
1	rs2816934	T	G	0.0208333	1008
1	rs2821351	A	G	0.0208333	1008
1	rs2816936	A	G	0.0208333	1008
1	rs2816937	G	C	0.0208333	1008
1	rs2821350	A	C	0.771825	1008
1	rs2821349	C	T	0.0208333	1008
1	rs2821348	C	T	0.0208333	1008
1	rs2816938	T	A	0.0565476	1008
1	rs2816939	T	C	0.0208333	1008
1	rs2821347	C	T	0.0208333	1008
1	rs61819893	G	C	0.0357143	1008
1	rs74817095	A	C	0.0347222	1008
1	rs2821346	C	T	0.0208333	1008
1	rs144177415	C	T	0.00793651	1008
1	rs2821345	G	C	0.0208333	1008
1	rs2816940	G	A	0.0208333	1008
1	rs28698778	T	G	0.669643	1008
1	rs2816941	A	G	0.0565476	1008
1	rs2816942	A	G	0.0208333	1008
1	rs2816943	T	G	0.0208333	1008
1	rs2816944	A	G	0.0208333	1008
1	rs2816945	C	G	0.0565476	1008
1	rs2816946	C	T	0.0565476	1008
1	rs7553337	A	G	0.0109127	1008
1	rs2816947	C	G	0.0208333	1008
1	rs7546336	T	C	0.0575397	1008
1	rs142948501	C	T	0.0912698	1008
1	rs6427799	A	G	0.728175	1008
1	rs12566266	C	T	0.324405	1008
1	rs9427440	A	G	0.756944	1008
1	rs9427694	T	C	0.757937	1008
1	rs113047504	A	G	0.0208333	1008
1	rs2816948	C	G	0.0208333	1008
1	rs77496685	C	T	0.0337302	1008
1	rs2737621	T	C	0.0208333	1008
1	rs2816949	A	G	0.0565476	1008
1	rs112399233	G	T	0.0119048	1008
1	rs60535681	G	A	0.0357143	1008
1	rs3828115	C	A	0.0357143	1008
1	rs2737648	G	A	0.0208333	1008
1	rs59350350	G	A	0.0347222	1008
1	rs3790854	A	G	0.699405	1008
1	rs56222202	C	T	0.0357143	1008
1	rs61819896	T	A	0.0357143	1008
1	rs2977425	G	A	0.0208333	1008
1	rs12030331	G	A	0.697421	1008
1	rs2737657	G	A	0.0565476	1008
1	rs2737660	T	G	0.0565476	1008
1	rs2737661	G	A	0.0565476	1008
1	rs3762399	C	A	0.0357143	1008
1	rs2821358	A	G	0.0565476	1008
1	rs2737664	A	T	0.758929	1008
1	rs61819897	T	G	0.0337302	1008
1	rs189042518	C	G	0.0109127	1008
1	rs3790852	G	A	0.0337302	1008
1	rs2737671	C	G	0.0208333	1008
1	rs2821359	T	C	0.0565476	1008
1	rs3790850	C	G	0.695437	1008
1	rs2737674	G	A	0.00992063	1008
1	rs3790849	A	G	0.0109127	1008
1	rs3790848	C	A	0.640873	1008
1	rs3790847	G	T	0.686508	1008
1	rs3790845	C	T	0.686508	1008
1	rs61819899	C	A	0.0347222	1008
1	rs3790844	A	G	0.64881	1008
1	rs118045403	A	G	0.0277778	1008
1	rs2821361	A	G	0.749008	1008
1	rs61486545	G	A	0.688492	1008
1	rs113762480	G	T	0.0138889	1008
1	rs73067987	C	T	0.0347222	1008
1	rs77178958	A	G	0.0327381	1008
1	rs2821362	G	A	0.00992063	1008
1	rs74549703	A	G	0.0347222	1008
1	rs2821364	G	A	0.00992063	1008
1	rs3790843	C	T	0.69246	1008
1	rs2821365	A	G	0.0585317	1008
1	rs2817006	C	T	0.0386905	1008
1	rs2737636	C	A	0.0347222	1008
1	rs4495736	T	G	0.392857	1008
1	rs79444664	G	C	0.00992063	1008
1	rs41300849	C	T	0.0138889	1008
1	rs2817008	A	G	0.0634921	1008
1	rs2363454	G	T	0.0238095	1008
1	rs2817009	A	G	0.0396825	1008
1	rs2363455	G	A	0.0238095	1008
1	rs78489409	A	G	0.00992063	1008
1	rs2821367	T	C	0.0634921	1008
1	rs3790840	C	A	0.0238095	1008
1	rs2821368	C	G	0.0396825	1008
1	rs2821369	G	A	0.0357143	1008
1	rs12566100	G	A	0.0873016	1008
1	rs2821370	G	C	0.0396825	1008
1	rs7518406	C	T	0.0396825	1008
1	rs75507553	C	T	0.0347222	1008
1	rs2821371	G	A	0.0664683	1008
1	rs74476952	T	C	0.0347222	1008
1	rs72739180	C	T	0.00297619	1008
1	rs2821372	A	G	0.0496032	1008
1	rs7536826	T	C	0.180556	1008
1	rs34125915	G	A	0.0109127	1008
1	rs10919801	T	C	0.706349	1008
1	rs10919802	C	G	0.693452	1008
1	rs2821376	A	G	0.133929	1008
1	rs12095094	A	G	0.0248016	1008
1	rs2737641	G	A	0.183532	1008
1	rs12048455	A	G	0.18254	1008
1	rs12027437	C	T	0.18254	1008
1	rs10429894	T	A	0.134921	1008
1	rs2737644	T	C	0.184524	1008
1	rs2821379	G	A	0.184524	1008
1	rs2821380	A	G	0.184524	1008
1	rs76039810	A	G	0.00198413	1008
1	rs2737645	T	C	0.18254	1008
1	rs2977424	G	A	0.181548	1008
1	rs12753040	C	T	0.177579	1008
1	rs16845843	A	G	0.117063	1008
1	rs2737646	A	T	0.188492	1008
1	rs2737647	T	C	0.191468	1008
1	rs2816913	C	T	0.197421	1008
1	rs145972739	A	G	0.0218254	1008
1	rs138791602	C	T	0.0198413	1008
1	rs2821382	C	T	0.190476	1008
1	rs2821383	C	T	0.19246	1008
1	rs3790838	G	A	0.175595	1008
1	rs3006246	C	A	0.015873	1008
1	rs2821385	G	A	0.19246	1008
1	rs2821386	G	A	0.193452	1008
1	rs10919805	C	T	0.232143	1008
1	rs2821387	T	A	0.194444	1008
1	rs2821388	A	G	0.180556	1008
1	rs2816916	A	G	0.181548	1008
1	rs2737649	G	C	0.181548	1008
1	rs138709540	G	T	0.0545635	1008
1	rs2737650	G	C	0.178571	1008
1	rs2821389	A	G	0.178571	1008
1	rs12069549	C	T	0.176587	1008
1	rs2821390	G	A	0.178571	1008
1	rs2821391	A	G	0.177579	1008
1	rs2363570	A	G	0.34623	1008
1	rs2821304	G	A	0.444444	1008
1	rs10919806	C	T	0.261905	1008
1	rs2737652	T	C	0.444444	1008
1	rs72739194	C	T	0.261905	1008
1	rs16845873	A	G	0.145833	1008
1	rs79443832	A	G	0.0327381	1008
1	rs2251489	T	C	0.444444	1008
1	rs2251479	A	C	0.444444	1008
1	rs147807885	G	C	0.0228175	1008
1	rs2821305	T	C	0.497024	1008
1	rs10753863	C	T	0.444444	1008
1	rs3790834	A	G	0.444444	1008
1	rs2816919	A	G	0.444444	1008
1	rs3828112	T	C	0.181548	1008
1	rs2816920	C	T	0.443452	1008
1	rs201112167	A	G	0.0109127	1008
1	rs115214303	G	A	0.0426587	1008
1	rs2816922	A	G	0.443452	1008
1	rs79293574	A	C	0.0426587	1008
1	rs2737653	C	G	0.262897	1008
1	rs78170298	T	C	0.0327381	1008
1	rs2737654	T	G	0.440476	1008
1	rs2821309	T	C	0.440476	1008
1	rs2737655	C	A	0.440476	1008
1	rs12031812	C	T	0.0426587	1008
1	rs2821311	G	C	0.440476	1008
1	rs6658424	T	A	0.178571	1008
1	rs2821312	G	A	0.483135	1008
1	rs3790830	A	G	0.0644841	1008
1	rs72739200	C	G	0.141865	1008
1	rs2247328	G	A	0.816468	1008
1	rs2737656	C	T	0.440476	1008
1	rs2821313	G	A	0.440476	1008
1	rs2821314	G	A	0.440476	1008
1	rs2737658	C	T	0.440476	1008
1	rs2821315	A	G	0.440476	1008
1	rs117948112	A	G	0.0664683	1008
1	rs16845942	C	T	0.0426587	1008
1	rs2247203	T	C	0.440476	1008
1	rs2821316	A	G	0.493056	1008
1	rs2737659	C	T	0.440476	1008
1	rs2816927	G	T	0.440476	1008
1	rs149470088	G	A	0.0257937	1008
1	rs2816928	G	T	0.482143	1008
1	rs117679244	T	G	0.0426587	1008
1	rs2246862	G	A	0.439484	1008
1	rs2821318	T	G	0.439484	1008
1	rs2737662	T	G	0.482143	1008
1	rs139127528	C	T	0.0694444	1008
1	rs10800665	G	A	0.482143	1008
1	rs2817001	C	T	0.264881	1008
1	rs117748982	T	G	0.0426587	1008
1	rs117915781	T	G	0.0426587	1008
1	rs2737663	A	G	0.441468	1008
1	rs12131072	C	T	0.0367063	1008
1	rs76200047	T	G	0.0525794	1008
1	rs6686012	A	T	0.0525794	1008
1	rs12037385	C	T	0.330357	1008
1	rs6686515	A	G	0.0525794	1008
1	rs56340031	A	G	0.0535714	1008
1	rs2821319	C	T	0.659722	1008
1	rs3790826	A	G	0.275794	1008
1	rs2737665	G	A	0.543651	1008
1	rs2737666	A	G	0.546627	1008
1	rs2737667	T	G	0.545635	1008
1	rs9660564	G	A	0.545635	1008
1	rs192446979	A	G	0.0357143	1008
1	rs3790823	A	C	0.322421	1008
1	rs2821320	C	T	0.570437	1008
1	rs2737668	A	G	0.678571	1008
1	rs2257002	A	C	0.96627	1008
1	rs12024069	G	A	0.0515873	1008
1	rs2821321	C	T	0.96627	1008
1	rs2816999	C	T	0.678571	1008
1	rs2737669	G	A	0.678571	1008
1	rs2816998	C	T	0.96627	1008
1	rs1986484	G	A	0.0515873	1008
1	rs2821322	G	T	0.96627	1008
1	rs2816997	T	C	0.347222	1008
1	rs3790821	C	G	0.240079	1008
1	rs2816996	T	C	0.967262	1008
1	rs2253771	C	T	0.28869	1008
1	rs2816995	T	A	0.967262	1008
1	rs2816994	C	T	0.297619	1008
1	rs2816993	T	C	0.967262	1008
1	rs2816992	A	G	0.669643	1008
1	rs2821323	G	T	0.967262	1008
1	rs2816989	A	C	0.669643	1008
1	rs2737670	G	A	0.297619	1008
1	rs2816988	T	G	0.297619	1008
1	rs2816987	T	C	0.967262	1008
1	rs2816986	C	T	0.297619	1008
1	rs4915407	C	T	0.237103	1008
1	rs2816985	A	G	0.297619	1008
1	rs77928424	G	A	0.0109127	1008
1	rs10800666	A	C	0.295635	1008
1	rs2816984	C	T	0.433532	1008
1	rs2816983	C	T	0.967262	1008
1	rs6695159	G	A	0.279762	1008
1	rs2816982	T	G	0.968254	1008
1	rs9427454	T	C	0.664683	1008
1	rs7511730	A	C	0.236111	1008
1	rs2816981	C	T	0.968254	1008
1	rs12139943	C	T	0.296627	1008
1	rs113379316	C	T	0.0605159	1008
1	rs10919810	G	T	0.296627	1008
1	rs2821324	G	A	0.671627	1008
1	rs2816980	G	T	0.969246	1008
1	rs2816978	A	G	0.436508	1008
1	rs2821325	G	A	0.969246	1008
1	rs2821326	T	C	0.969246	1008
1	rs2816977	A	G	0.969246	1008
1	rs3828110	C	T	0.293651	1008
1	rs2816976	A	T	0.675595	1008
1	rs2816975	A	G	0.675595	1008
1	rs2737673	T	C	0.434524	1008
1	rs76416395	C	T	0.014881	1008
1	rs2821328	G	A	0.675595	1008
1	rs2821329	T	C	0.969246	1008
1	rs2821330	A	G	0.434524	1008
1	rs2816974	G	C	0.675595	1008
1	rs2363571	T	G	0.293651	1008
1	rs2249172	G	A	0.675595	1008
1	rs2363572	G	A	0.434524	1008
1	rs2249156	C	T	0.675595	1008
1	rs2249150	G	A	0.675595	1008
1	rs2816973	C	G	0.675595	1008
1	rs2248967	G	A	0.675595	1008
1	rs2816972	A	G	0.969246	1008
1	rs2816971	G	A	0.969246	1008
1	rs142051977	T	C	0.0138889	1008
1	rs2821332	T	A	0.675595	1008
1	rs2260033	G	A	0.675595	1008
1	rs2885818	T	C	0.234127	1008
1	rs12041297	A	C	0.0605159	1008
1	rs2737676	T	C	0.434524	1008
1	rs12138239	A	G	0.234127	1008
1	rs12131026	G	A	0.234127	1008
1	rs79342259	A	G	0.241071	1008
1	rs3790806	C	T	0.292659	1008
1	rs2737678	C	T	0.435516	1008
1	rs3790804	C	T	0.0505952	1008
1	rs2737679	T	A	0.968254	1008
1	rs2737680	C	A	0.675595	1008
1	rs12133107	G	A	0.232143	1008
1	rs10919811	A	C	0.292659	1008
1	rs10494808	C	T	0.292659	1008
1	rs3762398	G	A	0.232143	1008
1	rs3762397	C	T	0.292659	1008
1	rs2816969	G	A	0.968254	1008
1	rs2258675	G	C	0.434524	1008
1	rs2737681	C	T	0.433532	1008
1	rs2737682	A	G	0.968254	1008
1	rs2737683	G	A	0.676587	1008
1	rs76610064	G	A	0.241071	1008
1	rs72644152	G	T	0.241071	1008
1	rs150303029	C	T	0.0515873	1008
1	rs77286658	G	A	0.241071	1008
1	rs67404737	C	A	0.241071	1008
1	rs2821333	A	C	0.434524	1008
1	rs2737685	C	T	0.968254	1008
1	rs2821334	G	T	0.675595	1008
1	rs60157286	G	A	0.241071	1008
1	rs2737686	C	T	0.434524	1008
1	rs2821335	T	C	0.968254	1008
1	rs2737687	T	A	0.968254	1008
1	rs2821336	C	T	0.968254	1008
1	rs10800671	G	A	0.291667	1008
1	rs10800672	C	T	0.292659	1008
1	rs1986405	C	G	0.675595	1008
1	rs72644153	C	T	0.241071	1008
1	rs75880930	G	A	0.0347222	1008
1	rs7522937	C	T	0.287698	1008
1	rs10753867	G	A	0.28869	1008
1	rs2737617	A	G	0.0545635	1008
1	rs2258280	G	A	0.679563	1008
1	rs2821337	A	G	0.972222	1008
1	rs2816968	C	A	0.972222	1008
1	rs2885819	G	T	0.24504	1008
1	rs2821338	G	A	0.69246	1008
1	rs4590707	C	T	0.24504	1008
1	rs2816967	T	A	0.693452	1008
1	rs79494953	T	C	0.0505952	1008
1	rs12042827	G	C	0.0505952	1008
1	rs3790800	G	A	0.27877	1008
1	rs2010345	C	T	0.6875	1008
1	rs2001814	C	T	0.443452	1008
1	rs2816959	G	A	0.972222	1008
1	rs2816958	A	G	0.973214	1008
1	rs6688544	C	G	0.443452	1008
1	rs2816956	T	C	0.973214	1008
1	rs72644154	T	C	0.24504	1008
1	rs3790799	C	T	0.233135	1008
1	rs12033023	C	T	0.0486111	1008
1	rs10919814	A	C	0.237103	1008
1	rs2816955	A	T	0.688492	1008
1	rs10919815	T	C	0.284722	1008
1	rs2816954	T	A	0.972222	1008
1	rs2737618	G	A	0.0555556	1008
1	rs2816953	A	G	0.450397	1008
1	rs2737619	T	C	0.445437	1008
1	rs2737620	C	A	0.445437	1008
1	rs12049278	T	C	0.378968	1008
1	rs79931158	T	A	0.0337302	1008
1	rs2363573	T	C	0.284722	1008
1	rs2737622	T	C	0.975198	1008
1	rs117545414	G	A	0.0128968	1008
1	rs4915408	T	C	0.244048	1008
1	rs2816952	A	T	0.445437	1008
1	rs150001790	T	A	0.243056	1008
1	rs2816951	C	G	0.723214	1008
1	rs2821341	C	A	0.723214	1008
1	rs16846101	C	T	0.277778	1008
1	rs4915194	T	A	0.697421	1008
1	rs2737623	T	C	0.975198	1008
1	rs2821342	A	G	0.236111	1008
1	rs2363574	C	T	0.974206	1008
1	rs11799378	G	A	0.445437	1008
1	rs10919819	C	T	0.237103	1008
1	rs7534666	A	G	0.975198	1008
1	rs7514543	G	A	0.6875	1008
1	rs7537087	A	T	0.975198	1008
1	rs2821343	A	G	0.286706	1008
1	rs2737624	T	C	0.975198	1008
1	rs2737626	C	T	0.450397	1008
1	rs2821344	G	A	0.975198	1008
1	rs2816966	C	T	0.975198	1008
1	rs2816965	A	G	0.960317	1008
1	rs150069415	C	A	0.0198413	1008
1	rs2737628	C	G	0.547619	1008
1	rs3790798	C	G	0.260913	1008
1	rs2816964	C	T	0.940476	1008
1	rs2001883	T	C	0.279762	1008
1	rs2011274	T	C	0.962302	1008
1	rs72644155	A	G	0.282738	1008
1	rs3790794	A	T	0.259921	1008
1	rs2816963	A	T	0.672619	1008
1	rs12119319	G	A	0.0436508	1008
1	rs148569231	G	A	0.00595238	1008
1	rs3828107	A	G	0.275794	1008
1	rs3790793	C	T	0.355159	1008
1	rs12071085	T	C	0.363095	1008
1	rs10800673	T	C	0.359127	1008
1	rs3790792	C	A	0.0803571	1008
1	rs16846142	A	G	0.282738	1008
1	rs16846145	A	G	0.259921	1008
1	rs16846147	G	A	0.367063	1008
1	rs7551367	A	G	0.107143	1008
1	rs59092384	C	T	0.256944	1008
1	rs3790791	G	A	0.364087	1008
1	rs61826184	G	T	0.25496	1008
1	rs77686316	C	T	0.0545635	1008
1	rs16846165	A	T	0.330357	1008
1	rs61826185	G	A	0.0188492	1008
1	rs10494809	C	T	0.251984	1008
1	rs61826186	A	G	0.0228175	1008
1	rs111865734	C	G	0.0198413	1008
1	rs12131233	A	T	0.325397	1008
1	rs16846169	T	C	0.263889	1008
1	rs12138728	C	T	0.238095	1008
1	rs12077979	A	G	0.305556	1008
1	rs16846175	C	G	0.242063	1008
1	rs12069085	G	A	0.304563	1008
1	rs12079265	A	G	0.330357	1008
1	rs10494810	G	A	0.320437	1008
1	rs10919824	C	T	0.553571	1008
1	rs139938863	G	T	0.0119048	1008
1	rs2690039	A	C	0.440476	1008
1	rs17727243	T	C	0.0714286	1008
1	rs2247019	C	T	0.37004	1008
1	rs2246926	G	T	0.371032	1008
1	rs2246923	C	T	0.435516	1008
1	rs2246919	T	C	0.435516	1008
1	rs2246917	T	A	0.435516	1008
1	rs1524163	G	A	0.460317	1008
1	rs1524162	G	A	0.460317	1008
1	rs3828105	A	G	0.0892857	1008
1	rs2816929	A	G	0.473214	1008
1	rs2737630	T	A	0.473214	1008
1	rs2690038	A	G	0.473214	1008
1	rs2690037	A	G	0.463294	1008
1	rs2690036	C	T	0.448413	1008
1	rs12145993	C	T	0.0585317	1008
1	rs2737631	G	A	0.458333	1008
1	rs16846217	A	G	0.030754	1008
1	rs2690035	C	T	0.460317	1008
1	rs3790782	G	A	0.0297619	1008
1	rs1060060	C	T	0.517857	1008
1	rs1060061	T	C	0.0882937	1008
1	rs2690034	C	G	0.328373	1008
1	rs2816912	T	G	0.321429	1008
1	rs2246211	G	A	0.0238095	1008
1	rs2246210	G	A	0.339286	1008
1	rs2246209	G	A	0.337302	1008
1	rs2690033	G	T	0.343254	1008
1	rs2690032	A	G	0.342262	1008
1	rs1056426	T	C	0.259921	1008
1	rs2246072	T	C	0.348214	1008
1	rs2245987	T	C	0.342262	1008
1	rs2737632	G	A	0.342262	1008
1	rs2737633	G	A	0.342262	1008
1	rs2816991	C	G	0.352183	1008
1	rs2816990	T	C	0.352183	1008
1	rs2737634	C	A	0.343254	1008
1	rs12736965	A	G	0.0367063	1008
1	rs6665426	A	G	0.33631	1008
1	rs2816979	A	G	0.0416667	1008
1	rs41415747	C	G	0.597222	1008
1	rs77870322	A	G	0.178571	1008
1	rs4915195	G	A	0.765873	1008
1	rs4915197	G	A	0.765873	1008
1	rs4915198	C	T	0.202381	1008
1	rs7530378	A	G	0.46627	1008
1	rs4551624	T	C	0.766865	1008
1	rs2885820	A	G	0.766865	1008
1	rs1524161	C	G	0.764881	1008
1	rs11576498	C	T	0.0565476	1008
1	rs12089117	A	G	0.46627	1008
1	rs73079375	G	A	0.0208333	1008
1	rs10218481	G	T	0.738095	1008
1	rs10919830	G	A	0.472222	1008
1	rs112129671	C	T	0.1875	1008
1	rs10753869	G	T	0.740079	1008
1	rs145857401	T	C	0.313492	1008
1	rs10919832	C	T	0.267857	1008
1	rs9988613	C	A	0.47123	1008
1	rs138885912	C	G	0.0525794	1008
1	rs114128760	C	T	0.0525794	1008
1	rs113719021	A	G	0.740079	1008
1	rs141516075	C	T	0.0585317	1008
1	rs28755445	A	G	0.472222	1008
1	rs28861702	C	T	0.267857	1008
1	rs56205583	G	A	0.47123	1008
1	rs113573380	T	C	0.1875	1008
1	rs76619641	A	G	0.477183	1008
1	rs12088130	T	C	0.740079	1008
1	rs12042611	T	C	0.477183	1008
1	rs73079382	C	T	0.0525794	1008
1	rs12088324	T	C	0.262897	1008
1	rs12039232	G	A	0.266865	1008
1	rs12567745	T	A	0.266865	1008
1	rs12562944	C	T	0.266865	1008
1	rs2885821	G	A	0.463294	1008
1	rs4915413	A	T	0.265873	1008
1	rs4915414	G	A	0.265873	1008
1	rs12027000	C	T	0.208333	1008
1	rs12048017	A	T	0.918651	1008
1	rs113893583	G	A	0.0972222	1008
1	rs10919835	C	T	0.422619	1008
1	rs10919837	T	C	0.439484	1008
1	rs77098531	C	T	0.190476	1008
1	rs151062833	A	C	0.0109127	1008
1	rs10753870	C	T	0.44246	1008
1	rs6694617	A	G	0.452381	1008
1	rs10919839	A	G	0.451389	1008
1	rs10800677	A	T	0.451389	1008
1	rs1524167	G	A	0.441468	1008
1	rs1524165	G	A	0.441468	1008
1	rs61826215	T	A	0.44246	1008
1	rs10800678	A	G	0.44246	1008
1	rs35215220	G	A	0.440476	1008
1	rs12029667	C	T	0.439484	1008
1	rs6687716	G	A	0.435516	1008
1	rs6700640	T	C	0.450397	1008
1	rs6427804	A	T	0.446429	1008
1	rs77192484	G	C	0.168651	1008
1	rs16846260	C	T	0.446429	1008
1	rs4915415	C	T	0.665675	1008
1	rs6679506	C	T	0.66369	1008
1	rs117442575	C	T	0.014881	1008
1	rs10919843	G	A	0.66369	1008
1	rs10919844	T	C	0.84623	1008
1	rs2030663	C	T	0.666667	1008
1	rs2363575	A	G	0.666667	1008
1	rs2103118	G	A	0.662698	1008
1	rs10919845	C	A	0.66369	1008
1	rs117332640	G	C	0.015873	1008
1	rs2177493	T	C	0.664683	1008
1	rs2177492	T	C	0.664683	1008
1	rs10919846	A	G	0.664683	1008
1	rs12074562	C	T	0.664683	1008
1	rs4915199	C	T	0.664683	1008
1	rs4915416	G	T	0.847222	1008
1	rs4915417	A	T	0.664683	1008
1	rs10800679	C	T	0.66369	1008
1	rs78832647	C	A	0.167659	1008
1	rs10159260	G	A	0.664683	1008
1	rs6427805	T	C	0.941468	1008
1	rs6427806	C	T	0.845238	1008
1	rs6704017	G	A	0.0882937	1008
1	rs114847764	G	A	0.178571	1008
1	rs12028402	A	G	0.84623	1008
1	rs10919847	C	A	0.845238	1008
1	rs10919848	C	T	0.666667	1008
1	rs10919850	C	T	0.178571	1008
1	rs34735365	G	A	0.666667	1008
1	rs17677047	T	C	0.845238	1008
1	rs116574439	C	T	0.00198413	1008
1	rs36083650	G	A	0.666667	1008
1	rs16830063	G	A	0.178571	1008
1	rs35656575	T	C	0.611111	1008
1	rs7529495	T	C	0.845238	1008
1	rs7548202	G	A	0.844246	1008
1	rs11582885	C	T	0.602183	1008
1	rs10919851	T	C	0.782738	1008
1	rs7521914	T	C	0.605159	1008
1	rs10919852	A	G	0.78373	1008
1	rs16830066	G	A	0.199405	1008
1	rs6427807	C	A	0.16369	1008
1	rs6427808	G	T	0.420635	1008
1	rs6427809	A	G	0.519841	1008
1	rs2885822	A	C	0.655754	1008
1	rs377047349	A	T	0.0178571	1008
1	rs1404063	A	C	0.515873	1008
1	rs940394	A	G	0.516865	1008
1	rs940395	A	G	0.515873	1008
1	rs7547703	A	G	0.515873	1008
1	rs7526221	G	T	0.160714	1008
1	rs79319058	T	C	0.299603	1008
1	rs1111642	A	C	0.518849	1008
1	rs1111643	A	G	0.518849	1008
1	rs4406663	T	C	0.518849	1008
1	rs10919854	G	A	0.0565476	1008
1	rs12029277	T	C	0.462302	1008
1	rs12128213	A	G	0.00595238	1008
1	rs12128246	A	C	0.0565476	1008
1	rs6670310	C	A	0.162698	1008
1	rs10800681	C	T	0.518849	1008
1	rs10919855	C	T	0.518849	1008
1	rs10919856	G	A	0.353175	1008
1	rs10800682	G	A	0.0565476	1008
1	rs75741179	A	T	0.165675	1008
1	rs76020948	G	A	0.165675	1008
1	rs3861927	C	T	0.353175	1008
1	rs2204309	C	T	0.713294	1008
1	rs10753872	A	C	0.518849	1008
1	rs78580755	G	A	0.296627	1008
1	rs12405170	T	C	0.166667	1008
1	rs12406311	A	C	0.166667	1008
1	rs10919857	T	A	0.357143	1008
1	rs10737569	C	T	0.518849	1008
1	rs10800683	T	C	0.0565476	1008
1	rs10753873	A	T	0.518849	1008
1	rs76122725	G	T	0.162698	1008
1	rs2204308	A	G	0.550595	1008
1	rs2204307	C	T	0.494048	1008
1	rs10919858	A	C	0.550595	1008
1	rs74370414	A	T	0.162698	1008
1	rs10919859	T	A	0.551587	1008
1	rs10919860	T	C	0.713294	1008
1	rs1339576	C	T	0.543651	1008
1	rs34463984	C	G	0.165675	1008
1	rs10800684	T	C	0.709325	1008
1	rs12071602	G	A	0.709325	1008
1	rs12130750	T	C	0.00396825	1008
1	rs6665819	A	T	0.709325	1008
1	rs6668384	A	G	0.545635	1008
1	rs12037069	T	G	0.650794	1008
1	rs74715476	C	T	0.0744048	1008
1	rs12087689	A	G	0.651786	1008
1	rs12087733	A	G	0.651786	1008
1	rs11584160	G	A	0.49504	1008
1	rs10800685	G	A	0.651786	1008
1	rs10753874	G	T	0.651786	1008
1	rs11587704	A	G	0.496032	1008
1	rs10800686	T	C	0.496032	1008
1	rs12562086	C	T	0.496032	1008
1	rs138555457	T	C	0.0198413	1008
1	rs12045034	A	C	0.49504	1008
1	rs79537944	C	A	0.157738	1008
1	rs72468016	C	T	0.156746	1008
1	rs12045833	A	G	0.651786	1008
1	rs10919862	A	G	0.651786	1008
1	rs55926987	G	A	0.0505952	1008
1	rs819633	T	C	0.764881	1008
1	rs12047019	A	G	0.492063	1008
1	rs16846367	C	T	0.159722	1008
1	rs10919863	C	T	0.632937	1008
1	rs11587317	T	C	0.203373	1008
1	rs16846371	C	T	0.160714	1008
1	rs12042253	T	A	0.652778	1008
1	rs12038765	G	A	0.292659	1008
1	rs12024599	C	T	0.652778	1008
1	rs188059047	A	G	0.0109127	1008
1	rs12039738	G	C	0.494048	1008
1	rs12046682	A	G	0.490079	1008
1	rs16846374	C	T	0.160714	1008
1	rs79821757	G	C	0.160714	1008
1	rs10919864	A	G	0.630952	1008
1	rs113991094	A	G	0.160714	1008
1	rs4341387	C	T	0.470238	1008
1	rs10919865	G	A	0.366071	1008
1	rs139082236	C	T	0.0198413	1008
1	rs10919866	C	A	0.246032	1008
1	rs10919867	A	C	0.246032	1008
1	rs78847467	G	A	0.0248016	1008
1	rs142487372	G	A	0.015873	1008
1	rs10919870	A	C	0.24504	1008
1	rs76250450	G	A	0.0446429	1008
1	rs12029393	C	G	0.24504	1008
1	rs61824876	C	T	0.24504	1008
1	rs11581501	C	A	0.24504	1008
1	rs10919872	T	A	0.24504	1008
1	rs142156741	C	G	0.0198413	1008
1	rs183541212	C	G	0.0109127	1008
1	rs72644156	C	T	0.447421	1008
1	rs61824877	G	A	0.24504	1008
1	rs11584219	C	G	0.24504	1008
1	rs61824888	C	T	0.24504	1008
1	rs148661753	T	C	0.046627	1008
1	rs16846394	C	A	0.445437	1008
1	rs10919874	A	T	0.630952	1008
1	rs12021926	A	G	0.446429	1008
1	rs16846399	G	A	0.18254	1008
1	rs10919876	T	C	0.62996	1008
1	rs10494811	A	C	0.193452	1008
1	rs16846402	G	A	0.181548	1008
1	rs12031071	C	A	0.181548	1008
1	rs10919877	G	A	0.628968	1008
1	rs12120013	A	G	0.628968	1008
1	rs12032187	C	T	0.446429	1008
1	rs6671242	A	G	0.292659	1008
1	rs4915419	C	A	0.31746	1008
1	rs35877733	C	T	0.96131	1008
1	rs58828718	G	T	0.318452	1008
1	rs12132778	C	G	0.31746	1008
1	rs12117937	G	A	0.31746	1008
1	rs6427813	T	G	0.34127	1008
1	rs6427814	C	A	0.34127	1008
1	rs12144219	G	A	0.34127	1008
1	rs10919879	G	C	0.960317	1008
1	rs61824892	C	T	0.164683	1008
1	rs12057329	G	A	0.452381	1008
1	rs12727980	C	T	0.674603	1008
1	rs7515411	G	A	0.34623	1008
1	rs34959467	T	C	0.798611	1008
1	rs7527628	T	A	0.345238	1008
1	rs7518301	G	T	0.964286	1008
1	rs7530358	T	C	0.964286	1008
1	rs186113791	C	G	0.00992063	1008
1	rs10919882	C	A	0.464286	1008
1	rs956009	C	G	0.796627	1008
1	rs2140558	A	T	0.795635	1008
1	rs10429903	A	G	0.167659	1008
1	rs9787012	C	T	0.464286	1008
1	rs12029351	T	C	0.464286	1008
1	rs61824893	T	G	0.167659	1008
1	rs4915423	G	A	0.795635	1008
1	rs4915200	A	G	0.962302	1008
1	rs4915424	C	T	0.963294	1008
1	rs61824894	G	A	0.167659	1008
1	rs4915425	G	T	0.963294	1008
1	rs2153279	C	A	0.963294	1008
1	rs2153278	C	T	0.963294	1008
1	rs2185277	C	T	0.331349	1008
1	rs6689473	T	C	0.963294	1008
1	rs7531171	C	T	0.796627	1008
1	rs7543193	T	C	0.331349	1008
1	rs7553595	A	G	0.963294	1008
1	rs9787270	T	A	0.464286	1008
1	rs61824895	G	A	0.167659	1008
1	rs7554011	A	G	0.795635	1008
1	rs9787150	C	T	0.464286	1008
1	rs61824896	G	C	0.167659	1008
1	rs7354861	G	T	0.331349	1008
1	rs149863892	T	G	0.0208333	1008
1	rs7354985	T	C	0.963294	1008
1	rs7354862	C	T	0.331349	1008
1	rs7540115	A	C	0.963294	1008
1	rs7517753	G	A	0.963294	1008
1	rs7517687	C	T	0.795635	1008
1	rs7517691	C	G	0.963294	1008
1	rs12038331	C	T	0.167659	1008
1	rs61824897	T	C	0.167659	1008
1	rs6427815	A	C	0.963294	1008
1	rs61824898	C	T	0.165675	1008
1	rs6427816	T	C	0.797619	1008
1	rs7521057	C	T	0.797619	1008
1	rs6427817	T	C	0.795635	1008
1	rs6427818	T	C	0.348214	1008
1	rs61824899	T	A	0.167659	1008
1	rs10919884	G	A	0.447421	1008
1	rs10800693	A	G	0.795635	1008
1	rs10800694	A	G	0.795635	1008
1	rs12025408	G	A	0.167659	1008
1	rs139395878	C	T	0.0119048	1008
1	rs12239178	G	C	0.167659	1008
1	rs12239361	T	A	0.167659	1008
1	rs7549328	A	G	0.795635	1008
1	rs7549573	A	G	0.795635	1008
1	rs7527464	G	T	0.963294	1008
1	rs61824900	T	A	0.167659	1008
1	rs940400	A	C	0.964286	1008
1	rs940399	G	A	0.963294	1008
1	rs940398	T	C	0.796627	1008
1	rs12239409	T	A	0.166667	1008
1	rs940397	T	C	0.963294	1008
1	rs191090171	C	T	0.00793651	1008
1	rs183245197	C	T	0.00793651	1008
1	rs6679648	C	T	0.479167	1008
1	rs819638	G	A	0.798611	1008
1	rs6682695	G	C	0.895833	1008
1	rs819637	G	C	0.688492	1008
1	rs819636	C	T	0.669643	1008
1	rs819635	C	T	0.655754	1008
1	rs74847930	C	T	0.0357143	1008
1	rs75904654	A	T	0.172619	1008
1	rs12039222	A	C	0.482143	1008
1	rs151174465	G	A	0.0873016	1008
1	rs10919887	C	G	0.475198	1008
1	rs10919888	A	G	0.475198	1008
1	rs10919889	A	C	0.475198	1008
1	rs12031940	T	C	0.475198	1008
1	rs10919890	T	C	0.475198	1008
1	rs12406428	A	G	0.475198	1008
1	rs12406441	A	G	0.475198	1008
1	rs10800695	C	G	0.475198	1008
1	rs12404039	G	T	0.475198	1008
1	rs12404319	G	A	0.475198	1008
1	rs1554615	G	A	0.474206	1008
1	rs1015140	A	G	0.448413	1008
1	rs78369770	T	C	0.441468	1008
1	rs79917235	C	G	0.440476	1008
1	rs74814604	G	A	0.440476	1008
1	rs148928899	G	C	0.440476	1008
1	rs79428003	G	A	0.440476	1008
1	rs76979678	A	G	0.440476	1008
1	rs843925	G	T	0.685516	1008
1	rs77992117	C	T	0.440476	1008
1	rs75238367	G	C	0.440476	1008
1	rs76347128	G	A	0.440476	1008
1	rs2066123	C	G	0.685516	1008
1	rs200317647	C	A	0.340278	1008
1	rs74230283	C	T	0.440476	1008
1	rs75725878	A	G	0.440476	1008
1	rs6657571	G	A	0.0644841	1008
1	rs12079801	G	T	0.686508	1008
1	rs16846441	A	T	0.440476	1008
1	rs16846444	T	C	0.439484	1008
1	rs16846446	T	C	0.440476	1008
1	rs77173718	G	A	0.440476	1008
1	rs2790125	T	C	0.255952	1008
1	rs16846454	G	A	0.440476	1008
1	rs79476979	T	C	0.440476	1008
1	rs78043337	T	C	0.440476	1008
1	rs76776447	G	A	0.440476	1008
1	rs2808489	C	T	0.252976	1008
1	rs12037628	T	C	0.441468	1008
1	rs1832553	G	A	0.25	1008
1	rs2808504	A	G	0.691468	1008
1	rs10919893	A	G	0.441468	1008
1	rs61475316	T	C	0.184524	1008
1	rs12041763	A	T	0.441468	1008
1	rs2790124	G	A	0.691468	1008
1	rs150448814	T	G	0.014881	1008
1	rs2790123	G	A	0.691468	1008
1	rs12039544	T	C	0.441468	1008
1	rs12036865	G	A	0.440476	1008
1	rs2015694	C	T	0.691468	1008
1	rs74395982	G	T	0.440476	1008
1	rs2808473	C	T	0.705357	1008
1	rs10733062	G	T	0.706349	1008
1	rs11809758	T	G	0.160714	1008
1	rs4915427	T	C	0.16369	1008
1	rs2790122	T	C	0.705357	1008
1	rs79183421	A	G	0.464286	1008
1	rs6668940	G	C	0.160714	1008
1	rs186092228	C	G	0.0188492	1008
1	rs12039575	G	C	0.456349	1008
1	rs2808476	G	A	0.247024	1008
1	rs10919896	C	T	0.456349	1008
1	rs2790121	T	C	0.704365	1008
1	rs12407976	G	A	0.456349	1008
1	rs2790120	C	T	0.240079	1008
1	rs10494812	A	G	0.457341	1008
1	rs10919897	C	A	0.456349	1008
1	rs2808477	G	A	0.240079	1008
1	rs2790119	C	T	0.704365	1008
1	rs1538597	A	G	0.160714	1008
1	rs12408682	G	A	0.456349	1008
1	rs2808478	G	A	0.704365	1008
1	rs2790118	T	C	0.704365	1008
1	rs2808479	C	T	0.704365	1008
1	rs78575002	G	A	0.0248016	1008
1	rs2790117	C	T	0.704365	1008
1	rs2790116	A	G	0.704365	1008
1	rs7512781	T	C	0.161706	1008
1	rs9660008	A	G	0.704365	1008
1	rs4915428	C	T	0.704365	1008
1	rs4915429	C	T	0.704365	1008
1	rs10919898	G	C	0.455357	1008
1	rs10919899	A	T	0.455357	1008
1	rs10919900	C	T	0.455357	1008
1	rs2808480	G	C	0.702381	1008
1	rs10919901	C	A	0.159722	1008
1	rs2790115	T	C	0.704365	1008
1	rs12022894	A	C	0.455357	1008
1	rs7553682	T	G	0.704365	1008
1	rs2790114	C	G	0.704365	1008
1	rs2790113	G	A	0.704365	1008
1	rs2790112	A	G	0.702381	1008
1	rs77623046	G	A	0.0347222	1008
1	rs1572770	T	C	0.15873	1008
1	rs56175752	G	C	0.156746	1008
1	rs2790111	T	G	0.702381	1008
1	rs2790110	C	A	0.544643	1008
1	rs2790109	C	G	0.704365	1008
1	rs2225986	T	A	0.0803571	1008
1	rs2808481	T	C	0.704365	1008
1	rs2808482	G	A	0.704365	1008
1	rs12117979	G	A	0.160714	1008
1	rs10919907	T	G	0.704365	1008
1	rs10800696	G	C	0.704365	1008
1	rs10919908	G	A	0.0803571	1008
1	rs12073696	C	T	0.704365	1008
1	rs12058495	T	C	0.704365	1008
1	rs55988700	C	T	0.160714	1008
1	rs74230286	C	A	0.454365	1008
1	rs6662709	T	C	0.702381	1008
1	rs6698539	G	A	0.160714	1008
1	rs2808483	T	C	0.702381	1008
1	rs7531526	A	G	0.159722	1008
1	rs2808484	C	T	0.0803571	1008
1	rs7511799	C	G	0.694444	1008
1	rs1572771	C	T	0.702381	1008
1	rs2808485	C	T	0.0803571	1008
1	rs78493501	C	T	0.453373	1008
1	rs61224510	C	G	0.160714	1008
1	rs77297945	G	A	0.0496032	1008
1	rs35306155	G	A	0.702381	1008
1	rs78008779	G	A	0.453373	1008
1	rs2808486	C	T	0.702381	1008
1	rs2808487	C	T	0.702381	1008
1	rs75800971	C	T	0.0793651	1008
1	rs2808488	T	C	0.702381	1008
1	rs2790126	T	C	0.702381	1008
1	rs76209257	T	C	0.0337302	1008
1	rs2790127	A	C	0.702381	1008
1	rs10919909	T	C	0.702381	1008
1	rs12086509	C	T	0.0803571	1008
1	rs2790129	G	A	0.702381	1008
1	rs2790130	T	C	0.702381	1008
1	rs2808490	G	C	0.702381	1008
1	rs2808491	C	T	0.702381	1008
1	rs2790131	C	T	0.702381	1008
1	rs2790132	T	C	0.0803571	1008
1	rs2808492	C	G	0.0803571	1008
1	rs7520828	G	A	0.702381	1008
1	rs2790133	C	T	0.702381	1008
1	rs2808493	G	A	0.702381	1008
1	rs10800697	G	C	0.702381	1008
1	rs10919911	A	C	0.453373	1008
1	rs2790134	C	A	0.704365	1008
1	rs2808494	A	T	0.702381	1008
1	rs11801526	G	A	0.160714	1008
1	rs2808495	G	A	0.694444	1008
1	rs2808497	G	C	0.702381	1008
1	rs2790135	A	G	0.703373	1008
1	rs2790136	G	T	0.702381	1008
1	rs2808498	C	T	0.702381	1008
1	rs2790137	T	C	0.694444	1008
1	rs2790138	C	T	0.702381	1008
1	rs2808499	G	A	0.702381	1008
1	rs2808500	A	G	0.53373	1008
1	rs10919915	C	A	0.453373	1008
1	rs2790139	G	C	0.702381	1008
1	rs2808501	C	G	0.702381	1008
1	rs2808502	A	G	0.694444	1008
1	rs2790140	A	G	0.702381	1008
1	rs2790141	G	A	0.0803571	1008
1	rs76250889	C	T	0.453373	1008
1	rs74230288	T	G	0.453373	1008
1	rs2050770	G	A	0.702381	1008
1	rs2011967	A	G	0.702381	1008
1	rs2011969	T	C	0.702381	1008
1	rs2808506	T	A	0.078373	1008
1	rs2808507	C	T	0.702381	1008
1	rs2808509	T	G	0.702381	1008
1	rs2790142	A	C	0.702381	1008
1	rs2050771	C	T	0.702381	1008
1	rs2808510	C	T	0.0803571	1008
1	rs2808511	C	T	0.0803571	1008
1	rs1339574	C	T	0.701389	1008
1	rs142909344	G	T	0.0178571	1008
1	rs12036195	A	G	0.454365	1008
1	rs2790143	A	G	0.702381	1008
1	rs2808512	A	G	0.702381	1008
1	rs148301340	G	A	0.0555556	1008
1	rs2790144	G	T	0.702381	1008
1	rs7515399	T	A	0.160714	1008
1	rs2808513	C	G	0.702381	1008
1	rs6677545	A	C	0.164683	1008
1	rs2153280	C	A	0.705357	1008
1	rs2808514	A	G	0.0803571	1008
1	rs12406382	G	C	0.454365	1008
1	rs10919917	C	T	0.161706	1008
1	rs10919918	C	T	0.162698	1008
1	rs80132749	A	T	0.077381	1008
1	rs12408476	C	T	0.160714	1008
1	rs2808515	A	G	0.0803571	1008
1	rs11808990	C	G	0.161706	1008
1	rs2790104	A	G	0.704365	1008
1	rs2808516	C	T	0.698413	1008
1	rs7544108	C	A	0.160714	1008
1	rs2790105	A	G	0.698413	1008
1	rs7521670	A	G	0.698413	1008
1	rs2808517	T	C	0.704365	1008
1	rs1339575	T	C	0.454365	1008
1	rs12037410	T	A	0.454365	1008
1	rs1934331	C	G	0.698413	1008
1	rs2808518	T	G	0.698413	1008
1	rs56370889	G	A	0.161706	1008
1	rs148548292	T	C	0.0178571	1008
1	rs7538135	A	G	0.698413	1008
1	rs2066122	C	T	0.698413	1008
1	rs192976920	C	A	0.0208333	1008
1	rs4915433	G	A	0.161706	1008
1	rs2790107	A	T	0.698413	1008
1	rs2808519	G	T	0.694444	1008
1	rs2808520	T	A	0.704365	1008
1	rs6685394	T	A	0.705357	1008
1	rs6696638	A	G	0.705357	1008
1	rs12121495	C	T	0.164683	1008
1	rs2808475	T	C	0.705357	1008
1	rs2790106	G	C	0.699405	1008
1	rs12141471	T	C	0.164683	1008
1	rs77369539	T	C	0.451389	1008
1	rs16846614	C	T	0.0267857	1008
1	rs4915434	T	C	0.705357	1008
1	rs12141206	A	G	0.164683	1008
1	rs6664603	C	T	0.0823413	1008
1	rs74354146	C	T	0.160714	1008
1	rs36003362	A	G	0.534722	1008
1	rs75327215	A	T	0.0248016	1008
1	rs78114865	G	T	0.00198413	1008
1	rs6671104	C	A	0.174603	1008
1	rs1572768	G	T	0.0694444	1008
1	rs76905807	T	G	0.462302	1008
1	rs76291522	C	T	0.10119	1008
1	rs145029159	C	T	0.015873	1008
1	rs7541353	T	C	0.174603	1008
1	rs2790108	T	C	0.0694444	1008
1	rs2808474	C	T	0.706349	1008
1	rs12028153	C	T	0.462302	1008
1	rs11802690	C	T	0.174603	1008
1	rs12116976	A	C	0.174603	1008
1	rs6657777	A	G	0.293651	1008
1	rs12031041	C	T	0.462302	1008
1	rs1128817	G	A	0.293651	1008
1	rs12031931	C	T	0.293651	1008
1	rs4244146	T	C	0.324405	1008
1	rs4915435	T	C	0.492063	1008
1	rs4915436	C	T	0.175595	1008
1	rs12034835	C	A	0.31746	1008
1	rs4915437	G	A	0.174603	1008
1	rs56363621	G	A	0.31746	1008
1	rs4915203	A	G	0.9375	1008
1	rs148842689	C	T	0.0248016	1008
1	rs142713101	A	G	0.0813492	1008
1	rs10919924	G	C	0.450397	1008
1	rs574857023	A	G	0.0267857	1008
1	rs12049537	G	A	0.446429	1008
1	rs12037431	C	G	0.316468	1008
1	rs12037434	C	T	0.446429	1008
1	rs4414069	T	C	0.174603	1008
1	rs4256848	C	G	0.314484	1008
1	rs79533491	G	A	0.0625	1008
1	rs34178183	A	G	0.173611	1008
1	rs6427826	G	A	0.324405	1008
1	rs10800700	C	T	0.315476	1008
1	rs6427827	T	A	0.488095	1008
1	rs17691442	A	C	0.173611	1008
1	rs4915438	C	T	0.173611	1008
1	rs4915439	A	C	0.173611	1008
1	rs6702494	A	G	0.173611	1008
1	rs191355449	C	T	0.015873	1008
1	rs10919926	T	C	0.316468	1008
1	rs12132891	A	G	0.173611	1008
1	rs77118579	A	G	0.0386905	1008
1	rs10494814	T	C	0.173611	1008
1	rs10919927	A	G	0.936508	1008
1	rs7544904	C	T	0.315476	1008
1	rs4415602	A	G	0.174603	1008
1	rs4411153	G	C	0.173611	1008
1	rs16846692	A	G	0.315476	1008
1	rs4518934	T	C	0.936508	1008
1	rs12125266	G	A	0.173611	1008
1	rs190480929	A	C	0.0138889	1008
1	rs12030637	G	A	0.315476	1008
1	rs142336161	T	C	0.0535714	1008
1	rs6666661	A	G	0.316468	1008
1	rs181577875	A	G	0.00992063	1008
1	rs7547315	C	T	0.170635	1008
1	rs61824928	C	A	0.320437	1008
1	rs79478639	A	G	0.447421	1008
1	rs10494816	G	A	0.447421	1008
1	rs12022405	C	T	0.294643	1008
1	rs7515363	C	T	0.936508	1008
1	rs10919928	G	A	0.447421	1008
1	rs143945483	A	G	0.014881	1008
1	rs10919930	A	C	0.447421	1008
1	rs10919931	G	A	0.447421	1008
1	rs12034591	G	A	0.447421	1008
1	rs12131135	G	T	0.195437	1008
1	rs57872228	T	C	0.186508	1008
1	rs57070173	C	T	0.293651	1008
1	rs12044341	A	G	0.293651	1008
1	rs10919932	C	T	0.293651	1008
1	rs10919933	A	G	0.293651	1008
1	rs4317838	C	A	0.488095	1008
1	rs4427435	A	G	0.195437	1008
1	rs10919934	C	A	0.293651	1008
1	rs4512680	T	C	0.479167	1008
1	rs12082076	G	A	0.293651	1008
1	rs16846723	C	T	0.447421	1008
1	rs16846725	T	A	0.447421	1008
1	rs7526932	C	T	0.00892857	1008
1	rs12095036	A	C	0.293651	1008
1	rs10919936	A	G	0.294643	1008
1	rs142731345	C	T	0.0178571	1008
1	rs12403408	C	T	0.047619	1008
1	rs12085230	T	A	0.294643	1008
1	rs12059187	C	T	0.294643	1008
1	rs12132868	G	C	0.00892857	1008
1	rs12117955	C	A	0.00892857	1008
1	rs6661030	C	T	0.446429	1008
1	rs10218685	A	T	0.294643	1008
1	rs7531710	T	C	0.294643	1008
1	rs12566495	G	A	0.299603	1008
1	rs10157694	C	T	0.418651	1008
1	rs12040154	G	A	0.303571	1008
1	rs10919937	T	G	0.931548	1008
1	rs12090906	T	C	0.415675	1008
1	rs61824932	G	A	0.411706	1008
1	rs10919938	A	T	0.621032	1008
1	rs10158702	T	G	0.66369	1008
1	rs79343780	G	A	0.0119048	1008
1	rs144924969	G	A	0.0287698	1008
1	rs79535010	A	G	0.0287698	1008
1	rs16846750	T	C	0.458333	1008
1	rs10737571	T	C	0.931548	1008
1	rs7535801	G	A	0.00992063	1008
1	rs78019217	C	T	0.0337302	1008
1	rs4915441	A	C	0.931548	1008
1	rs4511151	A	G	0.457341	1008
1	rs77681649	C	T	0.030754	1008
1	rs61824951	C	G	0.415675	1008
1	rs12021556	A	G	0.457341	1008
1	rs117214467	T	C	0.0376984	1008
1	rs7549170	T	C	0.457341	1008
1	rs12058730	A	G	0.457341	1008
1	rs12095161	T	C	0.457341	1008
1	rs12095255	T	A	0.457341	1008
1	rs9287107	A	G	0.458333	1008
1	rs10218818	T	A	0.458333	1008
1	rs190318588	A	C	0.00694444	1008
1	rs12032584	C	T	0.458333	1008
1	rs10800702	T	C	0.458333	1008
1	rs140331175	T	G	0.0297619	1008
1	rs12128268	C	G	0.00992063	1008
1	rs10919940	C	T	0.458333	1008
1	rs10919941	A	G	0.458333	1008
1	rs11576960	T	C	0.196429	1008
1	rs10494817	G	A	0.458333	1008
1	rs4387206	A	G	0.666667	1008
1	rs12130445	C	G	0.59127	1008
1	rs138171026	C	T	0.0218254	1008
1	rs3922560	G	C	0.373016	1008
1	rs57765583	T	C	0.373016	1008
1	rs7542515	T	C	0.588294	1008
1	rs6692204	T	G	0.215278	1008
1	rs34441513	A	G	0.373016	1008
1	rs16846759	C	T	0.373016	1008
1	rs16846760	G	A	0.372024	1008
1	rs2589	C	T	0.588294	1008
1	rs12567721	G	C	0.372024	1008
1	rs10800703	T	C	0.215278	1008
1	rs7554949	T	C	0.215278	1008
1	rs61824954	A	G	0.372024	1008
1	rs12045574	G	A	0.344246	1008
1	rs7546093	C	A	0.371032	1008
1	rs12025215	A	G	0.344246	1008
1	rs12022051	T	C	0.344246	1008
1	rs12046645	G	A	0.344246	1008
1	rs4915442	T	C	0.931548	1008
1	rs4915443	C	T	0.588294	1008
1	rs6673000	A	G	0.588294	1008
1	rs4459142	G	A	0.588294	1008
1	rs4567307	G	A	0.590278	1008
1	rs10919944	G	A	0.590278	1008
1	rs4506486	C	T	0.59127	1008
1	rs4356080	A	G	0.59127	1008
1	rs4471299	T	C	0.59127	1008
1	rs4915444	A	C	0.59127	1008
1	rs142378467	C	G	0.0367063	1008
1	rs7365695	T	A	0.59127	1008
1	rs10919945	T	C	0.340278	1008
1	rs6427829	C	T	0.590278	1008
1	rs10919946	G	A	0.340278	1008
1	rs149165342	C	T	0.340278	1008
1	rs10919947	G	T	0.928571	1008
1	rs4498832	A	G	0.919643	1008
1	rs10919948	G	C	0.343254	1008
1	rs79301172	A	T	0.0128968	1008
1	rs4636495	G	A	0.929563	1008
1	rs16846791	G	A	0.384921	1008
1	rs4297329	C	T	0.543651	1008
1	rs7526387	C	A	0.929563	1008
1	rs74947662	A	C	0.0376984	1008
1	rs6427830	C	T	0.928571	1008
1	rs12041146	C	T	0.34623	1008
1	rs11576723	G	T	0.0575397	1008
1	rs6427831	G	C	0.481151	1008
1	rs6427832	A	G	0.582341	1008
1	rs7541311	A	G	0.632937	1008
1	rs4396147	G	A	0.503968	1008
1	rs12739671	A	G	0.62996	1008
1	rs10919950	G	A	0.496032	1008
1	rs10919951	T	C	0.50496	1008
1	rs6670160	C	T	0.126984	1008
1	rs61826984	T	C	0.672619	1008
1	rs12745825	G	A	0.125	1008
1	rs79318013	G	A	0.215278	1008
1	rs6427833	T	C	0.395833	1008
1	rs6674109	G	C	0.322421	1008
1	rs78209594	C	T	0.0535714	1008
1	rs140605069	C	T	0.0535714	1008
1	rs7553314	A	G	0.330357	1008
1	rs77237068	G	A	0.0535714	1008
1	rs12087049	C	T	0.330357	1008
1	rs10919952	C	T	0.944444	1008
1	rs10919953	T	C	0.945437	1008
1	rs6680807	C	A	0.62004	1008
1	rs60207024	A	G	0.0535714	1008
1	rs12132441	A	C	0.154762	1008
1	rs146049083	T	G	0.0109127	1008
1	rs113348968	C	T	0.294643	1008
1	rs10494825	C	T	0.00396825	1008
1	rs4417099	T	G	0.531746	1008
1	rs10919954	G	T	0.517857	1008
1	rs76892418	A	G	0.295635	1008
1	rs74136205	A	G	0.0654762	1008
1	rs6675963	C	T	0.218254	1008
1	rs12138612	C	T	0.198413	1008
1	rs7551486	T	C	0.594246	1008
1	rs10919959	T	C	0.330357	1008
1	rs143849525	G	A	0.0287698	1008
1	rs9943074	A	G	0.348214	1008
1	rs10919960	T	C	0.196429	1008
1	rs7549548	C	T	0.305556	1008
1	rs4568863	C	G	0.607143	1008
1	rs4335405	T	C	0.608135	1008
1	rs4405156	T	C	0.239087	1008
1	rs4612655	A	G	0.00198413	1008
1	rs4418638	G	A	0.608135	1008
1	rs74136206	T	C	0.0634921	1008
1	rs12565263	G	A	0.296627	1008
1	rs10919961	G	A	0.238095	1008
1	rs9659917	T	G	0.238095	1008
1	rs4453071	A	C	0.239087	1008
1	rs12401553	C	T	0.0456349	1008
1	rs77462448	A	G	0.0634921	1008
1	rs35931746	C	T	0.0644841	1008
1	rs7515910	T	A	0.65377	1008
1	rs55765447	C	T	0.0634921	1008
1	rs79441867	G	C	0.0634921	1008
1	rs60546151	G	A	0.0634921	1008
1	rs145409235	C	T	0.321429	1008
1	rs12135766	T	C	0.238095	1008
1	rs12136623	T	C	0.238095	1008
1	rs61350094	C	T	0.0634921	1008
1	rs7414513	T	A	0.301587	1008
1	rs12082820	G	A	0.0625	1008
1	rs56862910	G	A	0.0625	1008
1	rs4402152	G	A	0.251984	1008
1	rs60091855	C	T	0.0625	1008
1	rs57738516	C	A	0.0634921	1008
1	rs60705063	A	G	0.0625	1008
1	rs150079612	T	C	0.0119048	1008
1	rs6671327	C	T	0.375	1008
1	rs74136209	G	A	0.0625	1008
1	rs12567052	G	A	0.253968	1008
1	rs79789509	T	A	0.0625	1008
1	rs9645336	A	G	0.253968	1008
1	rs10800706	A	G	0.677579	1008
1	rs58679178	G	A	0.0714286	1008
1	rs12134726	G	C	0.215278	1008
1	rs59028869	A	G	0.0714286	1008
1	rs10919963	T	C	0.286706	1008
1	rs4328101	C	T	0.284722	1008
1	rs143727933	G	T	0.0714286	1008
1	rs10399815	T	C	0.286706	1008
1	rs7413943	G	A	0.452381	1008
1	rs74136210	G	C	0.0714286	1008
1	rs7553749	A	C	0.215278	1008
1	rs7553874	A	G	0.215278	1008
1	rs76847834	A	G	0.452381	1008
1	rs60997038	G	T	0.0704365	1008
1	rs11811022	T	C	0.453373	1008
1	rs10919966	T	C	0.78869	1008
1	rs34168128	G	A	0.214286	1008
1	rs10919967	A	G	0.736111	1008
1	rs74855840	G	A	0.0694444	1008
1	rs150110335	C	T	0.00892857	1008
1	rs76650853	A	G	0.457341	1008
1	rs74437968	G	A	0.468254	1008
1	rs11589333	T	C	0.470238	1008
1	rs11591066	A	T	0.470238	1008
1	rs79012714	C	A	0.0585317	1008
1	rs6682828	G	A	0.695437	1008
1	rs12404079	C	G	0.96131	1008
1	rs6686605	C	T	0.730159	1008
1	rs10800707	A	G	0.670635	1008
1	rs11590922	T	C	0.445437	1008
1	rs115468434	G	A	0.00793651	1008
1	rs6665988	A	C	0.445437	1008
1	rs6690525	G	A	0.445437	1008
1	rs7546483	C	G	0.445437	1008
1	rs4576681	A	G	0.228175	1008
1	rs10919969	T	C	0.445437	1008
1	rs10919970	C	T	0.125	1008
1	rs7516247	T	C	0.445437	1008
1	rs72745026	G	T	0.00793651	1008
1	rs11801901	A	G	0.444444	1008
1	rs6679045	A	G	0.733135	1008
1	rs6703783	G	A	0.732143	1008
1	rs12097905	G	A	0.0595238	1008
1	rs12067358	A	T	0.0585317	1008
1	rs151255520	G	A	0.030754	1008
1	rs140457553	T	A	0.0128968	1008
1	rs142385649	G	A	0.0277778	1008
1	rs9724785	T	C	0.688492	1008
1	rs73070660	A	T	0.126984	1008
1	rs13376575	G	A	0.688492	1008
1	rs112609256	C	T	0.400794	1008
1	rs12145740	G	T	0.230159	1008
1	rs10919972	A	G	0.688492	1008
1	rs12131705	C	T	0.688492	1008
1	rs6660637	G	A	0.688492	1008
1	rs10919973	G	C	0.688492	1008
1	rs10737572	T	C	0.688492	1008
1	rs12060793	G	A	0.630952	1008
1	rs4304619	T	G	0.631944	1008
1	rs6667775	G	A	0.630952	1008
1	rs10800708	A	T	0.688492	1008
1	rs12120084	G	C	0.230159	1008
1	rs12024960	G	A	0.0644841	1008
1	rs12039913	C	T	0.0674603	1008
1	rs7548174	A	G	0.689484	1008
1	rs75006872	T	A	0.135913	1008
1	rs7543922	A	G	0.689484	1008
1	rs7533417	T	C	0.689484	1008
1	rs17448931	A	G	0.0575397	1008
1	rs10919976	T	C	0.232143	1008
1	rs7527984	C	A	0.689484	1008
1	rs7543059	T	C	0.232143	1008
1	rs6427834	G	A	0.689484	1008
1	rs3890735	G	C	0.689484	1008
1	rs6693825	T	C	0.689484	1008
1	rs12125198	G	A	0.232143	1008
1	rs75765225	T	C	0.0248016	1008
1	rs7518491	A	G	0.689484	1008
1	rs7543730	C	T	0.689484	1008
1	rs6688907	T	C	0.689484	1008
1	rs12065927	G	A	0.0575397	1008
1	rs12077480	A	T	0.399802	1008
1	rs10800709	T	C	0.689484	1008
1	rs4915204	T	C	0.689484	1008
1	rs114804119	C	T	0.239087	1008
1	rs10800710	C	T	0.689484	1008
1	rs10800711	C	T	0.689484	1008
1	rs12092148	C	T	0.689484	1008
1	rs11584015	T	C	0.232143	1008
1	rs11586257	A	G	0.689484	1008
1	rs11584563	T	C	0.459325	1008
1	rs149237077	T	G	0.0198413	1008
1	rs55989119	T	A	0.0575397	1008
1	rs111502808	C	T	0.0575397	1008
1	rs113826656	C	T	0.400794	1008
1	rs10800712	C	T	0.689484	1008
1	rs10919978	A	G	0.688492	1008
1	rs61827019	G	A	0.230159	1008
1	rs34898810	T	C	0.230159	1008
1	rs144628404	G	A	0.0505952	1008
1	rs189288907	A	G	0.0287698	1008
1	rs59162409	G	A	0.28869	1008
1	rs4915445	G	C	0.39881	1008
1	rs10753877	T	C	0.688492	1008
1	rs12093062	C	T	0.39881	1008
1	rs4353125	T	C	0.688492	1008
1	rs10919979	T	C	0.688492	1008
1	rs6699100	C	T	0.688492	1008
1	rs12082313	T	G	0.688492	1008
1	rs73070696	G	A	0.0595238	1008
1	rs117755252	C	T	0.0188492	1008
1	rs12092539	C	G	0.397817	1008
1	rs6691410	C	T	0.230159	1008
1	rs17482636	A	G	0.397817	1008
1	rs12128383	G	A	0.230159	1008
1	rs6670625	A	G	0.6875	1008
1	rs75150720	T	C	0.0267857	1008
1	rs4504918	C	T	0.815476	1008
1	rs6665951	T	C	0.6875	1008
1	rs12117521	C	T	0.6875	1008
1	rs6660241	G	A	0.6875	1008
1	rs79638621	T	C	0.0257937	1008
1	rs6427835	C	T	0.688492	1008
1	rs144251107	T	C	0.127976	1008
1	rs77477959	A	C	0.127976	1008
1	rs117618606	T	C	0.0396825	1008
1	rs10800714	A	G	0.6875	1008
1	rs6667081	G	A	0.6875	1008
1	rs6666919	C	T	0.397817	1008
1	rs76050245	G	A	0.014881	1008
1	rs10494824	A	G	0.39881	1008
1	rs6673474	G	T	0.688492	1008
1	rs12085579	G	C	0.688492	1008
1	rs12117310	C	G	0.231151	1008
1	rs7537187	A	G	0.688492	1008
1	rs73076339	G	T	0.0595238	1008
1	rs4596933	G	A	0.688492	1008
1	rs12042062	T	C	0.127976	1008
1	rs2809358	T	G	0.18254	1008
1	rs4915446	C	T	0.374008	1008
1	rs2794411	C	G	0.18254	1008
1	rs2809357	C	A	0.871032	1008
1	rs146095892	G	T	0.0396825	1008
1	rs2809356	G	A	0.18254	1008
1	rs6689232	T	C	0.230159	1008
1	rs34139472	T	A	0.230159	1008
1	rs10494823	T	C	0.0595238	1008
1	rs2809355	A	T	0.183532	1008
1	rs2808237	C	G	0.87004	1008
1	rs144861567	G	A	0.0674603	1008
1	rs2808238	T	C	0.18254	1008
1	rs10494822	G	A	0.230159	1008
1	rs2794410	A	G	0.18254	1008
1	rs60365104	A	G	0.0267857	1008
1	rs11580175	C	G	0.688492	1008
1	rs11589701	T	C	0.230159	1008
1	rs55794610	C	T	0.0595238	1008
1	rs2794409	G	A	0.871032	1008
1	rs57254772	T	C	0.39881	1008
1	rs2808239	T	C	0.872024	1008
1	rs2794408	A	G	0.872024	1008
1	rs10800715	T	C	0.688492	1008
1	rs149450549	C	T	0.137897	1008
1	rs2815289	G	A	0.18254	1008
1	rs2251315	A	G	0.871032	1008
1	rs10800716	A	T	0.688492	1008
1	rs2809354	A	C	0.871032	1008
1	rs2808240	C	A	0.871032	1008
1	rs11590368	G	C	0.0248016	1008
1	rs2808241	T	G	0.18254	1008
1	rs61825083	C	T	0.231151	1008
1	rs7512848	G	T	0.688492	1008
1	rs114318458	C	T	0.00198413	1008
1	rs10919983	G	A	0.688492	1008
1	rs2808242	A	G	0.183532	1008
1	rs2809353	G	T	0.87996	1008
1	rs2808243	T	G	0.880952	1008
1	rs3806362	C	T	0.0525794	1008
1	rs3806361	C	A	0.246032	1008
1	rs2808244	G	A	0.0962302	1008
1	rs17450217	A	T	0.284722	1008
1	rs2809352	C	A	0.498016	1008
1	rs2808245	A	C	0.498016	1008
1	rs2808246	A	T	0.498016	1008
1	rs2808247	C	T	0.498016	1008
1	rs2808248	T	C	0.717262	1008
1	rs11807125	C	T	0.219246	1008
1	rs2808249	A	G	0.498016	1008
1	rs7521550	C	G	0.282738	1008
1	rs2808250	A	T	0.717262	1008
1	rs34510201	G	A	0.497024	1008
1	rs10919986	T	C	0.220238	1008
1	rs145135351	G	A	0.497024	1008
1	rs12744758	G	A	0.229167	1008
1	rs11801179	G	C	0.22123	1008
1	rs12744809	C	T	0.219246	1008
1	rs4915447	T	A	0.220238	1008
1	rs2809351	C	T	0.498016	1008
1	rs2808256	C	T	0.780754	1008
1	rs2808257	C	T	0.497024	1008
1	rs10919988	T	C	0.434524	1008
1	rs10399615	G	A	0.28373	1008
1	rs10399790	A	T	0.28373	1008
1	rs66717951	T	C	0.717262	1008
1	rs67040424	G	A	0.717262	1008
1	rs35941344	T	A	0.71627	1008
1	rs12728040	G	A	0.219246	1008
1	rs10919990	G	A	0.28373	1008
1	rs2809346	T	C	0.71627	1008
1	rs2809345	T	C	0.71627	1008
1	rs10919991	C	A	0.28373	1008
1	rs2809344	C	A	0.71627	1008
1	rs7529962	T	C	0.28373	1008
1	rs118067422	T	C	0.0515873	1008
1	rs2809342	C	T	0.776786	1008
1	rs2809341	T	C	0.775794	1008
1	rs4448543	G	A	0.436508	1008
1	rs7527539	C	T	0.282738	1008
1	rs2809340	C	T	0.503968	1008
1	rs12126676	T	C	0.213294	1008
1	rs2809338	A	T	0.0674603	1008
1	rs10919992	A	G	0.28373	1008
1	rs79598796	C	A	0.0297619	1008
1	rs117073380	A	T	0.046627	1008
1	rs7538791	C	T	0.501984	1008
1	rs3924332	C	A	0.0496032	1008
1	rs141928322	A	T	0.0515873	1008
1	rs6695836	C	T	0.497024	1008
1	rs149729432	G	A	0.0277778	1008
1	rs4415604	A	G	0.497024	1008
1	rs11584055	G	A	0.435516	1008
1	rs4448544	C	A	0.434524	1008
1	rs149394055	G	A	0.12004	1008
1	rs34428088	C	T	0.213294	1008
1	rs78270581	T	C	0.109127	1008
1	rs73074945	C	T	0.436508	1008
1	rs2815291	T	C	0.0674603	1008
1	rs183805371	G	C	0.0188492	1008
1	rs2809360	A	T	0.0674603	1008
1	rs12562552	C	T	0.435516	1008
1	rs2809361	C	T	0.0674603	1008
1	rs148313823	G	A	0.0327381	1008
1	rs2809363	T	C	0.0674603	1008
1	rs185431853	G	A	0.0248016	1008
1	rs12136672	G	C	0.93254	1008
1	rs4915448	T	G	0.93254	1008
1	rs4915449	C	A	0.93254	1008
1	rs35249716	C	G	0.213294	1008
1	rs2809366	G	C	0.0674603	1008
1	rs7517557	C	T	0.496032	1008
1	rs10919993	C	A	0.213294	1008
1	rs3924121	G	T	0.436508	1008
1	rs10919994	G	T	0.496032	1008
1	rs7539252	T	C	0.496032	1008
1	rs7529883	C	T	0.4375	1008
1	rs7530576	C	A	0.436508	1008
1	rs73074965	G	A	0.436508	1008
1	rs57542140	A	G	0.436508	1008
1	rs58787821	C	T	0.436508	1008
1	rs16847099	G	T	0.434524	1008
1	rs57155598	T	C	0.436508	1008
1	rs60572979	A	G	0.436508	1008
1	rs7540106	C	T	0.436508	1008
1	rs3795634	T	C	0.436508	1008
1	rs3795633	T	C	0.436508	1008
1	rs6427836	T	G	0.496032	1008
1	rs12563498	C	T	0.031746	1008
1	rs7544724	T	G	0.436508	1008
1	rs11580174	C	T	0.436508	1008
1	rs73077034	C	T	0.436508	1008
1	rs73077036	C	T	0.436508	1008
1	rs74885666	C	T	0.436508	1008
1	rs11588318	G	A	0.719246	1008
1	rs6661240	A	G	0.719246	1008
1	rs3806358	G	T	0.719246	1008
1	rs6656619	T	C	0.719246	1008
1	rs6427837	G	T	0.93254	1008
1	rs77712995	T	A	0.0585317	1008
1	rs111314574	A	G	0.436508	1008
1	rs12047921	G	C	0.719246	1008
1	rs10494821	T	C	0.719246	1008
1	rs4582832	T	C	0.93254	1008
1	rs4405157	G	A	0.436508	1008
1	rs4311922	G	T	0.718254	1008
1	rs4400644	T	G	0.93254	1008
1	rs4265457	T	C	0.719246	1008
1	rs4320808	A	G	0.93254	1008
1	rs6667172	T	C	0.719246	1008
1	rs4915205	A	T	0.93254	1008
1	rs4915206	G	A	0.93254	1008
1	rs11582610	C	T	0.213294	1008
1	rs11801516	A	T	0.436508	1008
1	rs7527499	A	G	0.719246	1008
1	rs11811204	G	A	0.436508	1008
1	rs7550238	G	A	0.719246	1008
1	rs149086926	A	G	0.0218254	1008
1	rs4387211	A	T	0.213294	1008
1	rs6700559	C	T	0.719246	1008
1	rs6665107	T	C	0.93254	1008
1	rs6700859	C	G	0.719246	1008
1	rs10753878	T	C	0.931548	1008
1	rs10919997	C	T	0.213294	1008
1	rs12061346	T	C	0.719246	1008
1	rs12760355	A	G	0.213294	1008
1	rs7533971	A	G	0.719246	1008
1	rs10919998	G	C	0.719246	1008
1	rs4437908	A	G	0.213294	1008
1	rs10800720	T	A	0.282738	1008
1	rs4072551	A	G	0.213294	1008
1	rs4072552	A	G	0.719246	1008
1	rs4072553	T	C	0.282738	1008
1	rs4381220	T	C	0.93254	1008
1	rs4072554	A	G	0.213294	1008
1	rs4326655	A	T	0.93254	1008
1	rs10919999	G	A	0.213294	1008
1	rs6663322	G	A	0.649802	1008
1	rs6678702	T	C	0.93254	1008
1	rs6665979	G	A	0.93254	1008
1	rs12061556	G	C	0.213294	1008
1	rs10800721	T	C	0.93254	1008
1	rs12082129	C	T	0.213294	1008
1	rs10753879	A	G	0.93254	1008
1	rs4489589	A	C	0.93254	1008
1	rs4297330	A	G	0.93254	1008
1	rs10920000	C	G	0.282738	1008
1	rs4403654	C	G	0.93254	1008
1	rs10920001	C	T	0.27877	1008
1	rs6682744	T	C	0.93254	1008
1	rs4378238	T	C	0.933532	1008
1	rs4498833	A	T	0.934524	1008
1	rs4477309	G	A	0.934524	1008
1	rs6427839	G	A	0.934524	1008
1	rs4431874	T	C	0.933532	1008
1	rs4421617	C	G	0.934524	1008
1	rs6427840	A	G	0.291667	1008
1	rs10800723	G	A	0.934524	1008
1	rs11581339	A	G	0.213294	1008
1	rs7519923	C	T	0.934524	1008
1	rs7520174	G	A	0.934524	1008
1	rs7520024	C	T	0.934524	1008
1	rs7542642	A	G	0.934524	1008
1	rs7532304	T	C	0.934524	1008
1	rs7542840	A	T	0.291667	1008
1	rs74986612	G	C	0.0496032	1008
1	rs7520407	C	T	0.213294	1008
1	rs7520413	C	A	0.429563	1008
1	rs6427841	G	A	0.934524	1008
1	rs6427842	G	A	0.934524	1008
1	rs10920003	G	A	0.934524	1008
1	rs9427710	A	G	0.0625	1008
1	rs10920004	C	T	0.934524	1008
1	rs7524010	G	A	0.291667	1008
1	rs7524025	G	A	0.291667	1008
1	rs7526136	C	T	0.292659	1008
1	rs7526265	G	A	0.292659	1008
1	rs7526365	G	C	0.292659	1008
1	rs7526367	G	A	0.291667	1008
1	rs7526482	C	T	0.291667	1008
1	rs7526853	G	A	0.291667	1008
1	rs61825137	C	A	0.291667	1008
1	rs61825138	T	C	0.291667	1008
1	rs151211267	C	G	0.269841	1008
1	rs10920006	C	T	0.291667	1008
1	rs4915451	T	G	0.641865	1008
1	rs7545177	T	C	0.292659	1008
1	rs73083234	T	C	0.0287698	1008
1	rs6427843	A	G	0.927579	1008
1	rs6427844	A	G	0.641865	1008
1	rs6427845	T	C	0.934524	1008
1	rs7539646	G	A	0.292659	1008
1	rs7519383	A	G	0.292659	1008
1	rs1540683	G	T	0.641865	1008
1	rs7542210	C	T	0.292659	1008
1	rs1540682	T	A	0.641865	1008
1	rs12141497	C	A	0.292659	1008
1	rs12126708	G	A	0.291667	1008
1	rs12076946	T	C	0.213294	1008
1	rs4556395	C	A	0.642857	1008
1	rs1817889	A	G	0.934524	1008
1	rs10920008	A	G	0.292659	1008
1	rs1389641	A	T	0.934524	1008
1	rs7526031	A	C	0.292659	1008
1	rs7526286	A	G	0.934524	1008
1	rs190513712	C	T	0.0178571	1008
1	rs35656526	C	A	0.292659	1008
1	rs7535759	G	C	0.933532	1008
1	rs12042992	C	T	0.291667	1008
1	rs1874079	C	T	0.761905	1008
1	rs77110890	A	G	0.0138889	1008
1	rs6427846	C	G	0.554563	1008
1	rs73083253	A	G	0.0119048	1008
1	rs141714164	C	T	0.154762	1008
1	rs6427847	A	G	0.566468	1008
1	rs138512167	G	C	0.0297619	1008
1	rs6427848	G	A	0.566468	1008
1	rs6427849	A	T	0.35119	1008
1	rs113906106	C	T	0.0128968	1008
1	rs56949003	G	A	0.347222	1008
1	rs57068399	A	G	0.348214	1008
1	rs9628674	G	C	0.204365	1008
1	rs59892710	A	G	0.0119048	1008
1	rs6427850	T	G	0.553571	1008
1	rs59172975	G	A	0.0138889	1008
1	rs7535122	A	G	0.566468	1008
1	rs78296930	C	A	0.0287698	1008
1	rs7512898	G	T	0.553571	1008
1	rs6684083	A	G	0.56746	1008
1	rs112148496	G	A	0.0128968	1008
1	rs6427851	C	T	0.56746	1008
1	rs76150419	G	A	0.109127	1008
1	rs7518347	G	A	0.555556	1008
1	rs111521979	T	C	0.0128968	1008
1	rs111735388	A	C	0.0128968	1008
1	rs73083266	C	T	0.0128968	1008
1	rs113308729	A	T	0.0128968	1008
1	rs73084635	G	A	0.0138889	1008
1	rs111604273	T	A	0.0128968	1008
1	rs35659516	A	C	0.0753968	1008
1	rs73084639	G	A	0.0128968	1008
1	rs73084640	C	T	0.0128968	1008
1	rs73084643	T	C	0.0128968	1008
1	rs73084644	G	A	0.0128968	1008
1	rs6427852	A	T	0.555556	1008
1	rs73084646	A	G	0.0128968	1008
1	rs73084649	G	C	0.0128968	1008
1	rs76270480	C	G	0.0128968	1008
1	rs73084650	G	T	0.0128968	1008
1	rs4915452	G	A	0.203373	1008
1	rs60064080	T	G	0.0128968	1008
1	rs7534184	A	T	0.762897	1008
1	rs73084655	C	A	0.0128968	1008
1	rs73084657	T	C	0.0128968	1008
1	rs73084659	A	C	0.0128968	1008
1	rs73084661	T	C	0.0128968	1008
1	rs10800724	A	G	0.762897	1008
1	rs111780945	A	G	0.0128968	1008
1	rs117511757	C	T	0.0496032	1008
1	rs113895187	C	T	0.0138889	1008
1	rs56849749	A	G	0.0128968	1008
1	rs59505940	A	G	0.0128968	1008
1	rs60432871	C	T	0.0128968	1008
1	rs12137256	T	C	0.205357	1008
1	rs7530159	T	C	0.206349	1008
1	rs12042035	T	G	0.191468	1008
1	rs114584448	G	A	0.00297619	1008
1	rs73084669	C	T	0.0128968	1008
1	rs113923269	T	C	0.0128968	1008
1	rs112390385	G	A	0.0128968	1008
1	rs73084670	G	C	0.0128968	1008
1	rs73084672	A	G	0.0128968	1008
1	rs4539164	G	A	0.741071	1008
1	rs113846534	T	C	0.0128968	1008
1	rs112124897	T	G	0.0128968	1008
1	rs112731838	G	T	0.0128968	1008
1	rs112476576	T	C	0.0128968	1008
1	rs111957233	G	A	0.0128968	1008
1	rs9726352	G	A	0.75496	1008
1	rs113838090	G	A	0.0128968	1008
1	rs12239970	T	C	0.350198	1008
1	rs111825949	T	C	0.0128968	1008
1	rs111912007	T	G	0.0128968	1008
1	rs111405846	C	T	0.0128968	1008
1	rs12748718	C	T	0.185516	1008
1	rs111922669	C	T	0.0128968	1008
1	rs73084681	C	A	0.0128968	1008
1	rs72746826	G	A	0.350198	1008
1	rs73084685	T	A	0.0128968	1008
1	rs73084687	T	A	0.0128968	1008
1	rs2364686	C	T	0.0128968	1008
1	rs1389643	G	C	0.0128968	1008
1	rs116270262	T	A	0.00297619	1008
1	rs1389644	A	G	0.0128968	1008
1	rs2220820	C	G	0.0128968	1008
1	rs73084692	T	G	0.0128968	1008
1	rs73084693	A	T	0.0128968	1008
1	rs731077	A	G	0.0128968	1008
1	rs731078	G	C	0.744048	1008
1	rs73084694	C	G	0.0128968	1008
1	rs7519783	G	A	0.753968	1008
1	rs186152043	C	T	0.015873	1008
1	rs113856508	C	T	0.0128968	1008
1	rs73084698	A	G	0.0128968	1008
1	rs7538242	T	C	0.746032	1008
1	rs115852331	G	A	0.00297619	1008
1	rs12730151	T	A	0.178571	1008
1	rs6675463	G	A	0.350198	1008
1	rs7544548	T	C	0.737103	1008
1	rs73084702	G	A	0.0138889	1008
1	rs10920010	T	C	0.739087	1008
1	rs10920011	G	C	0.739087	1008
1	rs6664413	A	G	0.737103	1008
1	rs2364685	T	C	0.737103	1008
1	rs7554325	T	A	0.737103	1008
1	rs7542613	C	G	0.737103	1008
1	rs7542683	C	A	0.737103	1008
1	rs7520106	A	G	0.737103	1008
1	rs7554612	T	C	0.737103	1008
1	rs10920013	A	T	0.355159	1008
1	rs7545387	G	A	0.737103	1008
1	rs73086603	C	T	0.0138889	1008
1	rs7548289	C	T	0.737103	1008
1	rs7515230	T	C	0.737103	1008
1	rs7515329	T	A	0.737103	1008
1	rs73086606	A	C	0.0138889	1008
1	rs7548907	G	A	0.737103	1008
1	rs7526297	A	G	0.737103	1008
1	rs10800725	G	A	0.737103	1008
1	rs10800726	G	A	0.737103	1008
1	rs10800727	C	T	0.737103	1008
1	rs10800728	C	A	0.737103	1008
1	rs55783905	G	T	0.206349	1008
1	rs35796457	A	G	0.195437	1008
1	rs34674691	C	T	0.195437	1008
1	rs36041093	A	G	0.195437	1008
1	rs12047681	T	C	0.561508	1008
1	rs7516036	A	G	0.770833	1008
1	rs7518368	A	G	0.575397	1008
1	rs12126250	C	T	0.206349	1008
1	rs2029751	A	C	0.194444	1008
1	rs4554747	A	G	0.194444	1008
1	rs146907737	A	G	0.0277778	1008
1	rs59624172	T	G	0.0138889	1008
1	rs6427853	T	G	0.755952	1008
1	rs10753880	A	T	0.770833	1008
1	rs141701619	T	C	0.015873	1008
1	rs965192	T	A	0.756944	1008
1	rs151243408	C	A	0.015873	1008
1	rs10800729	C	T	0.563492	1008
1	rs7512279	G	A	0.563492	1008
1	rs35243860	G	A	0.193452	1008
1	rs12025389	T	C	0.400794	1008
1	rs10494820	A	T	0.401786	1008
1	rs6660197	C	T	0.196429	1008
1	rs10449265	T	A	0.205357	1008
1	rs12070749	A	G	0.355159	1008
1	rs10494819	C	T	0.401786	1008
1	rs7516821	T	G	0.401786	1008
1	rs7550125	G	A	0.401786	1008
1	rs12130226	C	T	0.204365	1008
1	rs12145140	G	T	0.204365	1008
1	rs10800730	T	G	0.355159	1008
1	rs73086614	T	C	0.0138889	1008
1	rs10920017	G	A	0.355159	1008
1	rs73086617	G	T	0.0138889	1008
1	rs58397787	C	A	0.369048	1008
1	rs76804334	T	C	0.014881	1008
1	rs182544217	G	C	0.015873	1008
1	rs60195675	T	C	0.0138889	1008
1	rs73086620	C	T	0.0138889	1008
1	rs73086621	G	A	0.0138889	1008
1	rs7517998	G	A	0.551587	1008
1	rs60070641	T	C	0.0138889	1008
1	rs7520780	G	A	0.180556	1008
1	rs7520984	G	C	0.750992	1008
1	rs73086625	A	G	0.0138889	1008
1	rs12564690	A	G	0.030754	1008
1	rs73086626	G	C	0.0138889	1008
1	rs73086628	C	T	0.0138889	1008
1	rs72746845	C	A	0.180556	1008
1	rs73086631	T	C	0.0138889	1008
1	rs73086632	A	G	0.0138889	1008
1	rs3207096	A	G	0.0138889	1008
1	rs4915456	G	A	0.201389	1008
1	rs61143976	A	G	0.0138889	1008
1	rs80329163	A	G	0.352183	1008
1	rs7533592	C	T	0.0138889	1008
1	rs73086635	A	G	0.0138889	1008
1	rs6665490	C	T	0.180556	1008
1	rs146463458	G	A	0.014881	1008
1	rs150105817	G	A	0.00297619	1008
1	rs12029036	T	A	0.352183	1008
1	rs199923397	G	A	0.0228175	1008
1	rs12747799	A	T	0.181548	1008
1	rs7529518	C	T	0.355159	1008
1	rs35045998	A	G	0.181548	1008
1	rs6703201	A	G	0.750992	1008
1	rs117178950	C	T	0.0704365	1008
1	rs12088680	C	T	0.356151	1008
1	rs59324679	C	G	0.180556	1008
1	rs10920018	T	C	0.201389	1008
1	rs7548165	T	A	0.356151	1008
1	rs12037134	A	G	0.353175	1008
1	rs12404756	G	A	0.150794	1008
1	rs7523261	A	G	0.015873	1008
1	rs56255908	C	T	0.179563	1008
1	rs73086639	G	A	0.0138889	1008
1	rs35687916	T	C	0.180556	1008
1	rs6427854	A	T	0.201389	1008
1	rs2364687	G	A	0.902778	1008
1	rs6656966	A	G	0.201389	1008
1	rs6427855	A	G	0.536706	1008
1	rs7519005	A	G	0.0138889	1008
1	rs10800731	C	T	0.355159	1008
1	rs4382754	C	A	0.201389	1008
1	rs74760087	A	T	0.030754	1008
1	rs142139617	T	C	0.0337302	1008
1	rs117322565	C	T	0.030754	1008
1	rs6427856	G	A	0.180556	1008
1	rs16847180	A	T	0.180556	1008
1	rs16847183	A	C	0.180556	1008
1	rs74689616	A	G	0.180556	1008
1	rs12039516	T	C	0.352183	1008
1	rs148376336	A	G	0.0277778	1008
1	rs6427857	A	T	0.750992	1008
1	rs6660092	C	T	0.355159	1008
1	rs79219310	A	C	0.00297619	1008
1	rs16847193	T	A	0.180556	1008
1	rs6427858	T	C	0.735119	1008
1	rs74432126	G	A	0.108135	1008
1	rs12038475	G	T	0.352183	1008
1	rs80284702	T	G	0.0396825	1008
1	rs4915457	G	C	0.749008	1008
1	rs10800733	C	T	0.353175	1008
1	rs12043133	T	G	0.53373	1008
1	rs117400345	A	G	0.0208333	1008
1	rs11809578	T	C	0.353175	1008
1	rs67214245	G	A	0.180556	1008
1	rs17694768	G	A	0.201389	1008
1	rs11810437	T	G	0.354167	1008
1	rs73086648	C	T	0.0138889	1008
1	rs12093247	T	A	0.353175	1008
1	rs2047148	C	T	0.201389	1008
1	rs12747569	A	G	0.180556	1008
1	rs55735825	G	A	0.353175	1008
1	rs2047147	A	G	0.201389	1008
1	rs10920027	A	G	0.354167	1008
1	rs6658395	C	T	0.53373	1008
1	rs6658596	C	T	0.180556	1008
1	rs10494818	A	C	0.180556	1008
1	rs12037469	G	A	0.353175	1008
1	rs73086650	C	G	0.0138889	1008
1	rs7520287	G	A	0.749008	1008
1	rs12081920	G	A	0.353175	1008
1	rs12039314	G	A	0.353175	1008
1	rs7538416	T	C	0.353175	1008
1	rs12087381	G	T	0.353175	1008
1	rs10920032	G	A	0.201389	1008
1	rs6691268	A	C	0.75	1008
1	rs6680058	T	C	0.0138889	1008
1	rs74231018	C	T	0.0694444	1008
1	rs66893025	A	G	0.181548	1008
1	rs12410302	A	G	0.353175	1008
1	rs7526001	C	T	0.181548	1008
1	rs12140784	T	C	0.201389	1008
1	rs10920033	G	A	0.353175	1008
1	rs73086655	C	T	0.0138889	1008
1	rs1963260	G	A	0.353175	1008
1	rs1963261	G	A	0.353175	1008
1	rs12022671	A	T	0.353175	1008
1	rs12729842	A	G	0.181548	1008
1	rs2029750	T	C	0.352183	1008
1	rs16847224	G	A	0.181548	1008
1	rs10753881	C	T	0.75	1008
1	rs10800735	C	G	0.353175	1008
1	rs11589092	G	A	0.0992063	1008
1	rs4915458	T	C	0.201389	1008
1	rs73086656	C	A	0.0138889	1008
1	rs73086660	G	A	0.0138889	1008
1	rs12748010	T	C	0.18254	1008
1	rs80198612	A	G	0.047619	1008
1	rs11800187	G	A	0.353175	1008
1	rs12048165	G	A	0.353175	1008
1	rs12023677	T	A	0.353175	1008
1	rs7552353	C	T	0.355159	1008
1	rs7552653	C	T	0.355159	1008
1	rs10800737	G	A	0.201389	1008
1	rs4915459	G	A	0.736111	1008
1	rs77466285	C	A	0.014881	1008
1	rs11799980	G	A	0.353175	1008
1	rs35442900	T	C	0.181548	1008
1	rs7517047	C	G	0.181548	1008
1	rs6427859	C	A	0.534722	1008
1	rs12756996	T	C	0.181548	1008
1	rs12736722	C	T	0.181548	1008
1	rs116657246	A	G	0.0168651	1008
1	rs143371008	T	A	0.0257937	1008
1	rs10920034	A	G	0.353175	1008
1	rs66769776	A	G	0.181548	1008
1	rs66530521	G	A	0.181548	1008
1	rs9803971	T	C	0.736111	1008
1	rs72746858	T	C	0.181548	1008
1	rs6675265	G	A	0.353175	1008
1	rs72746859	A	T	0.181548	1008
1	rs78111816	G	A	0.172619	1008
1	rs34596352	C	T	0.181548	1008
1	rs142712737	G	T	0.349206	1008
1	rs137868083	T	C	0.0238095	1008
1	rs115714635	A	T	0.180556	1008
1	rs7528217	C	T	0.534722	1008
1	rs10920036	C	T	0.353175	1008
1	rs10753882	A	G	0.75	1008
1	rs7538023	C	T	0.366071	1008
1	rs149570989	G	C	0.0218254	1008
1	rs182850196	A	T	0.0218254	1008
1	rs6697899	T	C	0.150794	1008
1	rs10920040	G	A	0.353175	1008
1	rs10753883	C	T	0.353175	1008
1	rs10800742	C	G	0.353175	1008
1	rs148236895	G	A	0.0218254	1008
1	rs35755401	G	A	0.204365	1008
1	rs12567434	C	T	0.330357	1008
1	rs16847242	T	C	0.150794	1008
1	rs11803934	G	T	0.353175	1008
1	rs6690988	G	C	0.534722	1008
1	rs10920043	T	C	0.352183	1008
1	rs7547000	C	T	0.201389	1008
1	rs16847251	G	C	0.181548	1008
1	rs6697037	C	T	0.353175	1008
1	rs6661661	T	G	0.353175	1008
1	rs148865254	T	A	0.0168651	1008
1	rs12736176	T	G	0.181548	1008
1	rs4915209	G	T	0.201389	1008
1	rs1874080	T	A	0.201389	1008
1	rs78225055	C	T	0.353175	1008
1	rs41304544	G	A	0.353175	1008
1	rs12760892	A	G	0.181548	1008
1	rs9287108	T	C	0.900794	1008
1	rs10753884	G	A	0.201389	1008
1	rs6659127	C	T	0.534722	1008
1	rs55959343	C	T	0.353175	1008
1	rs12758336	A	G	0.0992063	1008
1	rs79869095	T	G	0.0138889	1008
1	rs10920045	A	G	0.201389	1008
1	rs59768598	C	T	0.0138889	1008
1	rs10920046	T	C	0.75	1008
1	rs34833011	G	T	0.0992063	1008
1	rs6664990	C	T	0.353175	1008
1	rs12742404	A	G	0.181548	1008
1	rs60302916	A	G	0.353175	1008
1	rs57610035	T	G	0.353175	1008
1	rs150439633	G	A	0.181548	1008
1	rs184536095	G	A	0.0119048	1008
1	rs66530019	A	T	0.181548	1008
1	rs4417100	A	T	0.353175	1008
1	rs6691977	T	C	0.534722	1008
1	rs12735702	A	G	0.0813492	1008
1	rs3765130	G	A	0.030754	1008
1	rs10920052	C	A	0.534722	1008
1	rs16847267	C	T	0.18254	1008
1	rs10800743	C	T	0.748016	1008
1	rs2275194	C	T	0.181548	1008
1	rs79263210	G	T	0.0138889	1008
1	rs16830092	T	C	0.181548	1008
1	rs2275193	C	T	0.181548	1008
1	rs2275192	T	G	0.181548	1008
1	rs143740755	C	T	0.0128968	1008
1	rs2292096	A	G	0.181548	1008
1	rs16847284	A	G	0.181548	1008
1	rs12733378	A	G	0.181548	1008
1	rs7520696	A	T	0.534722	1008
1	rs3753953	T	A	0.181548	1008
1	rs3753954	T	A	0.181548	1008
1	rs7514015	T	C	0.201389	1008
1	rs10920054	A	G	0.201389	1008
1	rs12731136	T	C	0.181548	1008
1	rs28695253	C	T	0.180556	1008
1	rs189988204	C	T	0.0178571	1008
1	rs6661980	T	G	0.18254	1008
1	rs6704302	G	A	0.150794	1008
1	rs7533782	A	G	0.534722	1008
1	rs7511678	G	A	0.534722	1008
1	rs7526103	T	C	0.183532	1008
1	rs7514501	C	T	0.183532	1008
1	rs7537351	A	G	0.738095	1008
1	rs6427860	C	A	0.183532	1008
1	rs6427861	C	A	0.751984	1008
1	rs12748136	G	A	0.183532	1008
1	rs72746883	C	T	0.353175	1008
1	rs10800744	T	C	0.752976	1008
1	rs6427862	G	C	0.355159	1008
1	rs117722177	G	A	0.030754	1008
1	rs150639215	A	G	0.0128968	1008
1	rs7552536	G	A	0.199405	1008
1	rs6678462	A	G	0.354167	1008
1	rs7522087	T	G	0.199405	1008
1	rs7532914	A	G	0.354167	1008
1	rs78962805	C	T	0.046627	1008
1	rs56047722	C	T	0.169643	1008
1	rs34893530	G	C	0.150794	1008
1	rs2131833	C	T	0.87996	1008
1	rs12756886	T	C	0.149802	1008
1	rs6668056	C	T	0.703373	1008
1	rs12120209	G	A	0.18254	1008
1	rs36052390	G	A	0.0297619	1008
1	rs35650485	C	G	0.180556	1008
1	rs968497	G	A	0.167659	1008
1	rs3738250	G	T	0.176587	1008
1	rs3738251	G	C	0.177579	1008
1	rs2292097	C	T	0.374008	1008
1	rs2292099	G	T	0.901786	1008
1	rs6702767	A	G	0.342262	1008
1	rs146489408	C	T	0.0287698	1008
1	rs34679301	A	G	0.0714286	1008
1	rs58750613	C	T	0.374008	1008
1	rs4915461	A	G	0.901786	1008
1	rs4915462	C	T	0.901786	1008
1	rs1983084	C	G	0.374008	1008
1	rs12565385	C	T	0.373016	1008
1	rs75429665	T	C	0.0456349	1008
1	rs6427863	A	G	0.900794	1008
1	rs4319373	T	C	0.165675	1008
1	rs144066611	G	A	0.014881	1008
1	rs10920057	T	A	0.374008	1008
1	rs12401718	G	C	0.374008	1008
1	rs2062847	C	T	0.558532	1008
1	rs148908249	G	C	0.0168651	1008
1	rs11806338	C	T	0.374008	1008
1	rs11799920	G	T	0.375	1008
1	rs10800745	A	G	0.375	1008
1	rs11584971	C	T	0.322421	1008
1	rs7531238	T	G	0.561508	1008
1	rs7519444	G	T	0.373016	1008
1	rs76136628	A	T	0.0823413	1008
1	rs72746886	G	C	0.142857	1008
1	rs112680734	G	A	0.188492	1008
1	rs139125083	T	G	0.0248016	1008
1	rs10920058	G	C	0.374008	1008
1	rs10920059	C	T	0.374008	1008
1	rs74689084	A	G	0.0595238	1008
1	rs36028379	G	A	0.142857	1008
1	rs12564878	A	G	0.188492	1008
1	rs10733064	G	A	0.87996	1008
1	rs10733065	G	A	0.87996	1008
1	rs12565082	A	T	0.171627	1008
1	rs145912392	T	G	0.0248016	1008
1	rs68052659	G	A	0.188492	1008
1	rs66584778	G	A	0.0168651	1008
1	rs145212019	C	T	0.171627	1008
1	rs145810386	G	A	0.375992	1008
1	rs12060302	G	A	0.375992	1008
1	rs10920062	C	A	0.732143	1008
1	rs12028470	T	G	0.40873	1008
1	rs72746888	G	A	0.409722	1008
1	rs180809309	C	T	0.047619	1008
1	rs3753955	T	C	0.139881	1008
1	rs3753956	A	G	0.564484	1008
1	rs3820419	T	G	0.564484	1008
1	rs2134756	G	A	0.564484	1008
1	rs59457695	C	T	0.136905	1008
1	rs6427864	T	C	0.564484	1008
1	rs3753957	A	G	0.876984	1008
1	rs2271019	A	G	0.565476	1008
1	rs968549	C	T	0.894841	1008
1	rs968548	A	G	0.914683	1008
1	rs885197	A	G	0.339286	1008
1	rs885198	G	C	0.19246	1008
1	rs884357	C	T	0.0287698	1008
1	rs867291	G	A	0.662698	1008
1	rs3753959	C	T	0.43254	1008
1	rs184164	T	C	0.0188492	1008
1	rs296534	C	T	0.0188492	1008
1	rs296533	G	T	0.0188492	1008
1	rs296532	C	T	0.0188492	1008
1	rs78281612	C	T	0.149802	1008
1	rs2271018	C	G	0.157738	1008
1	rs2271017	C	T	0.147817	1008
1	rs12045112	C	T	0.480159	1008
1	rs296526	A	G	0.0248016	1008
1	rs296528	C	G	0.0248016	1008
1	rs3767494	G	A	0.134921	1008
1	rs3767495	C	T	0.416667	1008
1	rs296529	G	A	0.0248016	1008
1	rs296530	T	C	0.0208333	1008
1	rs141042559	G	A	0.125992	1008
1	rs56354006	A	G	0.314484	1008
1	rs511104	A	G	0.0208333	1008
1	rs113451121	C	T	0.152778	1008
1	rs57226353	T	C	0.19246	1008
1	rs75506719	T	C	0.106151	1008
1	rs374827	T	C	0.545635	1008
1	rs442905	G	A	0.536706	1008
1	rs2134757	C	A	0.145833	1008
1	rs12118246	C	A	0.117063	1008
1	rs78710594	C	T	0.190476	1008
1	rs60257241	G	A	0.117063	1008
1	rs61389587	C	A	0.118056	1008
1	rs28684993	A	T	0.118056	1008
1	rs2279837	T	C	0.145833	1008
1	rs4915463	A	G	0.139881	1008
1	rs150408034	C	T	0.0128968	1008
1	rs3767496	G	A	0.189484	1008
1	rs61740234	C	T	0.134921	1008
1	rs45547233	A	C	0.109127	1008
1	rs10800746	C	T	0.234127	1008
1	rs59757713	G	A	0.1875	1008
1	rs296522	T	C	0.28869	1008
1	rs55973213	C	T	0.0992063	1008
1	rs2275487	G	A	0.18254	1008
1	rs146611802	C	G	0.0357143	1008
1	rs296523	G	A	0.27381	1008
1	rs146152054	G	A	0.196429	1008
1	rs905634	C	T	0.240079	1008
1	rs447284	G	A	0.271825	1008
1	rs427466	C	A	0.271825	1008
1	rs438443	C	T	0.128968	1008
1	rs378672	C	G	0.609127	1008
1	rs404339	C	G	0.796627	1008
1	rs10920067	T	G	0.220238	1008
1	rs296539	C	T	0.37004	1008
1	rs549856101	C	A	0.0188492	1008
1	rs72749104	A	G	0.185516	1008
1	rs117885895	T	C	0.0248016	1008
1	rs296540	C	T	0.269841	1008
1	rs6427865	A	G	0.185516	1008
1	rs12096763	A	C	0.1875	1008
1	rs296542	C	T	0.125992	1008
1	rs296543	T	C	0.796627	1008
1	rs296544	G	T	0.271825	1008
1	rs296545	A	G	0.796627	1008
1	rs12408777	G	A	0.130952	1008
1	rs71635521	C	T	0.0992063	1008
1	rs296546	T	C	0.796627	1008
1	rs296547	T	C	0.37996	1008
1	rs370411	C	G	0.37996	1008
1	rs296548	A	C	0.37996	1008
1	rs4915464	G	C	0.151786	1008
1	rs59250396	A	G	0.231151	1008
1	rs76866914	G	C	0.106151	1008
1	rs4915465	G	A	0.130952	1008
1	rs11589638	G	A	0.203373	1008
1	rs296551	C	T	0.276786	1008
1	rs118004183	C	T	0.0367063	1008
1	rs561767	G	A	0.125992	1008
1	rs61671303	C	T	0.130952	1008
1	rs7536488	C	T	0.100198	1008
1	rs76131074	C	T	0.185516	1008
1	rs7551481	T	C	0.185516	1008
1	rs296519	C	T	0.311508	1008
1	rs118042083	G	A	0.0198413	1008
1	rs12145340	T	C	0.100198	1008
1	rs148181441	G	A	0.184524	1008
1	rs12093616	G	C	0.184524	1008
1	rs864357	C	T	0.126984	1008
1	rs578052	C	A	0.125992	1008
1	rs425079	A	C	0.579365	1008
1	rs61742999	G	A	0.235119	1008
1	rs387493	A	G	0.764881	1008
1	rs74136277	A	C	0.235119	1008
1	rs78862342	C	T	0.131944	1008
1	rs10753885	A	T	0.556548	1008
1	rs11580144	A	T	0.451389	1008
1	rs190977825	C	T	0.0248016	1008
1	rs75807586	A	G	0.105159	1008
1	rs75639917	T	C	0.199405	1008
1	rs296514	C	T	0.894841	1008
1	rs76208776	G	A	0.176587	1008
1	rs7528977	T	G	0.0982143	1008
1	rs79974219	G	A	0.0208333	1008
1	rs149998085	G	A	0.00595238	1008
1	rs12025712	A	G	0.104167	1008
1	rs4915466	C	T	0.151786	1008
1	rs167199	T	A	0.267857	1008
1	rs296513	G	A	0.443452	1008
1	rs11811412	G	A	0.104167	1008
1	rs296511	C	T	0.577381	1008
1	rs12565423	C	G	0.444444	1008
1	rs9628680	G	A	0.451389	1008
1	rs7364440	G	A	0.151786	1008
1	rs72749120	G	A	0.176587	1008
1	rs12117995	G	A	0.0982143	1008
1	rs78950425	C	A	0.176587	1008
1	rs72749127	T	G	0.176587	1008
1	rs668239	C	T	0.264881	1008
1	rs10920072	A	C	0.176587	1008
1	rs115976102	G	A	0.176587	1008
1	rs10920074	G	T	0.201389	1008
1	rs10753886	C	T	0.735119	1008
1	rs58975754	C	T	0.0982143	1008
1	rs2050786	C	A	0.154762	1008
1	rs72749130	G	A	0.176587	1008
```
