## Supplementary material for "Characterization of shared and ancestry-specific signals driving complex traits using multi-ancestry fine-mapping": s2_ref.bim

```
1	rs116054650	0	199915008	T	C
1	rs12075442	0	199915540	C	T
1	rs10753861	0	199915725	T	C
1	rs12024418	0	199916164	T	C
1	rs10919779	0	199916316	T	C
1	rs10919780	0	199916324	A	C
1	rs4915189	0	199916450	C	A
1	rs72737453	0	199916908	C	T
1	rs72737454	0	199917101	C	T
1	rs138014446	0	199917666	C	T
1	rs1425792	0	199918507	T	G
1	rs72737455	0	199918807	C	T
1	rs970707	0	199920188	G	A
1	rs12025810	0	199921408	G	A
1	rs116980150	0	199922471	A	G
1	rs116550611	0	199923742	G	A
1	rs76668584	0	199924391	G	A
1	rs117779698	0	199924499	T	C
1	rs140064850	0	199924539	T	C
1	rs1991245	0	199925306	G	A
1	rs75899136	0	199926077	T	C
1	rs4915398	0	199926184	G	A
1	rs139259891	0	199930178	G	A
1	rs6687046	0	199931243	G	A
1	rs61821772	0	199932825	C	T
1	rs12568543	0	199933674	C	T
1	rs139728309	0	199934534	G	A
1	rs12047611	0	199934748	C	T
1	rs10800657	0	199935167	A	G
1	rs4518933	0	199935593	C	T
1	rs12726728	0	199935736	C	T
1	rs61821774	0	199936929	A	G
1	rs138924272	0	199940894	C	A
1	rs12759162	0	199941473	G	A
1	rs143861132	0	199941774	T	C
1	rs12407813	0	199942775	T	A
1	rs75044977	0	199942902	G	A
1	rs4644524	0	199945630	A	G
1	rs10919786	0	199946176	A	G
1	rs117070610	0	199948140	G	A
1	rs77460302	0	199950883	T	C
1	rs143712938	0	199950982	A	G
1	rs12035139	0	199951850	G	A
1	rs12036971	0	199953071	G	A
1	rs12724022	0	199957872	G	T
1	rs67979702	0	199958221	G	A
1	rs10919790	0	199959854	G	A
1	rs10800664	0	199959856	C	T
1	rs12038753	0	199960481	G	T
1	rs61819869	0	199960799	C	T
1	rs146493097	0	199963612	T	C
1	rs10919791	0	199965168	G	A
1	rs4915403	0	199966562	G	A
1	rs61819870	0	199966662	A	G
1	rs188541515	0	199968894	A	C
1	rs192545168	0	199968928	T	A
1	rs72739135	0	199970116	C	A
1	rs150896017	0	199970266	G	T
1	rs78832762	0	199970978	A	G
1	rs112819985	0	199971875	C	T
1	rs111605527	0	199971938	G	C
1	rs59349635	0	199972038	T	G
1	rs11810085	0	199972084	G	A
1	rs12402627	0	199973963	A	G
1	rs61819875	0	199974081	T	A
1	rs2821357	0	199977724	G	T
1	rs2821356	0	199977927	G	A
1	rs2821355	0	199978241	G	A
1	rs2821354	0	199978310	G	A
1	rs192085517	0	199979223	G	A
1	rs2821353	0	199979909	T	G
1	rs2816931	0	199980109	C	A
1	rs6663479	0	199980772	T	C
1	rs6663567	0	199980818	T	C
1	rs2816932	0	199981278	T	C
1	rs2816933	0	199981913	G	A
1	rs2816934	0	199981955	T	G
1	rs2821351	0	199982090	A	G
1	rs2816936	0	199982900	A	G
1	rs2816937	0	199983110	G	C
1	rs2821350	0	199983746	A	C
1	rs2821349	0	199983963	C	T
1	rs2821348	0	199984953	C	T
1	rs2816938	0	199985368	T	A
1	rs2816939	0	199985700	T	C
1	rs2821347	0	199985792	C	T
1	rs61819893	0	199986343	G	C
1	rs74817095	0	199986599	A	C
1	rs2821346	0	199988029	C	T
1	rs144177415	0	199989602	C	T
1	rs2821345	0	199989776	G	C
1	rs2816940	0	199990136	G	A
1	rs28698778	0	199990687	T	G
1	rs2816941	0	199990779	A	G
1	rs2816942	0	199991013	A	G
1	rs2816943	0	199991032	T	G
1	rs2816944	0	199992193	A	G
1	rs2816945	0	199992365	C	G
1	rs2816946	0	199993451	C	T
1	rs7553337	0	199993549	A	G
1	rs2816947	0	199994384	C	G
1	rs7546336	0	199994841	T	C
1	rs142948501	0	199994858	C	T
1	rs6427799	0	199994884	A	G
1	rs12566266	0	199995068	C	T
1	rs9427440	0	199995418	A	G
1	rs9427694	0	199995533	T	C
1	rs113047504	0	199995635	A	G
1	rs2816948	0	199996685	C	G
1	rs77496685	0	199996750	C	T
1	rs2737621	0	199997403	T	C
1	rs2816949	0	199997778	A	G
1	rs112399233	0	199998281	G	T
1	rs60535681	0	199998304	G	A
1	rs3828115	0	199998915	C	A
1	rs2737648	0	199999917	G	A
1	rs59350350	0	200000109	G	A
1	rs3790854	0	200000125	A	G
1	rs56222202	0	200000147	C	T
1	rs61819896	0	200000769	T	A
1	rs2977425	0	200001405	G	A
1	rs12030331	0	200001547	G	A
1	rs2737657	0	200001816	G	A
1	rs2737660	0	200002067	T	G
1	rs2737661	0	200002068	G	A
1	rs3762399	0	200002126	C	A
1	rs2821358	0	200002337	A	G
1	rs2737664	0	200002856	A	T
1	rs61819897	0	200003390	T	G
1	rs189042518	0	200003557	C	G
1	rs3790852	0	200003671	G	A
1	rs2737671	0	200004239	C	G
1	rs2821359	0	200004523	T	C
1	rs3790850	0	200005193	C	G
1	rs2737674	0	200005245	G	A
1	rs3790849	0	200006033	A	G
1	rs3790848	0	200006111	C	A
1	rs3790847	0	200006217	G	T
1	rs3790845	0	200006861	C	T
1	rs61819899	0	200007379	C	A
1	rs3790844	0	200007432	A	G
1	rs118045403	0	200008211	A	G
1	rs2821361	0	200008271	A	G
1	rs61486545	0	200008337	G	A
1	rs113762480	0	200008941	G	T
1	rs73067987	0	200009336	C	T
1	rs77178958	0	200009394	A	G
1	rs2821362	0	200010199	G	A
1	rs74549703	0	200010346	A	G
1	rs2821364	0	200010633	G	A
1	rs3790843	0	200010824	C	T
1	rs2821365	0	200010928	A	G
1	rs2817006	0	200011818	C	T
1	rs2737636	0	200013123	C	A
1	rs4495736	0	200013513	T	G
1	rs79444664	0	200014416	G	C
1	rs41300849	0	200014560	C	T
1	rs2817008	0	200014762	A	G
1	rs2363454	0	200014766	G	T
1	rs2817009	0	200014790	A	G
1	rs2363455	0	200014859	G	A
1	rs78489409	0	200015730	A	G
1	rs2821367	0	200016146	T	C
1	rs3790840	0	200016460	C	A
1	rs2821368	0	200017586	C	G
1	rs2821369	0	200018851	G	A
1	rs12566100	0	200019173	G	A
1	rs2821370	0	200019188	G	C
1	rs7518406	0	200019951	C	T
1	rs75507553	0	200020007	C	T
1	rs2821371	0	200020182	G	A
1	rs74476952	0	200020367	T	C
1	rs72739180	0	200021226	C	T
1	rs2821372	0	200021261	A	G
1	rs7536826	0	200021881	T	C
1	rs34125915	0	200021959	G	A
1	rs10919801	0	200021989	T	C
1	rs10919802	0	200021995	C	G
1	rs2821376	0	200022048	A	G
1	rs12095094	0	200022060	A	G
1	rs2737641	0	200022667	G	A
1	rs12048455	0	200023115	A	G
1	rs12027437	0	200023153	C	T
1	rs10429894	0	200023903	T	A
1	rs2737644	0	200024269	T	C
1	rs2821379	0	200024300	G	A
1	rs2821380	0	200024410	A	G
1	rs76039810	0	200025166	A	G
1	rs2737645	0	200025886	T	C
1	rs2977424	0	200026909	G	A
1	rs12753040	0	200028035	C	T
1	rs16845843	0	200029275	A	G
1	rs2737646	0	200029663	A	T
1	rs2737647	0	200029953	T	C
1	rs2816913	0	200031107	C	T
1	rs145972739	0	200031115	A	G
1	rs138791602	0	200031168	C	T
1	rs2821382	0	200031256	C	T
1	rs2821383	0	200031533	C	T
1	rs3790838	0	200031690	G	A
1	rs3006246	0	200032080	C	A
1	rs2821385	0	200032522	G	A
1	rs2821386	0	200032821	G	A
1	rs10919805	0	200032879	C	T
1	rs2821387	0	200033460	T	A
1	rs2821388	0	200033769	A	G
1	rs2816916	0	200034969	A	G
1	rs2737649	0	200035444	G	C
1	rs138709540	0	200035767	G	T
1	rs2737650	0	200035928	G	C
1	rs2821389	0	200035931	A	G
1	rs12069549	0	200036139	C	T
1	rs2821390	0	200036596	G	A
1	rs2821391	0	200036790	A	G
1	rs2363570	0	200037007	A	G
1	rs2821304	0	200037581	G	A
1	rs10919806	0	200037727	C	T
1	rs2737652	0	200038545	T	C
1	rs72739194	0	200038613	C	T
1	rs16845873	0	200038926	A	G
1	rs79443832	0	200038980	A	G
1	rs2251489	0	200039263	T	C
1	rs2251479	0	200039551	A	C
1	rs147807885	0	200039624	G	C
1	rs2821305	0	200039756	T	C
1	rs10753863	0	200040845	C	T
1	rs3790834	0	200041204	A	G
1	rs2816919	0	200041344	A	G
1	rs3828112	0	200042031	T	C
1	rs2816920	0	200043692	C	T
1	rs201112167	0	200043910	A	G
1	rs115214303	0	200044123	G	A
1	rs2816922	0	200044886	A	G
1	rs79293574	0	200044988	A	C
1	rs2737653	0	200046275	C	G
1	rs78170298	0	200046321	T	C
1	rs2737654	0	200046444	T	G
1	rs2821309	0	200046866	T	C
1	rs2737655	0	200047005	C	A
1	rs12031812	0	200048633	C	T
1	rs2821311	0	200048662	G	C
1	rs6658424	0	200049302	T	A
1	rs2821312	0	200050204	G	A
1	rs3790830	0	200050271	A	G
1	rs72739200	0	200050894	C	G
1	rs2247328	0	200050990	G	A
1	rs2737656	0	200051037	C	T
1	rs2821313	0	200051274	G	A
1	rs2821314	0	200051981	G	A
1	rs2737658	0	200051991	C	T
1	rs2821315	0	200052065	A	G
1	rs117948112	0	200052239	A	G
1	rs16845942	0	200052535	C	T
1	rs2247203	0	200052731	T	C
1	rs2821316	0	200052866	A	G
1	rs2737659	0	200053219	C	T
1	rs2816927	0	200053247	G	T
1	rs149470088	0	200054086	G	A
1	rs2816928	0	200055077	G	T
1	rs117679244	0	200055433	T	G
1	rs2246862	0	200055509	G	A
1	rs2821318	0	200055535	T	G
1	rs2737662	0	200055867	T	G
1	rs139127528	0	200055993	C	T
1	rs10800665	0	200056238	G	A
1	rs2817001	0	200056774	C	T
1	rs117748982	0	200057344	T	G
1	rs117915781	0	200057359	T	G
1	rs2737663	0	200057460	A	G
1	rs12131072	0	200057503	C	T
1	rs76200047	0	200058491	T	G
1	rs6686012	0	200059190	A	T
1	rs12037385	0	200059397	C	T
1	rs6686515	0	200059708	A	G
1	rs56340031	0	200060706	A	G
1	rs2821319	0	200061056	C	T
1	rs3790826	0	200061873	A	G
1	rs2737665	0	200062389	G	A
1	rs2737666	0	200062510	A	G
1	rs2737667	0	200062858	T	G
1	rs9660564	0	200063374	G	A
1	rs192446979	0	200063920	A	G
1	rs3790823	0	200064998	A	C
1	rs2821320	0	200065215	C	T
1	rs2737668	0	200065617	A	G
1	rs2257002	0	200065713	A	C
1	rs12024069	0	200065937	G	A
1	rs2821321	0	200066478	C	T
1	rs2816999	0	200066752	C	T
1	rs2737669	0	200066893	G	A
1	rs2816998	0	200067248	C	T
1	rs1986484	0	200067843	G	A
1	rs2821322	0	200067845	G	T
1	rs2816997	0	200068069	T	C
1	rs3790821	0	200068555	C	G
1	rs2816996	0	200068594	T	C
1	rs2253771	0	200068658	C	T
1	rs2816995	0	200068715	T	A
1	rs2816994	0	200068971	C	T
1	rs2816993	0	200069201	T	C
1	rs2816992	0	200069216	A	G
1	rs2821323	0	200069686	G	T
1	rs2816989	0	200070765	A	C
1	rs2737670	0	200071286	G	A
1	rs2816988	0	200071345	T	G
1	rs2816987	0	200071636	T	C
1	rs2816986	0	200072168	C	T
1	rs4915407	0	200072825	C	T
1	rs2816985	0	200072966	A	G
1	rs77928424	0	200073046	G	A
1	rs10800666	0	200073730	A	C
1	rs2816984	0	200073853	C	T
1	rs2816983	0	200074018	C	T
1	rs6695159	0	200074129	G	A
1	rs2816982	0	200074886	T	G
1	rs9427454	0	200075190	T	C
1	rs7511730	0	200075341	A	C
1	rs2816981	0	200075898	C	T
1	rs12139943	0	200076877	C	T
1	rs113379316	0	200076947	C	T
1	rs10919810	0	200077043	G	T
1	rs2821324	0	200078006	G	A
1	rs2816980	0	200078035	G	T
1	rs2816978	0	200078773	A	G
1	rs2821325	0	200079128	G	A
1	rs2821326	0	200079293	T	C
1	rs2816977	0	200079586	A	G
1	rs3828110	0	200080463	C	T
1	rs2816976	0	200081021	A	T
1	rs2816975	0	200081159	A	G
1	rs2737673	0	200081710	T	C
1	rs76416395	0	200081809	C	T
1	rs2821328	0	200082051	G	A
1	rs2821329	0	200082360	T	C
1	rs2821330	0	200082464	A	G
1	rs2816974	0	200082686	G	C
1	rs2363571	0	200082855	T	G
1	rs2249172	0	200082955	G	A
1	rs2363572	0	200083184	G	A
1	rs2249156	0	200083541	C	T
1	rs2249150	0	200083654	G	A
1	rs2816973	0	200084743	C	G
1	rs2248967	0	200084893	G	A
1	rs2816972	0	200085004	A	G
1	rs2816971	0	200085376	G	A
1	rs142051977	0	200085649	T	C
1	rs2821332	0	200085714	T	A
1	rs2260033	0	200086074	G	A
1	rs2885818	0	200086132	T	C
1	rs12041297	0	200086424	A	C
1	rs2737676	0	200086839	T	C
1	rs12138239	0	200087042	A	G
1	rs12131026	0	200087222	G	A
1	rs79342259	0	200087354	A	G
1	rs3790806	0	200087926	C	T
1	rs2737678	0	200088041	C	T
1	rs3790804	0	200088075	C	T
1	rs2737679	0	200088240	T	A
1	rs2737680	0	200088559	C	A
1	rs12133107	0	200089274	G	A
1	rs10919811	0	200089668	A	C
1	rs10494808	0	200089872	C	T
1	rs3762398	0	200090120	G	A
1	rs3762397	0	200090219	C	T
1	rs2816969	0	200090985	G	A
1	rs2258675	0	200091548	G	C
1	rs2737681	0	200091864	C	T
1	rs2737682	0	200092352	A	G
1	rs2737683	0	200092448	G	A
1	rs76610064	0	200092452	G	A
1	rs72644152	0	200092615	G	T
1	rs150303029	0	200093015	C	T
1	rs77286658	0	200093016	G	A
1	rs67404737	0	200093220	C	A
1	rs2821333	0	200093253	A	C
1	rs2737685	0	200093351	C	T
1	rs2821334	0	200093887	G	T
1	rs60157286	0	200093964	G	A
1	rs2737686	0	200094347	C	T
1	rs2821335	0	200094786	T	C
1	rs2737687	0	200094805	T	A
1	rs2821336	0	200094852	C	T
1	rs10800671	0	200095244	G	A
1	rs10800672	0	200095251	C	T
1	rs1986405	0	200095935	C	G
1	rs72644153	0	200096182	C	T
1	rs75880930	0	200096277	G	A
1	rs7522937	0	200096736	C	T
1	rs10753867	0	200097091	G	A
1	rs2737617	0	200097130	A	G
1	rs2258280	0	200097648	G	A
1	rs2821337	0	200097743	A	G
1	rs2816968	0	200098059	C	A
1	rs2885819	0	200098488	G	T
1	rs2821338	0	200098537	G	A
1	rs4590707	0	200098635	C	T
1	rs2816967	0	200099007	T	A
1	rs79494953	0	200099050	T	C
1	rs12042827	0	200100037	G	C
1	rs3790800	0	200100159	G	A
1	rs2010345	0	200101223	C	T
1	rs2001814	0	200101433	C	T
1	rs2816959	0	200101481	G	A
1	rs2816958	0	200101920	A	G
1	rs6688544	0	200102549	C	G
1	rs2816956	0	200103564	T	C
1	rs72644154	0	200103732	T	C
1	rs3790799	0	200104370	C	T
1	rs12033023	0	200104762	C	T
1	rs10919814	0	200104972	A	C
1	rs2816955	0	200104992	A	T
1	rs10919815	0	200104995	T	C
1	rs2816954	0	200105746	T	A
1	rs2737618	0	200107425	G	A
1	rs2816953	0	200107550	A	G
1	rs2737619	0	200107578	T	C
1	rs2737620	0	200107610	C	A
1	rs12049278	0	200108094	T	C
1	rs79931158	0	200108163	T	A
1	rs2363573	0	200108427	T	C
1	rs2737622	0	200108546	T	C
1	rs117545414	0	200109091	G	A
1	rs4915408	0	200109189	T	C
1	rs2816952	0	200109203	A	T
1	rs150001790	0	200109916	T	A
1	rs2816951	0	200110117	C	G
1	rs2821341	0	200110118	C	A
1	rs16846101	0	200111062	C	T
1	rs4915194	0	200111641	T	A
1	rs2737623	0	200111846	T	C
1	rs2821342	0	200111929	A	G
1	rs2363574	0	200112563	C	T
1	rs11799378	0	200112840	G	A
1	rs10919819	0	200112916	C	T
1	rs7534666	0	200113003	A	G
1	rs7514543	0	200113077	G	A
1	rs7537087	0	200113244	A	T
1	rs2821343	0	200113513	A	G
1	rs2737624	0	200113663	T	C
1	rs2737626	0	200114378	C	T
1	rs2821344	0	200115033	G	A
1	rs2816966	0	200115371	C	T
1	rs2816965	0	200115407	A	G
1	rs150069415	0	200116492	C	A
1	rs2737628	0	200116954	C	G
1	rs3790798	0	200117307	C	G
1	rs2816964	0	200117310	C	T
1	rs2001883	0	200117926	T	C
1	rs2011274	0	200118240	T	C
1	rs72644155	0	200118332	A	G
1	rs3790794	0	200119079	A	T
1	rs2816963	0	200119194	A	T
1	rs12119319	0	200120473	G	A
1	rs148569231	0	200120955	G	A
1	rs3828107	0	200121027	A	G
1	rs3790793	0	200122206	C	T
1	rs12071085	0	200123430	T	C
1	rs10800673	0	200123978	T	C
1	rs3790792	0	200124965	C	A
1	rs16846142	0	200126127	A	G
1	rs16846145	0	200126772	A	G
1	rs16846147	0	200127542	G	A
1	rs7551367	0	200128676	A	G
1	rs59092384	0	200128941	C	T
1	rs3790791	0	200129258	G	A
1	rs61826184	0	200131308	G	T
1	rs77686316	0	200131433	C	T
1	rs16846165	0	200131651	A	T
1	rs61826185	0	200132038	G	A
1	rs10494809	0	200132084	C	T
1	rs61826186	0	200133061	A	G
1	rs111865734	0	200133978	C	G
1	rs12131233	0	200135175	A	T
1	rs16846169	0	200135338	T	C
1	rs12138728	0	200135564	C	T
1	rs12077979	0	200135747	A	G
1	rs16846175	0	200135800	C	G
1	rs12069085	0	200136068	G	A
1	rs12079265	0	200136424	A	G
1	rs10494810	0	200136582	G	A
1	rs10919824	0	200137338	C	T
1	rs139938863	0	200137525	G	T
1	rs2690039	0	200137649	A	C
1	rs17727243	0	200137983	T	C
1	rs2247019	0	200138849	C	T
1	rs2246926	0	200139228	G	T
1	rs2246923	0	200139350	C	T
1	rs2246919	0	200139444	T	C
1	rs2246917	0	200139489	T	A
1	rs1524163	0	200139792	G	A
1	rs1524162	0	200139864	G	A
1	rs3828105	0	200140432	A	G
1	rs2816929	0	200140706	A	G
1	rs2737630	0	200140773	T	A
1	rs2690038	0	200141072	A	G
1	rs2690037	0	200141648	A	G
1	rs2690036	0	200141801	C	T
1	rs12145993	0	200142079	C	T
1	rs2737631	0	200142177	G	A
1	rs16846217	0	200142304	A	G
1	rs2690035	0	200142317	C	T
1	rs3790782	0	200142563	G	A
1	rs1060060	0	200143281	C	T
1	rs1060061	0	200143442	T	C
1	rs2690034	0	200143844	C	G
1	rs2816912	0	200144089	T	G
1	rs2246211	0	200145506	G	A
1	rs2246210	0	200145509	G	A
1	rs2246209	0	200145533	G	A
1	rs2690033	0	200145662	G	T
1	rs2690032	0	200145893	A	G
1	rs1056426	0	200146403	T	C
1	rs2246072	0	200146691	T	C
1	rs2245987	0	200146928	T	C
1	rs2737632	0	200147070	G	A
1	rs2737633	0	200147320	G	A
1	rs2816991	0	200147594	C	G
1	rs2816990	0	200147649	T	C
1	rs2737634	0	200147895	C	A
1	rs12736965	0	200148031	A	G
1	rs6665426	0	200148319	A	G
1	rs2816979	0	200148442	A	G
1	rs41415747	0	200149495	C	G
1	rs77870322	0	200150466	A	G
1	rs4915195	0	200150738	G	A
1	rs4915197	0	200150890	G	A
1	rs4915198	0	200151371	C	T
1	rs7530378	0	200151755	A	G
1	rs4551624	0	200151824	T	C
1	rs2885820	0	200152167	A	G
1	rs1524161	0	200153210	C	G
1	rs11576498	0	200153626	C	T
1	rs12089117	0	200153651	A	G
1	rs73079375	0	200154026	G	A
1	rs10218481	0	200154056	G	T
1	rs10919830	0	200154474	G	A
1	rs112129671	0	200154483	C	T
1	rs10753869	0	200154569	G	T
1	rs145857401	0	200154907	T	C
1	rs10919832	0	200155105	C	T
1	rs9988613	0	200155399	C	A
1	rs138885912	0	200155710	C	G
1	rs114128760	0	200156465	C	T
1	rs113719021	0	200156504	A	G
1	rs141516075	0	200156791	C	T
1	rs28755445	0	200158272	A	G
1	rs28861702	0	200159327	C	T
1	rs56205583	0	200160856	G	A
1	rs113573380	0	200160956	T	C
1	rs76619641	0	200161078	A	G
1	rs12088130	0	200161148	T	C
1	rs12042611	0	200161325	T	C
1	rs73079382	0	200161458	C	T
1	rs12088324	0	200161566	T	C
1	rs12039232	0	200161964	G	A
1	rs12567745	0	200162546	T	A
1	rs12562944	0	200162670	C	T
1	rs2885821	0	200162783	G	A
1	rs4915413	0	200163000	A	T
1	rs4915414	0	200163003	G	A
1	rs12027000	0	200163639	C	T
1	rs12048017	0	200163696	A	T
1	rs113893583	0	200164168	G	A
1	rs10919835	0	200165884	C	T
1	rs10919837	0	200166809	T	C
1	rs77098531	0	200167153	C	T
1	rs151062833	0	200167425	A	C
1	rs10753870	0	200167465	C	T
1	rs6694617	0	200167658	A	G
1	rs10919839	0	200168688	A	G
1	rs10800677	0	200169054	A	T
1	rs1524167	0	200169523	G	A
1	rs1524165	0	200169563	G	A
1	rs61826215	0	200169758	T	A
1	rs10800678	0	200170737	A	G
1	rs35215220	0	200171235	G	A
1	rs12029667	0	200171511	C	T
1	rs6687716	0	200172551	G	A
1	rs6700640	0	200172866	T	C
1	rs6427804	0	200174004	A	T
1	rs77192484	0	200174528	G	C
1	rs16846260	0	200174695	C	T
1	rs4915415	0	200175042	C	T
1	rs6679506	0	200175320	C	T
1	rs117442575	0	200175435	C	T
1	rs10919843	0	200176068	G	A
1	rs10919844	0	200176152	T	C
1	rs2030663	0	200176910	C	T
1	rs2363575	0	200177195	A	G
1	rs2103118	0	200178439	G	A
1	rs10919845	0	200178964	C	A
1	rs117332640	0	200179125	G	C
1	rs2177493	0	200179938	T	C
1	rs2177492	0	200179956	T	C
1	rs10919846	0	200180511	A	G
1	rs12074562	0	200180615	C	T
1	rs4915199	0	200180654	C	T
1	rs4915416	0	200180794	G	T
1	rs4915417	0	200181001	A	T
1	rs10800679	0	200181142	C	T
1	rs78832647	0	200181178	C	A
1	rs10159260	0	200181338	G	A
1	rs6427805	0	200182654	T	C
1	rs6427806	0	200182664	C	T
1	rs6704017	0	200182737	G	A
1	rs114847764	0	200182799	G	A
1	rs12028402	0	200182834	A	G
1	rs10919847	0	200183398	C	A
1	rs10919848	0	200183460	C	T
1	rs10919850	0	200184039	C	T
1	rs34735365	0	200184233	G	A
1	rs17677047	0	200184271	T	C
1	rs116574439	0	200184332	C	T
1	rs36083650	0	200184333	G	A
1	rs16830063	0	200184346	G	A
1	rs35656575	0	200184533	T	C
1	rs7529495	0	200184939	T	C
1	rs7548202	0	200185109	G	A
1	rs11582885	0	200186286	C	T
1	rs10919851	0	200187504	T	C
1	rs7521914	0	200187645	T	C
1	rs10919852	0	200188235	A	G
1	rs16830066	0	200189220	G	A
1	rs6427807	0	200189305	C	A
1	rs6427808	0	200189321	G	T
1	rs6427809	0	200189421	A	G
1	rs2885822	0	200189524	A	C
1	rs377047349	0	200190572	A	T
1	rs1404063	0	200190708	A	C
1	rs940394	0	200191336	A	G
1	rs940395	0	200191481	A	G
1	rs7547703	0	200192024	A	G
1	rs7526221	0	200192838	G	T
1	rs79319058	0	200193623	T	C
1	rs1111642	0	200193823	A	C
1	rs1111643	0	200193865	A	G
1	rs4406663	0	200194996	T	C
1	rs10919854	0	200196812	G	A
1	rs12029277	0	200197167	T	C
1	rs12128213	0	200197538	A	G
1	rs12128246	0	200197618	A	C
1	rs6670310	0	200197648	C	A
1	rs10800681	0	200197763	C	T
1	rs10919855	0	200198473	C	T
1	rs10919856	0	200198586	G	A
1	rs10800682	0	200198946	G	A
1	rs75741179	0	200199085	A	T
1	rs76020948	0	200199089	G	A
1	rs3861927	0	200199414	C	T
1	rs2204309	0	200199971	C	T
1	rs10753872	0	200200191	A	C
1	rs78580755	0	200200288	G	A
1	rs12405170	0	200200856	T	C
1	rs12406311	0	200200951	A	C
1	rs10919857	0	200201523	T	A
1	rs10737569	0	200201835	C	T
1	rs10800683	0	200201905	T	C
1	rs10753873	0	200202231	A	T
1	rs76122725	0	200203578	G	T
1	rs2204308	0	200203805	A	G
1	rs2204307	0	200203841	C	T
1	rs10919858	0	200204364	A	C
1	rs74370414	0	200204593	A	T
1	rs10919859	0	200204624	T	A
1	rs10919860	0	200204667	T	C
1	rs1339576	0	200205826	C	T
1	rs34463984	0	200206138	C	G
1	rs10800684	0	200207194	T	C
1	rs12071602	0	200208183	G	A
1	rs12130750	0	200208417	T	C
1	rs6665819	0	200208903	A	T
1	rs6668384	0	200209034	A	G
1	rs12037069	0	200210394	T	G
1	rs74715476	0	200212278	C	T
1	rs12087689	0	200212659	A	G
1	rs12087733	0	200212789	A	G
1	rs11584160	0	200213299	G	A
1	rs10800685	0	200213790	G	A
1	rs10753874	0	200215115	G	T
1	rs11587704	0	200218581	A	G
1	rs10800686	0	200218981	T	C
1	rs12562086	0	200219020	C	T
1	rs138555457	0	200220495	T	C
1	rs12045034	0	200220794	A	C
1	rs79537944	0	200220815	C	A
1	rs72468016	0	200220848	C	T
1	rs12045833	0	200221106	A	G
1	rs10919862	0	200221769	A	G
1	rs55926987	0	200221971	G	A
1	rs819633	0	200222387	T	C
1	rs12047019	0	200222777	A	G
1	rs16846367	0	200224832	C	T
1	rs10919863	0	200226041	C	T
1	rs11587317	0	200226100	T	C
1	rs16846371	0	200226186	C	T
1	rs12042253	0	200226398	T	A
1	rs12038765	0	200226479	G	A
1	rs12024599	0	200226790	C	T
1	rs188059047	0	200226816	A	G
1	rs12039738	0	200227552	G	C
1	rs12046682	0	200227600	A	G
1	rs16846374	0	200227924	C	T
1	rs79821757	0	200228273	G	C
1	rs10919864	0	200228949	A	G
1	rs113991094	0	200229160	A	G
1	rs4341387	0	200229446	C	T
1	rs10919865	0	200229920	G	A
1	rs139082236	0	200230572	C	T
1	rs10919866	0	200230636	C	A
1	rs10919867	0	200230753	A	C
1	rs78847467	0	200232555	G	A
1	rs142487372	0	200233275	G	A
1	rs10919870	0	200234381	A	C
1	rs76250450	0	200235436	G	A
1	rs12029393	0	200236772	C	G
1	rs61824876	0	200238124	C	T
1	rs11581501	0	200238816	C	A
1	rs10919872	0	200239052	T	A
1	rs142156741	0	200241266	C	G
1	rs183541212	0	200242206	C	G
1	rs72644156	0	200242425	C	T
1	rs61824877	0	200242632	G	A
1	rs11584219	0	200243986	C	G
1	rs61824888	0	200244370	C	T
1	rs148661753	0	200245064	T	C
1	rs16846394	0	200245278	C	A
1	rs10919874	0	200245641	A	T
1	rs12021926	0	200246296	A	G
1	rs16846399	0	200246944	G	A
1	rs10919876	0	200247025	T	C
1	rs10494811	0	200247702	A	C
1	rs16846402	0	200247910	G	A
1	rs12031071	0	200248398	C	A
1	rs10919877	0	200248538	G	A
1	rs12120013	0	200249401	A	G
1	rs12032187	0	200249712	C	T
1	rs6671242	0	200250436	A	G
1	rs4915419	0	200251050	C	A
1	rs35877733	0	200253612	C	T
1	rs58828718	0	200253673	G	T
1	rs12132778	0	200254318	C	G
1	rs12117937	0	200254384	G	A
1	rs6427813	0	200255600	T	G
1	rs6427814	0	200255788	C	A
1	rs12144219	0	200256422	G	A
1	rs10919879	0	200256649	G	C
1	rs61824892	0	200257679	C	T
1	rs12057329	0	200258318	G	A
1	rs12727980	0	200259095	C	T
1	rs7515411	0	200259607	G	A
1	rs34959467	0	200259938	T	C
1	rs7527628	0	200259948	T	A
1	rs7518301	0	200260339	G	T
1	rs7530358	0	200260443	T	C
1	rs186113791	0	200260497	C	G
1	rs10919882	0	200261014	C	A
1	rs956009	0	200261257	C	G
1	rs2140558	0	200261488	A	T
1	rs10429903	0	200261547	A	G
1	rs9787012	0	200261628	C	T
1	rs12029351	0	200262410	T	C
1	rs61824893	0	200262897	T	G
1	rs4915423	0	200263123	G	A
1	rs4915200	0	200263154	A	G
1	rs4915424	0	200263195	C	T
1	rs61824894	0	200263321	G	A
1	rs4915425	0	200263327	G	T
1	rs2153279	0	200263697	C	A
1	rs2153278	0	200263794	C	T
1	rs2185277	0	200263870	C	T
1	rs6689473	0	200264100	T	C
1	rs7531171	0	200264441	C	T
1	rs7543193	0	200264548	T	C
1	rs7553595	0	200264559	A	G
1	rs9787270	0	200264671	T	A
1	rs61824895	0	200264764	G	A
1	rs7554011	0	200264925	A	G
1	rs9787150	0	200264941	C	T
1	rs61824896	0	200265077	G	C
1	rs7354861	0	200265140	G	T
1	rs149863892	0	200265254	T	G
1	rs7354985	0	200265274	T	C
1	rs7354862	0	200265345	C	T
1	rs7540115	0	200265618	A	C
1	rs7517753	0	200265781	G	A
1	rs7517687	0	200265880	C	T
1	rs7517691	0	200265895	C	G
1	rs12038331	0	200266079	C	T
1	rs61824897	0	200266320	T	C
1	rs6427815	0	200266797	A	C
1	rs61824898	0	200266855	C	T
1	rs6427816	0	200266881	T	C
1	rs7521057	0	200266889	C	T
1	rs6427817	0	200267124	T	C
1	rs6427818	0	200267231	T	C
1	rs61824899	0	200267275	T	A
1	rs10919884	0	200267292	G	A
1	rs10800693	0	200267608	A	G
1	rs10800694	0	200267661	A	G
1	rs12025408	0	200267791	G	A
1	rs139395878	0	200268310	C	T
1	rs12239178	0	200268311	G	C
1	rs12239361	0	200268353	T	A
1	rs7549328	0	200268415	A	G
1	rs7549573	0	200268629	A	G
1	rs7527464	0	200268791	G	T
1	rs61824900	0	200268853	T	A
1	rs940400	0	200269134	A	C
1	rs940399	0	200269213	G	A
1	rs940398	0	200269369	T	C
1	rs12239409	0	200269842	T	A
1	rs940397	0	200269903	T	C
1	rs191090171	0	200270077	C	T
1	rs183245197	0	200270134	C	T
1	rs6679648	0	200270585	C	T
1	rs819638	0	200270746	G	A
1	rs6682695	0	200271103	G	C
1	rs819637	0	200271343	G	C
1	rs819636	0	200271408	C	T
1	rs819635	0	200271692	C	T
1	rs74847930	0	200272293	C	T
1	rs75904654	0	200272654	A	T
1	rs12039222	0	200274132	A	C
1	rs151174465	0	200274558	G	A
1	rs10919887	0	200275508	C	G
1	rs10919888	0	200275569	A	G
1	rs10919889	0	200275588	A	C
1	rs12031940	0	200275750	T	C
1	rs10919890	0	200276007	T	C
1	rs12406428	0	200276815	A	G
1	rs12406441	0	200276863	A	G
1	rs10800695	0	200276933	C	G
1	rs12404039	0	200277013	G	T
1	rs12404319	0	200277251	G	A
1	rs1554615	0	200278081	G	A
1	rs1015140	0	200278759	A	G
1	rs78369770	0	200279014	T	C
1	rs79917235	0	200279781	C	G
1	rs74814604	0	200280873	G	A
1	rs148928899	0	200281066	G	C
1	rs79428003	0	200281106	G	A
1	rs76979678	0	200281122	A	G
1	rs843925	0	200281227	G	T
1	rs77992117	0	200281327	C	T
1	rs75238367	0	200282144	G	C
1	rs76347128	0	200282694	G	A
1	rs2066123	0	200282705	C	G
1	rs200317647	0	200282752	C	A
1	rs74230283	0	200283028	C	T
1	rs75725878	0	200283564	A	G
1	rs6657571	0	200283634	G	A
1	rs12079801	0	200284334	G	T
1	rs16846441	0	200284484	A	T
1	rs16846444	0	200285178	T	C
1	rs16846446	0	200285297	T	C
1	rs77173718	0	200285429	G	A
1	rs2790125	0	200285880	T	C
1	rs16846454	0	200286053	G	A
1	rs79476979	0	200286124	T	C
1	rs78043337	0	200286214	T	C
1	rs76776447	0	200286413	G	A
1	rs2808489	0	200286485	C	T
1	rs12037628	0	200286861	T	C
1	rs1832553	0	200287331	G	A
1	rs2808504	0	200287336	A	G
1	rs10919893	0	200287419	A	G
1	rs61475316	0	200287492	T	C
1	rs12041763	0	200287895	A	T
1	rs2790124	0	200288069	G	A
1	rs150448814	0	200288738	T	G
1	rs2790123	0	200288749	G	A
1	rs12039544	0	200288840	T	C
1	rs12036865	0	200289594	G	A
1	rs2015694	0	200289610	C	T
1	rs74395982	0	200290425	G	T
1	rs2808473	0	200293042	C	T
1	rs10733062	0	200293248	G	T
1	rs11809758	0	200293802	T	G
1	rs4915427	0	200296202	T	C
1	rs2790122	0	200296339	T	C
1	rs79183421	0	200296548	A	G
1	rs6668940	0	200297162	G	C
1	rs186092228	0	200297455	C	G
1	rs12039575	0	200297963	G	C
1	rs2808476	0	200298150	G	A
1	rs10919896	0	200298191	C	T
1	rs2790121	0	200298404	T	C
1	rs12407976	0	200298594	G	A
1	rs2790120	0	200298814	C	T
1	rs10494812	0	200299440	A	G
1	rs10919897	0	200300037	C	A
1	rs2808477	0	200300299	G	A
1	rs2790119	0	200300464	C	T
1	rs1538597	0	200300768	A	G
1	rs12408682	0	200300804	G	A
1	rs2808478	0	200301357	G	A
1	rs2790118	0	200301584	T	C
1	rs2808479	0	200302399	C	T
1	rs78575002	0	200303100	G	A
1	rs2790117	0	200303492	C	T
1	rs2790116	0	200304087	A	G
1	rs7512781	0	200304353	T	C
1	rs9660008	0	200304795	A	G
1	rs4915428	0	200305137	C	T
1	rs4915429	0	200305217	C	T
1	rs10919898	0	200305374	G	C
1	rs10919899	0	200305994	A	T
1	rs10919900	0	200306024	C	T
1	rs2808480	0	200306283	G	C
1	rs10919901	0	200306324	C	A
1	rs2790115	0	200306678	T	C
1	rs12022894	0	200307571	A	C
1	rs7553682	0	200308381	T	G
1	rs2790114	0	200308474	C	G
1	rs2790113	0	200308487	G	A
1	rs2790112	0	200309904	A	G
1	rs77623046	0	200310621	G	A
1	rs1572770	0	200310902	T	C
1	rs56175752	0	200311246	G	C
1	rs2790111	0	200311514	T	G
1	rs2790110	0	200311674	C	A
1	rs2790109	0	200311868	C	G
1	rs2225986	0	200311910	T	A
1	rs2808481	0	200312950	T	C
1	rs2808482	0	200313579	G	A
1	rs12117979	0	200314618	G	A
1	rs10919907	0	200315015	T	G
1	rs10800696	0	200315216	G	C
1	rs10919908	0	200315532	G	A
1	rs12073696	0	200315571	C	T
1	rs12058495	0	200315718	T	C
1	rs55988700	0	200316305	C	T
1	rs74230286	0	200316933	C	A
1	rs6662709	0	200316961	T	C
1	rs6698539	0	200317011	G	A
1	rs2808483	0	200317843	T	C
1	rs7531526	0	200317877	A	G
1	rs2808484	0	200318170	C	T
1	rs7511799	0	200318460	C	G
1	rs1572771	0	200319076	C	T
1	rs2808485	0	200319194	C	T
1	rs78493501	0	200319199	C	T
1	rs61224510	0	200319613	C	G
1	rs77297945	0	200319631	G	A
1	rs35306155	0	200320231	G	A
1	rs78008779	0	200321608	G	A
1	rs2808486	0	200322151	C	T
1	rs2808487	0	200322362	C	T
1	rs75800971	0	200322452	C	T
1	rs2808488	0	200322940	T	C
1	rs2790126	0	200323144	T	C
1	rs76209257	0	200323385	T	C
1	rs2790127	0	200323947	A	C
1	rs10919909	0	200324128	T	C
1	rs12086509	0	200324163	C	T
1	rs2790129	0	200324744	G	A
1	rs2790130	0	200325190	T	C
1	rs2808490	0	200325528	G	C
1	rs2808491	0	200325691	C	T
1	rs2790131	0	200325834	C	T
1	rs2790132	0	200326361	T	C
1	rs2808492	0	200326511	C	G
1	rs7520828	0	200326680	G	A
1	rs2790133	0	200326810	C	T
1	rs2808493	0	200327072	G	A
1	rs10800697	0	200327223	G	C
1	rs10919911	0	200328499	A	C
1	rs2790134	0	200328607	C	A
1	rs2808494	0	200328713	A	T
1	rs11801526	0	200328888	G	A
1	rs2808495	0	200328971	G	A
1	rs2808497	0	200329117	G	C
1	rs2790135	0	200329158	A	G
1	rs2790136	0	200329475	G	T
1	rs2808498	0	200329558	C	T
1	rs2790137	0	200329969	T	C
1	rs2790138	0	200330010	C	T
1	rs2808499	0	200330115	G	A
1	rs2808500	0	200330479	A	G
1	rs10919915	0	200330883	C	A
1	rs2790139	0	200331097	G	C
1	rs2808501	0	200331339	C	G
1	rs2808502	0	200331702	A	G
1	rs2790140	0	200332205	A	G
1	rs2790141	0	200332551	G	A
1	rs76250889	0	200332600	C	T
1	rs74230288	0	200333267	T	G
1	rs2050770	0	200333925	G	A
1	rs2011967	0	200334483	A	G
1	rs2011969	0	200334489	T	C
1	rs2808506	0	200334580	T	A
1	rs2808507	0	200335017	C	T
1	rs2808509	0	200335576	T	G
1	rs2790142	0	200335653	A	C
1	rs2050771	0	200335986	C	T
1	rs2808510	0	200336075	C	T
1	rs2808511	0	200336096	C	T
1	rs1339574	0	200336420	C	T
1	rs142909344	0	200336526	G	T
1	rs12036195	0	200336869	A	G
1	rs2790143	0	200337141	A	G
1	rs2808512	0	200339997	A	G
1	rs148301340	0	200340587	G	A
1	rs2790144	0	200340660	G	T
1	rs7515399	0	200340903	T	A
1	rs2808513	0	200341204	C	G
1	rs6677545	0	200342046	A	C
1	rs2153280	0	200342825	C	A
1	rs2808514	0	200343081	A	G
1	rs12406382	0	200343529	G	C
1	rs10919917	0	200344518	C	T
1	rs10919918	0	200344612	C	T
1	rs80132749	0	200344834	A	T
1	rs12408476	0	200345915	C	T
1	rs2808515	0	200346324	A	G
1	rs11808990	0	200346378	C	G
1	rs2790104	0	200347067	A	G
1	rs2808516	0	200348975	C	T
1	rs7544108	0	200349310	C	A
1	rs2790105	0	200349315	A	G
1	rs7521670	0	200349421	A	G
1	rs2808517	0	200349766	T	C
1	rs1339575	0	200350165	T	C
1	rs12037410	0	200351185	T	A
1	rs1934331	0	200351265	C	G
1	rs2808518	0	200352717	T	G
1	rs56370889	0	200353886	G	A
1	rs148548292	0	200354304	T	C
1	rs7538135	0	200354992	A	G
1	rs2066122	0	200355526	C	T
1	rs192976920	0	200355571	C	A
1	rs4915433	0	200356192	G	A
1	rs2790107	0	200361270	A	T
1	rs2808519	0	200361914	G	T
1	rs2808520	0	200362034	T	A
1	rs6685394	0	200363468	T	A
1	rs6696638	0	200363498	A	G
1	rs12121495	0	200363731	C	T
1	rs2808475	0	200364441	T	C
1	rs2790106	0	200364489	G	C
1	rs12141471	0	200364873	T	C
1	rs77369539	0	200365490	T	C
1	rs16846614	0	200365655	C	T
1	rs4915434	0	200365963	T	C
1	rs12141206	0	200366091	A	G
1	rs6664603	0	200366457	C	T
1	rs74354146	0	200366942	C	T
1	rs36003362	0	200367088	A	G
1	rs75327215	0	200367363	A	T
1	rs78114865	0	200367929	G	T
1	rs6671104	0	200368169	C	A
1	rs1572768	0	200368352	G	T
1	rs76905807	0	200368430	T	G
1	rs76291522	0	200368769	C	T
1	rs145029159	0	200369231	C	T
1	rs7541353	0	200369620	T	C
1	rs2790108	0	200369696	T	C
1	rs2808474	0	200369758	C	T
1	rs12028153	0	200370863	C	T
1	rs11802690	0	200371401	C	T
1	rs12116976	0	200371814	A	C
1	rs6657777	0	200371961	A	G
1	rs12031041	0	200373458	C	T
1	rs1128817	0	200375209	G	A
1	rs12031931	0	200379969	C	T
1	rs4244146	0	200380314	T	C
1	rs4915435	0	200382889	T	C
1	rs4915436	0	200382901	C	T
1	rs12034835	0	200382942	C	A
1	rs4915437	0	200382987	G	A
1	rs56363621	0	200382991	G	A
1	rs4915203	0	200383087	A	G
1	rs148842689	0	200387453	C	T
1	rs142713101	0	200388310	A	G
1	rs10919924	0	200388365	G	C
1	rs574857023	0	200388678	A	G
1	rs12049537	0	200388761	G	A
1	rs12037431	0	200390467	C	G
1	rs12037434	0	200390495	C	T
1	rs4414069	0	200391561	T	C
1	rs4256848	0	200392832	C	G
1	rs79533491	0	200393093	G	A
1	rs34178183	0	200395660	A	G
1	rs6427826	0	200395746	G	A
1	rs10800700	0	200396523	C	T
1	rs6427827	0	200398387	T	A
1	rs17691442	0	200398636	A	C
1	rs4915438	0	200399706	C	T
1	rs4915439	0	200399900	A	C
1	rs6702494	0	200400542	A	G
1	rs191355449	0	200400606	C	T
1	rs10919926	0	200402265	T	C
1	rs12132891	0	200402839	A	G
1	rs77118579	0	200402948	A	G
1	rs10494814	0	200403095	T	C
1	rs10919927	0	200403499	A	G
1	rs7544904	0	200404343	C	T
1	rs4415602	0	200404939	A	G
1	rs4411153	0	200404951	G	C
1	rs16846692	0	200405735	A	G
1	rs4518934	0	200406928	T	C
1	rs12125266	0	200407947	G	A
1	rs190480929	0	200408015	A	C
1	rs12030637	0	200408182	G	A
1	rs142336161	0	200408494	T	C
1	rs6666661	0	200409515	A	G
1	rs181577875	0	200409692	A	G
1	rs7547315	0	200410560	C	T
1	rs61824928	0	200410773	C	A
1	rs79478639	0	200412442	A	G
1	rs10494816	0	200412473	G	A
1	rs12022405	0	200414060	C	T
1	rs7515363	0	200414959	C	T
1	rs10919928	0	200416099	G	A
1	rs143945483	0	200416576	A	G
1	rs10919930	0	200417272	A	C
1	rs10919931	0	200417343	G	A
1	rs12034591	0	200417983	G	A
1	rs12131135	0	200418613	G	T
1	rs57872228	0	200418805	T	C
1	rs57070173	0	200420013	C	T
1	rs12044341	0	200420869	A	G
1	rs10919932	0	200420907	C	T
1	rs10919933	0	200421422	A	G
1	rs4317838	0	200421446	C	A
1	rs4427435	0	200421466	A	G
1	rs10919934	0	200421491	C	A
1	rs4512680	0	200421747	T	C
1	rs12082076	0	200421898	G	A
1	rs16846723	0	200423073	C	T
1	rs16846725	0	200423159	T	A
1	rs7526932	0	200423649	C	T
1	rs12095036	0	200423841	A	C
1	rs10919936	0	200424472	A	G
1	rs142731345	0	200424477	C	T
1	rs12403408	0	200424997	C	T
1	rs12085230	0	200425176	T	A
1	rs12059187	0	200425212	C	T
1	rs12132868	0	200425398	G	C
1	rs12117955	0	200425433	C	A
1	rs6661030	0	200425542	C	T
1	rs10218685	0	200425797	A	T
1	rs7531710	0	200426785	T	C
1	rs12566495	0	200427381	G	A
1	rs10157694	0	200427888	C	T
1	rs12040154	0	200428749	G	A
1	rs10919937	0	200429002	T	G
1	rs12090906	0	200429085	T	C
1	rs61824932	0	200429181	G	A
1	rs10919938	0	200429488	A	T
1	rs10158702	0	200429900	T	G
1	rs79343780	0	200430341	G	A
1	rs144924969	0	200430891	G	A
1	rs79535010	0	200431042	A	G
1	rs16846750	0	200431069	T	C
1	rs10737571	0	200431253	T	C
1	rs7535801	0	200431643	G	A
1	rs78019217	0	200432679	C	T
1	rs4915441	0	200435300	A	C
1	rs4511151	0	200435809	A	G
1	rs77681649	0	200435906	C	T
1	rs61824951	0	200436188	C	G
1	rs12021556	0	200436428	A	G
1	rs117214467	0	200436787	T	C
1	rs7549170	0	200437121	T	C
1	rs12058730	0	200437506	A	G
1	rs12095161	0	200437722	T	C
1	rs12095255	0	200437998	T	A
1	rs9287107	0	200438701	A	G
1	rs10218818	0	200438767	T	A
1	rs190318588	0	200439634	A	C
1	rs12032584	0	200440040	C	T
1	rs10800702	0	200440537	T	C
1	rs140331175	0	200440683	T	G
1	rs12128268	0	200440758	C	G
1	rs10919940	0	200440810	C	T
1	rs10919941	0	200440865	A	G
1	rs11576960	0	200441048	T	C
1	rs10494817	0	200441874	G	A
1	rs4387206	0	200442435	A	G
1	rs12130445	0	200442849	C	G
1	rs138171026	0	200444145	C	T
1	rs3922560	0	200444823	G	C
1	rs57765583	0	200445203	T	C
1	rs7542515	0	200445500	T	C
1	rs6692204	0	200446077	T	G
1	rs34441513	0	200446692	A	G
1	rs16846759	0	200446885	C	T
1	rs16846760	0	200446986	G	A
1	rs2589	0	200447395	C	T
1	rs12567721	0	200447874	G	C
1	rs10800703	0	200449182	T	C
1	rs7554949	0	200449258	T	C
1	rs61824954	0	200449490	A	G
1	rs12045574	0	200449736	G	A
1	rs7546093	0	200450197	C	A
1	rs12025215	0	200450366	A	G
1	rs12022051	0	200450475	T	C
1	rs12046645	0	200450927	G	A
1	rs4915442	0	200451645	T	C
1	rs4915443	0	200451728	C	T
1	rs6673000	0	200451943	A	G
1	rs4459142	0	200452099	G	A
1	rs4567307	0	200452498	G	A
1	rs10919944	0	200453004	G	A
1	rs4506486	0	200453320	C	T
1	rs4356080	0	200453382	A	G
1	rs4471299	0	200453419	T	C
1	rs4915444	0	200454340	A	C
1	rs142378467	0	200454454	C	G
1	rs7365695	0	200454758	T	A
1	rs10919945	0	200454986	T	C
1	rs6427829	0	200455208	C	T
1	rs10919946	0	200456424	G	A
1	rs149165342	0	200456518	C	T
1	rs10919947	0	200456705	G	T
1	rs4498832	0	200457488	A	G
1	rs10919948	0	200457671	G	C
1	rs79301172	0	200461875	A	T
1	rs4636495	0	200462133	G	A
1	rs16846791	0	200462817	G	A
1	rs4297329	0	200463530	C	T
1	rs7526387	0	200463931	C	A
1	rs74947662	0	200464401	A	C
1	rs6427830	0	200464803	C	T
1	rs12041146	0	200464844	C	T
1	rs11576723	0	200465271	G	T
1	rs6427831	0	200465574	G	C
1	rs6427832	0	200466004	A	G
1	rs7541311	0	200466694	A	G
1	rs4396147	0	200467316	G	A
1	rs12739671	0	200467395	A	G
1	rs10919950	0	200467582	G	A
1	rs10919951	0	200467678	T	C
1	rs6670160	0	200468255	C	T
1	rs61826984	0	200468483	T	C
1	rs12745825	0	200468618	G	A
1	rs79318013	0	200468863	G	A
1	rs6427833	0	200469505	T	C
1	rs6674109	0	200469670	G	C
1	rs78209594	0	200469960	C	T
1	rs140605069	0	200469997	C	T
1	rs7553314	0	200470069	A	G
1	rs77237068	0	200470359	G	A
1	rs12087049	0	200470926	C	T
1	rs10919952	0	200471096	C	T
1	rs10919953	0	200471257	T	C
1	rs6680807	0	200471464	C	A
1	rs60207024	0	200471488	A	G
1	rs12132441	0	200472393	A	C
1	rs146049083	0	200472451	T	G
1	rs113348968	0	200472990	C	T
1	rs10494825	0	200473479	C	T
1	rs4417099	0	200473718	T	G
1	rs10919954	0	200473825	G	T
1	rs76892418	0	200473967	A	G
1	rs74136205	0	200475185	A	G
1	rs6675963	0	200475235	C	T
1	rs12138612	0	200476906	C	T
1	rs7551486	0	200478129	T	C
1	rs10919959	0	200478352	T	C
1	rs143849525	0	200478799	G	A
1	rs9943074	0	200478939	A	G
1	rs10919960	0	200479973	T	C
1	rs7549548	0	200481555	C	T
1	rs4568863	0	200481579	C	G
1	rs4335405	0	200481756	T	C
1	rs4405156	0	200481820	T	C
1	rs4612655	0	200481827	A	G
1	rs4418638	0	200481934	G	A
1	rs74136206	0	200482169	T	C
1	rs12565263	0	200482474	G	A
1	rs10919961	0	200482897	G	A
1	rs9659917	0	200483591	T	G
1	rs4453071	0	200484504	A	C
1	rs12401553	0	200484680	C	T
1	rs77462448	0	200485439	A	G
1	rs35931746	0	200486677	C	T
1	rs7515910	0	200486966	T	A
1	rs55765447	0	200488004	C	T
1	rs79441867	0	200488658	G	C
1	rs60546151	0	200488995	G	A
1	rs145409235	0	200489398	C	T
1	rs12135766	0	200489641	T	C
1	rs12136623	0	200490179	T	C
1	rs61350094	0	200490579	C	T
1	rs7414513	0	200491264	T	A
1	rs12082820	0	200492166	G	A
1	rs56862910	0	200492174	G	A
1	rs4402152	0	200492876	G	A
1	rs60091855	0	200493139	C	T
1	rs57738516	0	200493187	C	A
1	rs60705063	0	200493459	A	G
1	rs150079612	0	200493562	T	C
1	rs6671327	0	200493603	C	T
1	rs74136209	0	200494188	G	A
1	rs12567052	0	200494416	G	A
1	rs79789509	0	200495487	T	A
1	rs9645336	0	200495614	A	G
1	rs10800706	0	200496095	A	G
1	rs58679178	0	200497440	G	A
1	rs12134726	0	200497499	G	C
1	rs59028869	0	200497541	A	G
1	rs10919963	0	200498000	T	C
1	rs4328101	0	200498428	C	T
1	rs143727933	0	200499191	G	T
1	rs10399815	0	200499206	T	C
1	rs7413943	0	200499321	G	A
1	rs74136210	0	200500500	G	C
1	rs7553749	0	200500570	A	C
1	rs7553874	0	200500707	A	G
1	rs76847834	0	200501143	A	G
1	rs60997038	0	200501557	G	T
1	rs11811022	0	200502030	T	C
1	rs10919966	0	200502569	T	C
1	rs34168128	0	200502595	G	A
1	rs10919967	0	200502671	A	G
1	rs74855840	0	200503317	G	A
1	rs150110335	0	200503974	C	T
1	rs76650853	0	200504077	A	G
1	rs74437968	0	200505249	G	A
1	rs11589333	0	200506241	T	C
1	rs11591066	0	200506292	A	T
1	rs79012714	0	200506580	C	A
1	rs6682828	0	200507096	G	A
1	rs12404079	0	200507510	C	G
1	rs6686605	0	200508568	C	T
1	rs10800707	0	200508928	A	G
1	rs11590922	0	200509265	T	C
1	rs115468434	0	200509551	G	A
1	rs6665988	0	200509911	A	C
1	rs6690525	0	200509949	G	A
1	rs7546483	0	200510756	C	G
1	rs4576681	0	200510896	A	G
1	rs10919969	0	200510948	T	C
1	rs10919970	0	200511070	C	T
1	rs7516247	0	200511466	T	C
1	rs72745026	0	200511522	G	T
1	rs11801901	0	200512621	A	G
1	rs6679045	0	200513191	A	G
1	rs6703783	0	200513418	G	A
1	rs12097905	0	200513508	G	A
1	rs12067358	0	200513719	A	T
1	rs151255520	0	200513885	G	A
1	rs140457553	0	200513897	T	A
1	rs142385649	0	200514751	G	A
1	rs9724785	0	200516012	T	C
1	rs73070660	0	200517206	A	T
1	rs13376575	0	200517789	G	A
1	rs112609256	0	200518686	C	T
1	rs12145740	0	200518951	G	T
1	rs10919972	0	200519103	A	G
1	rs12131705	0	200519149	C	T
1	rs6660637	0	200520021	G	A
1	rs10919973	0	200520443	G	C
1	rs10737572	0	200521131	T	C
1	rs12060793	0	200521412	G	A
1	rs4304619	0	200522039	T	G
1	rs6667775	0	200522269	G	A
1	rs10800708	0	200522351	A	T
1	rs12120084	0	200522566	G	C
1	rs12024960	0	200522621	G	A
1	rs12039913	0	200523135	C	T
1	rs7548174	0	200523514	A	G
1	rs75006872	0	200524694	T	A
1	rs7543922	0	200527304	A	G
1	rs7533417	0	200527305	T	C
1	rs17448931	0	200528340	A	G
1	rs10919976	0	200529259	T	C
1	rs7527984	0	200529456	C	A
1	rs7543059	0	200530406	T	C
1	rs6427834	0	200531064	G	A
1	rs3890735	0	200531358	G	C
1	rs6693825	0	200531923	T	C
1	rs12125198	0	200532964	G	A
1	rs75765225	0	200533607	T	C
1	rs7518491	0	200534009	A	G
1	rs7543730	0	200534248	C	T
1	rs6688907	0	200535458	T	C
1	rs12065927	0	200535594	G	A
1	rs12077480	0	200536518	A	T
1	rs10800709	0	200536616	T	C
1	rs4915204	0	200537052	T	C
1	rs114804119	0	200537866	C	T
1	rs10800710	0	200538368	C	T
1	rs10800711	0	200538885	C	T
1	rs12092148	0	200539783	C	T
1	rs11584015	0	200540317	T	C
1	rs11586257	0	200541364	A	G
1	rs11584563	0	200541573	T	C
1	rs149237077	0	200542274	T	G
1	rs55989119	0	200542425	T	A
1	rs111502808	0	200542689	C	T
1	rs113826656	0	200542709	C	T
1	rs10800712	0	200545187	C	T
1	rs10919978	0	200546051	A	G
1	rs61827019	0	200546073	G	A
1	rs34898810	0	200546446	T	C
1	rs144628404	0	200547943	G	A
1	rs189288907	0	200547986	A	G
1	rs59162409	0	200548047	G	A
1	rs4915445	0	200548595	G	C
1	rs10753877	0	200549590	T	C
1	rs12093062	0	200550166	C	T
1	rs4353125	0	200551306	T	C
1	rs10919979	0	200551752	T	C
1	rs6699100	0	200552388	C	T
1	rs12082313	0	200553032	T	G
1	rs73070696	0	200553202	G	A
1	rs117755252	0	200554971	C	T
1	rs12092539	0	200555074	C	G
1	rs6691410	0	200555482	C	T
1	rs17482636	0	200555737	A	G
1	rs12128383	0	200556526	G	A
1	rs6670625	0	200556642	A	G
1	rs75150720	0	200556652	T	C
1	rs4504918	0	200557767	C	T
1	rs6665951	0	200558363	T	C
1	rs12117521	0	200560094	C	T
1	rs6660241	0	200560516	G	A
1	rs79638621	0	200560638	T	C
1	rs6427835	0	200560853	C	T
1	rs144251107	0	200561576	T	C
1	rs77477959	0	200561896	A	C
1	rs117618606	0	200562104	T	C
1	rs10800714	0	200562117	A	G
1	rs6667081	0	200562494	G	A
1	rs6666919	0	200562513	C	T
1	rs76050245	0	200563016	G	A
1	rs10494824	0	200563971	A	G
1	rs6673474	0	200564119	G	T
1	rs12085579	0	200564868	G	C
1	rs12117310	0	200565369	C	G
1	rs7537187	0	200565753	A	G
1	rs73076339	0	200566173	G	T
1	rs4596933	0	200566649	G	A
1	rs12042062	0	200567344	T	C
1	rs2809358	0	200567596	T	G
1	rs4915446	0	200567806	C	T
1	rs2794411	0	200568352	C	G
1	rs2809357	0	200569392	C	A
1	rs146095892	0	200569551	G	T
1	rs2809356	0	200570136	G	A
1	rs6689232	0	200570660	T	C
1	rs34139472	0	200571862	T	A
1	rs10494823	0	200571961	T	C
1	rs2809355	0	200572051	A	T
1	rs2808237	0	200573258	C	G
1	rs144861567	0	200573465	G	A
1	rs2808238	0	200574959	T	C
1	rs10494822	0	200575256	G	A
1	rs2794410	0	200575794	A	G
1	rs60365104	0	200576420	A	G
1	rs11580175	0	200577405	C	G
1	rs11589701	0	200577480	T	C
1	rs55794610	0	200577561	C	T
1	rs2794409	0	200578093	G	A
1	rs57254772	0	200578219	T	C
1	rs2808239	0	200578763	T	C
1	rs2794408	0	200578772	A	G
1	rs10800715	0	200579378	T	C
1	rs149450549	0	200579494	C	T
1	rs2815289	0	200579756	G	A
1	rs2251315	0	200579758	A	G
1	rs10800716	0	200580709	A	T
1	rs2809354	0	200581007	A	C
1	rs2808240	0	200581953	C	A
1	rs11590368	0	200582231	G	C
1	rs2808241	0	200583380	T	G
1	rs61825083	0	200584113	C	T
1	rs7512848	0	200584147	G	T
1	rs114318458	0	200586126	C	T
1	rs10919983	0	200586376	G	A
1	rs2808242	0	200588507	A	G
1	rs2809353	0	200589171	G	T
1	rs2808243	0	200589193	T	G
1	rs3806362	0	200589810	C	T
1	rs3806361	0	200589813	C	A
1	rs2808244	0	200589831	G	A
1	rs17450217	0	200590852	A	T
1	rs2809352	0	200591248	C	A
1	rs2808245	0	200591915	A	C
1	rs2808246	0	200591937	A	T
1	rs2808247	0	200591983	C	T
1	rs2808248	0	200592275	T	C
1	rs11807125	0	200592295	C	T
1	rs2808249	0	200592361	A	G
1	rs7521550	0	200592363	C	G
1	rs2808250	0	200592547	A	T
1	rs34510201	0	200592795	G	A
1	rs10919986	0	200592805	T	C
1	rs145135351	0	200592841	G	A
1	rs12744758	0	200593138	G	A
1	rs11801179	0	200593274	G	C
1	rs12744809	0	200593325	C	T
1	rs4915447	0	200593468	T	A
1	rs2809351	0	200593636	C	T
1	rs2808256	0	200593660	C	T
1	rs2808257	0	200594005	C	T
1	rs10919988	0	200594522	T	C
1	rs10399615	0	200595273	G	A
1	rs10399790	0	200595369	A	T
1	rs66717951	0	200595565	T	C
1	rs67040424	0	200595593	G	A
1	rs35941344	0	200595657	T	A
1	rs12728040	0	200595879	G	A
1	rs10919990	0	200596204	G	A
1	rs2809346	0	200596217	T	C
1	rs2809345	0	200596263	T	C
1	rs10919991	0	200596345	C	A
1	rs2809344	0	200596606	C	A
1	rs7529962	0	200596977	T	C
1	rs118067422	0	200597398	T	C
1	rs2809342	0	200597650	C	T
1	rs2809341	0	200597688	T	C
1	rs4448543	0	200599699	G	A
1	rs7527539	0	200599951	C	T
1	rs2809340	0	200600110	C	T
1	rs12126676	0	200600820	T	C
1	rs2809338	0	200606935	A	T
1	rs10919992	0	200607466	A	G
1	rs79598796	0	200607647	C	A
1	rs117073380	0	200607790	A	T
1	rs7538791	0	200608338	C	T
1	rs3924332	0	200610686	C	A
1	rs141928322	0	200611203	A	T
1	rs6695836	0	200611710	C	T
1	rs149729432	0	200613762	G	A
1	rs4415604	0	200614471	A	G
1	rs11584055	0	200614555	G	A
1	rs4448544	0	200615670	C	A
1	rs149394055	0	200616921	G	A
1	rs34428088	0	200619031	C	T
1	rs78270581	0	200620186	T	C
1	rs73074945	0	200620516	C	T
1	rs2815291	0	200621335	T	C
1	rs183805371	0	200621359	G	C
1	rs2809360	0	200621984	A	T
1	rs12562552	0	200622117	C	T
1	rs2809361	0	200622353	C	T
1	rs148313823	0	200623041	G	A
1	rs2809363	0	200623049	T	C
1	rs185431853	0	200623498	G	A
1	rs12136672	0	200624485	G	C
1	rs4915448	0	200624807	T	G
1	rs4915449	0	200624821	C	A
1	rs35249716	0	200625043	C	G
1	rs2809366	0	200625966	G	C
1	rs7517557	0	200626749	C	T
1	rs10919993	0	200627312	C	A
1	rs3924121	0	200627632	G	T
1	rs10919994	0	200629135	G	T
1	rs7539252	0	200629784	T	C
1	rs7529883	0	200630128	C	T
1	rs7530576	0	200630818	C	A
1	rs73074965	0	200631005	G	A
1	rs57542140	0	200631364	A	G
1	rs58787821	0	200631859	C	T
1	rs16847099	0	200631885	G	T
1	rs57155598	0	200632960	T	C
1	rs60572979	0	200632966	A	G
1	rs7540106	0	200633825	C	T
1	rs3795634	0	200635550	T	C
1	rs3795633	0	200635560	T	C
1	rs6427836	0	200636346	T	G
1	rs12563498	0	200636403	C	T
1	rs7544724	0	200636861	T	G
1	rs11580174	0	200637543	C	T
1	rs73077034	0	200637807	C	T
1	rs73077036	0	200638048	C	T
1	rs74885666	0	200638135	C	T
1	rs11588318	0	200638662	G	A
1	rs6661240	0	200638847	A	G
1	rs3806358	0	200639683	G	T
1	rs6656619	0	200640792	T	C
1	rs6427837	0	200640881	G	T
1	rs77712995	0	200641078	T	A
1	rs111314574	0	200642022	A	G
1	rs12047921	0	200642094	G	C
1	rs10494821	0	200642485	T	C
1	rs4582832	0	200642667	T	C
1	rs4405157	0	200643000	G	A
1	rs4311922	0	200643385	G	T
1	rs4400644	0	200643412	T	G
1	rs4265457	0	200643454	T	C
1	rs4320808	0	200643522	A	G
1	rs6667172	0	200643838	T	C
1	rs4915205	0	200644595	A	T
1	rs4915206	0	200645051	G	A
1	rs11582610	0	200645101	C	T
1	rs11801516	0	200645160	A	T
1	rs7527499	0	200645345	A	G
1	rs11811204	0	200645437	G	A
1	rs7550238	0	200645489	G	A
1	rs149086926	0	200645509	A	G
1	rs4387211	0	200645938	A	T
1	rs6700559	0	200646073	C	T
1	rs6665107	0	200646273	T	C
1	rs6700859	0	200646359	C	G
1	rs10753878	0	200646595	T	C
1	rs10919997	0	200646650	C	T
1	rs12061346	0	200646776	T	C
1	rs12760355	0	200647275	A	G
1	rs7533971	0	200647371	A	G
1	rs10919998	0	200648310	G	C
1	rs4437908	0	200648439	A	G
1	rs10800720	0	200648569	T	A
1	rs4072551	0	200649121	A	G
1	rs4072552	0	200649131	A	G
1	rs4072553	0	200649164	T	C
1	rs4381220	0	200649312	T	C
1	rs4072554	0	200649366	A	G
1	rs4326655	0	200649433	A	T
1	rs10919999	0	200649759	G	A
1	rs6663322	0	200649869	G	A
1	rs6678702	0	200650034	T	C
1	rs6665979	0	200650063	G	A
1	rs12061556	0	200650239	G	C
1	rs10800721	0	200650468	T	C
1	rs12082129	0	200650490	C	T
1	rs10753879	0	200650536	A	G
1	rs4489589	0	200651209	A	C
1	rs4297330	0	200651229	A	G
1	rs10920000	0	200651330	C	G
1	rs4403654	0	200651471	C	G
1	rs10920001	0	200651548	C	T
1	rs6682744	0	200651666	T	C
1	rs4378238	0	200652600	T	C
1	rs4498833	0	200652693	A	T
1	rs4477309	0	200652824	G	A
1	rs6427839	0	200653450	G	A
1	rs4431874	0	200654493	T	C
1	rs4421617	0	200654760	C	G
1	rs6427840	0	200654787	A	G
1	rs10800723	0	200655096	G	A
1	rs11581339	0	200655233	A	G
1	rs7519923	0	200655272	C	T
1	rs7520174	0	200655336	G	A
1	rs7520024	0	200655346	C	T
1	rs7542642	0	200655443	A	G
1	rs7532304	0	200655679	T	C
1	rs7542840	0	200655686	A	T
1	rs74986612	0	200655722	G	C
1	rs7520407	0	200655728	C	T
1	rs7520413	0	200655749	C	A
1	rs6427841	0	200656023	G	A
1	rs6427842	0	200656114	G	A
1	rs10920003	0	200656370	G	A
1	rs9427710	0	200656391	A	G
1	rs10920004	0	200656428	C	T
1	rs7524010	0	200656947	G	A
1	rs7524025	0	200656987	G	A
1	rs7526136	0	200657039	C	T
1	rs7526265	0	200657044	G	A
1	rs7526365	0	200657148	G	C
1	rs7526367	0	200657153	G	A
1	rs7526482	0	200657438	C	T
1	rs7526853	0	200657657	G	A
1	rs61825137	0	200658395	C	A
1	rs61825138	0	200658403	T	C
1	rs151211267	0	200658616	C	G
1	rs10920006	0	200659017	C	T
1	rs4915451	0	200659854	T	G
1	rs7545177	0	200659855	T	C
1	rs73083234	0	200660895	T	C
1	rs6427843	0	200661230	A	G
1	rs6427844	0	200661344	A	G
1	rs6427845	0	200661554	T	C
1	rs7539646	0	200661662	G	A
1	rs7519383	0	200662096	A	G
1	rs1540683	0	200662178	G	T
1	rs7542210	0	200662215	C	T
1	rs1540682	0	200662359	T	A
1	rs12141497	0	200662517	C	A
1	rs12126708	0	200662525	G	A
1	rs12076946	0	200662835	T	C
1	rs4556395	0	200662941	C	A
1	rs1817889	0	200662983	A	G
1	rs10920008	0	200663674	A	G
1	rs1389641	0	200663909	A	T
1	rs7526031	0	200664302	A	C
1	rs7526286	0	200664589	A	G
1	rs190513712	0	200664630	C	T
1	rs35656526	0	200664885	C	A
1	rs7535759	0	200665865	G	C
1	rs12042992	0	200665977	C	T
1	rs1874079	0	200666739	C	T
1	rs77110890	0	200667057	A	G
1	rs6427846	0	200668298	C	G
1	rs73083253	0	200668399	A	G
1	rs141714164	0	200668786	C	T
1	rs6427847	0	200669180	A	G
1	rs138512167	0	200669286	G	C
1	rs6427848	0	200670381	G	A
1	rs6427849	0	200670438	A	T
1	rs113906106	0	200670819	C	T
1	rs56949003	0	200671663	G	A
1	rs57068399	0	200671834	A	G
1	rs9628674	0	200671993	G	C
1	rs59892710	0	200672172	A	G
1	rs6427850	0	200672410	T	G
1	rs59172975	0	200672458	G	A
1	rs7535122	0	200672699	A	G
1	rs78296930	0	200672749	C	A
1	rs7512898	0	200672906	G	T
1	rs6684083	0	200673094	A	G
1	rs112148496	0	200673107	G	A
1	rs6427851	0	200673305	C	T
1	rs76150419	0	200673894	G	A
1	rs7518347	0	200674027	G	A
1	rs111521979	0	200674995	T	C
1	rs111735388	0	200675030	A	C
1	rs73083266	0	200675034	C	T
1	rs113308729	0	200675136	A	T
1	rs73084635	0	200675182	G	A
1	rs111604273	0	200675219	T	A
1	rs35659516	0	200675651	A	C
1	rs73084639	0	200675868	G	A
1	rs73084640	0	200676032	C	T
1	rs73084643	0	200676064	T	C
1	rs73084644	0	200676170	G	A
1	rs6427852	0	200676208	A	T
1	rs73084646	0	200676236	A	G
1	rs73084649	0	200676264	G	C
1	rs76270480	0	200676356	C	G
1	rs73084650	0	200676448	G	T
1	rs4915452	0	200677362	G	A
1	rs60064080	0	200677406	T	G
1	rs7534184	0	200677630	A	T
1	rs73084655	0	200677799	C	A
1	rs73084657	0	200677940	T	C
1	rs73084659	0	200678239	A	C
1	rs73084661	0	200678257	T	C
1	rs10800724	0	200678413	A	G
1	rs111780945	0	200678439	A	G
1	rs117511757	0	200678676	C	T
1	rs113895187	0	200678925	C	T
1	rs56849749	0	200678988	A	G
1	rs59505940	0	200678992	A	G
1	rs60432871	0	200679076	C	T
1	rs12137256	0	200679613	T	C
1	rs7530159	0	200679892	T	C
1	rs12042035	0	200680082	T	G
1	rs114584448	0	200680102	G	A
1	rs73084669	0	200680135	C	T
1	rs113923269	0	200680194	T	C
1	rs112390385	0	200680197	G	A
1	rs73084670	0	200680213	G	C
1	rs73084672	0	200680715	A	G
1	rs4539164	0	200680765	G	A
1	rs113846534	0	200680811	T	C
1	rs112124897	0	200680950	T	G
1	rs112731838	0	200681010	G	T
1	rs112476576	0	200681130	T	C
1	rs111957233	0	200681298	G	A
1	rs9726352	0	200681344	G	A
1	rs113838090	0	200681473	G	A
1	rs12239970	0	200681967	T	C
1	rs111825949	0	200681968	T	C
1	rs111912007	0	200682012	T	G
1	rs111405846	0	200682066	C	T
1	rs12748718	0	200682088	C	T
1	rs111922669	0	200682215	C	T
1	rs73084681	0	200682273	C	A
1	rs72746826	0	200682274	G	A
1	rs73084685	0	200682279	T	A
1	rs73084687	0	200682319	T	A
1	rs2364686	0	200682486	C	T
1	rs1389643	0	200682624	G	C
1	rs116270262	0	200682709	T	A
1	rs1389644	0	200682721	A	G
1	rs2220820	0	200682927	C	G
1	rs73084692	0	200683364	T	G
1	rs73084693	0	200683584	A	T
1	rs731077	0	200684045	A	G
1	rs731078	0	200684231	G	C
1	rs73084694	0	200684968	C	G
1	rs7519783	0	200685057	G	A
1	rs186152043	0	200686797	C	T
1	rs113856508	0	200686991	C	T
1	rs73084698	0	200687234	A	G
1	rs7538242	0	200687306	T	C
1	rs115852331	0	200687331	G	A
1	rs12730151	0	200687787	T	A
1	rs6675463	0	200688488	G	A
1	rs7544548	0	200689300	T	C
1	rs73084702	0	200691154	G	A
1	rs10920010	0	200691738	T	C
1	rs10920011	0	200691743	G	C
1	rs6664413	0	200692168	A	G
1	rs2364685	0	200692390	T	C
1	rs7554325	0	200692538	T	A
1	rs7542613	0	200692704	C	G
1	rs7542683	0	200692750	C	A
1	rs7520106	0	200692869	A	G
1	rs7554612	0	200692872	T	C
1	rs10920013	0	200692897	A	T
1	rs7545387	0	200693169	G	A
1	rs73086603	0	200693576	C	T
1	rs7548289	0	200694030	C	T
1	rs7515230	0	200694154	T	C
1	rs7515329	0	200694269	T	A
1	rs73086606	0	200694312	A	C
1	rs7548907	0	200694596	G	A
1	rs7526297	0	200694701	A	G
1	rs10800725	0	200694973	G	A
1	rs10800726	0	200695039	G	A
1	rs10800727	0	200695075	C	T
1	rs10800728	0	200695147	C	A
1	rs55783905	0	200695416	G	T
1	rs35796457	0	200696601	A	G
1	rs34674691	0	200696645	C	T
1	rs36041093	0	200696648	A	G
1	rs12047681	0	200696859	T	C
1	rs7516036	0	200696953	A	G
1	rs7518368	0	200697189	A	G
1	rs12126250	0	200697265	C	T
1	rs2029751	0	200698286	A	C
1	rs4554747	0	200698597	A	G
1	rs146907737	0	200698844	A	G
1	rs59624172	0	200699515	T	G
1	rs6427853	0	200699625	T	G
1	rs10753880	0	200700374	A	T
1	rs141701619	0	200700567	T	C
1	rs965192	0	200701094	T	A
1	rs151243408	0	200701165	C	A
1	rs10800729	0	200701748	C	T
1	rs7512279	0	200702338	G	A
1	rs35243860	0	200702395	G	A
1	rs12025389	0	200702431	T	C
1	rs10494820	0	200703434	A	T
1	rs6660197	0	200703541	C	T
1	rs10449265	0	200703906	T	A
1	rs12070749	0	200704310	A	G
1	rs10494819	0	200704754	C	T
1	rs7516821	0	200705510	T	G
1	rs7550125	0	200705519	G	A
1	rs12130226	0	200706598	C	T
1	rs12145140	0	200706636	G	T
1	rs10800730	0	200706763	T	G
1	rs73086614	0	200706970	T	C
1	rs10920017	0	200707090	G	A
1	rs73086617	0	200707122	G	T
1	rs58397787	0	200707533	C	A
1	rs76804334	0	200707562	T	C
1	rs182544217	0	200707799	G	C
1	rs60195675	0	200709346	T	C
1	rs73086620	0	200709608	C	T
1	rs73086621	0	200709635	G	A
1	rs7517998	0	200709796	G	A
1	rs60070641	0	200709952	T	C
1	rs7520780	0	200710186	G	A
1	rs7520984	0	200710318	G	C
1	rs73086625	0	200710865	A	G
1	rs12564690	0	200711076	A	G
1	rs73086626	0	200711146	G	C
1	rs73086628	0	200711329	C	T
1	rs72746845	0	200711624	C	A
1	rs73086631	0	200711755	T	C
1	rs73086632	0	200711956	A	G
1	rs3207096	0	200712581	A	G
1	rs4915456	0	200713246	G	A
1	rs61143976	0	200713263	A	G
1	rs80329163	0	200713821	A	G
1	rs7533592	0	200714355	C	T
1	rs73086635	0	200715050	A	G
1	rs6665490	0	200715975	C	T
1	rs146463458	0	200716351	G	A
1	rs150105817	0	200716865	G	A
1	rs12029036	0	200716942	T	A
1	rs199923397	0	200717102	G	A
1	rs12747799	0	200717686	A	T
1	rs7529518	0	200718422	C	T
1	rs35045998	0	200719186	A	G
1	rs6703201	0	200719775	A	G
1	rs117178950	0	200719945	C	T
1	rs12088680	0	200720093	C	T
1	rs59324679	0	200720116	C	G
1	rs10920018	0	200720357	T	C
1	rs7548165	0	200720819	T	A
1	rs12037134	0	200721279	A	G
1	rs12404756	0	200722977	G	A
1	rs7523261	0	200723850	A	G
1	rs56255908	0	200724009	C	T
1	rs73086639	0	200724801	G	A
1	rs35687916	0	200725163	T	C
1	rs6427854	0	200725224	A	T
1	rs2364687	0	200725621	G	A
1	rs6656966	0	200725768	A	G
1	rs6427855	0	200726579	A	G
1	rs7519005	0	200727873	A	G
1	rs10800731	0	200728769	C	T
1	rs4382754	0	200728818	C	A
1	rs74760087	0	200729684	A	T
1	rs142139617	0	200730360	T	C
1	rs117322565	0	200730544	C	T
1	rs6427856	0	200730635	G	A
1	rs16847180	0	200731556	A	T
1	rs16847183	0	200731955	A	C
1	rs74689616	0	200732483	A	G
1	rs12039516	0	200732497	T	C
1	rs148376336	0	200733011	A	G
1	rs6427857	0	200733257	A	T
1	rs6660092	0	200733547	C	T
1	rs79219310	0	200734278	A	C
1	rs16847193	0	200739337	T	A
1	rs6427858	0	200739642	T	C
1	rs74432126	0	200739832	G	A
1	rs12038475	0	200740278	G	T
1	rs80284702	0	200740697	T	G
1	rs4915457	0	200740870	G	C
1	rs10800733	0	200741077	C	T
1	rs12043133	0	200741713	T	G
1	rs117400345	0	200741886	A	G
1	rs11809578	0	200742106	T	C
1	rs67214245	0	200742577	G	A
1	rs17694768	0	200743528	G	A
1	rs11810437	0	200744054	T	G
1	rs73086648	0	200744092	C	T
1	rs12093247	0	200744534	T	A
1	rs2047148	0	200744650	C	T
1	rs12747569	0	200745215	A	G
1	rs55735825	0	200746875	G	A
1	rs2047147	0	200747867	A	G
1	rs10920027	0	200748128	A	G
1	rs6658395	0	200748760	C	T
1	rs6658596	0	200748921	C	T
1	rs10494818	0	200749160	A	C
1	rs12037469	0	200749827	G	A
1	rs73086650	0	200749922	C	G
1	rs7520287	0	200750576	G	A
1	rs12081920	0	200750830	G	A
1	rs12039314	0	200751590	G	A
1	rs7538416	0	200752442	T	C
1	rs12087381	0	200754039	G	T
1	rs10920032	0	200755824	G	A
1	rs6691268	0	200756066	A	C
1	rs6680058	0	200756098	T	C
1	rs74231018	0	200756250	C	T
1	rs66893025	0	200757200	A	G
1	rs12410302	0	200757512	A	G
1	rs7526001	0	200757968	C	T
1	rs12140784	0	200758261	T	C
1	rs10920033	0	200758883	G	A
1	rs73086655	0	200759598	C	T
1	rs1963260	0	200760059	G	A
1	rs1963261	0	200760211	G	A
1	rs12022671	0	200761272	A	T
1	rs12729842	0	200761806	A	G
1	rs2029750	0	200763042	T	C
1	rs16847224	0	200764858	G	A
1	rs10753881	0	200765313	C	T
1	rs10800735	0	200765443	C	G
1	rs11589092	0	200768521	G	A
1	rs4915458	0	200772175	T	C
1	rs73086656	0	200772667	C	A
1	rs73086660	0	200772683	G	A
1	rs12748010	0	200773547	T	C
1	rs80198612	0	200773834	A	G
1	rs11800187	0	200774533	G	A
1	rs12048165	0	200776061	G	A
1	rs12023677	0	200776065	T	A
1	rs7552353	0	200776641	C	T
1	rs7552653	0	200776954	C	T
1	rs10800737	0	200777011	G	A
1	rs4915459	0	200778953	G	A
1	rs77466285	0	200779099	C	A
1	rs11799980	0	200779143	G	A
1	rs35442900	0	200779144	T	C
1	rs7517047	0	200779848	C	G
1	rs6427859	0	200780153	C	A
1	rs12756996	0	200780333	T	C
1	rs12736722	0	200780420	C	T
1	rs116657246	0	200780832	A	G
1	rs143371008	0	200782252	T	A
1	rs10920034	0	200782887	A	G
1	rs66769776	0	200782904	A	G
1	rs66530521	0	200782949	G	A
1	rs9803971	0	200782964	T	C
1	rs72746858	0	200783153	T	C
1	rs6675265	0	200783363	G	A
1	rs72746859	0	200783811	A	T
1	rs78111816	0	200785152	G	A
1	rs34596352	0	200785330	C	T
1	rs142712737	0	200785648	G	T
1	rs137868083	0	200785797	T	C
1	rs115714635	0	200786230	A	T
1	rs7528217	0	200788077	C	T
1	rs10920036	0	200789298	C	T
1	rs10753882	0	200790620	A	G
1	rs7538023	0	200791295	C	T
1	rs149570989	0	200791636	G	C
1	rs182850196	0	200791832	A	T
1	rs6697899	0	200791954	T	C
1	rs10920040	0	200793469	G	A
1	rs10753883	0	200794055	C	T
1	rs10800742	0	200794669	C	G
1	rs148236895	0	200794784	G	A
1	rs35755401	0	200795183	G	A
1	rs12567434	0	200795232	C	T
1	rs16847242	0	200797111	T	C
1	rs11803934	0	200798831	G	T
1	rs6690988	0	200798900	G	C
1	rs10920043	0	200799542	T	C
1	rs7547000	0	200799780	C	T
1	rs16847251	0	200800081	G	C
1	rs6697037	0	200800298	C	T
1	rs6661661	0	200800570	T	G
1	rs148865254	0	200800667	T	A
1	rs12736176	0	200801028	T	G
1	rs4915209	0	200801054	G	T
1	rs1874080	0	200801621	T	A
1	rs78225055	0	200802045	C	T
1	rs41304544	0	200802137	G	A
1	rs12760892	0	200802901	A	G
1	rs9287108	0	200803213	T	C
1	rs10753884	0	200803289	G	A
1	rs6659127	0	200803657	C	T
1	rs55959343	0	200804171	C	T
1	rs12758336	0	200807246	A	G
1	rs79869095	0	200807254	T	G
1	rs10920045	0	200807301	A	G
1	rs59768598	0	200808306	C	T
1	rs10920046	0	200809228	T	C
1	rs34833011	0	200810350	G	T
1	rs6664990	0	200810535	C	T
1	rs12742404	0	200811765	A	G
1	rs60302916	0	200812491	A	G
1	rs57610035	0	200812717	T	G
1	rs150439633	0	200813279	G	A
1	rs184536095	0	200813449	G	A
1	rs66530019	0	200813692	A	T
1	rs4417100	0	200813710	A	T
1	rs6691977	0	200814959	T	C
1	rs12735702	0	200815927	A	G
1	rs3765130	0	200816245	G	A
1	rs10920052	0	200820610	C	A
1	rs16847267	0	200820897	C	T
1	rs10800743	0	200821536	C	T
1	rs2275194	0	200821924	C	T
1	rs79263210	0	200823436	G	T
1	rs16830092	0	200823498	T	C
1	rs2275193	0	200824108	C	T
1	rs2275192	0	200824186	T	G
1	rs143740755	0	200824787	C	T
1	rs2292096	0	200826769	A	G
1	rs16847284	0	200827638	A	G
1	rs12733378	0	200827806	A	G
1	rs7520696	0	200828267	A	T
1	rs3753953	0	200829359	T	A
1	rs3753954	0	200829360	T	A
1	rs7514015	0	200829992	T	C
1	rs10920054	0	200830440	A	G
1	rs12731136	0	200830443	T	C
1	rs28695253	0	200830702	C	T
1	rs189988204	0	200830941	C	T
1	rs6661980	0	200830990	T	G
1	rs6704302	0	200832537	G	A
1	rs7533782	0	200832584	A	G
1	rs7511678	0	200832857	G	A
1	rs7526103	0	200833217	T	C
1	rs7514501	0	200833649	C	T
1	rs7537351	0	200833967	A	G
1	rs6427860	0	200833995	C	A
1	rs6427861	0	200834112	C	A
1	rs12748136	0	200835590	G	A
1	rs72746883	0	200835725	C	T
1	rs10800744	0	200836166	T	C
1	rs6427862	0	200836673	G	C
1	rs117722177	0	200836686	G	A
1	rs150639215	0	200836855	A	G
1	rs7552536	0	200836866	G	A
1	rs6678462	0	200837156	A	G
1	rs7522087	0	200837318	T	G
1	rs7532914	0	200837666	A	G
1	rs78962805	0	200838601	C	T
1	rs56047722	0	200838935	C	T
1	rs34893530	0	200839895	G	C
1	rs2131833	0	200840401	C	T
1	rs12756886	0	200840467	T	C
1	rs6668056	0	200841258	C	T
1	rs12120209	0	200841534	G	A
1	rs36052390	0	200841572	G	A
1	rs35650485	0	200842006	C	G
1	rs968497	0	200842110	G	A
1	rs3738250	0	200843305	G	T
1	rs3738251	0	200843374	G	C
1	rs2292097	0	200843768	C	T
1	rs2292099	0	200844340	G	T
1	rs6702767	0	200844547	A	G
1	rs146489408	0	200844817	C	T
1	rs34679301	0	200845051	A	G
1	rs58750613	0	200845480	C	T
1	rs4915461	0	200845798	A	G
1	rs4915462	0	200845942	C	T
1	rs1983084	0	200847043	C	G
1	rs12565385	0	200847224	C	T
1	rs75429665	0	200847823	T	C
1	rs6427863	0	200848001	A	G
1	rs4319373	0	200848481	T	C
1	rs144066611	0	200848606	G	A
1	rs10920057	0	200848961	T	A
1	rs12401718	0	200849086	G	C
1	rs2062847	0	200849360	C	T
1	rs148908249	0	200849384	G	C
1	rs11806338	0	200849552	C	T
1	rs11799920	0	200849619	G	T
1	rs10800745	0	200849676	A	G
1	rs11584971	0	200850201	C	T
1	rs7531238	0	200850699	T	G
1	rs7519444	0	200850776	G	T
1	rs76136628	0	200851265	A	T
1	rs72746886	0	200851577	G	C
1	rs112680734	0	200851927	G	A
1	rs139125083	0	200852142	T	G
1	rs10920058	0	200852290	G	C
1	rs10920059	0	200852487	C	T
1	rs74689084	0	200852787	A	G
1	rs36028379	0	200852790	G	A
1	rs12564878	0	200852820	A	G
1	rs10733064	0	200852995	G	A
1	rs10733065	0	200853063	G	A
1	rs12565082	0	200853111	A	T
1	rs145912392	0	200853257	T	G
1	rs68052659	0	200853503	G	A
1	rs66584778	0	200854229	G	A
1	rs145212019	0	200854271	C	T
1	rs145810386	0	200855549	G	A
1	rs12060302	0	200855558	G	A
1	rs10920062	0	200856403	C	A
1	rs12028470	0	200856999	T	G
1	rs72746888	0	200857445	G	A
1	rs180809309	0	200857466	C	T
1	rs3753955	0	200857774	T	C
1	rs3753956	0	200857809	A	G
1	rs3820419	0	200858315	T	G
1	rs2134756	0	200858956	G	A
1	rs59457695	0	200858970	C	T
1	rs6427864	0	200859413	T	C
1	rs3753957	0	200860210	A	G
1	rs2271019	0	200861003	A	G
1	rs968549	0	200861595	C	T
1	rs968548	0	200861793	A	G
1	rs885197	0	200862557	A	G
1	rs885198	0	200862743	G	C
1	rs884357	0	200863055	C	T
1	rs867291	0	200863451	G	A
1	rs3753959	0	200863772	C	T
1	rs184164	0	200864267	T	C
1	rs296534	0	200864982	C	T
1	rs296533	0	200865768	G	T
1	rs296532	0	200866131	C	T
1	rs78281612	0	200866404	C	T
1	rs2271018	0	200867492	C	G
1	rs2271017	0	200867552	C	T
1	rs12045112	0	200868061	C	T
1	rs296526	0	200868862	A	G
1	rs296528	0	200870754	C	G
1	rs3767494	0	200871216	G	A
1	rs3767495	0	200871237	C	T
1	rs296529	0	200871876	G	A
1	rs296530	0	200872484	T	C
1	rs141042559	0	200872693	G	A
1	rs56354006	0	200873159	A	G
1	rs511104	0	200873170	A	G
1	rs113451121	0	200873309	C	T
1	rs57226353	0	200873396	T	C
1	rs75506719	0	200874268	T	C
1	rs374827	0	200874327	T	C
1	rs442905	0	200874331	G	A
1	rs2134757	0	200874375	C	A
1	rs12118246	0	200874847	C	A
1	rs78710594	0	200875426	C	T
1	rs60257241	0	200875596	G	A
1	rs61389587	0	200875904	C	A
1	rs28684993	0	200876628	A	T
1	rs2279837	0	200877786	T	C
1	rs4915463	0	200879302	A	G
1	rs150408034	0	200879345	C	T
1	rs3767496	0	200880036	G	A
1	rs61740234	0	200880702	C	T
1	rs45547233	0	200880869	A	C
1	rs10800746	0	200881392	C	T
1	rs59757713	0	200881932	G	A
1	rs296522	0	200881940	T	C
1	rs55973213	0	200882238	C	T
1	rs2275487	0	200882764	G	A
1	rs146611802	0	200882848	C	G
1	rs296523	0	200883546	G	A
1	rs146152054	0	200883612	G	A
1	rs905634	0	200884985	C	T
1	rs447284	0	200885246	G	A
1	rs427466	0	200885247	C	A
1	rs438443	0	200885635	C	T
1	rs378672	0	200886333	C	G
1	rs404339	0	200886891	C	G
1	rs10920067	0	200886938	T	G
1	rs296539	0	200887657	C	T
1	rs549856101	0	200887880	C	A
1	rs72749104	0	200888033	A	G
1	rs117885895	0	200888139	T	C
1	rs296540	0	200889112	C	T
1	rs6427865	0	200889239	A	G
1	rs12096763	0	200889643	A	C
1	rs296542	0	200889719	C	T
1	rs296543	0	200889833	T	C
1	rs296544	0	200890353	G	T
1	rs296545	0	200890692	A	G
1	rs12408777	0	200890864	G	A
1	rs71635521	0	200890944	C	T
1	rs296546	0	200891091	T	C
1	rs296547	0	200892137	T	C
1	rs370411	0	200892263	C	G
1	rs296548	0	200892843	A	C
1	rs4915464	0	200893050	G	C
1	rs59250396	0	200894198	A	G
1	rs76866914	0	200894218	G	C
1	rs4915465	0	200894790	G	A
1	rs11589638	0	200894935	G	A
1	rs296551	0	200895458	C	T
1	rs118004183	0	200895747	C	T
1	rs561767	0	200896297	G	A
1	rs61671303	0	200896370	C	T
1	rs7536488	0	200896708	C	T
1	rs76131074	0	200896865	C	T
1	rs7551481	0	200897764	T	C
1	rs296519	0	200897828	C	T
1	rs118042083	0	200898102	G	A
1	rs12145340	0	200898139	T	C
1	rs148181441	0	200899909	G	A
1	rs12093616	0	200900012	G	C
1	rs864357	0	200900014	C	T
1	rs578052	0	200900789	C	A
1	rs425079	0	200901416	A	C
1	rs61742999	0	200901479	G	A
1	rs387493	0	200901562	A	G
1	rs74136277	0	200901734	A	C
1	rs78862342	0	200902407	C	T
1	rs10753885	0	200902699	A	T
1	rs11580144	0	200903101	A	T
1	rs190977825	0	200903253	C	T
1	rs75807586	0	200903424	A	G
1	rs75639917	0	200903490	T	C
1	rs296514	0	200904137	C	T
1	rs76208776	0	200904891	G	A
1	rs7528977	0	200904899	T	G
1	rs79974219	0	200905295	G	A
1	rs149998085	0	200905383	G	A
1	rs12025712	0	200905397	A	G
1	rs4915466	0	200905507	C	T
1	rs167199	0	200905872	T	A
1	rs296513	0	200906473	G	A
1	rs11811412	0	200906981	G	A
1	rs296511	0	200907034	C	T
1	rs12565423	0	200907828	C	G
1	rs9628680	0	200908260	G	A
1	rs7364440	0	200908902	G	A
1	rs72749120	0	200908991	G	A
1	rs12117995	0	200910015	G	A
1	rs78950425	0	200910205	C	A
1	rs72749127	0	200911026	T	G
1	rs668239	0	200911179	C	T
1	rs10920072	0	200911854	A	C
1	rs115976102	0	200912285	G	A
1	rs10920074	0	200912727	G	T
1	rs10753886	0	200912880	C	T
1	rs58975754	0	200914139	C	T
1	rs2050786	0	200914567	C	A
1	rs72749130	0	200914785	G	A
```
