## Supplementary material for "Characterization of shared and ancestry-specific signals driving complex traits using multi-ancestry fine-mapping": susiex_nc3.cs80.cs

```
CS_ID	SNP	BP	REF_ALLELE	ALT_ALLELE	REF_FRQ	BETA	SE	-LOG10P	CS_PIP	OVRL_PIP
1	rs10919937	200429002	G,G	T,T	0.389662,0.068452	-0.0240959,-0.00507288	0.00405425,0.0169281	8.55406,0.116664	0.0859784	0.0859925
1	rs10737571	200431253	C,C	T,T	0.39165,0.068452	-0.0239832,-0.00598731	0.00405055,0.0169281	8.49484,0.140519	0.0734072	0.0734215
1	rs4915441	200435300	C,C	A,A	0.39165,0.068452	-0.0239401,-0.00689465	0.00405055,0.0169281	8.46671,0.165075	0.0698288	0.0698432
1	rs10158702	200429900	G,G	T,T	0.397614,0.33631	-0.0236489,-0.00659974	0.00403991,0.00904796	8.31838,0.331851	0.0651251	0.0651411
1	rs4915203	200383087	G,G	A,A	0.382704,0.0625	-0.0243629,-0.0104205	0.00406782,0.0176595	8.67594,0.2556	0.0647413	0.064758
1	rs7515363	200414959	T,T	C,C	0.383698,0.063492	-0.0244419,-0.00911439	0.00406582,0.0175302	8.73577,0.219599	0.0597294	0.0597456
1	rs4518934	200406928	C,C	T,T	0.38668,0.063492	-0.0241774,-0.00979101	0.00405994,0.0175302	8.58516,0.239209	0.0512097	0.051226
1	rs4387206	200442435	G,G	A,A	0.40159,0.333333	-0.0235192,-0.00596127	0.00403319,0.00906796	8.25996,0.291643	0.0510077	0.0510233
1	rs10919927	200403499	G,G	A,A	0.385686,0.063492	-0.0241413,-0.00961801	0.00406188,0.0175302	8.55406,0.23415	0.0477621	0.0477782
1	rs10919938	200429488	T,T	A,A	0.397614,0.378968	-0.0235153,0.00049527	0.00403991,0.0088114	8.23222,0.0199165	0.044814	0.0448282
1	rs12130445	200442849	G,G	C,C	0.40159,0.40873	-0.0234762,-0.00439828	0.00403319,0.00869545	8.23222,0.212548	0.0441441	0.0441589
1	rs4317838	200421446	A,A	C,C	0.390656,0.511905	-0.0241798,-0.000649713	0.00405239,0.00855178	8.61631,0.0271311	0.0434313	0.0434466
1	rs7542515	200445500	C,C	T,T	0.40159,0.411706	-0.0234289,-0.00369525	0.00403319,0.00868585	8.20175,0.173588	0.0396929	0.0397075
1	rs2589	200447395	T,T	C,C	0.40159,0.411706	-0.0233815,-0.003213	0.00403319,0.00868585	8.17133,0.147857	0.0344913	0.0345058
1	rs4915444	200454340	C,C	A,A	0.40159,0.40873	-0.0231103,-0.00252648	0.00403319,0.00869545	7.99821,0.112724	0.0290532	0.0290678
2	rs143917380	200879863	T,NA	C,NA	0.987078,NA	0.0798242,NA	0.0175062,NA	5.29067,NA	0.603695	0.603755
2	rs11583546	200902607	A,NA	C,NA	0.720676,NA	-0.0202142,NA	0.00440672,NA	5.3474,NA	0.0739166	0.0763787
2	rs10920074	200912727	T,T	G,G	0.700795,0.798611	-0.020271,0.0107582	0.00431777,0.010659	5.57367,0.504695	0.0630197	0.0645755
2	rs11589638	200894935	A,A	G,G	0.707753,0.796627	-0.0196784,0.00713082	0.00434734,0.0106201	5.22213,0.299351	0.0247473	0.0255596
2	rs905634	200884985	T,T	C,C	0.702783,0.759921	-0.0173037,-0.0178405	0.00432606,0.0100079	4.19808,1.127	0.0213359	0.0225958
2	rs296546	200891091	C,C	T,T	0.292247,0.203373	0.0194011,-0.00646047	0.00434734,0.0106201	5.09198,0.265222	0.0182254	0.0188871
3	rs10919967	200502671	G,G	A,A	0.208748,0.263889	0.0179233,0.0267349	0.00486487,0.00969886	3.63941,2.23341	0.366373	0.366384
3	rs4568863	200481579	G,G	C,C	0.202783,0.392857	0.0165629,0.0211662	0.0049174,0.00875267	3.12118,1.80701	0.0776971	0.0777064
3	rs4418638	200481934	A,A	G,G	0.202783,0.391865	0.0163478,0.0214236	0.0049174,0.00875659	3.05266,1.84096	0.0709488	0.0709581
3	rs10800706	200496095	G,G	A,A	0.205765,0.322421	0.0177572,0.0158837	0.00489079,0.00914559	3.54883,1.08392	0.0391336	0.0391407
3	rs139039649	200714435	A,NA	G,NA	0.981113,NA	0.0580082,NA	0.0145245,NA	4.18695,NA	0.0174047	0.0189778
3	rs7515910	200486966	A,A	T,T	0.202783,0.34623	0.016433,0.0142417	0.0049174,0.0089848	3.07969,0.947127	0.0159072	0.0159126
3	rs4335405	200481756	C,C	T,T	0.321074,0.391865	0.011368,0.0197371	0.00423473,0.00875659	2.13879,1.61622	0.0132391	0.0132478
3	rs79456176	200776500	G,NA	T,NA	0.934394,NA	0.0324618,NA	0.00798549,NA	4.31866,NA	0.0120399	0.0128472
3	rs76364860	200757403	T,NA	A,NA	0.934394,NA	0.0322226,NA	0.00798549,NA	4.26306,NA	0.0108913	0.011629
3	rs12145993	200142079	T,T	C,C	0.923459,0.941468	-0.0307963,0.00650464	0.00743677,0.0182098	4.46135,0.142102	0.010059	0.0121713
3	rs184580087	200813079	G,NA	A,NA	0.983101,NA	0.0601007,NA	0.0153396,NA	4.04921,NA	0.00978717	0.0108854
3	rs10800707	200508928	G,G	A,A	0.346918,0.329365	0.00722272,0.0281931	0.00415377,0.00909539	1.08585,2.71286	0.00909688	0.0091136
3	rs77460302	199950883	NA,C	NA,T	NA,0.945437	NA,0.0613448	NA,0.0188207	NA,2.95219	0.00804154	0.00929909
3	rs146117837	200774471	A,NA	G,NA	0.982107,NA	0.057664,NA	0.014915,NA	3.95642,NA	0.00788826	0.00874775
3	rs6682828	200507096	A,A	G,G	0.347913,0.304563	0.00690165,0.0281188	0.00415099,0.00928829	1.016,2.6078	0.0064258	0.0064395
3	rs146066525	200871809	T,NA	C,NA	0.982107,NA	0.0521822,NA	0.014915,NA	3.33008,NA	0.00542555	0.0061241
3	rs35410747	200303728	A,NA	G,NA	0.99006,NA	0.0689439,NA	0.01993,NA	3.26633,NA	0.00435132	0.00476323
3	rs7551486	200478129	C,C	T,T	0.324056,0.405754	0.0116965,0.00923801	0.00422449,0.0087054	2.24968,0.539693	0.00299382	0.00299954
3	rs10919966	200502569	C,C	T,T	0.16998,0.21131	0.0161392,0.0176467	0.00526376,0.010471	2.66379,1.03653	0.00287805	0.00288244
3	rs11583546	200902607	A,NA	C,NA	0.720676,NA	-0.0202142,NA	0.00440672,NA	5.3474,NA	0.00265832	0.0763787
3	rs141516075	200156791	NA,T	NA,C	NA,0.941468	NA,0.0517605	NA,0.0182098	NA,2.34904	0.00262669	0.00318937
3	rs4417099	200473718	G,G	T,T	0.210736,0.468254	0.0151764,0.00532056	0.00484796,0.00856664	2.75812,0.272014	0.00254877	0.00255303
3	rs61819925	200052623	T,NA	G,NA	0.960239,NA	0.0260493,NA	0.0101186,NA	1.99821,NA	0.00250776	0.00283207
3	rs148548292	200354304	NA,C	NA,T	NA,0.982143	NA,0.0901304	NA,0.0322783	NA,2.2812	0.00230619	0.00265324
3	rs11811022	200502030	C,C	T,T	0.899602,0.546627	0.0184501,0.0176982	0.00657888,0.00858677	2.29754,1.40568	0.00221029	0.00224393
3	rs12036971	199953071	NA,A	NA,G	NA,0.943452	NA,0.0505165	NA,0.018507	NA,2.19782	0.00189109	0.00218405
3	rs58172834	200785428	A,NA	T,NA	0.947316,NA	-0.0285251,NA	0.0088502,NA	2.89684,NA	0.00185997	0.00209145
3	rs76847834	200501143	G,G	A,A	0.90159,0.547619	0.0187986,0.0171275	0.00663768,0.00858839	2.33496,1.33607	0.0018202	0.00184894
3	rs75821489	200315059	A,NA	G,NA	0.94831,NA	0.0371206,NA	0.00893021,NA	4.49105,NA	0.00175495	0.00207408
3	rs76650853	200504077	G,G	A,A	0.907555,0.542659	0.0184404,0.0166392	0.00682591,0.00858064	2.16102,1.27999	0.00174795	0.00177312
3	rs10920074	200912727	T,T	G,G	0.700795,0.798611	-0.020271,0.0107582	0.00431777,0.010659	5.57367,0.504695	0.00166039	0.0645755
3	rs10919954	200473825	T,T	G,G	0.212724,0.482143	0.0146194,0.0046786	0.00483134,0.00855481	2.60582,0.233253	0.0016556	0.00165939
3	rs118067422	200597398	NA,C	NA,T	NA,0.948413	NA,0.051558	NA,0.0193256	NA,2.11727	0.00157903	0.00178875
3	rs112381195	200476218	C,NA	T,NA	0.974155,NA	0.0408316,NA	0.0124606,NA	2.97895,NA	0.00148507	0.00160851
3	rs296542	200889719	T,T	C,C	0.823062,0.874008	0.0110137,0.0305495	0.00518099,0.0128817	1.47468,1.75168	0.00132893	0.00188589
3	rs141928322	200611203	NA,T	NA,A	NA,0.948413	NA,0.0500688	NA,0.0193256	NA,2.01885	0.00130358	0.00147446
3	rs905634	200884985	T,T	C,C	0.702783,0.759921	-0.0173037,-0.0178405	0.00432606,0.0100079	4.19808,1.127	0.0012873	0.0225958
3	rs578052	200900789	A,A	C,C	0.822068,0.874008	0.0112771,0.0300864	0.00516962,0.0128817	1.53532,1.70968	0.00127246	0.00180434
3	rs9427710	200656391	G,G	A,A	0.951292,0.9375	-0.0157926,-0.0386069	0.00918509,0.0176595	1.0678,1.54058	0.00126208	0.00129071
3	rs12116528	200707942	T,NA	G,NA	0.95328,NA	-0.0293589,NA	0.0093687,NA	2.76294,NA	0.00125033	0.00139616
3	rs41306231	200801935	G,NA	A,NA	0.99006,NA	-0.0470481,NA	0.01993,NA	1.73892,NA	0.00124321	0.00127979
3	rs12133302	200709425	T,NA	C,NA	0.95328,NA	-0.0292173,NA	0.0093687,NA	2.74063,NA	0.00120185	0.00134239
3	rs864357	200900014	T,T	C,C	0.82008,0.873016	0.0114631,0.0290802	0.00514721,0.0128386	1.58597,1.62877	0.00116083	0.0016383
3	rs115765157	200816643	T,NA	C,NA	0.95328,NA	-0.0290664,NA	0.0093687,NA	2.71694,NA	0.00115252	0.00128767
3	rs561767	200896297	A,A	G,G	0.823062,0.874008	0.0113435,0.0287034	0.00518099,0.0128817	1.54418,1.58728	0.00112819	0.00161109
3	rs116744388	200476655	C,NA	T,NA	0.951292,NA	-0.0182688,NA	0.00918509,NA	1.33063,NA	0.00112772	0.00115132
3	rs75850462	200398026	T,NA	G,NA	0.982107,NA	-0.0477868,NA	0.014915,NA	2.86786,NA	0.00105602	0.00127489
3	rs2817001	200056774	T,T	C,C	0.822068,0.735119	-0.00961972,0.0239967	0.00516962,0.00968721	1.20225,1.87799	0.00101033	0.00134701
3	rs7413943	200499321	A,A	G,G	0.909543,0.547619	0.01701,0.0169394	0.00689297,0.00858839	1.86655,1.31365	0.000968132	0.000984569
3	rs114804119	200537866	NA,T	NA,C	NA,0.760913	NA,0.02419	NA,0.0100221	NA,1.80154	0.000951664	0.00103272
3	rs78862342	200902407	NA,T	NA,C	NA,0.868056	NA,-0.0312855	NA,0.0126309	NA,1.87769	0.000915287	0.00110935
3	rs35650485	200842006	G,G	C,C	0.612326,0.819444	-0.0152411,0.0209974	0.00405803,0.0111132	3.76249,1.23036	0.000885534	0.00133272
3	rs438443	200885635	T,T	C,C	0.816103,0.871032	0.00886236,0.031775	0.00510364,0.012754	1.08366,1.89535	0.000842949	0.00116387
3	rs11589638	200894935	A,A	G,G	0.707753,0.796627	-0.0196784,0.00713082	0.00434734,0.0106201	5.22213,0.299351	0.000832762	0.0255596
3	rs35796457	200696601	G,G	A,A	0.860835,0.804563	0.0167364,0.0169319	0.00571235,0.01078	2.46967,0.934576	0.000805775	0.00126312
3	rs12403408	200424997	NA,T	NA,C	NA,0.952381	NA,-0.0469375	NA,0.0200728	NA,1.71291	0.000765601	0.000886763
3	rs139082236	200230572	NA,T	NA,C	NA,0.980159	NA,0.0699347	NA,0.0306528	NA,1.64747	0.00072844	0.00083625
3	rs35243860	200702395	A,A	G,G	0.861829,0.806548	0.0165655,0.0160801	0.00572955,0.0108218	2.41598,0.862308	0.000698871	0.00107144
3	rs61824875	200233628	T,NA	C,NA	0.974155,NA	0.024177,NA	0.0124606,NA	1.28112,NA	0.000687842	0.000856106
3	rs296546	200891091	C,C	T,T	0.292247,0.203373	0.0194011,-0.00646047	0.00434734,0.0106201	5.09198,0.265222	0.000673919	0.0188871
3	rs2737653	200046275	G,G	C,C	0.822068,0.737103	-0.00902446,0.0231455	0.00516962,0.0097106	1.09222,1.76579	0.000669244	0.000884736
3	rs36041093	200696648	G,G	A,A	0.860835,0.804563	0.0161698,0.0173602	0.00571235,0.01078	2.33302,0.969362	0.000667869	0.0010378
3	rs34674691	200696645	T,T	C,C	0.860835,0.804563	0.0161698,0.0173602	0.00571235,0.01078	2.33302,0.969362	0.000667869	0.0010378
3	rs11801901	200512621	G,G	A,A	0.920477,0.555556	0.0147499,0.0191019	0.0073078,0.00860262	1.36099,1.57861	0.000661176	0.000673797
3	rs77379604	200584277	T,NA	A,NA	0.949304,NA	-0.0229147,NA	0.00901262,NA	1.95837,NA	0.000652824	0.000677494
3	rs10919806	200037727	T,T	C,C	0.823062,0.738095	-0.00931599,0.0226503	0.00518099,0.00972244	1.14171,1.70285	0.000651994	0.000869434
3	rs296545	200890692	G,G	A,A	0.292247,0.203373	0.0193581,-0.00628246	0.00434734,0.0106201	5.07196,0.256378	0.000650567	0.017966
3	rs35770173	200218492	G,NA	A,NA	0.974155,NA	0.0417114,NA	0.0124606,NA	3.08856,NA	0.000649941	0.000825846
3	rs72739194	200038613	T,T	C,C	0.823062,0.738095	-0.0091824,0.0228024	0.00518099,0.00972244	1.11724,1.72102	0.000644128	0.000856877
3	rs11591066	200506292	T,T	A,A	0.920477,0.529762	0.0149229,0.0186299	0.0073078,0.00856454	1.38567,1.52853	0.000632072	0.000644285
3	rs11589333	200506241	C,C	T,T	0.920477,0.529762	0.014882,0.0186752	0.0073078,0.00856454	1.37981,1.53434	0.000632018	0.000644236
3	rs115738479	200172768	A,NA	G,NA	0.960239,NA	-0.0334169,NA	0.0101186,NA	3.01856,NA	0.000629584	0.00071104
3	rs2153279	200263697	A,A	C,C	0.22167,0.036706	0.0216459,0.0135956	0.00475997,0.0227329	5.26527,0.259795	0.000628304	0.000668959
3	rs78188529	200381453	C,NA	T,NA	0.954274,NA	-0.0282458,NA	0.00946506,NA	2.54622,NA	0.000627269	0.000674997
3	rs296543	200889833	C,C	T,T	0.292247,0.203373	0.0192674,-0.00628246	0.00434734,0.0106201	5.02984,0.256378	0.000613898	0.0164905
3	rs76136628	200851265	NA,T	NA,A	NA,0.917659	NA,0.0342358	NA,0.0155508	NA,1.55756	0.000611593	0.000701218
3	rs6665490	200715975	T,T	C,C	0.874751,0.819444	0.0169514,0.0158667	0.00597324,0.0111132	2.34282,0.814267	0.000610099	0.000863268
3	rs6679045	200513191	G,G	A,A	0.258449,0.266865	0.00588801,0.0224473	0.00451629,0.00966419	0.715961,1.69479	0.000609349	0.000613051
3	rs296548	200892843	C,C	A,A	0.368787,0.62004	0.0163899,0.00692556	0.00409792,0.00880693	4.1975,0.364872	0.000606751	0.013366
3	rs11590922	200509265	C,C	T,T	0.920477,0.554563	0.0145724,0.0189006	0.0073078,0.00860072	1.3359,1.55314	0.000603097	0.000614957
3	rs74432126	200739832	NA,A	NA,G	NA,0.891865	NA,0.0301716	NA,0.0137648	NA,1.54692	0.000598728	0.00067905
3	rs2153278	200263794	T,T	C,C	0.22167,0.036706	0.0215564,0.0136855	0.00475997,0.0227329	5.22655,0.261881	0.000597831	0.000636623
3	rs6690525	200509949	A,A	G,G	0.920477,0.554563	0.0144814,0.0189511	0.0073078,0.00860072	1.32312,1.55965	0.000596364	0.000608149
3	rs370411	200892263	G,G	C,C	0.368787,0.62004	0.016347,0.00683024	0.00409792,0.00880693	4.17829,0.358513	0.000585359	0.0127098
3	rs296547	200892137	C,C	T,T	0.368787,0.62004	0.016347,0.00683024	0.00409792,0.00880693	4.17829,0.358513	0.000585359	0.0127098
3	rs4915424	200263195	T,T	C,C	0.22167,0.036706	0.0215093,0.0136855	0.00475997,0.0227329	5.20623,0.261881	0.000581832	0.000619643
3	rs4915200	200263154	G,G	A,A	0.22167,0.037698	0.0215093,0.0135112	0.00475997,0.0224434	5.20623,0.261881	0.000581585	0.000619474
3	rs4915425	200263327	T,T	G,G	0.22167,0.036706	0.0215093,0.0136382	0.00475997,0.0227329	5.20623,0.260782	0.00058119	0.000618957
3	rs940397	200269903	C,C	T,T	0.220676,0.036706	0.0213646,0.0147959	0.00476763,0.0227329	5.12941,0.288076	0.000580668	0.000617115
3	rs112766520	200427689	T,NA	C,NA	0.983101,NA	-0.0455197,NA	0.0153396,NA	2.52248,NA	0.000578104	0.000691675
3	rs6703783	200513418	A,A	G,G	0.258449,0.267857	0.00588801,0.0221648	0.00451629,0.00965281	0.715961,1.66426	0.000575998	0.000579609
3	rs12756886	200840467	C,C	T,T	0.875746,0.850198	0.0164944,0.0196653	0.0059937,0.011978	2.22739,0.997252	0.000573383	0.00080146
3	rs12730151	200687787	A,A	T,T	0.874751,0.821429	0.016873,0.0160337	0.00597324,0.0111612	2.325,0.82147	0.000566697	0.000802756
3	rs7553595	200264559	G,G	A,A	0.22167,0.036706	0.0214669,0.0135682	0.00475997,0.0227329	5.18798,0.259159	0.000566299	0.000603147
3	rs144628404	200547943	NA,A	NA,G	NA,0.949405	NA,0.0429363	NA,0.019504	NA,1.55742	0.000560724	0.000636519
3	rs10919970	200511070	NA,T	NA,C	NA,0.875	NA,-0.0280795	NA,0.0129254	NA,1.52544	0.000560708	0.000590235
3	rs7354985	200265274	C,C	T,T	0.22167,0.036706	0.0214198,0.0141349	0.00475997,0.0227329	5.16774,0.27239	0.00055869	0.000595126
3	rs6689473	200264100	C,C	T,T	0.22167,0.036706	0.0214198,0.0140689	0.00475997,0.0227329	5.16774,0.270838	0.000557801	0.000594176
3	rs6686605	200508568	T,T	C,C	0.251491,0.269841	0.00571931,0.0225893	0.00455701,0.00963031	0.678904,1.72138	0.000555252	0.00055908
3	rs10919969	200510948	C,C	T,T	0.782306,0.554563	0.0106312,0.0196434	0.00479102,0.00860072	1.57695,1.65023	0.00054049	0.000555082
3	rs940399	200269213	A,A	G,G	0.220676,0.036706	0.0212279,0.0149429	0.00476763,0.0227329	5.0712,0.291603	0.000539229	0.000573276
3	rs115714635	200786230	T,T	A,A	0.87674,0.819444	0.0167604,0.0147326	0.00601441,0.0111132	2.27371,0.732964	0.000538872	0.000766138
3	rs10800746	200881392	T,T	C,C	0.706759,0.765873	-0.0157269,-0.0196086	0.00434302,0.0100948	3.53278,1.28329	0.000535201	0.00476849
3	rs61671303	200896370	NA,T	NA,C	NA,0.869048	NA,-0.0280944	NA,0.0126714	NA,1.5749	0.00053445	0.000646777
3	rs7517691	200265895	G,G	C,C	0.22167,0.036706	0.0213303,0.0141206	0.00475997,0.0227329	5.12941,0.272052	0.000530772	0.000565496
3	rs12042062	200567344	NA,C	NA,T	NA,0.872024	NA,-0.0274345	NA,0.012796	NA,1.49439	0.000530685	0.000559228
3	rs7517753	200265781	A,A	G,G	0.22167,0.036706	0.0213303,0.0140595	0.00475997,0.0227329	5.12941,0.270617	0.000529992	0.000564662
3	rs404339	200886891	G,G	C,C	0.292247,0.203373	0.0190384,-0.00620409	0.00434734,0.0106201	4.92427,0.252513	0.000529494	0.0132551
3	rs2029751	200698286	C,C	A,A	0.873757,0.805556	0.0163713,0.0166806	0.00595306,0.0108009	2.22486,0.911872	0.000527892	0.000740442
3	rs7520780	200710186	A,A	G,G	0.875746,0.819444	0.0163961,0.0164907	0.0059937,0.0111132	2.20569,0.860627	0.000523323	0.000732076
3	rs6427815	200266797	C,C	A,A	0.22167,0.036706	0.0212832,0.0145653	0.00475997,0.0227329	5.1093,0.282572	0.000522481	0.00055674
3	rs4554747	200698597	G,G	A,A	0.873757,0.805556	0.0163713,0.016581	0.00595306,0.0108009	2.22486,0.903975	0.000521226	0.000730787
3	rs72746845	200711624	A,A	C,C	0.874751,0.819444	0.0163812,0.0164907	0.00597324,0.0111132	2.21476,0.860627	0.000520355	0.000733476
3	rs57254772	200578219	C,C	T,T	0.907555,0.60119	0.0171106,0.0142001	0.00682591,0.00873	1.91414,0.9837	0.000519901	0.000536548
3	rs3753953	200829359	A,A	T,T	0.873757,0.818452	0.0170261,0.0147012	0.00595306,0.0110895	2.37308,0.732964	0.000518783	0.000721773
3	rs3790826	200061873	G,G	A,A	0.939364,0.724206	0.0143193,-0.0175337	0.00828432,0.00956488	1.07622,1.17533	0.000517029	0.000594495
3	rs74437968	200505249	A,A	G,G	0.919483,0.531746	0.0143133,0.0185842	0.00726648,0.00856664	1.311,1.52209	0.000515608	0.000526267
3	rs6660197	200703541	T,T	C,C	0.874751,0.803571	0.0163812,0.015758	0.00597324,0.0107594	2.21476,0.844555	0.000508741	0.00071736
3	rs77477959	200561896	NA,C	NA,A	NA,0.872024	NA,-0.0270645	NA,0.012796	NA,1.46314	0.000501654	0.000529181
3	rs144251107	200561576	NA,C	NA,T	NA,0.872024	NA,-0.0270145	NA,0.012796	NA,1.45894	0.000497883	0.000525276
3	rs76150419	200673894	NA,A	NA,G	NA,0.890873	NA,0.0287286	NA,0.0137097	NA,1.44216	0.00049389	0.000560747
3	rs7527464	200268791	T,T	G,G	0.22167,0.036706	0.0211937,0.014297	0.00475997,0.0227329	5.0712,0.27621	0.000493533	0.000525993
3	rs140778466	200439336	T,NA	G,NA	0.985089,NA	-0.0452483,NA	0.0163138,NA	2.2562,NA	0.000486496	0.000574237
3	rs34893530	200839895	C,C	G,G	0.875746,0.849206	0.0161448,0.0193204	0.0059937,0.0119455	2.1507,0.975529	0.000484383	0.000675833
3	rs4915465	200894790	NA,A	NA,G	NA,0.869048	NA,-0.027445	NA,0.0126714	NA,1.51828	0.000483907	0.000585275
3	rs12748718	200682088	T,T	C,C	0.874751,0.814484	0.0170498,0.0136972	0.00597324,0.0109969	2.36528,0.671761	0.00048261	0.000687302
3	rs7516247	200511466	C,C	T,T	0.701789,0.554563	0.00685088,0.0205904	0.0043219,0.00860072	0.947187,1.77821	0.000478012	0.000491642
3	rs296539	200887657	T,T	C,C	0.368787,0.62996	0.0158844,0.00797423	0.00409792,0.00885365	3.9743,0.434432	0.000476314	0.00905609
3	rs12747799	200717686	T,T	A,A	0.874751,0.818452	0.0163812,0.0155776	0.00597324,0.0110895	2.21476,0.795597	0.000470324	0.000659189
3	rs114729689	200470591	G,NA	T,NA	0.929423,NA	0.0222295,NA	0.00771974,NA	2.39988,NA	0.000469849	0.000503083
3	rs12729842	200761806	G,G	A,A	0.874751,0.818452	0.016559,0.0147012	0.00597324,0.0110895	2.2543,0.732964	0.000468118	0.000651934
3	rs16847267	200820897	T,T	C,C	0.873757,0.81746	0.0167213,0.0148398	0.00595306,0.011066	2.30349,0.744937	0.000465891	0.000647408
3	rs296519	200897828	T,T	C,C	0.7833,0.688492	0.0120207,0.0156075	0.00479895,0.00923037	1.91185,1.04164	0.000465713	0.000604641
3	rs6702767	200844547	G,G	A,A	0.470179,0.657738	-0.00673882,0.0255695	0.00396135,0.00900943	1.05102,2.34309	0.000464347	0.00057717
3	rs7546483	200510756	G,G	C,C	0.701789,0.554563	0.00666891,0.0206929	0.0043219,0.00860072	0.910737,1.79235	0.000461363	0.000474666
3	rs59655222	200875897	C,NA	T,NA	0.72664,NA	-0.0168322,NA	0.00443621,NA	3.82949,NA	0.000460263	0.00444391
3	rs6427856	200730635	A,A	G,G	0.873757,0.819444	0.0164576,0.0157121	0.00595306,0.0111132	2.24413,0.802963	0.0004594	0.000638692
3	rs59324679	200720116	G,G	C,C	0.875746,0.819444	0.0163046,0.0156642	0.0059937,0.0111132	2.18559,0.79947	0.000458373	0.000638607
3	rs6665988	200509911	C,C	A,A	0.703777,0.554563	0.00679186,0.0206212	0.00433025,0.00860072	0.932663,1.78245	0.000458256	0.000471402
3	rs12742404	200811765	G,G	A,A	0.874751,0.818452	0.0166457,0.014956	0.00597324,0.0110895	2.27371,0.75094	0.000456068	0.000627999
3	rs150439633	200813279	A,A	G,G	0.874751,0.818452	0.0166457,0.014956	0.00597324,0.0110895	2.27371,0.75094	0.000456068	0.000627999
3	rs16830092	200823498	C,C	T,T	0.873757,0.818452	0.0166758,0.0148179	0.00595306,0.0110895	2.29319,0.741172	0.000455148	0.000631302
3	rs2275194	200821924	T,T	C,C	0.873757,0.818452	0.0166758,0.0148179	0.00595306,0.0110895	2.29319,0.741172	0.000455148	0.000631302
3	rs2275193	200824108	T,T	C,C	0.873757,0.818452	0.0166758,0.0147166	0.00595306,0.0110895	2.29319,0.734044	0.00045024	0.000624261
3	rs78787646	200558784	A,NA	G,NA	0.949304,NA	-0.0214529,NA	0.00901262,NA	1.76202,NA	0.000450133	0.000469413
3	rs66530019	200813692	T,T	A,A	0.873757,0.818452	0.0165894,0.0150259	0.00595306,0.0110895	2.27371,0.755903	0.000449569	0.000623506
3	rs74689616	200732483	G,G	A,A	0.873757,0.819444	0.0164167,0.0156109	0.00595306,0.0111132	2.23499,0.795597	0.00044683	0.000620725
3	rs16847183	200731955	C,C	A,A	0.873757,0.819444	0.0164167,0.0156109	0.00595306,0.0111132	2.23499,0.795597	0.00044683	0.000620725
3	rs12736176	200801028	G,G	T,T	0.872763,0.818452	0.01662,0.0146481	0.00593314,0.0110895	2.29319,0.729245	0.0004456	0.000612174
3	rs7552536	200836866	A,A	G,G	0.61332,0.800595	-0.0151903,0.0152446	0.00405994,0.0106986	3.73773,0.811964	0.000444475	0.000667086
3	rs16847193	200739337	A,A	T,T	0.873757,0.819444	0.0164576,0.0154032	0.00595306,0.0111132	2.24413,0.780578	0.000443702	0.00061615
3	rs73077222	200366028	T,NA	C,NA	0.99006,NA	-0.0558282,NA	0.01993,NA	2.29319,NA	0.000443655	0.000512132
3	rs74847930	200272293	NA,T	NA,C	NA,0.964286	NA,0.0469681	NA,0.0230345	NA,1.38251	0.000442803	0.000511939
3	rs16847224	200764858	A,A	G,G	0.873757,0.818452	0.0166349,0.0147012	0.00595306,0.0110895	2.28395,0.732964	0.000442134	0.000612739
3	rs7526001	200757968	T,T	C,C	0.873757,0.818452	0.0165894,0.0148551	0.00595306,0.0110895	2.27371,0.7438	0.00044133	0.000611695
3	rs12132349	200875242	A,NA	T,NA	0.72664,NA	-0.0167396,NA	0.00443621,NA	3.79306,NA	0.000439491	0.00414107
3	rs144177415	199989602	NA,T	NA,C	NA,0.992063	NA,0.0975756	NA,0.0481747	NA,1.36835	0.000438458	0.000513415
3	rs35045998	200719186	G,G	A,A	0.874751,0.818452	0.016208,0.0155245	0.00597324,0.0110895	2.17658,0.791734	0.000436436	0.000610433
3	rs16847251	200800081	C,C	G,G	0.874751,0.818452	0.016559,0.0148551	0.00597324,0.0110895	2.2543,0.7438	0.000435716	0.000599274
```
