## Supplementary material for "Characterization of shared and ancestry-specific signals driving complex traits using multi-ancestry fine-mapping": susiex_nc3.cs80.snp

```
BP	SNP	PIP(CS1)	LogBF(CS1,Pop1)	LogBF(CS1,Pop2)	PIP(CS2)	LogBF(CS2,Pop1)	LogBF(CS2,Pop2)	PIP(CS3)	LogBF(CS3,Pop1)	LogBF(CS3,Pop2)
199915008	rs116054650	1.46896e-08	-1.41271e-10	-0.763282	1.86195e-05	-1.41271e-10	-0.773526	9.75613e-05	-1.41271e-10	-0.820802
199915540	rs12075442	2.91907e-09	-1.2648	-1.11436	3.12565e-06	-1.42885	-1.12925	1.99929e-05	-1.33843	-1.06748
199915725	rs10753861	5.28995e-09	-1.28843	-0.496189	1.03859e-05	-0.825141	-0.532148	6.42487e-05	-0.720977	-0.517544
199916164	rs12024418	3.41561e-09	-1.56612	-0.65595	5.0344e-06	-1.41056	-0.670881	2.56968e-05	-1.424	-0.73092
199916316	rs10919779	2.93371e-09	-1.26992	-1.10424	3.14472e-06	-1.43312	-1.11889	1.9864e-05	-1.34319	-1.06919
199916324	rs10919780	2.89858e-09	-1.26992	-1.11628	3.10674e-06	-1.43312	-1.13104	1.98524e-05	-1.34319	-1.06977
199916331	rs6702288	5.18164e-09	-1.8053	-1.94129e-10	6.68426e-06	-1.79798	-1.94129e-10	3.63694e-05	-1.80756	-1.94129e-10
199916450	rs4915189	3.22859e-09	-1.61733	-0.661053	4.71597e-06	-1.47087	-0.675917	2.39544e-05	-1.48945	-0.735675
199916908	rs72737453	2.88986e-09	-1.26992	-1.11929	3.09806e-06	-1.43312	-1.13384	1.97811e-05	-1.34319	-1.07337
199917101	rs72737454	2.89275e-09	-1.26992	-1.1183	3.10093e-06	-1.43312	-1.13291	1.98048e-05	-1.34319	-1.07217
199917666	rs138014446	9.44301e-09	-0.0987002	-1.10645	5.74997e-06	-0.826668	-1.12188	4.67794e-05	-0.497754	-1.05809
199918090	rs10919781	6.35496e-09	-1.60119	-1.94129e-10	7.7039e-06	-1.65601	-1.94129e-10	4.2971e-05	-1.64076	-1.94129e-10
199918507	rs1425792	2.53716e-09	-1.39624	-1.12314	2.81841e-06	-1.52415	-1.13742	1.7537e-05	-1.459	-1.07798
199918542	rs74136108	5.43476e-09	-1.75761	-1.94129e-10	6.63525e-06	-1.80534	-1.94129e-10	3.7849e-05	-1.76768	-1.94129e-10
199918807	rs72737455	2.86977e-09	-1.27501	-1.12118	3.07952e-06	-1.43737	-1.13559	1.96434e-05	-1.34792	-1.07562
199919312	rs12066107	7.98634e-09	-1.37269	-1.94129e-10	8.84412e-06	-1.51799	-1.94129e-10	5.26133e-05	-1.43831	-1.94129e-10
199919465	rs12066189	6.35496e-09	-1.60119	-1.94129e-10	7.7039e-06	-1.65601	-1.94129e-10	4.2971e-05	-1.64076	-1.94129e-10
199919692	rs114408814	7.94995e-09	-1.37726	-1.94129e-10	8.81124e-06	-1.52171	-1.94129e-10	5.23924e-05	-1.44252	-1.94129e-10
199919974	rs113722913	8.28765e-09	-1.33566	-1.94129e-10	8.38961e-06	-1.57074	-1.94129e-10	5.08474e-05	-1.47245	-1.94129e-10
199919993	rs114171814	5.58954e-09	-1.72953	-1.94129e-10	6.62245e-06	-1.80727	-1.94129e-10	3.69812e-05	-1.79087	-1.94129e-10
199920146	rs147754070	7.94995e-09	-1.37726	-1.94129e-10	8.81124e-06	-1.52171	-1.94129e-10	5.23924e-05	-1.44252	-1.94129e-10
199920188	rs970707	3.60597e-09	-1.60723	-0.560607	4.8724e-06	-1.54946	-0.564693	2.45746e-05	-1.57373	-0.625843
199920498	rs113480990	1.0425e-08	-1.10622	-1.94129e-10	8.83115e-06	-1.51945	-1.94129e-10	5.5418e-05	-1.38638	-1.94129e-10
199920509	rs72737460	8.17749e-09	-1.34904	-1.94129e-10	9.017e-06	-1.49863	-1.94129e-10	5.37739e-05	-1.41649	-1.94129e-10
199920574	rs112061236	5.52996e-09	-1.74024	-1.94129e-10	6.62064e-06	-1.80755	-1.94129e-10	3.71865e-05	-1.78534	-1.94129e-10
199920616	rs61821770	5.17359e-09	-1.80686	-1.94129e-10	6.65974e-06	-1.80166	-1.94129e-10	3.63853e-05	-1.80712	-1.94129e-10
199921353	rs60298277	5.52996e-09	-1.74024	-1.94129e-10	6.62064e-06	-1.80755	-1.94129e-10	3.71865e-05	-1.78534	-1.94129e-10
199921408	rs12025810	2.63049e-09	-1.65475	-0.828502	3.56112e-06	-1.59256	-0.835104	1.91631e-05	-1.5842	-0.864092
199921471	rs56381828	7.91393e-09	-1.3818	-1.94129e-10	8.7787e-06	-1.52541	-1.94129e-10	5.21738e-05	-1.4467	-1.94129e-10
199921822	rs115237857	7.91393e-09	-1.3818	-1.94129e-10	8.7787e-06	-1.52541	-1.94129e-10	5.21738e-05	-1.4467	-1.94129e-10
199921998	rs12404213	7.91393e-09	-1.3818	-1.94129e-10	8.7787e-06	-1.52541	-1.94129e-10	5.21738e-05	-1.4467	-1.94129e-10
199922119	rs12403186	7.91393e-09	-1.3818	-1.94129e-10	8.7787e-06	-1.52541	-1.94129e-10	5.21738e-05	-1.4467	-1.94129e-10
199922325	rs12404481	7.91393e-09	-1.3818	-1.94129e-10	8.7787e-06	-1.52541	-1.94129e-10	5.21738e-05	-1.4467	-1.94129e-10
199922331	rs72737463	5.68228e-09	-1.71307	-1.94129e-10	7.07119e-06	-1.74171	-1.94129e-10	3.93429e-05	-1.72897	-1.94129e-10
199922460	rs115563645	2.20206e-08	-0.358448	-1.94129e-10	1.45395e-05	-1.02087	-1.94129e-10	0.000107496	-0.723827	-1.94129e-10
199922471	rs116980150	9.29678e-09	-1.41271e-10	-1.22076	1.1885e-05	-1.41271e-10	-1.22246	6.51749e-05	-1.41271e-10	-1.22421
199922579	rs114495240	2.13075e-08	-0.391367	-1.94129e-10	1.41918e-05	-1.04507	-1.94129e-10	0.000104482	-0.75227	-1.94129e-10
199923123	rs115071245	2.11988e-08	-0.396478	-1.94129e-10	1.41387e-05	-1.04882	-1.94129e-10	0.000104022	-0.756682	-1.94129e-10
199923558	rs10919782	7.87825e-09	-1.38632	-1.94129e-10	8.74649e-06	-1.52909	-1.94129e-10	5.19572e-05	-1.45086	-1.94129e-10
199923591	rs10919783	7.84292e-09	-1.39081	-1.94129e-10	8.7146e-06	-1.53274	-1.94129e-10	5.17428e-05	-1.455	-1.94129e-10
199923669	rs35138345	2.01892e-08	-0.445278	-1.94129e-10	2.48312e-05	-0.485637	-1.94129e-10	0.00021022	-0.0531272	-1.94129e-10
199923742	rs116550611	9.94525e-09	-1.41271e-10	-1.15333	1.26844e-05	-1.41271e-10	-1.15736	6.84601e-05	-1.41271e-10	-1.17503
199923979	rs12072269	7.84292e-09	-1.39081	-1.94129e-10	8.7146e-06	-1.53274	-1.94129e-10	5.17428e-05	-1.455	-1.94129e-10
199924020	rs12067973	7.84292e-09	-1.39081	-1.94129e-10	8.7146e-06	-1.53274	-1.94129e-10	5.17428e-05	-1.455	-1.94129e-10
199924391	rs76668584	1.0705e-08	-1.41271e-10	-1.07971	1.3891e-05	-1.41271e-10	-1.0665	7.60708e-05	-1.41271e-10	-1.06962
199924396	rs10919784	5.40329e-09	-1.76342	-1.94129e-10	7.39775e-06	-1.69656	-1.94129e-10	4.64524e-05	-1.56285	-1.94129e-10
199924499	rs117779698	9.51252e-09	-1.41271e-10	-1.19782	1.21487e-05	-1.41271e-10	-1.20051	6.6478e-05	-1.41271e-10	-1.20441
199924539	rs140064850	1.33125e-08	-1.41271e-10	-0.861722	1.70726e-05	-1.41271e-10	-0.860263	8.97805e-05	-1.41271e-10	-0.903915
199924806	rs12073614	7.80793e-09	-1.39529	-1.94129e-10	8.68304e-06	-1.53637	-1.94129e-10	5.15305e-05	-1.45911	-1.94129e-10
199925068	rs59671258	7.98634e-09	-1.37269	-1.94129e-10	8.84412e-06	-1.51799	-1.94129e-10	5.26133e-05	-1.43831	-1.94129e-10
199925285	rs72737466	8.0639e-09	-1.36303	-1.94129e-10	8.91423e-06	-1.51009	-1.94129e-10	5.30842e-05	-1.4294	-1.94129e-10
199925306	rs1991245	3.67443e-09	-1.54388	-0.605145	4.92302e-06	-1.49319	-0.610631	2.45841e-05	-1.52294	-0.676243
199925346	rs75048837	2.20206e-08	-0.358448	-1.94129e-10	1.45395e-05	-1.02087	-1.94129e-10	0.000107496	-0.723827	-1.94129e-10
199925372	rs77906758	5.44363e-09	-1.75598	-1.94129e-10	6.87329e-06	-1.7701	-1.94129e-10	3.89032e-05	-1.74021	-1.94129e-10
199925771	rs12402383	6.21824e-09	-1.62294	-1.94129e-10	7.5623e-06	-1.67456	-1.94129e-10	4.21415e-05	-1.66025	-1.94129e-10
199926077	rs75899136	1.99755e-09	-1.80394	-0.954565	2.5665e-06	-1.80754	-0.947652	1.37472e-05	-1.79748	-0.982967
199926148	rs116786391	2.1538e-08	-0.380605	-1.94129e-10	1.43044e-05	-1.03717	-1.94129e-10	0.000105457	-0.742977	-1.94129e-10
199926184	rs4915398	4.68014e-09	-1.31229	-0.594808	7.63673e-06	-1.04881	-0.615956	4.4829e-05	-0.984617	-0.613811
199926272	rs72737467	8.1014e-09	-1.35839	-1.94129e-10	8.94815e-06	-1.50629	-1.94129e-10	5.33118e-05	-1.42512	-1.94129e-10
199926338	rs138820017	1.01174e-08	-1.13617	-1.94129e-10	2.85321e-05	-0.346707	-1.94129e-10	0.000143486	-0.435049	-1.94129e-10
199926678	rs72737468	8.1014e-09	-1.35839	-1.94129e-10	8.94815e-06	-1.50629	-1.94129e-10	5.33118e-05	-1.42512	-1.94129e-10
199927155	rs12405505	6.18864e-09	-1.62771	-1.94129e-10	7.53177e-06	-1.67861	-1.94129e-10	4.19624e-05	-1.66451	-1.94129e-10
199927194	rs12408002	8.1014e-09	-1.35839	-1.94129e-10	8.94815e-06	-1.50629	-1.94129e-10	5.33118e-05	-1.42512	-1.94129e-10
199927323	rs12403096	8.2161e-09	-1.34433	-1.94129e-10	9.05195e-06	-1.49476	-1.94129e-10	5.40084e-05	-1.41214	-1.94129e-10
199927552	rs10159156	5.40329e-09	-1.76342	-1.94129e-10	7.39775e-06	-1.69656	-1.94129e-10	4.64524e-05	-1.56285	-1.94129e-10
199927573	rs12404419	8.13926e-09	-1.35373	-1.94129e-10	8.9824e-06	-1.50247	-1.94129e-10	5.35418e-05	-1.42082	-1.94129e-10
199927658	rs12405564	8.1014e-09	-1.35839	-1.94129e-10	8.94815e-06	-1.50629	-1.94129e-10	5.33118e-05	-1.42512	-1.94129e-10
199927732	rs7527980	5.41677e-09	-1.76093	-1.94129e-10	7.42689e-06	-1.69263	-1.94129e-10	4.67236e-05	-1.55703	-1.94129e-10
199927856	rs35722565	7.80793e-09	-1.39529	-1.94129e-10	8.68304e-06	-1.53637	-1.94129e-10	5.15305e-05	-1.45911	-1.94129e-10
199928343	rs7530996	5.43065e-09	-1.75837	-1.94129e-10	7.45665e-06	-1.68863	-1.94129e-10	4.69995e-05	-1.55115	-1.94129e-10
199928786	rs114219717	6.03783e-09	-1.65238	-1.94129e-10	7.3771e-06	-1.69936	-1.94129e-10	4.10533e-05	-1.68641	-1.94129e-10
199928824	rs114998386	8.2161e-09	-1.34433	-1.94129e-10	9.05195e-06	-1.49476	-1.94129e-10	5.40084e-05	-1.41214	-1.94129e-10
199928899	rs115900192	8.2161e-09	-1.34433	-1.94129e-10	9.05195e-06	-1.49476	-1.94129e-10	5.40084e-05	-1.41214	-1.94129e-10
199929086	rs11804148	5.54438e-09	-1.73764	-1.94129e-10	6.6206e-06	-1.80755	-1.94129e-10	3.71323e-05	-1.7868	-1.94129e-10
199929565	rs149110767	1.99913e-08	-0.455129	-1.94129e-10	1.35458e-05	-1.09166	-1.94129e-10	9.88964e-05	-0.80721	-1.94129e-10
199929726	rs148076474	6.06463e-09	-1.64795	-1.94129e-10	7.40447e-06	-1.69565	-1.94129e-10	4.12144e-05	-1.6825	-1.94129e-10
199930152	rs12404122	6.06463e-09	-1.64795	-1.94129e-10	7.40447e-06	-1.69565	-1.94129e-10	4.12144e-05	-1.6825	-1.94129e-10
199930178	rs139259891	1.07675e-08	-1.41271e-10	-1.07389	1.37725e-05	-1.41271e-10	-1.07507	7.46776e-05	-1.41271e-10	-1.0881
199930449	rs74528532	1.98816e-08	-0.460629	-1.94129e-10	1.34917e-05	-1.09566	-1.94129e-10	9.84297e-05	-0.81194	-1.94129e-10
199930616	rs74365846	5.52996e-09	-1.74024	-1.94129e-10	6.62064e-06	-1.80755	-1.94129e-10	3.71865e-05	-1.78534	-1.94129e-10
199930912	rs12079351	5.43065e-09	-1.75837	-1.94129e-10	7.45665e-06	-1.68863	-1.94129e-10	4.69995e-05	-1.55115	-1.94129e-10
199931243	rs6687046	5.03625e-09	-1.28952	-0.544238	8.43474e-06	-0.999948	-0.565432	4.92396e-05	-0.940406	-0.564179
199931323	rs6662512	5.47945e-09	-1.74942	-1.94129e-10	6.62361e-06	-1.8071	-1.94129e-10	3.74028e-05	-1.77954	-1.94129e-10
199932649	rs144121600	6.05116e-09	-1.65017	-1.94129e-10	7.39071e-06	-1.69751	-1.94129e-10	4.11334e-05	-1.68446	-1.94129e-10
199932825	rs61821772	1.63698e-09	-1.80594	-1.15163	2.08491e-06	-1.79935	-1.16366	1.18173e-05	-1.80751	-1.12421
199933674	rs12568543	9.80386e-09	-1.41271e-10	-1.16765	1.24691e-05	-1.41271e-10	-1.17448	6.89173e-05	-1.41271e-10	-1.16838
199934534	rs139728309	5.35146e-09	-1.23876	-0.534299	8.46285e-06	-1.00701	-0.555046	4.93165e-05	-0.953883	-0.549142
199934748	rs12047611	3.64828e-09	-1.56933	-0.586843	4.89799e-06	-1.51912	-0.58979	2.45311e-05	-1.54358	-0.657761
199935023	rs35752683	1.01519e-08	-1.13276	-1.94129e-10	8.68877e-06	-1.53571	-1.94129e-10	3.95081e-05	-1.72478	-1.94129e-10
199935029	rs12088853	5.57417e-09	-1.73228	-1.94129e-10	6.6215e-06	-1.80742	-1.94129e-10	3.70297e-05	-1.78956	-1.94129e-10
199935076	rs141560790	6.43213e-09	-1.58912	-1.94129e-10	8.82974e-06	-1.51961	-1.94129e-10	5.72135e-05	-1.35449	-1.94129e-10
199935167	rs10800657	5.02159e-09	-1.30254	-0.534142	8.24104e-06	-1.03372	-0.554891	4.89233e-05	-0.962044	-0.548986
199935214	rs12068607	5.57417e-09	-1.73228	-1.94129e-10	6.6215e-06	-1.80742	-1.94129e-10	3.70297e-05	-1.78956	-1.94129e-10
199935593	rs4518933	5.11316e-09	-1.27381	-0.544796	8.31376e-06	-1.01444	-0.565384	4.87818e-05	-0.954401	-0.559525
199935736	rs12726728	3.62053e-09	-1.57696	-0.586843	4.85698e-06	-1.52753	-0.58979	2.43346e-05	-1.55162	-0.657761
199936929	rs61821774	1.52334e-09	-1.80349	-1.22602	1.94473e-06	-1.80754	-1.22507	1.07977e-05	-1.7981	-1.22384
199937558	rs114647282	1.87176e-08	-0.520958	-1.94129e-10	1.29152e-05	-1.13933	-1.94129e-10	9.34636e-05	-0.863711	-1.94129e-10
199937636	rs12409720	7.5016e-09	-1.43531	-1.94129e-10	8.40733e-06	-1.56863	-1.94129e-10	4.9673e-05	-1.49582	-1.94129e-10
199937824	rs12407247	7.94995e-09	-1.37726	-1.94129e-10	8.81124e-06	-1.52171	-1.94129e-10	5.23924e-05	-1.44252	-1.94129e-10
199938778	rs72737473	7.94995e-09	-1.37726	-1.94129e-10	8.81124e-06	-1.52171	-1.94129e-10	5.23924e-05	-1.44252	-1.94129e-10
199939942	rs80305532	5.51584e-09	-1.7428	-1.94129e-10	6.62101e-06	-1.80749	-1.94129e-10	3.72425e-05	-1.78383	-1.94129e-10
199939959	rs141506290	6.05116e-09	-1.65017	-1.94129e-10	7.39071e-06	-1.69751	-1.94129e-10	4.11334e-05	-1.68446	-1.94129e-10
199940193	rs9662614	5.5456e-09	-1.73742	-1.94129e-10	6.62243e-06	-1.80728	-1.94129e-10	3.70825e-05	-1.78814	-1.94129e-10
199940358	rs9660517	5.37753e-09	-1.7682	-1.94129e-10	7.34132e-06	-1.70422	-1.94129e-10	4.59241e-05	-1.57429	-1.94129e-10
199940894	rs138924272	1.6067e-09	-1.8072	-1.16904	2.03698e-06	-1.80656	-1.17971	1.17046e-05	-1.80318	-1.13812
199941464	rs145872468	8.14735e-09	-1.35273	-1.94129e-10	9.13697e-06	-1.48541	-1.94129e-10	4.46122e-05	-1.60328	-1.94129e-10
199941473	rs12759162	5.18268e-09	-1.32414	-0.48096	8.45533e-06	-1.06052	-0.502418	5.01026e-05	-0.99007	-0.49714
199941752	rs12411182	7.43859e-09	-1.44374	-1.94129e-10	8.35079e-06	-1.57538	-1.94129e-10	4.92912e-05	-1.50354	-1.94129e-10
199941774	rs143861132	2.02582e-09	-1.80607	-0.938382	2.61162e-06	-1.80723	-0.930541	1.41203e-05	-1.79269	-0.960976
199942226	rs147407832	7.84292e-09	-1.39081	-1.94129e-10	8.7146e-06	-1.53274	-1.94129e-10	5.17428e-05	-1.455	-1.94129e-10
199942553	rs72737480	7.46994e-09	-1.43954	-1.94129e-10	8.37891e-06	-1.57202	-1.94129e-10	4.94811e-05	-1.49969	-1.94129e-10
199942571	rs79200466	5.40822e-09	-1.76251	-1.94129e-10	7.23333e-06	-1.71904	-1.94129e-10	4.13494e-05	-1.67923	-1.94129e-10
199942775	rs12407813	4.89028e-09	-1.35567	-0.5075	7.91942e-06	-1.09985	-0.52857	4.68364e-05	-1.03123	-0.523388
199942813	rs72737481	7.40755e-09	-1.44793	-1.94129e-10	8.32296e-06	-1.57872	-1.94129e-10	4.91032e-05	-1.50736	-1.94129e-10
199942902	rs75044977	1.37199e-08	-1.41271e-10	-0.831577	1.76994e-05	-1.41271e-10	-0.824206	9.72673e-05	-1.41271e-10	-0.82382
199942960	rs72737482	7.86964e-09	-1.38741	-1.94129e-10	8.73872e-06	-1.52997	-1.94129e-10	5.1905e-05	-1.45187	-1.94129e-10
199943044	rs72737483	7.86964e-09	-1.38741	-1.94129e-10	8.73872e-06	-1.52997	-1.94129e-10	5.1905e-05	-1.45187	-1.94129e-10
199943572	rs12401852	5.99666e-09	-1.65922	-1.94129e-10	7.33516e-06	-1.70506	-1.94129e-10	4.08062e-05	-1.69245	-1.94129e-10
199943880	rs12406903	5.99666e-09	-1.65922	-1.94129e-10	7.33516e-06	-1.70506	-1.94129e-10	4.08062e-05	-1.69245	-1.94129e-10
199943883	rs12408161	5.99666e-09	-1.65922	-1.94129e-10	7.33516e-06	-1.70506	-1.94129e-10	4.08062e-05	-1.69245	-1.94129e-10
199944142	rs149167243	7.37681e-09	-1.45208	-1.94129e-10	8.29542e-06	-1.58204	-1.94129e-10	4.89171e-05	-1.51116	-1.94129e-10
199944434	rs77550331	5.44914e-09	-1.75497	-1.94129e-10	6.62699e-06	-1.80659	-1.94129e-10	3.74096e-05	-1.77936	-1.94129e-10
199944511	rs77644853	5.48775e-09	-1.74791	-1.94129e-10	6.62231e-06	-1.80729	-1.94129e-10	3.7231e-05	-1.78414	-1.94129e-10
199945630	rs4644524	4.81706e-09	-1.37076	-0.5075	7.71567e-06	-1.12592	-0.52857	4.54365e-05	-1.06158	-0.523388
199945711	rs17665745	7.34637e-09	-1.45622	-1.94129e-10	8.26817e-06	-1.58533	-1.94129e-10	4.87328e-05	-1.51493	-1.94129e-10
199945903	rs58951691	5.26505e-09	-1.78933	-1.94129e-10	6.63534e-06	-1.80533	-1.94129e-10	3.69278e-05	-1.79232	-1.94129e-10
199946176	rs10919786	3.51494e-09	-1.61169	-0.581716	4.69654e-06	-1.56844	-0.582476	2.36802e-05	-1.58712	-0.64952
199946219	rs77994546	1.71501e-08	-0.608418	-1.94129e-10	1.21315e-05	-1.20193	-1.94129e-10	8.67372e-05	-0.938401	-1.94129e-10
199946755	rs72737488	5.36202e-09	-1.77108	-1.94129e-10	7.29635e-06	-1.71036	-1.94129e-10	4.51866e-05	-1.59048	-1.94129e-10
199946793	rs72737489	5.38677e-09	-1.76648	-1.94129e-10	7.35078e-06	-1.70293	-1.94129e-10	4.56883e-05	-1.57944	-1.94129e-10
199947467	rs74136111	5.19858e-09	-1.80204	-1.94129e-10	6.93517e-06	-1.76113	-1.94129e-10	3.96949e-05	-1.72006	-1.94129e-10
199947635	rs72737491	5.19004e-09	-1.80368	-1.94129e-10	6.97229e-06	-1.7558	-1.94129e-10	3.99847e-05	-1.71279	-1.94129e-10
199947887	rs35635685	5.6064e-09	-1.72652	-1.94129e-10	7.32131e-06	-1.70695	-1.94129e-10	3.77765e-05	-1.7696	-1.94129e-10
199947974	rs72737492	5.24929e-09	-1.79233	-1.94129e-10	7.05235e-06	-1.74438	-1.94129e-10	3.82068e-05	-1.75827	-1.94129e-10
199948140	rs117070610	1.99717e-08	-1.41271e-10	-0.456111	2.62993e-05	-1.41271e-10	-0.428195	0.000127881	-1.41271e-10	-0.550181
199948250	rs72737493	5.24929e-09	-1.79233	-1.94129e-10	7.05235e-06	-1.74438	-1.94129e-10	3.82068e-05	-1.75827	-1.94129e-10
199949358	rs4564169	5.62026e-09	-1.72405	-1.94129e-10	6.62597e-06	-1.80674	-1.94129e-10	3.67983e-05	-1.79583	-1.94129e-10
199949438	rs72737495	5.90505e-09	-1.67462	-1.94129e-10	6.77179e-06	-1.78497	-1.94129e-10	3.99375e-05	-1.71397	-1.94129e-10
199949574	rs10800658	5.21997e-09	-1.79793	-1.94129e-10	6.86826e-06	-1.77083	-1.94129e-10	3.91618e-05	-1.73358	-1.94129e-10
199949882	rs188531114	2.23017e-08	-0.345762	-1.94129e-10	1.46762e-05	-1.01151	-1.94129e-10	0.000108682	-0.712853	-1.94129e-10
199949972	rs6696171	5.6364e-09	-1.72118	-1.94129e-10	6.628e-06	-1.80644	-1.94129e-10	3.676e-05	-1.79687	-1.94129e-10
199950330	rs4915190	5.22631e-09	-1.79672	-1.94129e-10	6.85272e-06	-1.77309	-1.94129e-10	3.90356e-05	-1.73681	-1.94129e-10
199950410	rs115294079	1.02355e-08	-1.12457	-1.94129e-10	8.54593e-06	-1.55228	-1.94129e-10	5.36829e-05	-1.41819	-1.94129e-10
199950483	rs4915399	5.22631e-09	-1.79672	-1.94129e-10	6.85272e-06	-1.77309	-1.94129e-10	3.90356e-05	-1.73681	-1.94129e-10
199950550	rs4915400	5.66964e-09	-1.7153	-1.94129e-10	6.633e-06	-1.80568	-1.94129e-10	3.66888e-05	-1.79881	-1.94129e-10
199950821	rs72737499	5.23081e-09	-1.79586	-1.94129e-10	7.00019e-06	-1.7518	-1.94129e-10	3.79581e-05	-1.7648	-1.94129e-10
199950883	rs77460302	1.00062e-06	-1.41271e-10	3.45795	0.00126675	-1.41271e-10	3.44647	0.00804154	-1.41271e-10	3.59109
199950915	rs115223254	1.834e-08	-0.541341	-1.94129e-10	1.27272e-05	-1.154	-1.94129e-10	9.18471e-05	-0.881158	-1.94129e-10
199950982	rs143712938	9.25801e-09	-1.41271e-10	-1.22494	1.18632e-05	-1.41271e-10	-1.22429	6.54722e-05	-1.41271e-10	-1.21966
199951172	rs114372983	1.88183e-08	-0.515594	-1.94129e-10	1.29652e-05	-1.13547	-1.94129e-10	9.3894e-05	-0.859117	-1.94129e-10
199951187	rs10800659	5.62026e-09	-1.72405	-1.94129e-10	6.62597e-06	-1.80674	-1.94129e-10	3.67983e-05	-1.79583	-1.94129e-10
199951618	rs151149499	1.02355e-08	-1.12457	-1.94129e-10	8.54593e-06	-1.55228	-1.94129e-10	5.36829e-05	-1.41819	-1.94129e-10
199951642	rs140125626	1.01815e-08	-1.12986	-1.94129e-10	8.51838e-06	-1.55551	-1.94129e-10	5.34691e-05	-1.42218	-1.94129e-10
199951666	rs146924799	5.2759e-09	-1.78727	-1.94129e-10	7.12271e-06	-1.73445	-1.94129e-10	3.85449e-05	-1.74946	-1.94129e-10
199951850	rs12035139	2.44181e-09	-1.79812	-0.759569	3.10834e-06	-1.80217	-0.761484	1.65736e-05	-1.79448	-0.798998
199951900	rs72737501	5.24444e-09	-1.79326	-1.94129e-10	7.03897e-06	-1.74628	-1.94129e-10	3.81428e-05	-1.75995	-1.94129e-10
199952319	rs145972996	1.03949e-08	-1.10911	-1.94129e-10	8.62735e-06	-1.5428	-1.94129e-10	5.43142e-05	-1.4065	-1.94129e-10
199952709	rs4259691	5.4876e-09	-1.74793	-1.94129e-10	6.62233e-06	-1.80729	-1.94129e-10	3.72317e-05	-1.78412	-1.94129e-10
199952852	rs72739103	1.04659e-08	-1.1023	-1.94129e-10	8.66365e-06	-1.5386	-1.94129e-10	5.45954e-05	-1.40133	-1.94129e-10
199952893	rs72739105	1.02355e-08	-1.12457	-1.94129e-10	8.54593e-06	-1.55228	-1.94129e-10	5.36829e-05	-1.41819	-1.94129e-10
199953014	rs72739106	5.21959e-09	-1.79801	-1.94129e-10	6.74406e-06	-1.78908	-1.94129e-10	3.64802e-05	-1.80451	-1.94129e-10
199953071	rs12036971	2.33798e-07	-1.41271e-10	2.00403	0.000293273	-1.41271e-10	1.98337	0.00189109	-1.41271e-10	2.14363
199953219	rs148477916	9.79278e-09	-1.16878	-1.94129e-10	8.32043e-06	-1.57903	-1.94129e-10	5.19298e-05	-1.45139	-1.94129e-10
199953631	rs10737564	5.57221e-09	-1.73263	-1.94129e-10	6.62175e-06	-1.80738	-1.94129e-10	3.69286e-05	-1.7923	-1.94129e-10
199953766	rs10737565	5.47455e-09	-1.75031	-1.94129e-10	6.62355e-06	-1.80711	-1.94129e-10	3.72888e-05	-1.78259	-1.94129e-10
199953809	rs72739107	8.15816e-09	-1.35141	-1.94129e-10	7.99295e-06	-1.61918	-1.94129e-10	5.07748e-05	-1.47388	-1.94129e-10
199953829	rs72739108	1.04659e-08	-1.1023	-1.94129e-10	8.66365e-06	-1.5386	-1.94129e-10	5.45954e-05	-1.40133	-1.94129e-10
199954201	rs72739111	1.04659e-08	-1.1023	-1.94129e-10	8.66365e-06	-1.5386	-1.94129e-10	5.45954e-05	-1.40133	-1.94129e-10
199954245	rs72739112	1.04659e-08	-1.1023	-1.94129e-10	8.66365e-06	-1.5386	-1.94129e-10	5.45954e-05	-1.40133	-1.94129e-10
199954460	rs7519116	7.61622e-09	-1.42014	-1.94129e-10	6.87694e-06	-1.76956	-1.94129e-10	3.74225e-05	-1.77901	-1.94129e-10
199954528	rs72739114	1.04659e-08	-1.1023	-1.94129e-10	8.66365e-06	-1.5386	-1.94129e-10	5.45954e-05	-1.40133	-1.94129e-10
199954572	rs72739115	1.10409e-08	-1.04882	-1.94129e-10	8.95791e-06	-1.5052	-1.94129e-10	5.68703e-05	-1.36051	-1.94129e-10
199954631	rs10800661	5.20325e-09	-1.80114	-1.94129e-10	6.91807e-06	-1.7636	-1.94129e-10	3.95601e-05	-1.72346	-1.94129e-10
199955171	rs145879669	1.87176e-08	-0.520958	-1.94129e-10	1.29152e-05	-1.13933	-1.94129e-10	9.34636e-05	-0.863711	-1.94129e-10
199955524	rs72739116	1.04659e-08	-1.1023	-1.94129e-10	8.66365e-06	-1.5386	-1.94129e-10	5.45954e-05	-1.40133	-1.94129e-10
199955627	rs72739117	1.04659e-08	-1.1023	-1.94129e-10	8.66365e-06	-1.5386	-1.94129e-10	5.45954e-05	-1.40133	-1.94129e-10
199955646	rs149005830	1.04659e-08	-1.1023	-1.94129e-10	8.66365e-06	-1.5386	-1.94129e-10	5.45954e-05	-1.40133	-1.94129e-10
199955662	rs4244144	5.57221e-09	-1.73263	-1.94129e-10	6.62175e-06	-1.80738	-1.94129e-10	3.69286e-05	-1.7923	-1.94129e-10
199955800	rs4915402	5.20325e-09	-1.80114	-1.94129e-10	6.91807e-06	-1.7636	-1.94129e-10	3.95601e-05	-1.72346	-1.94129e-10
199955987	rs72739119	1.05228e-08	-1.09688	-1.94129e-10	8.69274e-06	-1.53525	-1.94129e-10	5.48206e-05	-1.39722	-1.94129e-10
199956190	rs191340005	1.61047e-08	-0.671316	-1.94129e-10	1.81525e-05	-0.798932	-1.94129e-10	0.000129599	-0.53684	-1.94129e-10
199956244	rs150344594	1.10409e-08	-1.04882	-1.94129e-10	8.95791e-06	-1.5052	-1.94129e-10	5.68703e-05	-1.36051	-1.94129e-10
199956374	rs10919788	7.56349e-09	-1.42709	-1.94129e-10	6.86215e-06	-1.77172	-1.94129e-10	3.73528e-05	-1.78087	-1.94129e-10
199956742	rs146305730	5.21078e-09	-1.79969	-1.94129e-10	6.78949e-06	-1.78236	-1.94129e-10	4.03218e-05	-1.70439	-1.94129e-10
199956820	rs4623736	5.70035e-09	-1.7099	-1.94129e-10	7.83382e-06	-1.63929	-1.94129e-10	5.23555e-05	-1.44323	-1.94129e-10
199957009	rs72739121	1.05228e-08	-1.09688	-1.94129e-10	8.69274e-06	-1.53525	-1.94129e-10	5.48206e-05	-1.39722	-1.94129e-10
199957186	rs7556626	5.20325e-09	-1.80114	-1.94129e-10	6.91807e-06	-1.7636	-1.94129e-10	3.95601e-05	-1.72346	-1.94129e-10
199957225	rs72739124	1.05228e-08	-1.09688	-1.94129e-10	8.69274e-06	-1.53525	-1.94129e-10	5.48206e-05	-1.39722	-1.94129e-10
199957411	rs116197710	1.84379e-08	-0.536018	-1.94129e-10	1.2776e-05	-1.15017	-1.94129e-10	9.22664e-05	-0.876603	-1.94129e-10
199957872	rs12724022	2.9576e-09	-1.75214	-0.613909	4.27382e-06	-1.61168	-0.633553	2.16249e-05	-1.71729	-0.610153
199958221	rs67979702	9.49216e-09	-1.41271e-10	-1.19996	1.21185e-05	-1.41271e-10	-1.203	6.63004e-05	-1.41271e-10	-1.20709
199958509	rs10800662	5.22742e-09	-1.79651	-1.94129e-10	6.86859e-06	-1.77078	-1.94129e-10	3.93031e-05	-1.72998	-1.94129e-10
199958637	rs56138284	1.12003e-08	-1.03448	-1.94129e-10	8.95175e-06	-1.50589	-1.94129e-10	5.57079e-05	-1.38116	-1.94129e-10
199958761	rs10800663	5.5146e-09	-1.74303	-1.94129e-10	6.62085e-06	-1.80752	-1.94129e-10	3.71232e-05	-1.78704	-1.94129e-10
199958879	rs4390201	5.22742e-09	-1.79651	-1.94129e-10	6.86859e-06	-1.77078	-1.94129e-10	3.93031e-05	-1.72998	-1.94129e-10
199959854	rs10919790	2.89818e-09	-1.75946	-0.626884	4.16204e-06	-1.62567	-0.646067	2.121e-05	-1.7267	-0.620112
199959856	rs10800664	2.95537e-09	-1.77966	-0.587144	4.18028e-06	-1.6604	-0.606957	2.16472e-05	-1.74626	-0.580152
199959975	rs10753862	5.21499e-09	-1.79889	-1.94129e-10	6.90129e-06	-1.76603	-1.94129e-10	3.95725e-05	-1.72315	-1.94129e-10
199960009	rs17722290	1.1118e-08	-1.04186	-1.94129e-10	8.91067e-06	-1.51049	-1.94129e-10	5.54039e-05	-1.38663	-1.94129e-10
199960481	rs12038753	2.38284e-09	-1.80282	-0.77931	3.04424e-06	-1.80586	-0.778625	1.63593e-05	-1.78559	-0.820901
199960799	rs61819869	1.66059e-09	-1.77767	-1.16558	2.12636e-06	-1.76588	-1.17745	1.1843e-05	-1.79045	-1.1391
199960815	rs148023631	9.52607e-09	-1.19639	-1.94129e-10	2.60893e-05	-0.436214	-1.94129e-10	0.000131567	-0.521763	-1.94129e-10
199960830	rs7533817	5.21089e-09	-1.79967	-1.94129e-10	6.92946e-06	-1.76196	-1.94129e-10	3.99115e-05	-1.71462	-1.94129e-10
199960841	rs7522004	5.21089e-09	-1.79967	-1.94129e-10	6.92946e-06	-1.76196	-1.94129e-10	3.99115e-05	-1.71462	-1.94129e-10
199961365	rs150613489	5.3708e-09	-1.76945	-1.94129e-10	6.73569e-06	-1.79032	-1.94129e-10	3.78062e-05	-1.76881	-1.94129e-10
199962124	rs72739126	1.14559e-08	-1.01192	-1.94129e-10	9.07937e-06	-1.49173	-1.94129e-10	5.66516e-05	-1.36436	-1.94129e-10
199962306	rs147334965	9.57978e-09	-1.19077	-1.94129e-10	2.63098e-05	-0.427798	-1.94129e-10	0.000132644	-0.513614	-1.94129e-10
199962584	rs6686459	5.23421e-09	-1.79521	-1.94129e-10	6.85305e-06	-1.77305	-1.94129e-10	3.91733e-05	-1.73329	-1.94129e-10
199963470	rs4636496	7.80338e-09	-1.39587	-1.94129e-10	6.91788e-06	-1.76363	-1.94129e-10	3.75132e-05	-1.77659	-1.94129e-10
199963612	rs146493097	9.53673e-09	-1.41271e-10	-1.19527	1.22156e-05	-1.41271e-10	-1.19503	6.79788e-05	-1.41271e-10	-1.18209
199963622	rs4465241	5.23388e-09	-1.79527	-1.94129e-10	6.87366e-06	-1.77004	-1.94129e-10	3.91867e-05	-1.73294	-1.94129e-10
199964117	rs6427796	5.52854e-09	-1.7405	-1.94129e-10	6.62059e-06	-1.80755	-1.94129e-10	3.70717e-05	-1.78843	-1.94129e-10
199964344	rs4147452	5.5146e-09	-1.74303	-1.94129e-10	6.62085e-06	-1.80752	-1.94129e-10	3.71232e-05	-1.78704	-1.94129e-10
199965133	rs143241687	1.58607e-08	-0.686581	-1.94129e-10	1.14804e-05	-1.2571	-1.94129e-10	8.1169e-05	-1.00475	-1.94129e-10
199965168	rs10919791	2.00742e-09	-1.8004	-0.953173	2.56074e-06	-1.80128	-0.956163	1.38826e-05	-1.80195	-0.968692
199965313	rs10737566	5.26523e-09	-1.7893	-1.94129e-10	6.79612e-06	-1.78139	-1.94129e-10	3.86865e-05	-1.74579	-1.94129e-10
199965586	rs141479974	1.62447e-08	-0.662656	-1.94129e-10	1.16749e-05	-1.2403	-1.94129e-10	8.28308e-05	-0.984483	-1.94129e-10
199965621	rs150841714	1.59335e-08	-0.681998	-1.94129e-10	1.15173e-05	-1.25389	-1.94129e-10	8.14845e-05	-1.00087	-1.94129e-10
199965715	rs138379275	5.18215e-09	-1.80521	-1.94129e-10	6.68225e-06	-1.79828	-1.94129e-10	3.63831e-05	-1.80718	-1.94129e-10
199966562	rs4915403	3.10083e-09	-1.7684	-0.550354	4.29348e-06	-1.66991	-0.570733	2.24879e-05	-1.74514	-0.543164
199966662	rs61819870	1.6417e-09	-1.78712	-1.16758	2.09868e-06	-1.7772	-1.17924	1.17332e-05	-1.79738	-1.14149
199967249	rs116385093	5.17851e-09	-1.80591	-1.94129e-10	6.84276e-06	-1.77455	-1.94129e-10	3.73518e-05	-1.7809	-1.94129e-10
199967877	rs7549627	5.26523e-09	-1.7893	-1.94129e-10	6.79612e-06	-1.78139	-1.94129e-10	3.86865e-05	-1.74579	-1.94129e-10
199968056	rs193167563	3.06506e-08	-0.0277718	-1.94129e-10	1.86339e-05	-0.772756	-1.94129e-10	0.000143411	-0.435567	-1.94129e-10
199968894	rs188541515	9.46945e-09	-1.41271e-10	-1.20235	1.20986e-05	-1.41271e-10	-1.20464	6.58439e-05	-1.41271e-10	-1.214
199968928	rs192545168	9.4311e-09	-1.41271e-10	-1.20641	1.20909e-05	-1.41271e-10	-1.20529	6.54281e-05	-1.41271e-10	-1.22033
199969052	rs138437758	1.15624e-08	-1.00267	-1.94129e-10	9.13254e-06	-1.4859	-1.94129e-10	5.70446e-05	-1.35745	-1.94129e-10
199969091	rs143908994	1.15624e-08	-1.00267	-1.94129e-10	9.13254e-06	-1.4859	-1.94129e-10	5.70446e-05	-1.35745	-1.94129e-10
199969403	rs7533343	5.29281e-09	-1.78407	-1.94129e-10	7.95751e-06	-1.62362	-1.94129e-10	4.74022e-05	-1.54262	-1.94129e-10
199969791	rs557835055	5.58454e-09	-1.73042	-1.94129e-10	7.47182e-06	-1.6866	-1.94129e-10	4.71857e-05	-1.54719	-1.94129e-10
199969809	rs4475786	5.50123e-09	-1.74545	-1.94129e-10	6.62141e-06	-1.80743	-1.94129e-10	3.71753e-05	-1.78564	-1.94129e-10
199969822	rs7556033	5.40563e-09	-1.76298	-1.94129e-10	8.39065e-06	-1.57062	-1.94129e-10	5.04816e-05	-1.47967	-1.94129e-10
199970116	rs72739135	1.63025e-09	-1.78949	-1.1722	2.08395e-06	-1.7801	-1.18337	1.16486e-05	-1.79903	-1.14707
199970266	rs150896017	2.68583e-08	-1.41271e-10	-0.159851	3.5401e-05	-1.41271e-10	-0.130999	0.000162099	-1.41271e-10	-0.313078
199970416	rs16845753	2.14649e-08	-0.384008	-1.94129e-10	1.38726e-05	-1.06782	-1.94129e-10	9.56263e-05	-0.840836	-1.94129e-10
199970978	rs78832762	9.99703e-09	-1.41271e-10	-1.14814	1.27966e-05	-1.41271e-10	-1.14856	6.89078e-05	-1.41271e-10	-1.16851
199971261	rs4244145	5.26715e-09	-1.78893	-1.94129e-10	7.84604e-06	-1.63773	-1.94129e-10	4.66037e-05	-1.5596	-1.94129e-10
199971363	rs4915404	5.26715e-09	-1.78893	-1.94129e-10	7.84604e-06	-1.63773	-1.94129e-10	4.66037e-05	-1.5596	-1.94129e-10
199971875	rs112819985	9.44652e-09	-1.41271e-10	-1.20478	1.21247e-05	-1.41271e-10	-1.20249	6.74414e-05	-1.41271e-10	-1.19002
199971903	rs55679904	7.22445e-09	-1.47295	-1.94129e-10	1.05552e-05	-1.34112	-1.94129e-10	5.56551e-05	-1.38211	-1.94129e-10
199971938	rs111605527	9.47195e-09	-1.41271e-10	-1.20209	1.2159e-05	-1.41271e-10	-1.19967	6.76754e-05	-1.41271e-10	-1.18656
199972038	rs59349635	1.62227e-09	-1.79062	-1.17598	2.07407e-06	-1.7815	-1.18672	1.15865e-05	-1.7998	-1.15164
199972084	rs11810085	1.54617e-09	-1.78832	-1.22632	2.00067e-06	-1.77867	-1.22559	1.07989e-05	-1.79822	-1.22361
199972419	rs10919792	5.29281e-09	-1.78407	-1.94129e-10	7.95751e-06	-1.62362	-1.94129e-10	4.74022e-05	-1.54262	-1.94129e-10
199972813	rs4915191	5.27479e-09	-1.78749	-1.94129e-10	7.87999e-06	-1.63341	-1.94129e-10	4.68472e-05	-1.55439	-1.94129e-10
199973020	rs4915192	5.6364e-09	-1.72118	-1.94129e-10	6.628e-06	-1.80644	-1.94129e-10	3.676e-05	-1.79687	-1.94129e-10
199973176	rs12405061	6.05715e-09	-1.64919	-1.94129e-10	6.63154e-06	-1.8059	-1.94129e-10	3.73513e-05	-1.78092	-1.94129e-10
199973286	rs61819873	5.1727e-09	-1.80703	-1.94129e-10	6.65378e-06	-1.80255	-1.94129e-10	3.63707e-05	-1.80752	-1.94129e-10
199973542	rs12402582	6.34354e-09	-1.60299	-1.94129e-10	6.68062e-06	-1.79853	-1.94129e-10	3.81321e-05	-1.76023	-1.94129e-10
199973963	rs12402627	1.68445e-09	-1.74879	-1.18019	2.18569e-06	-1.7379	-1.1779	1.1634e-05	-1.77149	-1.17585
199974081	rs61819875	1.62724e-09	-1.78329	-1.18025	2.08479e-06	-1.77256	-1.19051	1.15859e-05	-1.79463	-1.15687
199974165	rs4915405	5.28362e-09	-1.78581	-1.94129e-10	7.91839e-06	-1.62855	-1.94129e-10	4.71223e-05	-1.54854	-1.94129e-10
199974728	rs4379703	5.66362e-09	-1.71636	-1.94129e-10	6.62803e-06	-1.80643	-1.94129e-10	3.66667e-05	-1.79941	-1.94129e-10
199975073	rs146223883	6.14061e-09	-1.6355	-1.94129e-10	6.64252e-06	-1.80425	-1.94129e-10	3.75678e-05	-1.77514	-1.94129e-10
199975300	rs6694344	5.60286e-09	-1.72715	-1.94129e-10	6.62412e-06	-1.80702	-1.94129e-10	3.68425e-05	-1.79463	-1.94129e-10
199975347	rs6681677	5.28362e-09	-1.78581	-1.94129e-10	7.91839e-06	-1.62855	-1.94129e-10	4.71223e-05	-1.54854	-1.94129e-10
199975406	rs6681697	5.28362e-09	-1.78581	-1.94129e-10	7.91839e-06	-1.62855	-1.94129e-10	4.71223e-05	-1.54854	-1.94129e-10
199975495	rs149943299	5.29613e-09	-1.78345	-1.94129e-10	6.67605e-06	-1.79921	-1.94129e-10	3.72758e-05	-1.78294	-1.94129e-10
199975806	rs10919793	5.31233e-09	-1.78039	-1.94129e-10	8.03797e-06	-1.61356	-1.94129e-10	4.79767e-05	-1.53057	-1.94129e-10
199975955	rs147673393	1.26007e-08	-0.916675	-1.94129e-10	3.33709e-05	-0.190055	-1.94129e-10	0.000202699	-0.0895586	-1.94129e-10
199976607	rs7538990	5.29281e-09	-1.78407	-1.94129e-10	7.95751e-06	-1.62362	-1.94129e-10	4.74022e-05	-1.54262	-1.94129e-10
199976619	rs7550665	5.27479e-09	-1.78749	-1.94129e-10	7.87999e-06	-1.63341	-1.94129e-10	4.68472e-05	-1.55439	-1.94129e-10
199976755	rs189194099	5.40998e-09	-1.76218	-1.94129e-10	7.98079e-06	-1.6207	-1.94129e-10	4.48867e-05	-1.59714	-1.94129e-10
199977395	rs140498169	1.64876e-08	-0.647813	-1.94129e-10	1.17977e-05	-1.22984	-1.94129e-10	8.38804e-05	-0.971891	-1.94129e-10
199977636	rs2816961	5.27479e-09	-1.78749	-1.94129e-10	7.87999e-06	-1.63341	-1.94129e-10	4.68472e-05	-1.55439	-1.94129e-10
199977680	rs116079634	2.02496e-08	-0.44229	-1.94129e-10	1.33041e-05	-1.10967	-1.94129e-10	9.11517e-05	-0.888757	-1.94129e-10
199977724	rs2821357	1.56438e-09	-1.78227	-1.22067	2.36459e-06	-1.61863	-1.21851	1.40288e-05	-1.53663	-1.22355
199977749	rs28897244	5.47458e-09	-1.75031	-1.94129e-10	6.62354e-06	-1.80711	-1.94129e-10	3.72886e-05	-1.78259	-1.94129e-10
199977841	rs2816960	5.62026e-09	-1.72405	-1.94129e-10	6.62597e-06	-1.80674	-1.94129e-10	3.67983e-05	-1.79583	-1.94129e-10
199977873	rs138245600	6.12946e-09	-1.63732	-1.94129e-10	6.64087e-06	-1.8045	-1.94129e-10	3.75383e-05	-1.77592	-1.94129e-10
199977927	rs2821356	1.56509e-09	-1.78227	-1.22021	2.36585e-06	-1.61863	-1.21798	1.40333e-05	-1.53663	-1.22322
199978241	rs2821355	1.63028e-09	-1.78407	-1.1776	2.45612e-06	-1.62362	-1.17553	1.43358e-05	-1.54262	-1.19591
199978310	rs2821354	1.67346e-09	-1.74303	-1.1925	2.01263e-06	-1.80752	-1.19078	1.10987e-05	-1.78704	-1.20741
199979223	rs192085517	9.48825e-09	-1.41271e-10	-1.20037	1.2183e-05	-1.41271e-10	-1.19769	6.72067e-05	-1.41271e-10	-1.19351
199979418	rs144440028	6.9842e-09	-1.50677	-1.94129e-10	1.01404e-05	-1.38121	-1.94129e-10	5.35664e-05	-1.42036	-1.94129e-10
199979909	rs2821353	1.62509e-09	-1.78566	-1.1792	2.44444e-06	-1.62811	-1.17582	1.42874e-05	-1.548	-1.1939
199980109	rs2816931	1.61342e-09	-1.79671	-1.17537	2.3946e-06	-1.65267	-1.17185	1.37772e-05	-1.58757	-1.1907
199980167	rs189328892	1.70984e-08	-0.611438	-1.94129e-10	1.18075e-05	-1.22901	-1.94129e-10	7.94215e-05	-1.02651	-1.94129e-10
199980499	rs12410744	6.14061e-09	-1.6355	-1.94129e-10	6.64252e-06	-1.80425	-1.94129e-10	3.75678e-05	-1.77514	-1.94129e-10
199980772	rs6663479	1.67811e-09	-1.74295	-1.18981	2.02808e-06	-1.80752	-1.18313	1.12517e-05	-1.78709	-1.19368
199980818	rs6663567	1.66673e-09	-1.78733	-1.15224	2.50124e-06	-1.63294	-1.14801	1.45335e-05	-1.55383	-1.171
199981177	rs115503907	5.31437e-09	-1.78001	-1.94129e-10	6.68988e-06	-1.79714	-1.94129e-10	3.74054e-05	-1.77947	-1.94129e-10
199981278	rs2816932	1.75037e-09	-1.72689	-1.16371	2.07699e-06	-1.807	-1.15982	1.13101e-05	-1.79473	-1.18086
199981280	rs72739148	7.03468e-09	-1.49957	-1.94129e-10	1.02276e-05	-1.37265	-1.94129e-10	5.40056e-05	-1.4122	-1.94129e-10
199981913	rs2816933	1.67459e-09	-1.78213	-1.15273	2.53701e-06	-1.61824	-1.14852	1.47862e-05	-1.53616	-1.17143
199981955	rs2816934	1.67459e-09	-1.78213	-1.15273	2.53701e-06	-1.61824	-1.14852	1.47862e-05	-1.53616	-1.17143
199982090	rs2821351	1.75069e-09	-1.72689	-1.16353	2.07738e-06	-1.807	-1.15963	1.13118e-05	-1.79473	-1.1807
199982900	rs2816936	1.73896e-09	-1.73244	-1.16469	2.07412e-06	-1.80737	-1.16083	1.13272e-05	-1.79238	-1.18169
199983033	rs7515457	2.44316e-08	-0.254548	-1.94129e-10	1.52415e-05	-0.973714	-1.94129e-10	0.000106445	-0.733657	-1.94129e-10
199983110	rs2816937	1.67987e-09	-1.77833	-1.15338	2.56113e-06	-1.60811	-1.14919	1.49578e-05	-1.52406	-1.17199
199983711	rs4532856	1.53504e-08	-0.719286	-1.94129e-10	1.10509e-05	-1.29522	-1.94129e-10	4.46486e-05	-1.60246	-1.94129e-10
199983746	rs2821350	3.12015e-09	-1.67719	-0.635352	4.65742e-06	-1.50454	-0.654737	2.28727e-05	-1.64024	-0.631103
199983963	rs2821349	1.6665e-09	-1.79208	-1.14762	2.47676e-06	-1.64752	-1.14327	1.43366e-05	-1.57146	-1.16701
199984953	rs2821348	1.65564e-09	-1.79418	-1.15206	2.47546e-06	-1.64349	-1.14782	1.42078e-05	-1.57665	-1.17085
199985368	rs2816938	1.6036e-09	-1.75522	-1.22296	2.45332e-06	-1.58088	-1.21941	1.3824e-05	-1.54846	-1.22642
199985700	rs2816939	1.67176e-09	-1.78253	-1.15402	2.56172e-06	-1.60722	-1.14984	1.48023e-05	-1.53396	-1.17254
199985792	rs2821347	1.6589e-09	-1.78253	-1.16174	2.54143e-06	-1.60722	-1.15779	1.47045e-05	-1.53396	-1.17918
199986343	rs61819893	1.5503e-09	-1.80724	-1.20473	1.97874e-06	-1.80372	-1.21156	1.10917e-05	-1.80713	-1.18796
199986599	rs74817095	9.75301e-09	-1.41271e-10	-1.17285	1.23521e-05	-1.41271e-10	-1.18391	7.0127e-05	-1.41271e-10	-1.15097
199987320	rs74380114	1.69265e-08	-0.621546	-1.94129e-10	1.17248e-05	-1.23603	-1.94129e-10	7.87757e-05	-1.03468	-1.94129e-10
199987517	rs12406275	7.03468e-09	-1.49957	-1.94129e-10	1.02276e-05	-1.37265	-1.94129e-10	5.40056e-05	-1.4122	-1.94129e-10
199988029	rs2821346	1.73497e-09	-1.73714	-1.16229	2.07918e-06	-1.80741	-1.15835	1.13861e-05	-1.78925	-1.17964
199989336	rs72739151	6.20405e-09	-1.62522	-1.94129e-10	6.65284e-06	-1.80269	-1.94129e-10	3.7739e-05	-1.77059	-1.94129e-10
199989602	rs144177415	5.74756e-08	-1.41271e-10	0.600935	7.49332e-05	-1.41271e-10	0.618859	0.000438458	-1.41271e-10	0.68198
199989776	rs2821345	1.71929e-09	-1.73976	-1.16875	2.06567e-06	-1.80726	-1.16502	1.13392e-05	-1.78788	-1.18514
199990136	rs2816940	1.68194e-09	-1.78654	-1.14394	2.55837e-06	-1.61888	-1.13949	1.47297e-05	-1.54761	-1.16381
199990687	rs28698778	2.1674e-09	-1.80073	-0.87617	2.76322e-06	-1.80403	-0.877311	1.51646e-05	-1.79143	-0.890888
199990779	rs2816941	1.70063e-09	-1.69955	-1.21987	2.87632e-06	-1.42599	-1.21523	1.59636e-05	-1.40491	-1.22606
199991013	rs2816942	1.69892e-09	-1.76888	-1.15155	2.66214e-06	-1.5713	-1.14731	1.54659e-05	-1.49223	-1.17042
199991032	rs2816943	1.68353e-09	-1.78124	-1.14829	2.58617e-06	-1.60361	-1.14395	1.49387e-05	-1.52974	-1.16758
199992021	rs115676137	7.30982e-09	-1.46121	-1.94129e-10	1.72409e-05	-0.850455	-1.94129e-10	7.11584e-05	-1.13637	-1.94129e-10
199992193	rs2816944	1.70736e-09	-1.76659	-1.14889	2.68446e-06	-1.56569	-1.14457	1.56024e-05	-1.48575	-1.16811
199992311	rs72739154	6.06896e-09	-1.64724	-1.94129e-10	6.6329e-06	-1.8057	-1.94129e-10	3.73813e-05	-1.78011	-1.94129e-10
199992365	rs2816945	1.65632e-09	-1.72595	-1.21987	2.60213e-06	-1.52618	-1.21523	1.45663e-05	-1.49651	-1.22606
199993451	rs2816946	1.64726e-09	-1.73143	-1.21987	2.5824e-06	-1.53379	-1.21523	1.45408e-05	-1.49826	-1.22606
199993549	rs7553337	1.62541e-09	-1.77114	-1.19353	2.03501e-06	-1.80005	-1.18719	1.14795e-05	-1.76352	-1.19719
199994042	rs72739156	7.08871e-09	-1.49192	-1.94129e-10	1.03209e-05	-1.36356	-1.94129e-10	5.44755e-05	-1.40353	-1.94129e-10
199994323	rs4405153	1.7056e-08	-0.61392	-1.94129e-10	1.17871e-05	-1.23073	-1.94129e-10	7.92624e-05	-1.02852	-1.94129e-10
199994384	rs2816947	1.70505e-09	-1.78307	-1.13376	2.61152e-06	-1.60877	-1.12904	1.50387e-05	-1.53576	-1.15489
199994476	rs72739157	6.14061e-09	-1.6355	-1.94129e-10	6.64252e-06	-1.80425	-1.94129e-10	3.75678e-05	-1.77514	-1.94129e-10
199994841	rs7546336	1.68728e-09	-1.70406	-1.22325	2.75213e-06	-1.4654	-1.21996	1.55115e-05	-1.43328	-1.22643
199994858	rs142948501	1.0685e-08	-1.41271e-10	-1.08159	1.38688e-05	-1.41271e-10	-1.0681	7.54421e-05	-1.41271e-10	-1.07792
199994884	rs6427799	2.5854e-09	-1.7086	-0.791942	3.84304e-06	-1.55891	-0.79257	1.79798e-05	-1.67357	-0.838466
199995063	rs12407199	7.67139e-09	-1.41293	-1.94129e-10	7.11963e-06	-1.73488	-1.94129e-10	4.252e-05	-1.65131	-1.94129e-10
199995068	rs12566266	1.88476e-09	-1.75664	-1.05998	2.45631e-06	-1.74222	-1.05686	1.41288e-05	-1.65857	-1.0945
199995418	rs9427440	2.5275e-09	-1.80501	-0.718183	3.35787e-06	-1.75056	-0.735874	1.72536e-05	-1.80497	-0.748293
199995533	rs9427694	2.67513e-09	-1.80513	-0.661298	3.71942e-06	-1.70378	-0.680387	1.85411e-05	-1.79242	-0.688877
199995635	rs113047504	1.72726e-09	-1.7366	-1.16728	2.12723e-06	-1.77942	-1.1635	1.14927e-05	-1.77568	-1.18389
199996685	rs2816948	1.82434e-09	-1.69304	-1.15617	2.09932e-06	-1.80407	-1.15206	1.12701e-05	-1.80473	-1.1744
199996750	rs77496685	9.50479e-09	-1.41271e-10	-1.19863	1.20792e-05	-1.41271e-10	-1.20625	6.84673e-05	-1.41271e-10	-1.17493
199997403	rs2737621	1.82265e-09	-1.69984	-1.1503	2.11813e-06	-1.80119	-1.14602	1.13717e-05	-1.80083	-1.16933
199997778	rs2816949	1.58764e-09	-1.78906	-1.19911	2.09799e-06	-1.76604	-1.19071	1.11376e-05	-1.77573	-1.21522
199998281	rs112399233	1.68166e-09	-1.80754	-1.1231	2.30189e-06	-1.75151	-1.11249	1.34067e-05	-1.68121	-1.12431
199998304	rs60535681	1.52208e-09	-1.80402	-1.22632	1.95778e-06	-1.79969	-1.22624	1.07273e-05	-1.80521	-1.22328
199998740	rs72739159	7.27759e-09	-1.46562	-1.94129e-10	6.96793e-06	-1.75642	-1.94129e-10	4.1162e-05	-1.68377	-1.94129e-10
199998914	rs144341605	1.55353e-08	-0.707308	-1.94129e-10	4.27058e-05	0.0565958	-1.94129e-10	0.000192326	-0.142089	-1.94129e-10
199998915	rs3828115	1.5174e-09	-1.80714	-1.22629	1.94716e-06	-1.80508	-1.22628	1.07051e-05	-1.80747	-1.2231
199999121	rs11579717	5.85267e-09	-1.68353	-1.94129e-10	6.71524e-06	-1.79336	-1.94129e-10	3.64233e-05	-1.80607	-1.94129e-10
199999917	rs2737648	1.85404e-09	-1.72795	-1.1051	2.21941e-06	-1.80078	-1.09972	1.17803e-05	-1.80537	-1.12949
200000109	rs59350350	1.54249e-09	-1.79061	-1.22642	1.96331e-06	-1.79737	-1.22574	1.09003e-05	-1.78762	-1.22487
200000125	rs3790854	2.46447e-09	-1.8052	-0.743245	3.1475e-06	-1.80669	-0.744443	1.68208e-05	-1.77489	-0.803779
200000147	rs56222202	1.53787e-09	-1.7938	-1.22623	1.96002e-06	-1.79981	-1.22498	1.08565e-05	-1.7911	-1.22542
200000423	rs72739163	7.07688e-09	-1.49359	-1.94129e-10	6.8955e-06	-1.76687	-1.94129e-10	4.04847e-05	-1.70036	-1.94129e-10
200000769	rs61819896	1.53902e-09	-1.79479	-1.22449	1.95653e-06	-1.80054	-1.22602	1.09217e-05	-1.79218	-1.21835
200000786	rs150919323	8.00361e-09	-1.37053	-1.94129e-10	7.38338e-06	-1.69851	-1.94129e-10	4.53407e-05	-1.58708	-1.94129e-10
200001405	rs2977425	1.86242e-09	-1.72175	-1.1068	2.21189e-06	-1.80244	-1.10145	1.17519e-05	-1.80626	-1.131
200001547	rs12030331	2.27382e-09	-1.80651	-0.822451	2.9062e-06	-1.8069	-0.823994	1.56438e-05	-1.77651	-0.874702
200001758	rs72739166	7.09671e-09	-1.49079	-1.94129e-10	6.90247e-06	-1.76586	-1.94129e-10	4.05511e-05	-1.69872	-1.94129e-10
200001816	rs2737657	1.64801e-09	-1.75638	-1.19447	2.0357e-06	-1.80146	-1.18544	1.08273e-05	-1.80703	-1.21219
200002067	rs2737660	1.66741e-09	-1.73977	-1.19939	2.01589e-06	-1.80564	-1.19103	1.07877e-05	-1.80747	-1.2154
200002068	rs2737661	1.65516e-09	-1.74714	-1.19939	2.01893e-06	-1.80414	-1.19103	1.07869e-05	-1.80754	-1.2154
200002126	rs3762399	1.53898e-09	-1.79666	-1.22265	1.95583e-06	-1.80191	-1.22502	1.09368e-05	-1.79424	-1.2149
200002337	rs2821358	1.64674e-09	-1.75638	-1.19525	2.03391e-06	-1.80146	-1.18632	1.08217e-05	-1.80703	-1.2127
200002856	rs2737664	3.55141e-09	-1.36511	-0.817969	5.89097e-06	-1.08825	-0.836066	3.14594e-05	-1.10044	-0.852148
200003390	rs61819897	1.53186e-09	-1.79937	-1.22457	1.95006e-06	-1.80379	-1.22609	1.0888e-05	-1.79786	-1.21576
200003557	rs189042518	1.07707e-08	-1.41271e-10	-1.0736	1.37041e-05	-1.41271e-10	-1.08004	7.27745e-05	-1.41271e-10	-1.11392
200003671	rs3790852	1.52816e-09	-1.80126	-1.22511	1.94722e-06	-1.80505	-1.22629	1.08567e-05	-1.79939	-1.2171
200004239	rs2737671	2.82967e-09	-1.35817	-1.05209	2.55751e-06	-1.71306	-1.04564	1.43441e-05	-1.65636	-1.08159
200004523	rs2821359	2.23549e-09	-1.47755	-1.16842	2.23034e-06	-1.73914	-1.15644	1.24965e-05	-1.68232	-1.19352
200005143	rs61819898	5.27162e-09	-1.78809	-1.94129e-10	6.70157e-06	-1.7954	-1.94129e-10	3.72027e-05	-1.7849	-1.94129e-10
200005163	rs12724534	3.3391e-08	0.0578633	-1.94129e-10	4.71937e-05	0.156521	-1.94129e-10	0.000405814	0.604611	-1.94129e-10
200005193	rs3790850	2.1748e-09	-1.7993	-0.874193	2.77204e-06	-1.80421	-0.873949	1.49034e-05	-1.7841	-0.915595
200005245	rs2737674	1.58251e-08	0.192443	-0.881272	2.08895e-05	0.231614	-0.890107	0.000153208	0.561182	-0.930666
200005611	rs79807212	7.99477e-09	-1.37164	-1.94129e-10	2.09946e-05	-0.653471	-1.94129e-10	8.70083e-05	-0.935279	-1.94129e-10
200006033	rs3790849	2.38735e-09	-1.78283	-0.797412	3.17204e-06	-1.76812	-0.775245	1.66488e-05	-1.77801	-0.810934
200006111	rs3790848	1.94188e-09	-1.7858	-1.00097	2.4481e-06	-1.79376	-1.00867	1.29717e-05	-1.79816	-1.04036
200006217	rs3790847	2.38451e-09	-1.78749	-0.793937	2.99541e-06	-1.80099	-0.799668	1.55459e-05	-1.79097	-0.866519
200006500	rs72739172	1.05078e-08	-1.09831	-1.94129e-10	8.6372e-06	-1.54166	-1.94129e-10	5.51471e-05	-1.39128	-1.94129e-10
200006861	rs3790845	2.46158e-09	-1.77865	-0.770973	3.08429e-06	-1.79456	-0.776854	1.57435e-05	-1.79931	-0.845545
200007379	rs61819899	1.6193e-09	-1.74774	-1.22069	2.01731e-06	-1.77895	-1.21703	1.11302e-05	-1.76628	-1.22535
200007432	rs3790844	2.15136e-09	-1.76933	-0.914993	2.69872e-06	-1.78018	-0.924782	1.38508e-05	-1.80423	-0.968703
200008211	rs118045403	1.24864e-08	-1.41271e-10	-0.925781	1.60217e-05	-1.41271e-10	-0.923795	8.63393e-05	-1.41271e-10	-0.942998
200008271	rs2821361	2.05865e-09	-1.71629	-1.01208	2.38719e-06	-1.8022	-1.02542	1.44257e-05	-1.7026	-1.02967
200008337	rs61486545	2.59653e-09	-1.75939	-0.736858	3.2271e-06	-1.78225	-0.743905	1.61611e-05	-1.80401	-0.814665
200008941	rs113762480	1.8329e-09	-1.76678	-1.07774	2.64848e-06	-1.6545	-1.06926	1.48561e-05	-1.60047	-1.1024
200009336	rs73067987	9.26503e-09	-1.41271e-10	-1.22418	1.18461e-05	-1.41271e-10	-1.22574	6.5563e-05	-1.41271e-10	-1.21827
200009394	rs77178958	9.24537e-09	-1.41271e-10	-1.2263	1.18393e-05	-1.41271e-10	-1.22631	6.53367e-05	-1.41271e-10	-1.22173
200009869	rs116610177	1.06964e-08	-1.08052	-1.94129e-10	2.3382e-05	-0.545773	-1.94129e-10	0.000150608	-0.386601	-1.94129e-10
200010199	rs2821362	3.29003e-08	0.923123	-0.880067	4.05603e-05	0.893969	-0.888918	0.000337615	1.35017	-0.92955
200010346	rs74549703	9.25181e-09	-1.41271e-10	-1.22561	1.18675e-05	-1.41271e-10	-1.22394	6.50436e-05	-1.41271e-10	-1.22623
200010633	rs2821364	3.33717e-08	0.915263	-0.85798	4.11317e-05	0.886152	-0.867111	0.000341699	1.34172	-0.909077
200010824	rs3790843	3.98614e-09	-1.28811	-0.779495	5.33412e-06	-1.23953	-0.78409	2.25314e-05	-1.44491	-0.841469
200010874	rs72739175	9.29005e-09	-1.22148	-1.94129e-10	8.02802e-06	-1.6148	-1.94129e-10	5.02502e-05	-1.48427	-1.94129e-10
200010928	rs2821365	3.18091e-09	-1.38668	-0.906573	2.91887e-06	-1.74168	-0.884861	1.5378e-05	-1.68915	-0.979194
200011818	rs2817006	1.97042e-09	-1.78172	-0.990463	3.20454e-06	-1.56328	-0.969893	1.38034e-05	-1.78092	-0.995447
200013123	rs2737636	1.61975e-09	-1.8012	-1.16695	2.09297e-06	-1.80535	-1.15381	1.10927e-05	-1.80548	-1.18952
200013513	rs4495736	6.57593e-09	-0.394647	-1.17236	1.0659e-05	-0.156127	-1.17521	4.82602e-05	-0.353021	-1.17166
200013909	rs2821366	5.86485e-09	-1.68145	-1.94129e-10	6.65518e-06	-1.80234	-1.94129e-10	4.32798e-05	-1.6336	-1.94129e-10
200014178	rs17722672	6.09219e-09	-1.64342	-1.94129e-10	9.56524e-06	-1.4396	-1.94129e-10	5.19778e-05	-1.45047	-1.94129e-10
200014416	rs79444664	2.02814e-08	0.364232	-0.804955	1.74757e-05	-0.0222008	-0.814725	0.000119303	0.240119	-0.859738
200014560	rs41300849	1.78518e-09	-1.75514	-1.11577	2.83806e-06	-1.54619	-1.10843	1.52367e-05	-1.54069	-1.13688
200014762	rs2817008	3.05633e-09	-1.71391	-0.6193	3.69781e-06	-1.80431	-0.585692	1.84557e-05	-1.80448	-0.681431
200014766	rs2363454	4.04733e-09	-1.35279	-0.699576	3.47167e-06	-1.75913	-0.693974	1.86762e-05	-1.69912	-0.774915
200014790	rs2817009	1.85948e-09	-1.76151	-1.06861	2.3419e-06	-1.79748	-1.0493	1.39567e-05	-1.68952	-1.07581
200014859	rs2363455	4.59845e-09	-1.28804	-0.636664	3.78276e-06	-1.73655	-0.630737	2.04574e-05	-1.6664	-0.716543
200015228	rs2248673	5.91977e-09	-1.67213	-1.94129e-10	6.66869e-06	-1.80032	-1.94129e-10	4.37549e-05	-1.62268	-1.94129e-10
200015730	rs78489409	2.12866e-08	0.389374	-0.781721	1.82942e-05	0.000601363	-0.791758	0.000124932	0.264534	-0.838046
200016146	rs2821367	3.08977e-09	-1.69992	-0.622406	3.69711e-06	-1.8013	-0.588883	1.83654e-05	-1.80644	-0.684374
200016321	rs72739177	9.43284e-09	-1.20623	-1.94129e-10	8.0989e-06	-1.60601	-1.94129e-10	5.0824e-05	-1.47291	-1.94129e-10
200016460	rs3790840	4.45683e-09	-1.34484	-0.61115	3.8043e-06	-1.75651	-0.605097	2.03538e-05	-1.69522	-0.692801
200017002	rs76659238	5.19093e-09	-1.80351	-1.94129e-10	6.65872e-06	-1.80181	-1.94129e-10	3.80863e-05	-1.76143	-1.94129e-10
200017586	rs2821368	1.80527e-09	-1.76881	-1.09091	2.28088e-06	-1.80021	-1.07297	1.35783e-05	-1.69524	-1.09757
200018851	rs2821369	1.56799e-09	-1.79729	-1.20334	2.00514e-06	-1.80673	-1.1953	1.07804e-05	-1.80626	-1.21729
200019173	rs12566100	9.83135e-09	-1.41271e-10	-1.16485	1.26748e-05	-1.41271e-10	-1.15813	7.03381e-05	-1.41271e-10	-1.14797
200019188	rs2821370	1.91295e-09	-1.7001	-1.10168	2.3501e-06	-1.75884	-1.08444	1.5161e-05	-1.5745	-1.10806
200019673	rs147055127	7.47485e-09	-1.43888	-1.94129e-10	1.3765e-05	-1.07561	-1.94129e-10	7.68461e-05	-1.05948	-1.94129e-10
200019822	rs149200785	7.62068e-09	-1.41956	-1.94129e-10	8.83403e-06	-1.51913	-1.94129e-10	3.98996e-05	-1.71492	-1.94129e-10
200019951	rs7518406	1.84897e-09	-1.72833	-1.10746	2.29985e-06	-1.77428	-1.09062	1.4577e-05	-1.60814	-1.11369
200020007	rs75507553	9.24576e-09	-1.41271e-10	-1.22626	1.18399e-05	-1.41271e-10	-1.22627	6.53032e-05	-1.41271e-10	-1.22224
200020182	rs2821371	2.98959e-09	-1.73281	-0.622478	3.6684e-06	-1.8064	-0.59158	1.83945e-05	-1.79971	-0.689516
200020261	rs2737640	5.97578e-09	-1.66271	-1.94129e-10	6.69862e-06	-1.79584	-1.94129e-10	4.51107e-05	-1.59216	-1.94129e-10
200020367	rs74476952	9.24827e-09	-1.41271e-10	-1.22599	1.18382e-05	-1.41271e-10	-1.22641	6.53751e-05	-1.41271e-10	-1.22114
200020499	rs79212461	5.7457e-09	-1.70197	-1.94129e-10	7.95596e-06	-1.62382	-1.94129e-10	5.20575e-05	-1.44893	-1.94129e-10
200020780	rs72739179	7.73995e-09	-1.40403	-1.94129e-10	1.09638e-05	-1.30314	-1.94129e-10	5.57598e-05	-1.38023	-1.94129e-10
200020892	rs12402368	1.0302e-08	-1.11808	-1.94129e-10	8.63596e-06	-1.5418	-1.94129e-10	5.55569e-05	-1.38388	-1.94129e-10
200021226	rs72739180	4.51238e-09	-0.74511	-1.19849	1.71529e-05	0.341773	-1.19734	0.000100894	0.418382	-1.20559
200021261	rs2821372	2.35396e-09	-1.72928	-0.865045	3.22948e-06	-1.68209	-0.84333	1.51505e-05	-1.7861	-0.897149
200021466	rs2821373	5.36972e-09	-1.76965	-1.94129e-10	8.0814e-06	-1.60817	-1.94129e-10	3.70886e-05	-1.78797	-1.94129e-10
200021804	rs180839256	8.29029e-09	-1.33534	-1.94129e-10	1.12171e-05	-1.2803	-1.94129e-10	8.21579e-05	-0.99264	-1.94129e-10
200021816	rs2821374	2.35789e-08	-0.290074	-1.94129e-10	1.48663e-05	-0.998644	-1.94129e-10	0.000105826	-0.739483	-1.94129e-10
200021881	rs7536826	1.40888e-08	0.338071	-1.14312	2.39334e-05	0.617516	-1.13998	0.000151379	0.77044	-1.15193
200021959	rs34125915	3.27499e-09	-1.52399	-0.74012	3.79436e-06	-1.60929	-0.754936	1.93496e-05	-1.76479	-0.673822
200021989	rs10919801	3.31505e-09	-1.35924	-0.892716	3.3205e-06	-1.62131	-0.876313	1.79764e-05	-1.64629	-0.865929
200021995	rs10919802	2.39754e-09	-1.39005	-1.18594	2.31031e-06	-1.68149	-1.17887	1.22751e-05	-1.70842	-1.18529
200022043	rs61819902	5.50839e-09	-1.74415	-1.94129e-10	6.62837e-06	-1.80638	-1.94129e-10	3.64221e-05	-1.80611	-1.94129e-10
200022048	rs2821376	4.7275e-09	-1.55669	-0.340333	1.09167e-05	-0.923252	-0.384196	4.70501e-05	-1.28887	-0.261196
200022060	rs12095094	1.13887e-08	-1.41271e-10	-1.0178	1.46012e-05	-1.41271e-10	-1.01664	7.52555e-05	-1.41271e-10	-1.08039
200022328	rs185932218	5.19446e-09	-1.80283	-1.94129e-10	7.11187e-06	-1.73597	-1.94129e-10	4.3598e-05	-1.62627	-1.94129e-10
200022667	rs2737641	2.4056e-09	-1.79204	-0.78058	3.51308e-06	-1.68328	-0.757967	2.18245e-05	-1.52496	-0.793285
200022796	rs148151546	5.40028e-09	-1.76397	-1.94129e-10	6.70697e-06	-1.79459	-1.94129e-10	3.92251e-05	-1.73197	-1.94129e-10
200023115	rs12048455	1.28383e-08	-1.41271e-10	-0.897995	1.67175e-05	-1.41271e-10	-0.881283	8.92725e-05	-1.41271e-10	-0.90959
200023153	rs12027437	1.22984e-08	-1.41271e-10	-0.940956	1.59966e-05	-1.41271e-10	-0.925361	8.55862e-05	-1.41271e-10	-0.951758
200023663	rs114172656	5.77367e-09	-1.69712	-1.94129e-10	8.21609e-06	-1.59164	-1.94129e-10	4.44802e-05	-1.60624	-1.94129e-10
200023852	rs77735664	5.68247e-09	-1.71304	-1.94129e-10	8.03322e-06	-1.61415	-1.94129e-10	4.35247e-05	-1.62795	-1.94129e-10
200023903	rs10429894	1.24054e-08	-1.41271e-10	-0.932289	1.58458e-05	-1.41271e-10	-0.934831	9.05447e-05	-1.41271e-10	-0.895439
200023957	rs72739183	5.27553e-09	-1.78735	-1.94129e-10	8.5305e-06	-1.55409	-1.94129e-10	4.36624e-05	-1.62479	-1.94129e-10
200024169	rs72739184	5.26278e-09	-1.78977	-1.94129e-10	8.45606e-06	-1.56285	-1.94129e-10	4.33392e-05	-1.63223	-1.94129e-10
200024266	rs148745986	5.255e-09	-1.79125	-1.94129e-10	8.40906e-06	-1.56843	-1.94129e-10	4.31354e-05	-1.63694	-1.94129e-10
200024269	rs2737644	2.87043e-09	-1.7666	-0.629363	4.77506e-06	-1.52894	-0.605397	2.97988e-05	-1.3633	-0.643513
200024300	rs2821379	2.31724e-09	-1.77226	-0.83779	3.40566e-06	-1.65389	-0.818409	2.15012e-05	-1.48399	-0.84919
200024410	rs2821380	2.27939e-09	-1.78901	-0.83751	3.28011e-06	-1.69174	-0.818122	2.03333e-05	-1.54011	-0.848914
200024495	rs58713455	5.23426e-09	-1.7952	-1.94129e-10	6.64003e-06	-1.80462	-1.94129e-10	3.63935e-05	-1.80689	-1.94129e-10
200025052	rs12402175	5.24398e-09	-1.79334	-1.94129e-10	8.34003e-06	-1.57667	-1.94129e-10	4.28366e-05	-1.64389	-1.94129e-10
200025166	rs76039810	2.24388e-09	-1.45199	-1.19023	4.34283e-06	-1.0373	-1.19191	1.74537e-05	-1.37563	-1.1661
200025496	rs12737211	5.34537e-09	-1.77419	-1.94129e-10	7.70785e-06	-1.6555	-1.94129e-10	5.16926e-05	-1.45597	-1.94129e-10
200025886	rs2737645	2.13904e-09	-1.79232	-0.897747	3.06009e-06	-1.70027	-0.879029	1.88136e-05	-1.55315	-0.913552
200025956	rs143512966	1.30236e-08	-0.88366	-1.94129e-10	1.97189e-05	-0.716161	-1.94129e-10	0.000130902	-0.526836	-1.94129e-10
200026632	rs147191870	5.23049e-09	-1.79592	-1.94129e-10	8.2507e-06	-1.58744	-1.94129e-10	4.24508e-05	-1.65294	-1.94129e-10
200026689	rs71633889	9.12875e-09	-1.239	-1.94129e-10	1.50682e-05	-0.985149	-1.94129e-10	9.18938e-05	-0.880649	-1.94129e-10
200026909	rs2977424	2.55732e-09	-1.77328	-0.73818	4.21356e-06	-1.54382	-0.715615	2.60437e-05	-1.38718	-0.754324
200027315	rs61819903	5.25368e-09	-1.7915	-1.94129e-10	6.62061e-06	-1.80755	-1.94129e-10	3.63723e-05	-1.80748	-1.94129e-10
200027670	rs116224522	6.21226e-09	-1.6239	-1.94129e-10	9.06828e-06	-1.49296	-1.94129e-10	4.8943e-05	-1.51063	-1.94129e-10
200027966	rs72739186	5.1715e-09	-1.80726	-1.94129e-10	7.10726e-06	-1.73662	-1.94129e-10	3.79742e-05	-1.76438	-1.94129e-10
200028025	rs12408231	5.17218e-09	-1.80713	-1.94129e-10	7.12055e-06	-1.73475	-1.94129e-10	3.80297e-05	-1.76292	-1.94129e-10
200028035	rs12753040	1.71844e-09	-1.78929	-1.11972	2.42366e-06	-1.70419	-1.10827	1.50907e-05	-1.56182	-1.12538
200028093	rs79157178	5.30968e-09	-1.78089	-1.94129e-10	6.6206e-06	-1.80755	-1.94129e-10	3.63947e-05	-1.80686	-1.94129e-10
200028096	rs12408236	5.17095e-09	-1.80737	-1.94129e-10	7.09416e-06	-1.73847	-1.94129e-10	3.79197e-05	-1.76581	-1.94129e-10
200028178	rs78054316	5.29527e-09	-1.78361	-1.94129e-10	6.62132e-06	-1.80744	-1.94129e-10	3.63809e-05	-1.80724	-1.94129e-10
200028251	rs12410791	5.18838e-09	-1.804	-1.94129e-10	6.86282e-06	-1.77162	-1.94129e-10	3.69992e-05	-1.79039	-1.94129e-10
200028378	rs12096259	5.21242e-09	-1.79938	-1.94129e-10	7.20078e-06	-1.72355	-1.94129e-10	4.59775e-05	-1.57313	-1.94129e-10
200028431	rs10919803	5.24003e-09	-1.7941	-1.94129e-10	7.31322e-06	-1.70805	-1.94129e-10	4.71624e-05	-1.54769	-1.94129e-10
200028911	rs141445070	5.3007e-09	-1.78259	-1.94129e-10	6.80265e-06	-1.78043	-1.94129e-10	3.63763e-05	-1.80737	-1.94129e-10
200029275	rs16845843	1.58183e-08	-1.41271e-10	-0.689254	2.08025e-05	-1.41271e-10	-0.662666	0.000119159	-1.41271e-10	-0.620827
200029663	rs2737646	2.1775e-09	-1.60078	-1.07146	2.55794e-06	-1.70106	-1.05747	1.23087e-05	-1.79233	-1.09865
200029953	rs2737647	2.02473e-09	-1.68733	-1.05766	2.45411e-06	-1.7559	-1.04407	1.23007e-05	-1.80718	-1.08445
200031107	rs2816913	2.07578e-09	-1.60796	-1.11212	2.45066e-06	-1.70043	-1.10095	1.19356e-05	-1.7933	-1.12845
200031115	rs145972739	1.60745e-08	-1.41271e-10	-0.673192	2.04e-05	-1.41271e-10	-0.682204	0.000109141	-1.41271e-10	-0.708638
200031168	rs138791602	1.14827e-08	-1.41271e-10	-1.00959	1.47694e-05	-1.41271e-10	-1.00518	7.84629e-05	-1.41271e-10	-1.03866
200031256	rs2821382	2.06526e-09	-1.61975	-1.10542	2.43744e-06	-1.7132	-1.09359	1.19209e-05	-1.79659	-1.1264
200031533	rs2821383	1.83716e-09	-1.75141	-1.09079	2.30927e-06	-1.78251	-1.0783	1.19059e-05	-1.80754	-1.11671
200031690	rs3790838	1.06245e-08	-1.41271e-10	-1.08726	1.37839e-05	-1.41271e-10	-1.07424	7.34943e-05	-1.41271e-10	-1.10407
200031873	rs79743398	8.36212e-09	-1.32671	-1.94129e-10	1.21649e-05	-1.19918	-1.94129e-10	7.40777e-05	-1.09617	-1.94129e-10
200032080	rs3006246	1.70876e-09	-1.69067	-1.22398	2.1034e-06	-1.73038	-1.22381	1.08121e-05	-1.80163	-1.21899
200032336	rs12757182	5.58228e-09	-1.73083	-1.94129e-10	6.69019e-06	-1.7971	-1.94129e-10	3.65391e-05	-1.8029	-1.94129e-10
200032522	rs2821385	1.92408e-09	-1.64389	-1.15209	2.27593e-06	-1.73258	-1.14277	1.13446e-05	-1.80163	-1.17091
200032821	rs2821386	2.04708e-09	-1.58082	-1.15319	2.38366e-06	-1.68507	-1.14403	1.15256e-05	-1.7858	-1.17091
200032879	rs10919805	7.04716e-09	-0.82996	-0.66784	1.58266e-05	-0.288334	-0.647713	5.28267e-05	-0.850701	-0.583565
200033089	rs112501706	5.62938e-09	-1.72243	-1.94129e-10	6.89834e-06	-1.76646	-1.94129e-10	3.82302e-05	-1.75766	-1.94129e-10
200033302	rs72739188	5.49397e-09	-1.74677	-1.94129e-10	6.87404e-06	-1.76999	-1.94129e-10	3.72993e-05	-1.78231	-1.94129e-10
200033460	rs2821387	1.68454e-09	-1.73989	-1.18904	2.09216e-06	-1.77779	-1.18175	1.09553e-05	-1.80736	-1.20011
200033769	rs2821388	1.73693e-09	-1.79183	-1.10648	2.22129e-06	-1.80611	-1.09354	1.21028e-05	-1.78957	-1.11828
200034969	rs2816916	1.82737e-09	-1.79327	-1.05427	2.34887e-06	-1.80475	-1.03906	1.2604e-05	-1.80169	-1.06558
200035444	rs2737649	1.73996e-09	-1.79928	-1.09729	2.24077e-06	-1.80696	-1.08396	1.21951e-05	-1.7965	-1.10375
200035514	rs17723495	5.68613e-09	-1.71239	-1.94129e-10	6.64706e-06	-1.80356	-1.94129e-10	3.6427e-05	-1.80597	-1.94129e-10
200035767	rs138709540	2.23023e-09	-1.78202	-0.866304	2.95008e-06	-1.75955	-0.856352	1.52993e-05	-1.76352	-0.909953
200035928	rs2737650	1.7342e-09	-1.80449	-1.09539	2.24466e-06	-1.80743	-1.08175	1.23228e-05	-1.78774	-1.10209
200035931	rs2821389	1.76721e-09	-1.80449	-1.07653	2.28951e-06	-1.80743	-1.06197	1.25515e-05	-1.78774	-1.0837
200036052	rs2737651	5.37797e-09	-1.76811	-1.94129e-10	6.62059e-06	-1.80755	-1.94129e-10	3.68052e-05	-1.79564	-1.94129e-10
200036139	rs12069549	1.66792e-09	-1.78676	-1.15209	2.11539e-06	-1.80704	-1.14146	1.15101e-05	-1.80648	-1.15158
200036323	rs113199324	5.5364e-09	-1.73908	-1.94129e-10	6.81991e-06	-1.77789	-1.94129e-10	3.7342e-05	-1.78116	-1.94129e-10
200036326	rs113737109	5.5487e-09	-1.73686	-1.94129e-10	6.82993e-06	-1.77642	-1.94129e-10	3.73938e-05	-1.77978	-1.94129e-10
200036596	rs2821390	1.78423e-09	-1.73805	-1.13339	2.35352e-06	-1.71884	-1.12298	1.38086e-05	-1.64416	-1.13183
200036790	rs2821391	1.77244e-09	-1.75231	-1.12576	2.3659e-06	-1.7218	-1.11478	1.38261e-05	-1.65128	-1.12344
200037007	rs2363570	6.20656e-09	-1.16311	-0.46171	1.18273e-05	-0.758498	-0.46883	7.21621e-05	-0.712562	-0.409806
200037372	rs76058456	5.42046e-09	-1.76024	-1.94129e-10	6.77204e-06	-1.78494	-1.94129e-10	3.72574e-05	-1.78343	-1.94129e-10
200037458	rs146102451	1.52987e-08	-0.722656	-1.94129e-10	1.08523e-05	-1.31336	-1.94129e-10	6.06466e-05	-1.29622	-1.94129e-10
200037581	rs2821304	2.26863e-08	-0.185403	-0.14326	5.80663e-05	0.507494	-0.143647	0.000269043	0.261622	-0.0680351
200037727	rs10919806	8.97082e-08	-0.0676119	1.11375	0.000217491	0.522959	1.16146	0.000651994	-0.179727	1.25848
200038515	rs35078177	5.4174e-09	-1.76081	-1.94129e-10	6.65455e-06	-1.80244	-1.94129e-10	3.7612e-05	-1.77396	-1.94129e-10
200038545	rs2737652	2.4194e-08	-0.0929729	-0.171348	6.35285e-05	0.62548	-0.17173	0.000290925	0.368872	-0.0970884
200038613	rs72739194	8.84011e-08	-0.114749	1.14621	0.000212798	0.468355	1.19425	0.000644128	-0.22531	1.29192
200038926	rs16845873	1.75755e-09	-1.75876	-1.12775	2.15639e-06	-1.80364	-1.12567	1.23415e-05	-1.78237	-1.10594
200038980	rs79443832	1.10343e-08	-1.41271e-10	-1.04941	1.37475e-05	-1.41271e-10	-1.07688	8.14683e-05	-1.41271e-10	-1.00107
200039263	rs2251489	2.15234e-08	-0.177659	-0.203627	5.5597e-05	0.524394	-0.204003	0.000255728	0.273323	-0.130493
200039551	rs2251479	2.13477e-08	-0.177659	-0.211821	5.51434e-05	0.524394	-0.212195	0.000253568	0.273323	-0.138975
200039624	rs147807885	9.24494e-09	-1.41271e-10	-1.22635	1.18383e-05	-1.41271e-10	-1.2264	6.5043e-05	-1.41271e-10	-1.22623
200039749	rs61819918	5.77607e-09	-1.6967	-1.94129e-10	7.09964e-06	-1.73769	-1.94129e-10	3.81936e-05	-1.75861	-1.94129e-10
200039756	rs2821305	1.80594e-08	-0.494853	-0.0619044	4.61781e-05	0.195491	-0.0607228	0.000213498	-0.028116	-0.00954108
200039963	rs61819919	5.82988e-09	-1.68743	-1.94129e-10	7.15237e-06	-1.73029	-1.94129e-10	3.84321e-05	-1.75239	-1.94129e-10
200040724	rs17723631	5.48775e-09	-1.74791	-1.94129e-10	6.63313e-06	-1.80566	-1.94129e-10	3.72569e-05	-1.78345	-1.94129e-10
200040845	rs10753863	2.00711e-08	-0.223849	-0.227296	5.04073e-05	0.450065	-0.227667	0.000231341	0.197609	-0.154998
200041204	rs3790834	2.00711e-08	-0.223849	-0.227296	5.04073e-05	0.450065	-0.227667	0.000231341	0.197609	-0.154998
200041344	rs2816919	1.91134e-08	-0.280054	-0.219981	4.83746e-05	0.401591	-0.220354	0.000223916	0.157411	-0.147423
200042031	rs3828112	1.94154e-09	-1.74112	-1.04582	2.65463e-06	-1.69073	-1.0307	1.58336e-05	-1.60118	-1.03797
200042768	rs149366323	1.13141e-08	-1.02437	-1.94129e-10	1.72612e-05	-0.849275	-1.94129e-10	8.58692e-05	-0.948458	-1.94129e-10
200043519	rs74604498	6.38782e-09	-1.59603	-1.94129e-10	7.81783e-06	-1.64133	-1.94129e-10	4.31612e-05	-1.63634	-1.94129e-10
200043692	rs2816920	1.61591e-08	-0.376344	-0.291595	4.07312e-05	0.302071	-0.292815	0.000189718	0.0699107	-0.225657
200043781	rs61819921	5.53735e-09	-1.73891	-1.94129e-10	6.87283e-06	-1.77016	-1.94129e-10	3.72001e-05	-1.78497	-1.94129e-10
200043910	rs201112167	1.1985e-08	-1.41271e-10	-0.966771	1.54379e-05	-1.41271e-10	-0.960912	8.4741e-05	-1.41271e-10	-0.961683
200044123	rs115214303	1.52691e-09	-1.80075	-1.22643	1.98154e-06	-1.78745	-1.22641	1.08867e-05	-1.78999	-1.22375
200044886	rs2816922	1.65534e-08	-0.338757	-0.305075	4.14201e-05	0.330877	-0.304849	0.00018964	0.0907527	-0.24691
200044988	rs79293574	1.52692e-09	-1.80075	-1.22642	1.98158e-06	-1.78745	-1.22639	1.0885e-05	-1.78999	-1.22391
200045632	rs149897911	5.17622e-09	-1.80635	-1.94129e-10	6.65701e-06	-1.80207	-1.94129e-10	3.65072e-05	-1.80377	-1.94129e-10
200046205	rs72739197	5.4881e-09	-1.74784	-1.94129e-10	6.82822e-06	-1.77668	-1.94129e-10	3.70149e-05	-1.78996	-1.94129e-10
200046275	rs2737653	8.83882e-08	-0.184545	1.21586	0.000215548	0.408578	1.26687	0.000669244	-0.267687	1.37255
200046321	rs78170298	1.11667e-08	-1.41271e-10	-1.03749	1.38992e-05	-1.41271e-10	-1.06591	8.25693e-05	-1.41271e-10	-0.987645
200046356	rs61819922	5.47639e-09	-1.74998	-1.94129e-10	6.81777e-06	-1.77821	-1.94129e-10	3.69723e-05	-1.79111	-1.94129e-10
200046444	rs2737654	1.76567e-08	-0.379176	-0.200136	4.37895e-05	0.28205	-0.200395	0.000204133	0.0447648	-0.127278
200046866	rs2821309	1.73235e-08	-0.398227	-0.200136	4.27914e-05	0.258994	-0.200395	0.00019975	0.0230607	-0.127278
200047005	rs2737655	1.78036e-08	-0.379176	-0.191847	4.41539e-05	0.28205	-0.192107	0.000205891	0.0447648	-0.1187
200048633	rs12031812	1.52693e-09	-1.80075	-1.22642	1.98151e-06	-1.78745	-1.22643	1.08908e-05	-1.78999	-1.22338
200048662	rs2821311	1.87011e-08	-0.358073	-0.163767	4.65844e-05	0.307557	-0.164031	0.000217113	0.0687846	-0.0896515
200049302	rs6658424	1.90461e-09	-1.77212	-1.03402	2.57497e-06	-1.73342	-1.01848	1.5098e-05	-1.6595	-1.02722
200050204	rs2821312	1.88449e-08	-0.375526	-0.138658	4.82318e-05	0.313794	-0.135514	0.000215733	0.0834911	-0.110735
200050271	rs3790830	2.71578e-08	-1.41271e-10	-0.148761	3.50198e-05	-1.41271e-10	-0.141825	0.000191013	-1.41271e-10	-0.148942
200050345	rs56392155	5.44763e-09	-1.75524	-1.94129e-10	6.79244e-06	-1.78193	-1.94129e-10	3.68706e-05	-1.79387	-1.94129e-10
200050894	rs72739200	1.81356e-09	-1.74993	-1.10521	2.21217e-06	-1.80087	-1.1029	1.27521e-05	-1.77592	-1.07966
200050990	rs2247328	2.82695e-09	-1.30454	-1.10668	4.72939e-06	-1.03759	-1.10636	2.20828e-05	-1.19121	-1.11527
200051037	rs2737656	2.02453e-08	-0.319315	-0.123185	5.08362e-05	0.354323	-0.123454	0.000236616	0.112847	-0.0476909
200051274	rs2821313	2.04877e-08	-0.299748	-0.130854	5.16511e-05	0.377894	-0.131121	0.000240022	0.135066	-0.0556181
200051835	rs17724342	2.17911e-08	-0.368925	-1.94129e-10	4.11724e-05	0.0200299	-1.94129e-10	0.000184171	-0.185419	-1.94129e-10
200051981	rs2821314	1.90812e-08	-0.382188	-0.119531	4.67111e-05	0.266044	-0.1198	0.000221656	0.0437567	-0.0439138
200051991	rs2737658	1.92281e-08	-0.382188	-0.111865	4.70705e-05	0.266044	-0.112135	0.000223419	0.0437567	-0.0359912
200052065	rs2821315	1.92281e-08	-0.382188	-0.111865	4.70705e-05	0.266044	-0.112135	0.000223419	0.0437567	-0.0359912
200052239	rs117948112	1.64724e-08	-1.41271e-10	-0.648739	2.13217e-05	-1.41271e-10	-0.638013	0.000121542	-1.41271e-10	-0.601026
200052535	rs16845942	1.52207e-09	-1.80475	-1.22561	1.96791e-06	-1.79496	-1.22581	1.0853e-05	-1.79695	-1.21989
200052623	rs61819925	3.21316e-07	2.322	-1.94129e-10	0.000324807	2.08549	-1.94129e-10	0.00250776	2.42586	-1.94129e-10
200052731	rs2247203	1.93932e-08	-0.382188	-0.103316	4.74746e-05	0.266044	-0.103587	0.000225401	0.0437567	-0.0271565
200052866	rs2821316	1.75966e-08	-0.652946	0.0702255	4.33097e-05	-0.000990305	0.0716276	0.000202912	-0.213014	0.124502
200053219	rs2737659	1.89467e-08	-0.414061	-0.0947337	4.60762e-05	0.227563	-0.0950056	0.000219291	0.00740672	-0.0182882
200053247	rs2816927	2.05808e-08	-0.314201	-0.111865	5.17327e-05	0.360486	-0.112135	0.000240795	0.118655	-0.0359912
200054086	rs149470088	9.24422e-09	-1.41271e-10	-1.22643	1.18381e-05	-1.41271e-10	-1.22642	6.51027e-05	-1.41271e-10	-1.22532
200054689	rs72740804	5.39184e-09	-1.76554	-1.94129e-10	6.74481e-06	-1.78896	-1.94129e-10	3.66871e-05	-1.79886	-1.94129e-10
200055077	rs2816928	2.0523e-08	-0.330507	-0.0983702	5.30781e-05	0.368511	-0.094484	0.00023676	0.135172	-0.0694068
200055302	rs56198864	5.36392e-09	-1.77073	-1.94129e-10	6.72195e-06	-1.79236	-1.94129e-10	3.66039e-05	-1.80113	-1.94129e-10
200055433	rs117679244	1.52041e-09	-1.80535	-1.2261	1.96509e-06	-1.79626	-1.22595	1.0782e-05	-1.79814	-1.22527
200055509	rs2246862	2.22793e-08	-0.233997	-0.112769	5.69565e-05	0.456909	-0.112359	0.000263598	0.209602	-0.0364603
200055535	rs2821318	2.06093e-08	-0.33651	-0.0881741	5.09601e-05	0.321063	-0.0877598	0.000241291	0.0957638	-0.0110413
200055867	rs2737662	2.11631e-08	-0.31123	-0.0869375	5.49598e-05	0.391896	-0.0830318	0.000244869	0.157271	-0.0578287
200055993	rs139127528	4.66471e-08	-1.41271e-10	0.392186	5.90399e-05	-1.41271e-10	0.380475	0.000310931	-1.41271e-10	0.338287
200056238	rs10800665	2.15264e-08	-0.31123	-0.0699124	5.59052e-05	0.391896	-0.0659775	0.000249128	0.157271	-0.0405883
200056504	rs61819927	5.39184e-09	-1.76554	-1.94129e-10	6.74481e-06	-1.78896	-1.94129e-10	3.66871e-05	-1.79886	-1.94129e-10
200056774	rs2817001	1.33045e-07	0.0265978	1.41366	0.000336885	0.654215	1.46779	0.00101033	-0.0618562	1.5786
200057344	rs117748982	1.54356e-09	-1.80342	-1.21292	1.99186e-06	-1.79665	-1.21202	1.07489e-05	-1.80415	-1.22232
200057359	rs117915781	1.52713e-09	-1.80726	-1.21978	1.96778e-06	-1.80169	-1.21915	1.07263e-05	-1.80302	-1.22557
200057447	rs12145947	6.87278e-09	-1.52286	-1.94129e-10	7.23475e-06	-1.71884	-1.94129e-10	4.21082e-05	-1.66104	-1.94129e-10
200057460	rs2737663	2.54687e-08	-0.165966	-0.0470088	6.55868e-05	0.530764	-0.0451273	0.000302792	0.284342	0.0274217
200057503	rs12131072	1.68497e-09	-1.7042	-1.22448	2.23731e-06	-1.6715	-1.22097	1.33337e-05	-1.58461	-1.22638
200058491	rs76200047	2.10555e-09	-1.57921	-1.12664	2.6468e-06	-1.59876	-1.12563	1.41539e-05	-1.60932	-1.14198
200059190	rs6686012	2.08521e-09	-1.58584	-1.12972	2.59852e-06	-1.61408	-1.12872	1.40055e-05	-1.61702	-1.14481
200059397	rs12037385	1.28897e-08	-1.09293	0.198928	2.63837e-05	-0.622675	0.197685	0.000165667	-0.605998	0.314697
200059708	rs6686515	2.54963e-09	-1.35528	-1.1592	3.06325e-06	-1.4199	-1.15836	1.659e-05	-1.42081	-1.17167
200059810	rs72740810	6.84382e-09	-1.52708	-1.94129e-10	6.98072e-06	-1.75459	-1.94129e-10	4.24833e-05	-1.65217	-1.94129e-10
200060095	rs78893977	6.65857e-09	-1.55452	-1.94129e-10	7.00204e-06	-1.75154	-1.94129e-10	3.65392e-05	-1.8029	-1.94129e-10
200060568	rs34615585	1.07008e-08	-1.0801	-1.94129e-10	7.894e-06	-1.63164	-1.94129e-10	3.8914e-05	-1.73993	-1.94129e-10
200060673	rs12134309	6.61922e-09	-1.56045	-1.94129e-10	1.45734e-05	-1.01854	-1.94129e-10	6.11706e-05	-1.28762	-1.94129e-10
200060706	rs56340031	2.83672e-09	-1.22251	-1.18527	2.9318e-06	-1.43667	-1.18545	1.59503e-05	-1.43842	-1.19338
200060981	rs61819928	5.18604e-09	-1.80445	-1.94129e-10	6.62408e-06	-1.80703	-1.94129e-10	3.64779e-05	-1.80458	-1.94129e-10
200061056	rs2821319	2.45716e-09	-1.75433	-0.797087	3.02087e-06	-1.80672	-0.785478	1.73247e-05	-1.80055	-0.748602
200061873	rs3790826	1.71056e-08	-0.757874	0.146857	7.74891e-05	0.510489	0.14191	0.000517029	0.542269	0.304546
200062389	rs2737665	2.3598e-09	-1.78359	-0.808259	3.20279e-06	-1.74238	-0.79134	1.57258e-05	-1.80421	-0.841772
200062510	rs2737666	2.52477e-09	-1.78568	-0.738598	3.41642e-06	-1.74585	-0.723291	1.67895e-05	-1.80496	-0.775569
200062666	rs12748736	1.12882e-08	-1.02667	-1.94129e-10	7.54297e-06	-1.67712	-1.94129e-10	3.8858e-05	-1.74137	-1.94129e-10
200062858	rs2737667	2.50072e-09	-1.76164	-0.772206	3.48666e-06	-1.69357	-0.755224	1.66079e-05	-1.79185	-0.799556
200063374	rs9660564	2.99256e-09	-1.75779	-0.5965	4.22539e-06	-1.6801	-0.57653	1.98453e-05	-1.78453	-0.628784
200063920	rs192446979	3.53315e-08	-1.41271e-10	0.114351	4.50936e-05	-1.41271e-10	0.111001	0.000264319	-1.41271e-10	0.175875
200064829	rs567975170	5.3062e-09	-1.78155	-1.94129e-10	7.20503e-06	-1.72296	-1.94129e-10	4.03913e-05	-1.70267	-1.94129e-10
200064971	rs7533712	6.23992e-09	-1.61946	-1.94129e-10	1.55982e-05	-0.950582	-1.94129e-10	6.46655e-05	-1.23205	-1.94129e-10
200064998	rs3790823	2.26547e-08	-1.33926	1.0092	2.91491e-05	-1.39176	1.06644	0.000150764	-1.55109	1.16552
200065215	rs2821320	2.39478e-09	-1.74303	-0.834097	2.93803e-06	-1.79921	-0.820793	1.53824e-05	-1.80487	-0.863195
200065370	rs111706453	5.17091e-09	-1.80738	-1.94129e-10	6.84366e-06	-1.77442	-1.94129e-10	3.69898e-05	-1.79064	-1.94129e-10
200065617	rs2737668	1.81304e-09	-1.75634	-1.09908	4.66825e-06	-1.06597	-1.09099	2.26016e-05	-1.16177	-1.1215
200065713	rs2257002	1.6715e-09	-1.75728	-1.17942	2.17238e-06	-1.73718	-1.18473	1.18488e-05	-1.77302	-1.15604
200065937	rs12024069	2.03643e-09	-1.56015	-1.17907	3.64339e-06	-1.22716	-1.17767	1.56805e-05	-1.48269	-1.16617
200066197	rs78268407	1.44983e-08	-0.776393	-1.94129e-10	3.51999e-05	-0.136694	-1.94129e-10	0.000141798	-0.446877	-1.94129e-10
200066478	rs2821321	1.64952e-09	-1.77359	-1.17635	2.22888e-06	-1.71441	-1.18183	1.20904e-05	-1.75658	-1.15229
200066752	rs2816999	1.86957e-09	-1.74342	-1.0813	5.00728e-06	-1.01418	-1.07266	2.41863e-05	-1.1102	-1.1053
200066893	rs2737669	1.83501e-09	-1.76782	-1.07556	4.57914e-06	-1.10947	-1.06676	2.2353e-05	-1.19427	-1.10005
200067248	rs2816998	1.63789e-09	-1.77961	-1.17741	2.25069e-06	-1.70367	-1.18283	1.2172e-05	-1.74856	-1.15358
200067843	rs1986484	1.95785e-09	-1.60468	-1.1739	3.41709e-06	-1.29653	-1.17242	1.49826e-05	-1.53403	-1.16036
200067845	rs2821322	1.62955e-09	-1.77359	-1.18853	2.2035e-06	-1.71441	-1.19328	1.19103e-05	-1.75658	-1.1673
200068069	rs2816997	2.53695e-09	-1.67686	-0.842604	4.47957e-06	-1.36299	-0.835218	2.54585e-05	-1.32002	-0.844211
200068555	rs3790821	2.61959e-09	-1.79132	-0.696092	3.99892e-06	-1.62192	-0.689792	2.28857e-05	-1.60837	-0.662401
200068594	rs2816996	1.61079e-09	-1.78329	-1.19041	2.23871e-06	-1.69618	-1.19566	1.20729e-05	-1.74289	-1.16744
200068658	rs2253771	1.70148e-09	-1.79584	-1.12309	2.17442e-06	-1.80184	-1.11914	1.20322e-05	-1.78352	-1.13018
200068715	rs2816995	1.63212e-09	-1.77359	-1.18695	2.20531e-06	-1.71441	-1.19246	1.19611e-05	-1.75658	-1.16304
200068971	rs2816994	3.61329e-09	-1.79321	-0.372599	6.50242e-06	-1.45975	-0.365818	3.6558e-05	-1.48918	-0.313203
200069201	rs2816993	1.64104e-09	-1.77767	-1.17743	2.24081e-06	-1.70731	-1.18359	1.21688e-05	-1.7513	-1.15111
200069216	rs2816992	3.51663e-09	-1.72901	-0.463914	4.98314e-06	-1.64379	-0.447885	2.82205e-05	-1.61428	-0.446958
200069686	rs2821323	1.63023e-09	-1.78504	-1.17666	2.27625e-06	-1.69233	-1.18287	1.23194e-05	-1.73995	-1.15016
200070765	rs2816989	3.74738e-09	-1.71027	-0.419093	5.35455e-06	-1.61719	-0.402603	3.03918e-05	-1.58546	-0.401649
200070883	rs150087795	5.36349e-09	-1.77081	-1.94129e-10	6.78214e-06	-1.78345	-1.94129e-10	3.72725e-05	-1.78303	-1.94129e-10
200070969	rs114457826	5.92825e-09	-1.67069	-1.94129e-10	6.7484e-06	-1.78843	-1.94129e-10	3.63871e-05	-1.80707	-1.94129e-10
200071286	rs2737670	3.759e-09	-1.79273	-0.333544	6.86071e-06	-1.44532	-0.326611	3.91338e-05	-1.46147	-0.272829
200071345	rs2816988	3.97263e-09	-1.75762	-0.313371	8.05249e-06	-1.3054	-0.30636	4.5184e-05	-1.33855	-0.251985
200071636	rs2816987	1.64032e-09	-1.78148	-1.17405	2.26451e-06	-1.69995	-1.18043	1.22877e-05	-1.74576	-1.14693
200072168	rs2816986	4.04004e-09	-1.76781	-0.286355	8.00064e-06	-1.33898	-0.279241	4.49799e-05	-1.37099	-0.224081
200072825	rs4915407	9.36666e-09	-1.41271e-10	-1.21327	1.20064e-05	-1.41271e-10	-1.2123	6.56439e-05	-1.41271e-10	-1.21704
200072966	rs2816985	4.02491e-09	-1.67649	-0.381431	9.54746e-06	-1.06564	-0.375825	5.33722e-05	-1.10141	-0.322587
200073046	rs77928424	1.00925e-08	-1.41271e-10	-1.13863	1.29038e-05	-1.41271e-10	-1.14022	6.91461e-05	-1.41271e-10	-1.16506
200073182	rs61819954	5.77795e-09	-1.69638	-1.94129e-10	6.75284e-06	-1.78778	-1.94129e-10	3.77181e-05	-1.77114	-1.94129e-10
200073730	rs10800666	4.19372e-09	-1.6943	-0.322532	9.50983e-06	-1.13091	-0.314507	5.16771e-05	-1.18775	-0.268519
200073853	rs2816984	5.62339e-09	-1.53211	-0.19138	8.67319e-06	-1.37031	-0.167193	4.73863e-05	-1.34245	-0.200505
200074018	rs2816983	1.61898e-09	-1.79516	-1.17346	2.7422e-06	-1.5091	-1.17988	1.42359e-05	-1.59931	-1.14621
200074129	rs6695159	3.41896e-09	-1.76336	-0.457732	6.56851e-06	-1.36497	-0.450479	3.66966e-05	-1.40591	-0.392687
200074886	rs2816982	1.56513e-09	-1.80399	-1.19847	2.5388e-06	-1.56282	-1.20323	1.32223e-05	-1.64374	-1.17564
200075190	rs9427454	3.10029e-09	-1.59176	-0.727174	3.65141e-06	-1.68745	-0.715179	1.93874e-05	-1.73459	-0.702069
200075341	rs7511730	2.52446e-09	-1.78488	-0.739516	3.63943e-06	-1.67197	-0.733939	2.09996e-05	-1.64876	-0.708019
200075898	rs2816981	1.58102e-09	-1.80073	-1.19163	2.61474e-06	-1.5396	-1.19697	1.36001e-05	-1.62465	-1.16656
200076877	rs12139943	4.17794e-09	-1.72926	-0.291348	8.9619e-06	-1.22127	-0.283481	4.99764e-05	-1.25656	-0.233169
200076947	rs113379316	4.2497e-09	-1.17653	-0.827051	5.62066e-06	-1.14493	-0.826356	2.87324e-05	-1.23731	-0.805948
200077043	rs10919810	4.37232e-09	-1.67986	-0.29527	1.01995e-05	-1.08798	-0.28742	5.57134e-05	-1.14385	-0.237212
200077177	rs78924785	9.05929e-09	-1.24663	-1.94129e-10	1.39517e-05	-1.06214	-1.94129e-10	7.01838e-05	-1.15017	-1.94129e-10
200078006	rs2821324	6.54202e-09	-1.37152	-0.200664	1.50387e-05	-0.807974	-0.179137	9.66872e-05	-0.635358	-0.194443
200078035	rs2816980	2.02748e-09	-1.52117	-1.22246	2.15498e-06	-1.71008	-1.21988	1.35874e-05	-1.56584	-1.22631
200078773	rs2816978	1.32212e-08	-0.986164	0.11756	3.574e-05	-0.267199	0.145731	0.000228104	-0.0643714	0.0928913
200079128	rs2821325	2.02727e-09	-1.52659	-1.21714	2.15048e-06	-1.71869	-1.21335	1.33671e-05	-1.58256	-1.22593
200079293	rs2821326	2.05055e-09	-1.51518	-1.21714	2.16446e-06	-1.71222	-1.21335	1.35045e-05	-1.57233	-1.22593
200079586	rs2816977	2.08463e-09	-1.49848	-1.21735	2.18485e-06	-1.70259	-1.2136	1.3708e-05	-1.55733	-1.22597
200080463	rs3828110	4.11098e-09	-1.68172	-0.355043	9.69144e-06	-1.08054	-0.345953	5.31517e-05	-1.13721	-0.290928
200081021	rs2816976	6.58302e-09	-1.33221	-0.233723	1.56575e-05	-0.736198	-0.210591	0.000101237	-0.558505	-0.225313
200081159	rs2816975	6.68091e-09	-1.31002	-0.241151	1.60646e-05	-0.703014	-0.218106	0.000104148	-0.522694	-0.232773
200081710	rs2737673	1.45282e-08	-0.818684	0.0443497	4.21986e-05	-0.028041	0.0726902	0.00027407	0.174619	0.0374802
200081809	rs76416395	1.03018e-08	-1.41271e-10	-1.11811	1.33097e-05	-1.41271e-10	-1.10924	7.30964e-05	-1.41271e-10	-1.1095
200082051	rs2821328	5.72477e-09	-1.33221	-0.373414	1.35933e-05	-0.736198	-0.351963	8.79845e-05	-0.558505	-0.365617
200082360	rs2821329	2.33024e-09	-1.38078	-1.22367	2.33085e-06	-1.63004	-1.22146	1.5254e-05	-1.45048	-1.22596
200082410	rs79893901	1.10562e-08	-1.04743	-1.94129e-10	7.76265e-05	0.65417	-1.94129e-10	0.000256246	0.144857	-1.94129e-10
200082464	rs2821330	1.35923e-08	-0.834383	-0.00654113	3.92459e-05	-0.0491217	0.0212292	0.000254774	0.152367	-0.0132715
200082686	rs2816974	5.53651e-09	-1.35262	-0.386445	1.31976e-05	-0.752545	-0.365157	8.5692e-05	-0.571815	-0.378708
200082855	rs2363571	3.43679e-09	-1.73538	-0.480506	7.15886e-06	-1.25729	-0.472094	3.98066e-05	-1.29615	-0.421101
200082955	rs2249172	5.59816e-09	-1.32118	-0.40681	1.33603e-05	-0.719668	-0.38578	8.66133e-05	-0.540662	-0.399167
200083184	rs2363572	1.35705e-08	-0.818684	-0.0238416	3.93868e-05	-0.028041	0.00373219	0.000256051	0.174619	-0.030524
200083541	rs2249156	5.49036e-09	-1.32118	-0.426254	1.30998e-05	-0.719668	-0.405473	8.49378e-05	-0.540662	-0.418702
200083654	rs2249150	5.47877e-09	-1.31002	-0.439523	1.3142e-05	-0.703014	-0.418914	8.53325e-05	-0.522694	-0.432034
200084743	rs2816973	7.21041e-09	-1.08164	-0.393262	1.9692e-05	-0.345464	-0.37206	0.000133813	-0.119283	-0.385556
200084893	rs2248967	5.44636e-09	-1.31002	-0.445458	1.30632e-05	-0.703014	-0.424926	8.48252e-05	-0.522694	-0.437997
200085004	rs2816972	2.25594e-09	-1.41574	-1.22112	2.29908e-06	-1.64705	-1.21818	1.49129e-05	-1.47263	-1.22643
200085376	rs2816971	3.44901e-09	-1.01649	-1.19585	3.20478e-06	-1.34386	-1.18924	2.28213e-05	-1.05734	-1.21625
200085560	rs2816970	5.18512e-09	-1.80463	-1.94129e-10	6.6897e-06	-1.79717	-1.94129e-10	3.78422e-05	-1.76786	-1.94129e-10
200085649	rs142051977	1.24062e-08	-1.41271e-10	-0.932231	1.51422e-05	-1.41271e-10	-0.980253	8.79708e-05	-1.41271e-10	-0.924278
200085714	rs2821332	7.31032e-09	-1.05433	-0.40681	2.01892e-05	-0.306811	-0.38578	0.0001376	-0.0777661	-0.399167
200085792	rs72740824	9.11375e-09	-1.24064	-1.94129e-10	1.68782e-05	-0.871718	-1.94129e-10	7.37866e-05	-1.10011	-1.94129e-10
200086074	rs2260033	7.11395e-09	-1.09511	-0.393262	1.93187e-05	-0.364605	-0.37206	0.000131088	-0.139855	-0.385556
200086132	rs2885818	2.35325e-09	-1.80755	-0.787074	4.04264e-06	-1.51917	-0.781673	2.35191e-05	-1.48147	-0.762
200086424	rs12041297	2.19794e-09	-1.6616	-1.00131	2.79995e-06	-1.66991	-0.998231	1.48934e-05	-1.72504	-0.975327
200086839	rs2737676	1.29317e-08	-0.834383	-0.0563626	3.73172e-05	-0.0491217	-0.029162	0.000242426	0.152367	-0.0629539
200086927	rs182043170	5.26052e-09	-1.7902	-1.94129e-10	6.7841e-06	-1.78316	-1.94129e-10	3.64504e-05	-1.80533	-1.94129e-10
200086951	rs143512594	1.16438e-08	-0.99565	-1.94129e-10	9.36213e-05	0.841519	-1.94129e-10	0.000310413	0.336622	-1.94129e-10
200087042	rs12138239	2.71046e-09	-1.8074	-0.645908	4.58676e-06	-1.53486	-0.639702	2.6735e-05	-1.49817	-0.617137
200087222	rs12131026	2.69549e-09	-1.80755	-0.651295	4.63416e-06	-1.51917	-0.645118	2.70357e-05	-1.48147	-0.622656
200087354	rs79342259	9.83885e-09	-1.41271e-10	-1.16409	1.26096e-05	-1.41271e-10	-1.16328	6.89368e-05	-1.41271e-10	-1.16809
200087926	rs3790806	3.89194e-09	-1.64492	-0.4466	9.63687e-06	-0.994421	-0.437722	5.3809e-05	-1.02699	-0.388855
200088041	rs2737678	1.29754e-08	-0.802861	-0.0845062	3.77339e-05	-0.0068368	-0.0603418	0.000245102	0.196994	-0.0966039
200088075	rs3790804	1.80454e-09	-1.65863	-1.20149	2.98888e-06	-1.40317	-1.19967	1.31604e-05	-1.63442	-1.18965
200088240	rs2737679	2.3097e-09	-1.38927	-1.22404	2.31077e-06	-1.63813	-1.22203	1.49153e-05	-1.47286	-1.22604
200088286	rs12401508	5.51057e-09	-1.74376	-1.94129e-10	6.71688e-06	-1.79312	-1.94129e-10	3.70407e-05	-1.78927	-1.94129e-10
200088287	rs12408975	5.53615e-09	-1.73913	-1.94129e-10	6.73198e-06	-1.79087	-1.94129e-10	3.71341e-05	-1.78675	-1.94129e-10
200088559	rs2737680	7.4158e-09	-1.06037	-0.386445	2.13639e-05	-0.270882	-0.365157	0.000147976	-0.0255226	-0.378708
200089274	rs12133107	2.37826e-09	-1.80595	-0.778109	4.32393e-06	-1.46016	-0.773417	2.54938e-05	-1.41067	-0.752176
200089668	rs10919811	3.52584e-09	-1.73083	-0.459478	7.69799e-06	-1.20611	-0.450673	4.27461e-05	-1.2438	-0.402204
200089872	rs10494808	3.54208e-09	-1.73296	-0.452746	7.6051e-06	-1.22502	-0.443902	4.2235e-05	-1.26281	-0.395225
200090120	rs3762398	2.41662e-09	-1.80295	-0.765106	4.56753e-06	-1.41842	-0.760347	2.68114e-05	-1.37365	-0.738805
200090219	rs3762397	3.55004e-09	-1.73687	-0.4466	7.56853e-06	-1.23602	-0.437722	4.20552e-05	-1.27345	-0.388855
200090317	rs146770279	2.2462e-08	-0.338598	-1.94129e-10	3.02495e-05	-0.288258	-1.94129e-10	0.000150924	-0.384508	-1.94129e-10
200090985	rs2816969	2.34769e-09	-1.37072	-1.22627	2.29508e-06	-1.64144	-1.22553	1.48453e-05	-1.48032	-1.22329
200091548	rs2258675	1.18823e-08	-0.965182	-0.0101953	3.10104e-05	-0.280949	0.0175336	0.000200415	-0.0839766	-0.0169156
200091864	rs2737681	1.20286e-08	-0.950559	-0.0125759	3.16339e-05	-0.261285	0.0177767	0.0002034	-0.0630864	-0.0230244
200092352	rs2737682	2.29979e-09	-1.39119	-1.22642	2.26544e-06	-1.65397	-1.226	1.46018e-05	-1.498	-1.22214
200092448	rs2737683	7.35868e-09	-1.12916	-0.325384	1.84072e-05	-0.482862	-0.302136	0.000124238	-0.258726	-0.320354
200092452	rs76610064	1.60945e-09	-1.80298	-1.17155	2.09849e-06	-1.78573	-1.17079	1.18484e-05	-1.75378	-1.17531
200092615	rs72644152	9.76568e-09	-1.41271e-10	-1.17155	1.25152e-05	-1.41271e-10	-1.17079	6.84413e-05	-1.41271e-10	-1.17531
200093015	rs150303029	1.84298e-09	-1.65013	-1.18891	3.07051e-06	-1.38924	-1.18665	1.34454e-05	-1.62526	-1.17738
200093016	rs77286658	9.75089e-09	-1.41271e-10	-1.17307	1.24961e-05	-1.41271e-10	-1.17232	6.83413e-05	-1.41271e-10	-1.17677
200093220	rs67404737	9.78222e-09	-1.41271e-10	-1.16986	1.25366e-05	-1.41271e-10	-1.16909	6.85532e-05	-1.41271e-10	-1.17367
200093253	rs2821333	1.23614e-08	-0.959893	0.0240435	3.22165e-05	-0.277416	0.0521578	0.000205499	-0.0930706	0.0172291
200093351	rs2737685	2.29893e-09	-1.39182	-1.22616	2.2412e-06	-1.66544	-1.22529	1.4343e-05	-1.51434	-1.22368
200093887	rs2821334	5.46057e-09	-1.40545	-0.347427	1.24294e-05	-0.856287	-0.321383	7.85198e-05	-0.700915	-0.337017
200093964	rs60157286	9.7975e-09	-1.41271e-10	-1.1683	1.25563e-05	-1.41271e-10	-1.16752	6.86566e-05	-1.41271e-10	-1.17217
200094347	rs2737686	1.28269e-08	-0.888687	-0.0101953	3.42276e-05	-0.182241	0.0175336	0.000219633	0.00759086	-0.0169156
200094786	rs2821335	2.31429e-09	-1.38509	-1.22623	2.23528e-06	-1.66793	-1.22544	1.44135e-05	-1.50968	-1.22344
200094805	rs2737687	2.28349e-09	-1.39856	-1.22616	2.21848e-06	-1.67562	-1.22529	1.42482e-05	-1.52097	-1.22368
200094852	rs2821336	2.36534e-09	-1.36314	-1.22636	2.28796e-06	-1.64373	-1.22635	1.49685e-05	-1.47484	-1.2205
200095244	rs10800671	3.69181e-09	-1.75548	-0.388828	7.46292e-06	-1.30848	-0.379309	4.16672e-05	-1.34811	-0.323462
200095251	rs10800672	3.73067e-09	-1.75548	-0.378356	7.53952e-06	-1.30848	-0.369098	4.18878e-05	-1.34811	-0.318182
200095935	rs1986405	5.42814e-09	-1.4163	-0.342524	1.14578e-05	-0.938375	-0.32069	7.33264e-05	-0.771774	-0.334588
200096182	rs72644153	9.77082e-09	-1.41271e-10	-1.17102	1.25219e-05	-1.41271e-10	-1.17026	6.84761e-05	-1.41271e-10	-1.1748
200096277	rs75880930	1.0608e-08	-1.41271e-10	-1.08882	1.33519e-05	-1.41271e-10	-1.10608	7.46512e-05	-1.41271e-10	-1.08846
200096736	rs7522937	3.82467e-09	-1.7607	-0.348255	7.78556e-06	-1.30675	-0.338713	4.39026e-05	-1.34498	-0.27433
200097091	rs10753867	3.93714e-09	-1.76361	-0.316359	8.05397e-06	-1.30735	-0.30422	4.50044e-05	-1.34976	-0.244765
200097130	rs2737617	2.49363e-09	-1.31974	-1.21695	6.28786e-06	-0.642648	-1.21647	4.64974e-05	-0.355145	-1.20674
200097227	rs72740840	5.57199e-09	-1.73267	-1.94129e-10	6.75397e-06	-1.78761	-1.94129e-10	3.72689e-05	-1.78312	-1.94129e-10
200097648	rs2258280	9.34564e-09	-1.18175	-0.0337648	2.29771e-05	-0.556771	-0.00646819	0.000153411	-0.33873	-0.0294344
200097743	rs2821337	2.67939e-09	-1.36378	-1.10105	2.5938e-06	-1.65557	-1.08904	1.58185e-05	-1.49175	-1.14835
200098059	rs2816968	2.23856e-09	-1.57353	-1.07106	2.3259e-06	-1.79591	-1.05773	1.31972e-05	-1.69693	-1.12435
200098458	rs79376765	5.52914e-09	-1.74039	-1.94129e-10	7.17506e-06	-1.72713	-1.94129e-10	3.66043e-05	-1.80112	-1.94129e-10
200098488	rs2885819	9.43964e-09	-1.41271e-10	-1.20551	1.20981e-05	-1.41271e-10	-1.20469	6.62319e-05	-1.41271e-10	-1.20812
200098537	rs2821338	5.82655e-09	-1.42916	-0.258841	1.5552e-05	-0.719836	-0.233714	0.000103148	-0.534735	-0.230381
200098584	rs74490351	5.17011e-09	-1.80753	-1.94129e-10	6.85033e-06	-1.77344	-1.94129e-10	3.6523e-05	-1.80334	-1.94129e-10
200098635	rs4590707	9.44875e-09	-1.41271e-10	-1.20454	1.211e-05	-1.41271e-10	-1.2037	6.62918e-05	-1.41271e-10	-1.20722
200098791	rs141597521	8.42595e-09	-1.31911	-1.94129e-10	6.65235e-06	-1.80277	-1.94129e-10	4.27738e-05	-1.64536	-1.94129e-10
200099007	rs2816967	5.77922e-09	-1.42916	-0.266996	1.54298e-05	-0.719836	-0.241602	0.000101752	-0.534735	-0.244012
200099023	rs72740842	5.52583e-09	-1.74099	-1.94129e-10	6.74176e-06	-1.78942	-1.94129e-10	3.71098e-05	-1.7874	-1.94129e-10
200099050	rs79494953	1.48911e-08	-1.41271e-10	-0.749661	1.91638e-05	-1.41271e-10	-0.744716	0.00011018	-1.41271e-10	-0.699166
200099474	rs112458262	5.39387e-09	-1.76516	-1.94129e-10	6.85214e-06	-1.77318	-1.94129e-10	3.75013e-05	-1.77691	-1.94129e-10
200100037	rs12042827	1.99744e-09	-1.66423	-1.09433	3.30765e-06	-1.41244	-1.08906	1.46579e-05	-1.64046	-1.07585
200100159	rs3790800	3.03396e-09	-1.79994	-0.540619	6.64483e-06	-1.27553	-0.528365	3.6168e-05	-1.33876	-0.474351
200101223	rs2010345	5.92677e-09	-1.48418	-0.186761	1.32752e-05	-0.951306	-0.160532	9.2872e-05	-0.689012	-0.181049
200101430	rs114890565	5.97173e-09	-1.66339	-1.94129e-10	9.68457e-06	-1.42721	-1.94129e-10	5.53276e-05	-1.38801	-1.94129e-10
200101433	rs2001814	7.90639e-09	-1.38935	0.0066001	1.83612e-05	-0.826278	0.0387773	0.00012346	-0.585613	0.0002508
200101481	rs2816959	2.40695e-09	-1.56044	-1.01162	2.50185e-06	-1.78471	-0.995993	1.41374e-05	-1.6772	-1.07526
200101772	rs4460672	9.85273e-09	-1.16268	-1.94129e-10	1.07761e-05	-1.32041	-1.94129e-10	5.42302e-05	-1.40804	-1.94129e-10
200101920	rs2816958	2.5512e-09	-1.45768	-1.05618	2.65343e-06	-1.68023	-1.04166	1.55926e-05	-1.53802	-1.11647
200102549	rs6688544	7.32859e-09	-1.43978	-0.0188605	1.65492e-05	-0.904386	0.0129849	0.000110297	-0.672962	-0.0251438
200103564	rs2816956	2.74564e-09	-1.3973	-1.04311	2.74035e-06	-1.6616	-1.02806	1.64246e-05	-1.49659	-1.10592
200103732	rs72644154	9.52125e-09	-1.41271e-10	-1.1969	1.22046e-05	-1.41271e-10	-1.19593	6.67706e-05	-1.41271e-10	-1.20002
200104370	rs3790799	2.48264e-09	-1.60489	-0.936216	1.06067e-05	-0.40391	-0.932344	5.45595e-05	-0.488745	-0.913245
200104762	rs12033023	2.04987e-09	-1.56268	-1.16996	3.59086e-06	-1.25276	-1.16659	1.50766e-05	-1.53189	-1.15625
200104972	rs10919814	2.65781e-09	-1.79874	-0.67418	4.09322e-06	-1.61986	-0.668545	2.39256e-05	-1.58079	-0.645537
200104992	rs2816955	4.87702e-09	-1.60849	-0.257395	9.74752e-06	-1.18864	-0.232089	6.46272e-05	-0.986158	-0.24649
200104995	rs10919815	2.97757e-09	-1.8013	-0.558016	6.15475e-06	-1.33418	-0.546338	3.40071e-05	-1.37364	-0.501071
200105423	rs12123955	1.03219e-08	-1.11616	-1.94129e-10	2.05858e-05	-0.673135	-1.94129e-10	8.91243e-05	-0.911251	-1.94129e-10
200105746	rs2816954	2.54171e-09	-1.52205	-0.995535	2.5909e-06	-1.76639	-0.979343	1.48596e-05	-1.64092	-1.06172
200106771	rs113967176	1.34197e-08	-0.853703	-1.94129e-10	9.87464e-06	-1.40777	-1.94129e-10	6.34227e-05	-1.25146	-1.94129e-10
200106921	rs67061097	2.09276e-08	-0.409357	-1.94129e-10	1.00495e-05	-1.39021	-1.94129e-10	4.95808e-05	-1.49768	-1.94129e-10
200107425	rs2737618	2.58778e-09	-1.29733	-1.20229	6.7594e-06	-0.584834	-1.20197	5.03523e-05	-0.295972	-1.18627
200107550	rs2816953	5.32415e-09	-1.78324	0.00507018	1.3422e-05	-1.13919	0.0383408	7.13106e-05	-1.1537	0.0194629
200107578	rs2737619	4.94132e-09	-1.77546	-0.0773332	1.28306e-05	-1.10067	-0.0452354	6.73552e-05	-1.1156	-0.0757013
200107610	rs2737620	5.09156e-09	-1.75322	-0.0696155	1.3978e-05	-1.02284	-0.0374108	7.40503e-05	-1.02856	-0.0679781
200108094	rs12049278	1.08442e-08	-1.59622	0.529424	1.38243e-05	-1.64128	0.569963	7.06916e-05	-1.71212	0.569164
200108163	rs79931158	3.57771e-08	-1.41271e-10	0.126884	4.56616e-05	-1.41271e-10	0.123518	0.000284672	-1.41271e-10	0.250055
200108427	rs2363573	3.39933e-09	-1.79394	-0.432908	7.84836e-06	-1.21725	-0.420189	4.36758e-05	-1.25352	-0.370967
200108546	rs2737622	1.5172e-09	-1.80728	-1.22627	1.97104e-06	-1.79376	-1.22542	1.1327e-05	-1.75124	-1.22285
200108676	rs79701486	5.85625e-09	-1.68292	-1.94129e-10	8.69934e-06	-1.53449	-1.94129e-10	4.82914e-05	-1.52403	-1.94129e-10
200109091	rs117545414	1.07081e-08	-1.41271e-10	-1.07942	1.37484e-05	-1.41271e-10	-1.07682	8.09163e-05	-1.41271e-10	-1.00787
200109189	rs4915408	9.39689e-09	-1.41271e-10	-1.21005	1.20419e-05	-1.41271e-10	-1.20935	6.59994e-05	-1.41271e-10	-1.21164
200109203	rs2816952	4.77071e-09	-1.78077	-0.107163	1.21226e-05	-1.12647	-0.0761965	6.36624e-05	-1.14112	-0.106569
200109916	rs150001790	9.31193e-09	-1.41271e-10	-1.21913	1.19301e-05	-1.41271e-10	-1.21867	6.54694e-05	-1.41271e-10	-1.2197
200110117	rs2816951	6.84343e-09	-1.79787	0.270738	1.66401e-05	-1.18177	0.295848	8.94973e-05	-1.16212	0.255047
200110118	rs2821341	6.84343e-09	-1.79787	0.270738	1.66401e-05	-1.18177	0.295848	8.94973e-05	-1.16212	0.255047
200111062	rs16846101	9.34249e-09	-1.41271e-10	-1.21585	1.19492e-05	-1.41271e-10	-1.21708	6.56396e-05	-1.41271e-10	-1.2171
200111641	rs4915194	2.24523e-09	-1.42627	-1.21534	2.67222e-06	-1.50228	-1.21255	1.38889e-05	-1.55134	-1.21885
200111846	rs2737623	1.52081e-09	-1.80701	-1.22418	1.97814e-06	-1.78995	-1.22563	1.16359e-05	-1.73509	-1.2121
200111929	rs2821342	2.61169e-09	-1.66427	-0.826163	1.08092e-05	-0.494712	-0.822633	5.80438e-05	-0.542353	-0.797732
200112563	rs2363574	1.792e-09	-1.79553	-1.07157	2.42044e-06	-1.75644	-1.05735	1.32318e-05	-1.69903	-1.11963
200112840	rs11799378	3.82491e-09	-1.78958	-0.319313	9.80911e-06	-1.12058	-0.293842	5.33349e-05	-1.11354	-0.311151
200112916	rs10919819	2.43556e-09	-1.73215	-0.828104	3.29423e-06	-1.68039	-0.825174	1.87303e-05	-1.67287	-0.798275
200112918	rs147795524	6.83498e-09	-1.52837	-1.94129e-10	6.70245e-06	-1.79527	-1.94129e-10	3.97095e-05	-1.71969	-1.94129e-10
200113003	rs7534666	1.54143e-09	-1.80009	-1.21762	2.03916e-06	-1.77156	-1.21364	1.18453e-05	-1.70339	-1.22596
200113077	rs7514543	3.67191e-09	-1.80665	-0.343065	8.32164e-06	-1.25961	-0.319275	4.54093e-05	-1.25352	-0.332051
200113244	rs7537087	1.54967e-09	-1.79245	-1.21993	2.08434e-06	-1.74684	-1.21645	1.21814e-05	-1.67501	-1.22636
200113513	rs2821343	3.19684e-09	-1.80749	-0.480776	6.48567e-06	-1.35697	-0.471173	3.62624e-05	-1.38619	-0.424315
200113663	rs2737624	1.5563e-09	-1.79451	-1.2136	2.09141e-06	-1.75103	-1.20887	1.21253e-05	-1.68125	-1.22475
200114378	rs2737626	4.01035e-09	-1.80337	-0.258181	9.55694e-06	-1.20864	-0.231827	5.29917e-05	-1.19266	-0.238486
200115033	rs2821344	1.5295e-09	-1.80476	-1.22072	2.04806e-06	-1.76341	-1.21744	1.18488e-05	-1.70264	-1.22642
200115371	rs2816966	1.54971e-09	-1.79179	-1.22057	2.11074e-06	-1.73345	-1.21725	1.24168e-05	-1.65582	-1.22641
200115407	rs2816965	4.81274e-09	-1.66493	-0.214232	8.99622e-06	-1.31734	-0.183594	3.87743e-05	-1.41906	-0.324463
200116492	rs150069415	1.25795e-08	-1.41271e-10	-0.918353	1.54537e-05	-1.41271e-10	-0.959888	8.68123e-05	-1.41271e-10	-0.937534
200116954	rs2737628	3.19004e-09	-1.38461	-0.905784	2.49376e-05	0.415937	-0.8973	9.4946e-05	0.027667	-0.875642
200117307	rs3790798	9.31628e-09	-1.41271e-10	-1.21866	1.19378e-05	-1.41271e-10	-1.21803	6.5686e-05	-1.41271e-10	-1.2164
200117310	rs2816964	2.17026e-09	-1.70353	-0.972042	3.45223e-06	-1.50579	-0.952928	1.90273e-05	-1.49897	-0.956439
200117453	rs72740851	5.22841e-09	-1.79632	-1.94129e-10	7.25858e-06	-1.71555	-1.94129e-10	3.93482e-05	-1.72883	-1.94129e-10
200117926	rs2001883	2.49057e-09	-1.34601	-1.1919	3.07088e-06	-1.38668	-1.1891	1.68692e-05	-1.38816	-1.18764
200118131	rs115671855	9.7709e-08	1.13157	-1.94129e-10	3.48794e-05	-0.145843	-1.94129e-10	0.000240455	0.0812483	-1.94129e-10
200118240	rs2011274	6.21697e-09	-1.54348	-0.0796631	7.10586e-06	-1.68534	-0.0514744	3.40748e-05	-1.70492	-0.167805
200118332	rs72644155	2.56926e-09	-1.33193	-1.17488	2.93445e-06	-1.44969	-1.17153	1.62442e-05	-1.44681	-1.16673
200118439	rs871446	5.30095e-09	-1.78254	-1.94129e-10	7.67788e-06	-1.65939	-1.94129e-10	4.1174e-05	-1.68348	-1.94129e-10
200118693	rs75193699	5.33545e-09	-1.77605	-1.94129e-10	9.01473e-06	-1.49888	-1.94129e-10	4.60737e-05	-1.57104	-1.94129e-10
200119079	rs3790794	2.58809e-09	-1.4502	-1.04931	3.29163e-06	-1.45962	-1.04673	1.76827e-05	-1.47486	-1.05383
200119194	rs2816963	3.21867e-09	-1.70185	-0.579607	4.32463e-06	-1.67197	-0.561446	2.31687e-05	-1.67899	-0.57949
200120033	rs61826162	5.27132e-09	-1.78814	-1.94129e-10	7.54616e-06	-1.6767	-1.94129e-10	4.0381e-05	-1.70292	-1.94129e-10
200120473	rs12119319	6.76753e-09	-1.28374	-0.254553	7.24439e-06	-1.47944	-0.238071	3.73495e-05	-1.48683	-0.294135
200120692	rs71633892	2.18787e-08	-0.364913	-1.94129e-10	1.18953e-05	-1.2216	-1.94129e-10	5.48933e-05	-1.39589	-1.94129e-10
200120955	rs148569231	1.01907e-08	-1.41271e-10	-1.12895	1.29376e-05	-1.41271e-10	-1.1376	6.82956e-05	-1.41271e-10	-1.17744
200120991	rs61826163	5.3849e-09	-1.76683	-1.94129e-10	6.66953e-06	-1.80019	-1.94129e-10	3.73982e-05	-1.77966	-1.94129e-10
200121027	rs3828107	1.81576e-09	-1.68806	-1.16586	2.37238e-06	-1.67057	-1.16327	1.27881e-05	-1.70162	-1.15115
200121340	rs35461138	2.00867e-08	-0.450365	-1.94129e-10	1.12701e-05	-1.27559	-1.94129e-10	5.24757e-05	-1.44093	-1.94129e-10
200121706	rs61463737	3.05595e-08	-0.0307476	-1.94129e-10	2.77487e-05	-0.37455	-1.94129e-10	0.000149376	-0.394819	-1.94129e-10
200122206	rs3790793	3.17901e-09	-1.66599	-0.627871	3.90002e-06	-1.72554	-0.611215	2.12294e-05	-1.7102	-0.635697
200123430	rs12071085	3.22817e-09	-1.69851	-0.580001	4.04213e-06	-1.73916	-0.56181	2.20023e-05	-1.72639	-0.583746
200123736	rs140358194	5.67036e-09	-1.71517	-1.94129e-10	1.37388e-05	-1.07752	-1.94129e-10	5.61906e-05	-1.37253	-1.94129e-10
200123978	rs10800673	3.28194e-09	-1.69377	-0.568223	4.10144e-06	-1.73539	-0.551007	2.23617e-05	-1.72229	-0.571641
200124855	rs56062650	5.16998e-09	-1.80756	-1.94129e-10	6.85051e-06	-1.77342	-1.94129e-10	3.73837e-05	-1.78005	-1.94129e-10
200124856	rs56257035	5.17009e-09	-1.80754	-1.94129e-10	6.83754e-06	-1.77531	-1.94129e-10	3.73203e-05	-1.78175	-1.94129e-10
200124965	rs3790792	2.73717e-09	-1.75065	-0.692848	3.49319e-06	-1.76237	-0.684558	1.74977e-05	-1.76784	-0.771372
200124998	rs12138457	3.68545e-08	0.156554	-1.94129e-10	3.28474e-05	-0.205865	-1.94129e-10	0.000176617	-0.227298	-1.94129e-10
200125983	rs79908174	5.17964e-09	-1.80569	-1.94129e-10	6.68481e-06	-1.7979	-1.94129e-10	3.63727e-05	-1.80746	-1.94129e-10
200126078	rs17675868	5.59001e-09	-1.72944	-1.94129e-10	1.03053e-05	-1.36508	-1.94129e-10	4.93616e-05	-1.50211	-1.94129e-10
200126127	rs16846142	2.09172e-09	-1.65538	-1.05706	2.83041e-06	-1.60649	-1.05082	1.51555e-05	-1.65505	-1.02787
200126772	rs16846145	2.50047e-09	-1.72147	-0.812475	3.50104e-06	-1.637	-0.80768	1.83512e-05	-1.69046	-0.801127
200127411	rs140973432	5.36166e-09	-1.77115	-1.94129e-10	7.37539e-06	-1.69959	-1.94129e-10	3.83759e-05	-1.75385	-1.94129e-10
200127542	rs16846147	3.91968e-09	-1.63968	-0.444733	4.76301e-06	-1.71086	-0.426002	2.64327e-05	-1.70038	-0.426304
200127776	rs113371026	3.28959e-08	0.0429235	-1.94129e-10	2.96489e-05	-0.308313	-1.94129e-10	0.000159531	-0.329047	-1.94129e-10
200127932	rs74491510	1.29838e-08	-0.886721	-1.94129e-10	2.73004e-05	-0.390836	-1.94129e-10	0.000115196	-0.65465	-1.94129e-10
200128028	rs61826181	5.17347e-09	-1.80688	-1.94129e-10	7.05587e-06	-1.74388	-1.94129e-10	3.81997e-05	-1.75845	-1.94129e-10
200128676	rs7551367	1.8988e-09	-1.76717	-1.04204	2.436e-06	-1.77716	-1.03022	1.3035e-05	-1.78361	-1.05003
200128927	rs66475069	3.44444e-08	0.0889221	-1.94129e-10	3.35707e-05	-0.184084	-1.94129e-10	0.000181861	-0.198038	-1.94129e-10
200128941	rs59092384	2.34385e-09	-1.70705	-0.891577	3.44448e-06	-1.57433	-0.88664	1.77513e-05	-1.64106	-0.883765
200129258	rs3790791	3.98831e-09	-1.73552	-0.331534	5.02217e-06	-1.77808	-0.305797	2.79706e-05	-1.7584	-0.311732
200129302	rs16846160	1.6655e-08	-0.637713	-1.94129e-10	2.38735e-05	-0.52497	-1.94129e-10	0.000120173	-0.61235	-1.94129e-10
200130027	rs56287601	5.95943e-09	-1.66545	-1.94129e-10	8.4735e-06	-1.5608	-1.94129e-10	4.40652e-05	-1.61561	-1.94129e-10
200130731	rs2816962	5.20613e-09	-1.80059	-1.94129e-10	6.8659e-06	-1.77117	-1.94129e-10	3.79159e-05	-1.76591	-1.94129e-10
200131235	rs61826183	5.33139e-09	-1.77681	-1.94129e-10	7.37132e-06	-1.70014	-1.94129e-10	3.90273e-05	-1.73702	-1.94129e-10
200131308	rs61826184	5.90069e-09	-1.46641	-0.208945	6.97014e-06	-1.57171	-0.184395	3.63703e-05	-1.61186	-0.195667
200131433	rs77686316	2.75125e-09	-1.30061	-1.13776	3.74454e-06	-1.23911	-1.13833	1.69358e-05	-1.40863	-1.16322
200131651	rs16846165	4.48967e-09	-1.75846	-0.190183	5.75355e-06	-1.78762	-0.1603	3.18648e-05	-1.78439	-0.155395
200132038	rs61826185	1.85464e-09	-1.80141	-1.03132	2.44632e-06	-1.7794	-1.02375	1.2649e-05	-1.80353	-1.06018
200132084	rs10494809	5.56567e-09	-1.50937	-0.224439	6.72537e-06	-1.59236	-0.199496	3.54203e-05	-1.62886	-0.205138
200132871	rs113391053	5.60534e-09	-1.72671	-1.94129e-10	8.37127e-06	-1.57293	-1.94129e-10	5.41242e-05	-1.41	-1.94129e-10
200133061	rs61826186	1.77323e-09	-1.80396	-1.07367	2.30457e-06	-1.79661	-1.06623	1.22628e-05	-1.80755	-1.08715
200133767	rs113903480	5.29085e-09	-1.78445	-1.94129e-10	7.1496e-06	-1.73068	-1.94129e-10	3.81021e-05	-1.76101	-1.94129e-10
200133978	rs111865734	1.79562e-09	-1.80456	-1.06052	2.33027e-06	-1.79768	-1.05407	1.23264e-05	-1.80752	-1.08203
200134492	rs61826187	5.20835e-09	-1.80016	-1.94129e-10	6.98616e-06	-1.75381	-1.94129e-10	3.74717e-05	-1.7777	-1.94129e-10
200135175	rs12131233	3.90093e-09	-1.70498	-0.384231	4.76608e-06	-1.77721	-0.359	2.70636e-05	-1.76375	-0.339344
200135338	rs16846169	2.15847e-09	-1.62383	-1.0572	3.08063e-06	-1.52594	-1.04667	1.64263e-05	-1.58758	-1.01482
200135564	rs12138728	4.49646e-09	-1.25777	-0.689362	4.40594e-06	-1.5395	-0.67529	2.60755e-05	-1.4745	-0.66579
200135602	rs77101384	1.21417e-08	-0.953782	-1.94129e-10	2.18983e-05	-0.61133	-1.94129e-10	7.49901e-05	-1.08393	-1.94129e-10
200135747	rs12077979	3.04733e-09	-1.70003	-0.636132	3.60225e-06	-1.7978	-0.618383	2.14517e-05	-1.7431	-0.592381
200135800	rs16846175	2.63638e-09	-1.65844	-0.822575	3.99201e-06	-1.50278	-0.810663	2.03268e-05	-1.57987	-0.809475
200136068	rs12069085	3.85629e-09	-1.73255	-0.368174	4.78236e-06	-1.78088	-0.351927	2.83067e-05	-1.7584	-0.299785
200136424	rs12079265	3.13567e-09	-1.7827	-0.524878	4.09625e-06	-1.79197	-0.495697	2.29417e-05	-1.78909	-0.47924
200136582	rs10494810	3.57601e-09	-1.75187	-0.424312	4.48788e-06	-1.79723	-0.399126	2.51993e-05	-1.7895	-0.38497
200136760	rs58189931	2.51383e-08	-0.226033	-1.94129e-10	2.49711e-05	-0.48002	-1.94129e-10	0.000135598	-0.49159	-1.94129e-10
200137338	rs10919824	1.64358e-09	-1.75187	-1.20168	2.28006e-06	-1.66686	-1.20668	1.3025e-05	-1.6406	-1.19381
200137525	rs139938863	1.123e-08	-1.41271e-10	-1.03184	1.37676e-05	-1.41271e-10	-1.07542	8.06414e-05	-1.41271e-10	-1.01127
200137649	rs2690039	6.71826e-09	-0.97806	-0.567535	6.13053e-06	-1.32549	-0.55897	4.23777e-05	-1.2349	-0.419757
200137983	rs17727243	2.94817e-09	-1.14628	-1.22296	3.64172e-06	-1.18347	-1.22182	1.79962e-05	-1.28484	-1.22628
200138278	rs144648785	7.174e-09	-1.47996	-1.94129e-10	7.30022e-06	-1.70983	-1.94129e-10	3.98156e-05	-1.71702	-1.94129e-10
200138612	rs7521363	7.12475e-09	-1.48685	-1.94129e-10	1.33033e-05	-1.10972	-1.94129e-10	8.10978e-05	-1.00563	-1.94129e-10
200138774	rs7556049	8.00867e-09	-1.3699	-1.94129e-10	1.50395e-05	-0.987061	-1.94129e-10	9.34272e-05	-0.864101	-1.94129e-10
200138849	rs2247019	1.5465e-09	-1.8065	-1.20793	2.0426e-06	-1.77801	-1.20551	1.11509e-05	-1.79652	-1.19324
200139228	rs2246926	1.63613e-09	-1.74299	-1.2151	3.01662e-06	-1.38034	-1.21326	1.73582e-05	-1.3434	-1.20382
200139350	rs2246923	1.92549e-09	-1.62776	-1.16749	2.57002e-06	-1.58795	-1.16588	1.59861e-05	-1.48435	-1.14522
200139444	rs2246919	1.89531e-09	-1.62643	-1.18461	2.56888e-06	-1.57101	-1.18326	1.60299e-05	-1.46125	-1.16558
200139489	rs2246917	1.89279e-09	-1.62776	-1.18461	2.52574e-06	-1.58795	-1.18326	1.56639e-05	-1.48435	-1.16558
200139792	rs1524163	7.55477e-09	-0.314166	-1.11408	7.07748e-06	-0.631615	-1.10921	3.15503e-05	-0.85207	-1.09763
200139864	rs1524162	7.57276e-09	-0.314166	-1.1117	7.09469e-06	-0.631615	-1.10678	3.16307e-05	-0.85207	-1.09508
200140432	rs3828105	8.78393e-09	-0.284035	-0.993466	4.57936e-06	-1.18192	-0.994254	2.00083e-05	-1.38378	-1.02136
200140706	rs2816929	7.61736e-09	-0.36777	-1.05222	7.38708e-06	-0.65144	-1.04657	3.64638e-05	-0.759953	-1.04501
200140773	rs2737630	9.39192e-09	-0.117601	-1.09297	8.95635e-06	-0.41736	-1.08802	3.87103e-05	-0.658528	-1.08665
200141072	rs2690038	1.02522e-08	-0.117601	-1.00533	9.79051e-06	-0.41736	-0.998965	4.23318e-05	-0.658528	-0.997216
200141401	rs2816926	4.41164e-08	0.336407	-1.94129e-10	2.30737e-05	-0.559043	-1.94129e-10	0.000104358	-0.753457	-1.94129e-10
200141648	rs2690037	6.9162e-09	-0.426489	-1.09007	6.74068e-06	-0.704973	-1.0846	3.04729e-05	-0.909935	-1.07451
200141801	rs2690036	7.34862e-09	-0.407917	-1.04799	7.10936e-06	-0.693721	-1.04261	3.27815e-05	-0.898453	-1.01297
200142079	rs12145993	4.23802e-06	6.04654	-1.14511	0.00212952	5.10079	-1.13488	0.010059	4.98036	-1.16542
200142152	rs61826189	7.88231e-09	-1.3858	-1.94129e-10	1.56255e-05	-0.948837	-1.94129e-10	9.68799e-05	-0.82781	-1.94129e-10
200142177	rs2737631	8.28869e-09	-0.325937	-1.0096	7.41902e-06	-0.68953	-1.00416	3.64579e-05	-0.816809	-0.988317
200142304	rs16846217	1.62018e-09	-1.80626	-1.16163	2.87241e-06	-1.46969	-1.17289	1.30339e-05	-1.65515	-1.17858
200142317	rs2690035	8.6418e-09	-0.234652	-1.05916	8.25531e-06	-0.533656	-1.05323	3.65602e-05	-0.763109	-1.03921
200142563	rs3790782	9.30157e-09	-1.41271e-10	-1.22024	1.18736e-05	-1.41271e-10	-1.22342	6.51924e-05	-1.41271e-10	-1.22394
200143281	rs1060060	1.59534e-09	-1.75756	-1.22578	2.76959e-06	-1.45376	-1.22528	1.43329e-05	-1.51288	-1.22584
200143442	rs1060061	8.40157e-08	1.54765	-0.567069	1.24487e-05	-0.604142	-0.57198	6.16134e-05	-0.757093	-0.523311
200143844	rs2690034	1.74626e-09	-1.76708	-1.12587	3.14878e-06	-1.42221	-1.12851	1.48864e-05	-1.57547	-1.12536
200144089	rs2816912	1.93176e-09	-1.67045	-1.12154	2.62453e-06	-1.608	-1.12483	1.30218e-05	-1.70711	-1.12755
200145506	rs2246211	1.78037e-08	0.467159	-1.03818	1.41811e-05	-0.0207825	-1.02505	5.86431e-05	-0.240117	-1.0897
200145509	rs2246210	1.55629e-09	-1.80755	-1.20056	3.45087e-06	-1.25575	-1.20337	1.6756e-05	-1.37371	-1.20882
200145533	rs2246209	1.55646e-09	-1.80669	-1.20132	3.42208e-06	-1.26292	-1.20457	1.66404e-05	-1.37962	-1.20983
200145662	rs2690033	1.56707e-09	-1.80737	-1.19385	3.48869e-06	-1.25112	-1.19709	1.68216e-05	-1.37699	-1.20163
200145893	rs2690032	1.75181e-09	-1.73754	-1.15224	2.8438e-06	-1.49546	-1.15714	1.36572e-05	-1.62193	-1.16509
200146403	rs1056426	1.76234e-09	-1.77773	-1.10605	2.7212e-06	-1.59249	-1.10418	1.31624e-05	-1.67457	-1.14935
200146691	rs2246072	1.74128e-09	-1.72255	-1.17326	2.75862e-06	-1.50589	-1.17711	1.33064e-05	-1.63313	-1.17991
200146928	rs2245987	1.76411e-09	-1.71926	-1.16352	2.77074e-06	-1.51061	-1.16802	1.34073e-05	-1.63019	-1.1753
200147070	rs2737632	1.54223e-09	-1.80708	-1.21011	3.43438e-06	-1.25154	-1.21236	1.6709e-05	-1.36952	-1.21581
200147320	rs2737633	1.755e-09	-1.71477	-1.17318	2.72302e-06	-1.51868	-1.17732	1.32089e-05	-1.63642	-1.18397
200147594	rs2816991	1.77454e-09	-1.72996	-1.14692	2.87526e-06	-1.49	-1.1516	1.39273e-05	-1.61419	-1.15325
200147649	rs2816990	1.8199e-09	-1.70472	-1.14692	2.71426e-06	-1.54762	-1.1516	1.33461e-05	-1.65681	-1.15325
200147895	rs2737634	1.57573e-09	-1.80754	-1.18816	3.43597e-06	-1.27122	-1.19222	1.70229e-05	-1.36744	-1.19928
200148031	rs12736965	9.2476e-09	-0.425021	-0.801039	4.77186e-06	-1.32895	-0.806053	2.82703e-05	-1.3559	-0.703571
200148319	rs6665426	2.23768e-09	-1.5977	-1.04728	4.38206e-06	-1.16292	-1.0573	2.58205e-05	-1.08455	-1.06556
200148442	rs2816979	5.88004e-09	-0.58008	-1.09878	5.43096e-06	-0.921319	-1.0843	2.17833e-05	-1.19952	-1.12062
200149495	rs41415747	2.15856e-08	-0.00544926	-0.372949	1.82045e-05	-0.457624	-0.338447	0.000161111	0.0901126	-0.4093
200150466	rs77870322	9.98008e-09	-1.41271e-10	-1.14983	1.28358e-05	-1.41271e-10	-1.1455	7.21842e-05	-1.41271e-10	-1.12206
200150738	rs4915195	2.65114e-09	-1.46228	-1.01316	4.20235e-06	-1.24942	-1.01268	1.69095e-05	-1.56052	-1.01289
200150890	rs4915197	2.49768e-09	-1.49787	-1.0372	3.91989e-06	-1.29493	-1.03674	1.60204e-05	-1.59048	-1.03694
200151371	rs4915198	1.67069e-09	-1.72792	-1.20927	2.03705e-06	-1.78415	-1.20208	1.14274e-05	-1.76519	-1.20008
200151755	rs7530378	3.69124e-08	0.762062	-0.60394	2.81182e-05	0.227874	-0.589195	0.000277128	0.779022	-0.555825
200151824	rs4551624	2.78817e-09	-1.34691	-1.07813	4.64735e-06	-1.08389	-1.07755	1.77425e-05	-1.44902	-1.0763
200152107	rs112001321	7.11842e-09	-1.48774	-1.94129e-10	8.37601e-06	-1.57237	-1.94129e-10	3.89763e-05	-1.73833	-1.94129e-10
200152167	rs2885820	2.2495e-09	-1.56265	-1.07707	3.41232e-06	-1.39386	-1.07649	1.43432e-05	-1.66278	-1.07523
200152323	rs72740876	5.38455e-09	-1.76689	-1.94129e-10	7.18729e-06	-1.72542	-1.94129e-10	3.97198e-05	-1.71943	-1.94129e-10
200153210	rs1524161	2.1627e-09	-1.58639	-1.09268	3.21275e-06	-1.43798	-1.09263	1.36668e-05	-1.6909	-1.09541
200153626	rs11576498	1.92859e-09	-1.67021	-1.12342	9.55424e-06	-0.313781	-1.12697	2.74239e-05	-0.995591	-1.09428
200153651	rs12089117	2.13024e-08	0.50336	-0.894966	1.76798e-05	0.0591399	-0.884458	0.000177823	0.647426	-0.86792
200154026	rs73079375	9.31853e-09	-1.41271e-10	-1.21842	1.19031e-05	-1.41271e-10	-1.22094	6.50362e-05	-1.41271e-10	-1.22634
200154056	rs10218481	1.72625e-09	-1.67814	-1.22633	2.40869e-06	-1.5923	-1.22636	1.12921e-05	-1.75163	-1.22555
200154474	rs10919830	1.58027e-08	0.319956	-1.0102	1.44673e-05	-0.0247559	-1.00109	0.000139261	0.527508	-0.992438
200154483	rs112129671	4.65883e-09	-1.03106	-0.880602	1.86631e-05	0.103497	-0.874689	9.96696e-05	0.0732544	-0.872676
200154566	rs142964088	5.17264e-09	-1.80704	-1.94129e-10	6.62505e-06	-1.80688	-1.94129e-10	3.82723e-05	-1.75656	-1.94129e-10
200154569	rs10753869	1.79224e-09	-1.64265	-1.22431	2.71844e-06	-1.47344	-1.22424	1.23189e-05	-1.66414	-1.22601
200154907	rs145857401	4.35189e-09	-1.5527	-0.427114	5.04985e-06	-1.68063	-0.397751	2.46261e-05	-1.78196	-0.415511
200154958	rs142509203	1.09894e-08	-1.05349	-1.94129e-10	3.35489e-05	-0.184733	-1.94129e-10	0.000238155	0.0716401	-1.94129e-10
200155105	rs10919832	3.32318e-09	-1.35729	-0.89221	3.15073e-06	-1.67165	-0.878454	2.51369e-05	-1.27943	-0.897519
200155399	rs9988613	1.7411e-08	0.362683	-0.956005	1.573e-05	0.00354315	-0.945714	0.00014448	0.504595	-0.93274
200155710	rs138885912	3.12023e-09	-1.37493	-0.937587	1.73949e-05	0.0993414	-0.940904	4.35422e-05	-0.710408	-0.917144
200155804	rs10919834	1.09894e-08	-1.05349	-1.94129e-10	3.35489e-05	-0.184733	-1.94129e-10	0.000238155	0.0716401	-1.94129e-10
200156465	rs114128760	3.01412e-09	-1.38063	-0.966489	1.67009e-05	0.0873602	-0.969635	4.1876e-05	-0.719492	-0.947078
200156504	rs113719021	1.77784e-09	-1.64895	-1.22608	2.7088e-06	-1.47519	-1.22605	1.22488e-05	-1.66947	-1.22638
200156774	rs138980002	1.06848e-08	-1.0816	-1.94129e-10	9.18227e-06	-1.48046	-1.94129e-10	4.44128e-05	-1.60776	-1.94129e-10
200156791	rs141516075	4.29349e-07	-1.41271e-10	2.61185	0.000563735	-1.41271e-10	2.63685	0.00262669	-1.41271e-10	2.4722
200158272	rs28755445	1.87229e-08	0.350661	-0.871338	1.56966e-05	-0.0846014	-0.859694	0.000143728	0.41531	-0.848673
200159327	rs28861702	2.6361e-09	-1.64237	-0.838758	2.90982e-06	-1.80569	-0.823954	1.68824e-05	-1.73053	-0.844477
200160856	rs56205583	1.76783e-08	0.344942	-0.923031	1.48187e-05	-0.0897106	-0.912137	0.000135962	0.409507	-0.898417
200160956	rs113573380	4.2716e-09	-1.04338	-0.955056	1.69804e-05	0.084134	-0.949814	9.06766e-05	0.0540452	-0.948029
200161078	rs76619641	1.5489e-08	0.312792	-1.02309	1.38304e-05	-0.0592272	-1.01164	0.000124177	0.415198	-0.994771
200161148	rs12088130	1.77654e-09	-1.64941	-1.22634	2.71677e-06	-1.47194	-1.22636	1.24695e-05	-1.65277	-1.22522
200161325	rs12042611	1.58801e-08	0.312792	-0.99815	1.41891e-05	-0.0592272	-0.986036	0.00012752	0.415198	-0.968204
200161458	rs73079382	3.34679e-09	-1.4098	-0.832619	1.78792e-05	0.0223909	-0.836494	4.69164e-05	-0.744108	-0.808808
200161566	rs12088324	3.03567e-09	-1.40766	-0.932332	3.00886e-06	-1.68032	-0.915852	2.35358e-05	-1.32004	-0.922725
200161964	rs12039232	2.47654e-09	-1.68951	-0.854048	2.88117e-06	-1.80028	-0.839261	1.63002e-05	-1.75296	-0.857147
200162541	rs16846239	1.16629e-08	-0.994013	-1.94129e-10	3.65884e-05	-0.0980078	-1.94129e-10	0.000261429	0.164879	-1.94129e-10
200162546	rs12567745	3.10658e-09	-1.46514	-0.851761	2.8686e-06	-1.80685	-0.837064	1.68925e-05	-1.72752	-0.846895
200162670	rs12562944	3.09029e-09	-1.45732	-0.864837	2.83173e-06	-1.80645	-0.850396	1.67352e-05	-1.72371	-0.860057
200162783	rs2885821	1.54778e-08	0.186841	-0.89786	1.3489e-05	-0.2059	-0.889966	0.000123749	0.280328	-0.863358
200162791	rs149934432	5.21417e-09	-1.79904	-1.94129e-10	1.10258e-05	-1.2975	-1.94129e-10	4.68274e-05	-1.55481	-1.94129e-10
200163000	rs4915413	3.4277e-09	-1.51173	-0.706805	3.32821e-06	-1.80753	-0.687779	1.91232e-05	-1.7403	-0.710074
200163003	rs4915414	3.34859e-09	-1.533	-0.708883	3.3192e-06	-1.80735	-0.690667	1.90333e-05	-1.75024	-0.704854
200163373	rs76879602	8.89362e-09	-1.26509	-1.94129e-10	8.84053e-06	-1.51839	-1.94129e-10	5.96873e-05	-1.31216	-1.94129e-10
200163639	rs12027000	9.0791e-09	-0.135463	-1.10899	1.06867e-05	-0.232311	-1.09643	6.66219e-05	-0.0961667	-1.10608
200163696	rs12048017	1.94597e-09	-1.80687	-0.977799	2.4956e-06	-1.80623	-0.976982	1.46532e-05	-1.79294	-0.923679
200164168	rs113893583	2.17686e-09	-1.4477	-1.22484	1.33147e-05	0.113688	-1.22256	3.0857e-05	-0.745851	-1.22607
200164518	rs2737635	5.1704e-09	-1.80747	-1.94129e-10	6.68583e-06	-1.79775	-1.94129e-10	3.69513e-05	-1.79168	-1.94129e-10
200165884	rs10919835	3.62341e-09	-1.24577	-0.917233	8.72741e-06	-0.603802	-0.927468	6.90231e-05	-0.286856	-0.879986
200166809	rs10919837	3.71633e-09	-1.51132	-0.626368	9.27546e-06	-0.837653	-0.632713	6.90761e-05	-0.581934	-0.584139
200166821	rs139590361	1.23859e-08	-0.933868	-1.94129e-10	3.60388e-05	-0.113142	-1.94129e-10	0.000280338	0.234713	-1.94129e-10
200167153	rs77098531	1.1628e-08	-1.41271e-10	-0.997009	1.4921e-05	-1.41271e-10	-0.994968	8.02583e-05	-1.41271e-10	-1.01603
200167425	rs151062833	1.17063e-08	-1.41271e-10	-0.990298	1.4897e-05	-1.41271e-10	-0.99658	8.70293e-05	-1.41271e-10	-0.935038
200167465	rs10753870	3.90308e-09	-1.54278	-0.545878	9.40892e-06	-0.902923	-0.553158	6.87973e-05	-0.665945	-0.504174
200167658	rs6694617	3.82625e-09	-1.47208	-0.636456	1.00301e-05	-0.752927	-0.639218	7.2972e-05	-0.501715	-0.609492
200168688	rs10919839	3.64164e-09	-1.43135	-0.726641	9.68374e-06	-0.696812	-0.730478	7.2179e-05	-0.424204	-0.69793
200169054	rs10800677	3.48717e-09	-1.46411	-0.737222	9.1879e-06	-0.738833	-0.741019	6.71167e-05	-0.486037	-0.708813
200169523	rs1524167	3.57449e-09	-1.42247	-0.754133	1.02837e-05	-0.605826	-0.761352	8.14719e-05	-0.277632	-0.723393
200169563	rs1524165	3.37466e-09	-1.48	-0.754133	8.62593e-06	-0.781614	-0.761352	6.39981e-05	-0.519037	-0.723393
200169699	rs61826214	6.62655e-09	-1.55934	-1.94129e-10	1.24643e-05	-1.17487	-1.94129e-10	7.38477e-05	-1.09928	-1.94129e-10
200169758	rs61826215	3.50964e-09	-1.49173	-0.703178	9.1963e-06	-0.767887	-0.711051	6.76609e-05	-0.519545	-0.667229
200170737	rs10800678	3.57156e-09	-1.47996	-0.697462	9.25748e-06	-0.766929	-0.705377	6.82148e-05	-0.517301	-0.66132
200171235	rs35215220	3.45433e-09	-1.50307	-0.707725	8.67557e-06	-0.822771	-0.714457	6.43542e-05	-0.565211	-0.671669
200171437	rs61826217	5.9994e-09	-1.65876	-1.94129e-10	1.05213e-05	-1.34433	-1.94129e-10	5.48173e-05	-1.39728	-1.94129e-10
200171511	rs12029667	3.38741e-09	-1.48778	-0.742578	8.60452e-06	-0.795425	-0.750026	6.44979e-05	-0.534521	-0.70013
200171898	rs17676836	9.33594e-09	-1.21655	-1.94129e-10	1.01968e-05	-1.37566	-1.94129e-10	4.88327e-05	-1.51288	-1.94129e-10
200172245	rs147125181	8.66576e-09	-1.29104	-1.94129e-10	1.97521e-05	-0.714478	-1.94129e-10	0.000149277	-0.395479	-1.94129e-10
200172292	rs2737637	8.3821e-09	-1.32433	-1.94129e-10	6.97691e-06	-1.75513	-1.94129e-10	4.14113e-05	-1.67773	-1.94129e-10
200172551	rs6687716	1.95166e-09	-1.70606	-1.07568	3.5106e-06	-1.36186	-1.08009	2.47377e-05	-1.13348	-1.05947
200172768	rs115738479	2.36843e-07	2.01697	-1.94129e-10	8.12701e-05	0.700039	-1.94129e-10	0.000629584	1.04378	-1.94129e-10
200172775	rs56188213	6.13295e-09	-1.63675	-1.94129e-10	1.09317e-05	-1.30607	-1.94129e-10	5.683e-05	-1.36122	-1.94129e-10
200172866	rs6700640	3.39507e-09	-1.55874	-0.669362	7.49069e-06	-1.00982	-0.674259	5.36959e-05	-0.767782	-0.650164
200172944	rs112769303	5.27126e-09	-1.78815	-1.94129e-10	8.65816e-06	-1.53924	-1.94129e-10	5.29987e-05	-1.43102	-1.94129e-10
200173925	rs61826219	1.70523e-08	-0.61414	-1.94129e-10	7.07327e-05	0.561169	-1.94129e-10	0.000210393	-0.0523061	-1.94129e-10
200174004	rs6427804	2.4093e-09	-1.63306	-0.938032	5.04527e-06	-1.13857	-0.940713	3.45484e-05	-0.934572	-0.92435
200174528	rs77192484	9.27464e-09	-1.41271e-10	-1.22314	1.18614e-05	-1.41271e-10	-1.22445	6.56094e-05	-1.41271e-10	-1.21756
200174695	rs16846260	2.32147e-09	-1.64982	-0.958403	4.78243e-06	-1.1718	-0.960987	3.25731e-05	-0.97259	-0.945207
200175042	rs4915415	1.61054e-09	-1.80297	-1.17088	2.11685e-06	-1.77747	-1.17034	1.20974e-05	-1.73862	-1.16968
200175320	rs6679506	1.54769e-09	-1.80505	-1.20861	2.02661e-06	-1.78291	-1.20846	1.14542e-05	-1.75269	-1.21024
200175435	rs117442575	3.48544e-08	-1.41271e-10	0.100753	3.91385e-05	-1.41271e-10	-0.0306328	0.000251602	-1.41271e-10	0.126565
200176068	rs10919843	1.6007e-09	-1.80169	-1.17829	2.09128e-06	-1.78259	-1.17737	1.18486e-05	-1.74866	-1.18042
200176152	rs10919844	3.186e-09	-1.69373	-0.597931	4.1934e-06	-1.67365	-0.590574	2.16262e-05	-1.69921	-0.628164
200176910	rs2030663	1.78567e-09	-1.7989	-1.07173	2.34834e-06	-1.77342	-1.07061	1.33361e-05	-1.73338	-1.07742
200177195	rs2363575	1.83796e-09	-1.79641	-1.04536	2.42494e-06	-1.76779	-1.04415	1.37856e-05	-1.72613	-1.05152
200177620	rs116047232	1.12043e-08	-1.03412	-1.94129e-10	1.53167e-05	-0.968793	-1.94129e-10	4.75954e-05	-1.53855	-1.94129e-10
200178439	rs2103118	1.58718e-09	-1.80513	-1.18333	2.07263e-06	-1.78628	-1.18264	1.1696e-05	-1.75728	-1.18475
200178527	rs77126691	2.7721e-08	-0.128236	-1.94129e-10	1.36494e-05	-1.08405	-1.94129e-10	9.06002e-05	-0.894827	-1.94129e-10
200178964	rs10919845	1.57165e-09	-1.80685	-1.19145	2.04353e-06	-1.7924	-1.19066	1.14852e-05	-1.76696	-1.19326
200179125	rs117332640	1.17805e-08	-1.41271e-10	-0.983979	1.49556e-05	-1.41271e-10	-0.992656	8.19142e-05	-1.41271e-10	-0.995611
200179938	rs2177493	1.58191e-09	-1.80607	-1.18572	2.04532e-06	-1.79735	-1.18484	1.14432e-05	-1.77605	-1.18784
200179956	rs2177492	1.58246e-09	-1.80572	-1.18572	2.05018e-06	-1.79497	-1.18484	1.15379e-05	-1.76781	-1.18784
200180511	rs10919846	1.58358e-09	-1.80502	-1.18572	2.05379e-06	-1.79321	-1.18484	1.15735e-05	-1.76473	-1.18784
200180615	rs12074562	1.5813e-09	-1.80502	-1.18716	2.0508e-06	-1.79321	-1.18629	1.15573e-05	-1.76473	-1.18924
200180654	rs4915199	1.5813e-09	-1.80502	-1.18716	2.0508e-06	-1.79321	-1.18629	1.15573e-05	-1.76473	-1.18924
200180794	rs4915416	3.0283e-09	-1.68536	-0.657064	4.02319e-06	-1.65582	-0.649844	2.0694e-05	-1.6848	-0.686637
200181001	rs4915417	1.56236e-09	-1.80661	-1.19761	2.02705e-06	-1.79429	-1.19687	1.13903e-05	-1.76913	-1.19939
200181142	rs10800679	1.58807e-09	-1.80572	-1.18218	2.05868e-06	-1.79497	-1.1807	1.15898e-05	-1.76781	-1.18335
200181178	rs78832647	9.58966e-09	-1.41271e-10	-1.18974	1.23374e-05	-1.41271e-10	-1.1851	6.67096e-05	-1.41271e-10	-1.20093
200181338	rs10159260	1.55984e-09	-1.80702	-1.19882	2.02115e-06	-1.79598	-1.19809	1.13439e-05	-1.77204	-1.20056
200182654	rs6427805	8.61683e-09	-0.434039	-0.862668	4.7188e-06	-1.27613	-0.870052	3.06491e-05	-1.13351	-0.845167
200182664	rs6427806	3.00736e-09	-1.67704	-0.672324	4.00416e-06	-1.64656	-0.663843	2.09374e-05	-1.67646	-0.683281
200182737	rs6704017	3.39108e-08	-1.41271e-10	0.073308	4.49036e-05	-1.41271e-10	0.106779	0.000240676	-1.41271e-10	0.0821692
200182799	rs114847764	4.72535e-09	-0.716587	-1.1809	1.29533e-05	0.0433112	-1.1797	0.000101726	0.404592	-1.1836
200182834	rs12028402	2.94397e-09	-1.6616	-0.709068	3.8748e-06	-1.64137	-0.701871	2.01012e-05	-1.66742	-0.733086
200183398	rs10919847	3.06624e-09	-1.64763	-0.682338	4.07319e-06	-1.61854	-0.674769	2.15639e-05	-1.61933	-0.710936
200183460	rs10919848	1.66221e-09	-1.80653	-1.13574	2.16301e-06	-1.79148	-1.13476	1.21395e-05	-1.76323	-1.14159
200184005	rs115688292	2.82024e-08	-0.111017	-1.94129e-10	1.4436e-05	-1.02801	-1.94129e-10	0.000109519	-0.705184	-1.94129e-10
200184039	rs10919850	4.59233e-09	-0.76205	-1.16399	1.24174e-05	-0.0160522	-1.16259	9.69093e-05	0.339647	-1.16716
200184233	rs34735365	1.67164e-09	-1.77886	-1.15776	2.11387e-06	-1.79232	-1.1569	1.20778e-05	-1.74708	-1.16283
200184271	rs17677047	2.72846e-09	-1.64657	-0.800119	3.59291e-06	-1.62536	-0.793416	1.86009e-05	-1.65268	-0.825389
200184332	rs116574439	8.76193e-09	-0.203673	-1.07634	4.61588e-06	-1.0904	-1.07783	3.42294e-05	-0.77962	-1.08858
200184333	rs36083650	1.64354e-09	-1.80755	-1.14602	2.12632e-06	-1.79825	-1.14509	1.18779e-05	-1.77509	-1.15152
200184346	rs16830063	4.61591e-09	-0.758946	-1.16197	1.24934e-05	-0.0119898	-1.16055	9.75326e-05	0.344095	-1.16519
200184533	rs35656575	1.52089e-09	-1.80696	-1.22417	1.97553e-06	-1.79335	-1.22355	1.11554e-05	-1.76637	-1.22299
200184939	rs7529495	2.73746e-09	-1.64672	-0.796672	3.55456e-06	-1.63957	-0.789942	1.84222e-05	-1.66568	-0.822045
200185109	rs7548202	2.71891e-09	-1.65662	-0.793575	3.62976e-06	-1.62396	-0.784607	1.8736e-05	-1.656	-0.814836
200186286	rs11582885	2.39868e-09	-1.35464	-1.22087	1.95058e-06	-1.80671	-1.2229	1.08286e-05	-1.79728	-1.22181
200187504	rs10919851	3.28634e-09	-1.20112	-1.05953	2.32919e-06	-1.80754	-1.04468	1.24976e-05	-1.8036	-1.07215
200187645	rs7521914	2.57626e-09	-1.28487	-1.21921	1.97719e-06	-1.79943	-1.21664	1.10512e-05	-1.78019	-1.21856
200187860	rs12758493	6.71801e-09	-1.54563	-1.94129e-10	6.64949e-06	-1.8032	-1.94129e-10	3.65717e-05	-1.80201	-1.94129e-10
200188235	rs10919852	2.48929e-09	-1.48416	-1.05426	2.34778e-06	-1.80496	-1.03931	1.25565e-05	-1.80734	-1.0637
200189220	rs16830066	2.36599e-09	-1.68237	-0.906855	4.46623e-06	-1.28524	-0.915957	3.73852e-05	-0.88213	-0.897878
200189305	rs6427807	1.33412e-08	0.328151	-1.18772	2.5133e-06	-1.60059	-1.17555	1.5379e-05	-1.46838	-1.1999
200189321	rs6427808	2.22743e-09	-1.4274	-1.22218	1.96073e-06	-1.80619	-1.21824	1.07189e-05	-1.80572	-1.22356
200189421	rs6427809	1.04281e-08	0.0857586	-1.19168	2.51142e-06	-1.57499	-1.2019	1.63836e-05	-1.42385	-1.18115
200189524	rs2885822	9.90373e-09	0.0677359	-1.22525	2.23298e-06	-1.66798	-1.22642	1.34605e-05	-1.57962	-1.2219
200190063	rs75633869	6.54139e-09	-1.57227	-1.94129e-10	1.28767e-05	-1.14232	-1.94129e-10	7.329e-05	-1.10686	-1.94129e-10
200190176	rs115865429	6.33608e-09	-1.60416	-1.94129e-10	1.45679e-05	-1.01892	-1.94129e-10	8.71281e-05	-0.933904	-1.94129e-10
200190274	rs72740893	1.24776e-08	-0.926491	-1.94129e-10	9.70671e-06	-1.42492	-1.94129e-10	4.95722e-05	-1.49785	-1.94129e-10
200190572	rs377047349	1.02868e-08	-1.41271e-10	-1.11956	1.31962e-05	-1.41271e-10	-1.11781	7.27036e-05	-1.41271e-10	-1.11489
200190708	rs1404063	9.19542e-09	-0.0721572	-1.15956	2.44081e-06	-1.63151	-1.1739	1.56366e-05	-1.50697	-1.1447
200191336	rs940394	1.04609e-08	0.0208164	-1.12359	2.60019e-06	-1.60028	-1.14187	1.77e-05	-1.42086	-1.10686
200191481	rs940395	1.06978e-08	0.0419952	-1.12238	2.62253e-06	-1.59311	-1.14049	1.79245e-05	-1.41109	-1.10403
200192024	rs7547703	1.10129e-08	0.0632982	-1.11466	2.66038e-06	-1.58582	-1.13345	1.82549e-05	-1.40119	-1.09566
200192690	rs61824871	6.1384e-09	-1.63586	-1.94129e-10	1.28749e-05	-1.14246	-1.94129e-10	6.19837e-05	-1.27441	-1.94129e-10
200192730	rs80327295	5.75174e-09	-1.70092	-1.94129e-10	7.76233e-06	-1.64846	-1.94129e-10	3.66894e-05	-1.7988	-1.94129e-10
200192838	rs7526221	9.25341e-09	-1.41271e-10	-1.22543	1.18606e-05	-1.41271e-10	-1.22452	6.50363e-05	-1.41271e-10	-1.22634
200193623	rs79319058	2.41769e-08	-1.41271e-10	-0.265027	3.07752e-05	-1.41271e-10	-0.27103	0.000173431	-1.41271e-10	-0.245505
200193823	rs1111642	1.42457e-08	0.20411	-0.998076	2.8987e-06	-1.6073	-1.02617	1.99409e-05	-1.44059	-0.967921
200193865	rs1111643	1.37848e-08	0.181996	-1.00886	2.84978e-06	-1.61424	-1.03626	1.95287e-05	-1.45	-0.979397
200194996	rs4406663	1.55641e-08	0.314271	-1.01973	2.94404e-06	-1.57154	-1.04642	2.0442e-05	-1.3927	-0.990992
200196671	rs142171882	2.8558e-08	-0.0984889	-1.94129e-10	7.52068e-05	0.622503	-1.94129e-10	0.000419206	0.637079	-1.94129e-10
200196812	rs10919854	1.81405e-08	0.347239	-0.899518	3.80546e-06	-1.50565	-0.85565	2.34328e-05	-1.34073	-0.906415
200197167	rs12029277	1.74741e-08	-1.41271e-10	-0.589703	2.19442e-05	-1.41271e-10	-0.609237	0.000128556	-1.41271e-10	-0.544918
200197538	rs12128213	3.113e-09	-1.09352	-1.22131	2.06798e-06	-1.75067	-1.2205	1.10189e-05	-1.79053	-1.21114
200197618	rs12128246	1.75009e-08	0.301557	-0.889728	3.78071e-06	-1.5226	-0.845229	2.31662e-05	-1.36186	-0.896729
200197648	rs6670310	9.33475e-09	-1.41271e-10	-1.21668	1.19905e-05	-1.41271e-10	-1.21362	6.53995e-05	-1.41271e-10	-1.22077
200197763	rs10800681	1.3266e-08	0.140321	-1.00554	2.82216e-06	-1.62708	-1.03316	1.92571e-05	-1.46754	-0.975864
200198473	rs10919855	1.29376e-08	0.118568	-1.00886	2.79497e-06	-1.63366	-1.03626	1.90162e-05	-1.47659	-0.979397
200198586	rs10919856	1.61671e-08	0.395344	-1.06279	2.98481e-06	-1.52609	-1.07811	2.014e-05	-1.34862	-1.04996
200198946	rs10800682	2.25131e-08	0.647113	-0.983441	3.18598e-06	-1.59355	-0.945431	1.96032e-05	-1.43621	-0.989383
200199085	rs75741179	9.3845e-09	-1.41271e-10	-1.21137	1.19756e-05	-1.41271e-10	-1.21487	6.63753e-05	-1.41271e-10	-1.20596
200199089	rs76020948	9.39136e-09	-1.41271e-10	-1.21063	1.19833e-05	-1.41271e-10	-1.21423	6.64318e-05	-1.41271e-10	-1.20511
200199414	rs3861927	5.85533e-08	1.57656	-0.957049	2.98711e-06	-1.62662	-0.976813	2.00706e-05	-1.46138	-0.940651
200199619	rs111837333	5.58493e-09	-1.73035	-1.94129e-10	1.01884e-05	-1.37648	-1.94129e-10	6.40408e-05	-1.24176	-1.94129e-10
200199971	rs2204309	1.36391e-07	2.6904	-1.2253	4.34505e-06	-1.00237	-1.22633	4.64674e-05	-0.338714	-1.22382
200200191	rs10753872	4.92517e-08	1.33383	-0.887309	2.96355e-06	-1.6896	-0.921752	2.02858e-05	-1.5406	-0.850765
200200288	rs78580755	1.7744e-08	-1.41271e-10	-0.574376	2.26936e-05	-1.41271e-10	-0.575656	0.00012753	-1.41271e-10	-0.55293
200200856	rs12405170	9.29488e-09	-1.41271e-10	-1.22096	1.18786e-05	-1.41271e-10	-1.223	6.56376e-05	-1.41271e-10	-1.21713
200200951	rs12406311	9.299e-09	-1.41271e-10	-1.22052	1.18827e-05	-1.41271e-10	-1.22265	6.56754e-05	-1.41271e-10	-1.21656
200201523	rs10919857	7.30818e-08	1.63344	-0.792284	3.52217e-06	-1.61982	-0.818845	2.39127e-05	-1.45533	-0.771544
200201835	rs10737569	5.28005e-08	1.38939	-0.873295	3.0363e-06	-1.67864	-0.908461	2.09269e-05	-1.52423	-0.836022
200201905	rs10800683	8.12092e-08	2.11612	-1.16952	2.50002e-06	-1.63103	-1.15041	1.58361e-05	-1.46662	-1.17237
200202231	rs10753873	5.30511e-08	1.38939	-0.86856	3.04998e-06	-1.67864	-0.903967	2.10313e-05	-1.52423	-0.831044
200202822	rs150213926	5.18718e-09	-1.80424	-1.94129e-10	7.76336e-06	-1.64832	-1.94129e-10	4.1328e-05	-1.67974	-1.94129e-10
200203578	rs76122725	9.27574e-09	-1.41271e-10	-1.22302	1.19009e-05	-1.41271e-10	-1.22113	6.51095e-05	-1.41271e-10	-1.22521
200203697	rs76438722	7.39008e-09	-1.45029	-1.94129e-10	7.99373e-06	-1.61908	-1.94129e-10	5.20104e-05	-1.44984	-1.94129e-10
200203805	rs2204308	1.63791e-07	2.86693	-1.21877	4.7247e-06	-0.924298	-1.22064	5.00617e-05	-0.269058	-1.21897
200203841	rs2204307	1.59902e-09	-1.80061	-1.18043	3.48274e-06	-1.27213	-1.17779	2.4147e-05	-1.03498	-1.18214
200204364	rs10919858	1.8634e-07	2.99723	-1.22008	4.99688e-06	-0.867151	-1.22177	5.3898e-05	-0.193922	-1.22027
200204593	rs74370414	9.25224e-09	-1.41271e-10	-1.22556	1.18608e-05	-1.41271e-10	-1.2245	6.50328e-05	-1.41271e-10	-1.22639
200204624	rs10919859	1.74553e-07	2.93018	-1.21838	4.85873e-06	-0.896684	-1.22028	5.19202e-05	-0.232681	-1.21889
200204667	rs10919860	1.2854e-07	2.62882	-1.223	4.2385e-06	-1.0283	-1.22523	4.50071e-05	-0.373817	-1.22065
200205826	rs1339576	2.12591e-07	3.13128	-1.22234	5.41442e-06	-0.787793	-1.22088	6.01395e-05	-0.0825757	-1.22204
200206138	rs34463984	9.3097e-09	-1.41271e-10	-1.21937	1.18941e-05	-1.41271e-10	-1.22169	6.57427e-05	-1.41271e-10	-1.21553
200206505	rs72740898	6.51743e-08	0.726641	-1.94129e-10	9.63436e-06	-1.4324	-1.94129e-10	6.46604e-05	-1.23213	-1.94129e-10
200207194	rs10800684	1.31886e-07	2.65794	-1.22643	4.28819e-06	-1.01607	-1.2258	4.55025e-05	-0.357243	-1.22627
200208079	rs12141508	8.0694e-09	-1.36235	-1.94129e-10	7.01319e-06	-1.74995	-1.94129e-10	3.78293e-05	-1.7682	-1.94129e-10
200208183	rs12071602	1.3189e-07	2.65794	-1.22639	4.28688e-06	-1.01607	-1.22611	4.55128e-05	-0.357243	-1.22605
200208417	rs12130750	1.10771e-08	0.171674	-1.21722	2.02867e-06	-1.77332	-1.21704	1.07375e-05	-1.80506	-1.22249
200208903	rs6665819	1.45056e-07	2.75243	-1.22573	4.47182e-06	-0.976002	-1.22394	4.80304e-05	-0.303179	-1.22627
200209034	rs6668384	1.93334e-07	3.03282	-1.21883	5.19962e-06	-0.832262	-1.21689	5.69544e-05	-0.14056	-1.21847
200210394	rs12037069	1.54728e-09	-1.80702	-1.20691	3.10463e-06	-1.35691	-1.20794	2.22191e-05	-1.09643	-1.2039
200212278	rs74715476	3.19593e-08	-1.41271e-10	0.0140382	3.94714e-05	-1.41271e-10	-0.0221627	0.000242075	-1.41271e-10	0.0879641
200212659	rs12087689	1.55687e-09	-1.80729	-1.20046	3.21546e-06	-1.32805	-1.20172	2.29723e-05	-1.06762	-1.19937
200212789	rs12087733	1.54923e-09	-1.80755	-1.20511	3.28539e-06	-1.302	-1.20625	2.36132e-05	-1.03535	-1.20413
200213299	rs11584160	1.54797e-09	-1.79402	-1.21946	3.85058e-06	-1.13113	-1.21838	2.83783e-05	-0.834743	-1.22091
200213790	rs10800685	1.5529e-09	-1.80745	-1.20284	3.23572e-06	-1.31944	-1.20404	2.31625e-05	-1.05694	-1.20181
200214767	rs183000011	2.84899e-08	-0.100873	-1.94129e-10	2.45568e-05	-0.496751	-1.94129e-10	0.000109315	-0.707052	-1.94129e-10
200214797	rs112330375	7.73727e-09	-1.40438	-1.94129e-10	1.04012e-05	-1.35582	-1.94129e-10	4.82598e-05	-1.52468	-1.94129e-10
200215115	rs10753874	1.56915e-09	-1.80323	-1.19666	3.02108e-06	-1.39411	-1.19801	2.12319e-05	-1.15028	-1.1955
200217158	rs181310516	1.07119e-08	-1.07907	-1.94129e-10	1.1651e-05	-1.24235	-1.94129e-10	5.38648e-05	-1.41481	-1.94129e-10
200218492	rs35770173	5.40959e-07	2.84292	-1.94129e-10	0.000175479	1.46978	-1.94129e-10	0.000649941	1.0756	-1.94129e-10
200218581	rs11587704	1.6004e-09	-1.80728	-1.17288	3.55544e-06	-1.25938	-1.16988	2.50023e-05	-1.00414	-1.17818
200218981	rs10800686	1.58788e-09	-1.80159	-1.18643	3.85046e-06	-1.16572	-1.18383	2.76263e-05	-0.891531	-1.19098
200219020	rs12562086	1.58313e-09	-1.80618	-1.18485	3.52678e-06	-1.25516	-1.1822	2.52055e-05	-0.984728	-1.18949
200220295	rs12735246	5.44772e-09	-1.75523	-1.94129e-10	7.18061e-06	-1.72635	-1.94129e-10	3.86568e-05	-1.74656	-1.94129e-10
200220495	rs138555457	9.5221e-09	-1.41271e-10	-1.19681	1.22003e-05	-1.41271e-10	-1.19627	6.66289e-05	-1.41271e-10	-1.20214
200220794	rs12045034	1.58903e-09	-1.80124	-1.18606	3.75773e-06	-1.1904	-1.18352	2.72625e-05	-0.906089	-1.18968
200220815	rs79537944	9.25991e-09	-1.41271e-10	-1.22473	1.18731e-05	-1.41271e-10	-1.22346	6.50772e-05	-1.41271e-10	-1.22571
200220848	rs72468016	9.25736e-09	-1.41271e-10	-1.22501	1.18693e-05	-1.41271e-10	-1.22378	6.50584e-05	-1.41271e-10	-1.226
200221096	rs12740189	1.00641e-07	1.16114	-1.94129e-10	5.19856e-05	0.253227	-1.94129e-10	0.000202358	-0.0912429	-1.94129e-10
200221106	rs12045833	1.58995e-09	-1.80145	-1.18527	3.00724e-06	-1.40985	-1.18686	2.10565e-05	-1.17017	-1.1839
200221278	rs75247983	1.14819e-08	-1.00966	-1.94129e-10	2.19733e-05	-0.607909	-1.94129e-10	0.000141074	-0.451997	-1.94129e-10
200221769	rs10919862	1.59243e-09	-1.80145	-1.18372	3.01183e-06	-1.40985	-1.18534	2.10898e-05	-1.17017	-1.18232
200221971	rs55926987	3.63631e-09	-0.999434	-1.16002	2.90305e-06	-1.4941	-1.13788	1.53204e-05	-1.50076	-1.17133
200222387	rs819633	5.32791e-09	-0.551076	-1.22639	8.15599e-06	-0.372859	-1.22613	2.04183e-05	-1.15843	-1.22642
200222777	rs12047019	1.63094e-09	-1.80749	-1.15378	3.49944e-06	-1.2951	-1.15003	2.44351e-05	-1.04752	-1.15774
200224832	rs16846367	9.29643e-09	-1.41271e-10	-1.22079	1.19331e-05	-1.41271e-10	-1.21842	6.52702e-05	-1.41271e-10	-1.22275
200226041	rs10919863	1.62686e-09	-1.80424	-1.15953	3.23594e-06	-1.36297	-1.16045	2.32367e-05	-1.0966	-1.15895
200226100	rs11587317	2.1597e-09	-1.77625	-0.904201	4.32799e-06	-1.31791	-0.914725	3.22428e-05	-1.03789	-0.890101
200226186	rs16846371	9.25688e-09	-1.41271e-10	-1.22506	1.18689e-05	-1.41271e-10	-1.22382	6.50759e-05	-1.41271e-10	-1.22573
200226398	rs12042253	1.63642e-09	-1.80356	-1.15436	3.21121e-06	-1.37474	-1.15634	2.30677e-05	-1.10873	-1.15412
200226479	rs12038765	2.14544e-08	-1.41271e-10	-0.384494	2.74505e-05	-1.41271e-10	-0.385355	0.000150967	-1.41271e-10	-0.384223
200226790	rs12024599	1.6463e-09	-1.80087	-1.15103	3.1452e-06	-1.3988	-1.15306	2.24459e-05	-1.13939	-1.15078
200226816	rs188059047	3.01895e-08	-1.41271e-10	-0.0429317	3.8534e-05	-1.41271e-10	-0.0461967	0.000199429	-1.41271e-10	-0.105826
200227552	rs12039738	1.63858e-09	-1.80734	-1.14925	3.64278e-06	-1.25882	-1.14617	2.69629e-05	-0.947395	-1.15943
200227600	rs12046682	1.70106e-09	-1.80748	-1.11169	3.7782e-06	-1.26087	-1.10762	2.83424e-05	-0.937192	-1.11973
200227693	rs184575556	9.30523e-09	-1.21985	-1.94129e-10	1.03015e-05	-1.36545	-1.94129e-10	4.86725e-05	-1.51617	-1.94129e-10
200227924	rs16846374	9.249e-09	-1.41271e-10	-1.22591	1.1854e-05	-1.41271e-10	-1.22507	6.50401e-05	-1.41271e-10	-1.22628
200227941	rs116183427	5.41411e-09	-1.76142	-1.94129e-10	6.62206e-06	-1.80733	-1.94129e-10	3.71871e-05	-1.78532	-1.94129e-10
200228273	rs79821757	9.25028e-09	-1.41271e-10	-1.22577	1.18566e-05	-1.41271e-10	-1.22485	6.50452e-05	-1.41271e-10	-1.2262
200228949	rs10919864	1.55441e-09	-1.80751	-1.20182	3.32458e-06	-1.29272	-1.20367	2.55145e-05	-0.96984	-1.19219
200229160	rs113991094	9.24689e-09	-1.41271e-10	-1.22614	1.18381e-05	-1.41271e-10	-1.22642	6.50801e-05	-1.41271e-10	-1.22566
200229446	rs4341387	1.54939e-09	-1.80683	-1.20573	3.5182e-06	-1.23535	-1.20444	2.65726e-05	-0.921922	-1.19948
200229920	rs10919865	1.52399e-09	-1.80321	-1.22589	3.83145e-06	-1.12908	-1.22542	2.92322e-05	-0.799768	-1.22624
200230572	rs139082236	8.54025e-08	-1.41271e-10	0.99695	0.000107803	-1.41271e-10	0.98257	0.00072844	-1.41271e-10	1.18962
200230636	rs10919866	1.5293e-09	-1.79955	-1.22606	2.65335e-06	-1.4956	-1.22631	2.01073e-05	-1.17403	-1.22617
200230753	rs10919867	1.53378e-09	-1.7964	-1.22629	2.70321e-06	-1.47727	-1.22603	2.06364e-05	-1.14802	-1.22621
200231967	rs114874068	8.11116e-08	0.945402	-1.94129e-10	1.41081e-05	-1.05099	-1.94129e-10	0.000108109	-0.71814	-1.94129e-10
200232555	rs78847467	1.26769e-08	-1.41271e-10	-0.910647	1.63547e-05	-1.41271e-10	-0.903222	8.82006e-05	-1.41271e-10	-0.92167
200233105	rs139094902	7.09931e-09	-1.49043	-1.94129e-10	6.88076e-06	-1.76901	-1.94129e-10	3.66123e-05	-1.8009	-1.94129e-10
200233275	rs142487372	1.91825e-08	-1.41271e-10	-0.496426	2.45219e-05	-1.41271e-10	-0.498172	0.000117815	-1.41271e-10	-0.632164
200233436	rs72743009	6.1063e-09	-1.6411	-1.94129e-10	2.60711e-05	-0.436912	-1.94129e-10	0.000109076	-0.709237	-1.94129e-10
200233628	rs61824875	3.35148e-08	0.0615631	-1.94129e-10	0.000168347	1.42829	-1.94129e-10	0.000687842	1.13228	-1.94129e-10
200234381	rs10919870	1.56457e-09	-1.77673	-1.22609	2.05325e-06	-1.75259	-1.22572	1.3138e-05	-1.59969	-1.22608
200235436	rs76250450	1.34367e-08	-1.41271e-10	-0.852434	1.66786e-05	-1.41271e-10	-0.883612	9.34258e-05	-1.41271e-10	-0.864115
200236037	rs35849136	5.56911e-09	-1.73319	-1.94129e-10	8.14691e-06	-1.6001	-1.94129e-10	4.25132e-05	-1.65147	-1.94129e-10
200236353	rs189688112	5.47809e-09	-1.74967	-1.94129e-10	6.77241e-06	-1.78488	-1.94129e-10	3.72622e-05	-1.7833	-1.94129e-10
200236772	rs12029393	1.53413e-09	-1.7964	-1.22606	2.70246e-06	-1.47727	-1.22631	2.06394e-05	-1.14802	-1.22607
200238124	rs61824876	1.54439e-09	-1.7964	-1.2194	2.71768e-06	-1.47727	-1.22069	2.07772e-05	-1.14802	-1.21941
200238816	rs11581501	1.55109e-09	-1.78997	-1.2215	2.80002e-06	-1.44554	-1.22257	2.16779e-05	-1.10348	-1.22151
200239052	rs10919872	1.548e-09	-1.79856	-1.2149	2.6956e-06	-1.48955	-1.21657	2.05108e-05	-1.16541	-1.21492
200239446	rs115310997	1.31667e-08	-0.872737	-1.94129e-10	6.63826e-06	-1.80489	-1.94129e-10	3.6938e-05	-1.79204	-1.94129e-10
200241266	rs142156741	1.08735e-08	-1.41271e-10	-1.06409	1.38172e-05	-1.41271e-10	-1.07183	7.63795e-05	-1.41271e-10	-1.06557
200242206	rs183541212	2.42232e-08	-1.41271e-10	-0.263113	3.22094e-05	-1.41271e-10	-0.225479	0.000163283	-1.41271e-10	-0.3058
200242425	rs72644156	1.39265e-08	-1.41271e-10	-0.816629	1.75757e-05	-1.41271e-10	-0.83122	9.95403e-05	-1.41271e-10	-0.800721
200242632	rs61824877	1.56111e-09	-1.80049	-1.20454	2.6893e-06	-1.50159	-1.20686	2.03717e-05	-1.18258	-1.20456
200243986	rs11584219	1.58856e-09	-1.79683	-1.19077	3.25551e-06	-1.32364	-1.19375	2.35424e-05	-1.05169	-1.1908
200244370	rs61824888	1.57361e-09	-1.80137	-1.19569	2.69596e-06	-1.50753	-1.19846	2.03788e-05	-1.19107	-1.19571
200244796	rs114274112	6.90262e-08	0.784062	-1.94129e-10	2.44093e-05	-0.502776	-1.94129e-10	0.000191831	-0.144666	-1.94129e-10
200245064	rs148661753	1.11547e-08	-1.41271e-10	-1.03857	1.39999e-05	-1.41271e-10	-1.05869	7.91603e-05	-1.41271e-10	-1.02981
200245278	rs16846394	1.55056e-08	-1.41271e-10	-0.709222	1.95496e-05	-1.41271e-10	-0.724786	0.000108761	-1.41271e-10	-0.712132
200245641	rs10919874	5.02573e-09	-0.61089	-1.22496	1.95042e-06	-1.80485	-1.22484	1.08212e-05	-1.79509	-1.22468
200246296	rs12021926	1.46358e-08	-1.41271e-10	-0.766957	1.84417e-05	-1.41271e-10	-0.783122	0.000103632	-1.41271e-10	-0.760434
200246856	rs10919875	5.23046e-08	0.50666	-1.94129e-10	8.00068e-06	-1.61821	-1.94129e-10	5.13969e-05	-1.46171	-1.94129e-10
200246944	rs16846399	2.26081e-09	-1.72494	-0.909764	4.74294e-06	-1.21113	-0.929951	4.03555e-05	-0.79314	-0.910415
200247025	rs10919876	4.75229e-09	-0.665431	-1.22637	1.95548e-06	-1.80071	-1.2264	1.09553e-05	-1.78106	-1.22639
200247702	rs10494811	2.70757e-09	-1.51301	-0.941362	1.06788e-05	-0.369617	-0.959865	5.33576e-05	-0.52297	-0.901297
200247910	rs16846402	2.30689e-09	-1.72449	-0.890039	4.7217e-06	-1.23407	-0.911495	4.03067e-05	-0.818121	-0.886645
200248327	rs148194860	5.793e-09	-1.69377	-1.94129e-10	6.68298e-06	-1.79818	-1.94129e-10	3.66426e-05	-1.80007	-1.94129e-10
200248398	rs12031071	2.25915e-09	-1.72826	-0.907179	4.57032e-06	-1.25008	-0.928072	3.89111e-05	-0.836132	-0.903872
200248538	rs10919877	4.86064e-09	-0.644424	-1.22483	1.94948e-06	-1.80516	-1.22501	1.08149e-05	-1.79523	-1.22513
200249401	rs12120013	5.07629e-09	-0.601329	-1.22452	1.94625e-06	-1.80712	-1.22471	1.07736e-05	-1.79933	-1.22485
200249678	rs34129498	6.16253e-09	-1.63194	-1.94129e-10	6.99422e-06	-1.75265	-1.94129e-10	3.66815e-05	-1.79901	-1.94129e-10
200249712	rs12032187	1.43388e-08	-1.41271e-10	-0.787454	1.80742e-05	-1.41271e-10	-0.803251	0.000101515	-1.41271e-10	-0.781078
200249862	rs75440582	5.79213e-08	0.608661	-1.94129e-10	8.35457e-06	-1.57493	-1.94129e-10	5.45062e-05	-1.40297	-1.94129e-10
200250392	rs113765627	5.83413e-08	0.615885	-1.94129e-10	8.33692e-06	-1.57704	-1.94129e-10	5.37601e-05	-1.41675	-1.94129e-10
200250436	rs6671242	8.14512e-07	4.41403	-1.16187	3.61029e-06	-1.24244	-1.17151	2.35915e-05	-1.06932	-1.17108
200251050	rs4915419	4.66228e-07	3.91576	-1.22151	2.52088e-06	-1.54958	-1.22355	1.54774e-05	-1.43862	-1.22328
200251210	rs114688461	7.68807e-08	0.89183	-1.94129e-10	1.86032e-05	-0.774405	-1.94129e-10	0.000145598	-0.42043	-1.94129e-10
200251211	rs72743012	7.07228e-08	0.808343	-1.94129e-10	8.22528e-06	-1.59053	-1.94129e-10	4.93809e-05	-1.50172	-1.94129e-10
200251510	rs72743013	7.33939e-08	0.845416	-1.94129e-10	8.31436e-06	-1.57975	-1.94129e-10	5.00151e-05	-1.48896	-1.94129e-10
200252281	rs141889898	1.52248e-08	-0.727496	-1.94129e-10	6.3492e-05	0.453175	-1.94129e-10	0.000362386	0.491427	-1.94129e-10
200253394	rs72743014	4.81148e-08	0.423165	-1.94129e-10	7.56749e-06	-1.67388	-1.94129e-10	4.70519e-05	-1.55003	-1.94129e-10
200253612	rs35877733	2.15309e-07	3.14807	-1.22642	8.4273e-06	-0.340432	-1.22583	8.52602e-05	0.268834	-1.22441
200253673	rs58828718	3.61864e-07	3.66063	-1.21978	2.44189e-06	-1.58267	-1.2223	1.55358e-05	-1.43522	-1.22291
200254318	rs12132778	2.96437e-07	3.45926	-1.21785	2.31064e-06	-1.63958	-1.22063	1.45269e-05	-1.50502	-1.22026
200254384	rs12117937	3.5576e-07	3.6448	-1.22097	2.38567e-06	-1.60513	-1.22313	1.51667e-05	-1.45933	-1.22285
200254991	rs138368472	1.5181e-07	1.5722	-1.94129e-10	5.08414e-05	0.230972	-1.94129e-10	0.000326777	0.387996	-1.94129e-10
200255600	rs6427813	2.73148e-07	3.38597	-1.22638	2.2487e-06	-1.66111	-1.22628	1.41112e-05	-1.52815	-1.22617
200255788	rs6427814	2.63219e-07	3.34878	-1.22622	2.23454e-06	-1.6673	-1.22641	1.39881e-05	-1.53672	-1.22635
200256422	rs12144219	2.50359e-07	3.29842	-1.22595	2.19771e-06	-1.68391	-1.22642	1.33831e-05	-1.58087	-1.22643
200256579	rs72743018	4.81148e-08	0.423165	-1.94129e-10	7.56749e-06	-1.67388	-1.94129e-10	4.70519e-05	-1.55003	-1.94129e-10
200256649	rs10919879	2.25829e-07	3.19397	-1.22461	8.27089e-06	-0.358992	-1.226	8.55566e-05	0.274281	-1.22639
200256826	rs72743021	4.89136e-08	0.439631	-1.94129e-10	7.59823e-06	-1.66982	-1.94129e-10	4.73168e-05	-1.54442	-1.94129e-10
200257679	rs61824892	3.16242e-09	-1.3145	-0.984587	1.33046e-05	-0.102473	-1.00716	0.000124841	0.417626	-0.991871
200258318	rs12057329	1.57333e-08	-1.41271e-10	-0.694645	1.99581e-05	-1.41271e-10	-0.704104	0.000110303	-1.41271e-10	-0.698051
200258331	rs140090970	4.54692e-08	0.36661	-1.94129e-10	7.5175e-06	-1.6805	-1.94129e-10	4.65242e-05	-1.56131	-1.94129e-10
200259095	rs12727980	5.05006e-07	3.27819	-0.504042	4.25737e-06	-1.71354	-0.535549	2.53079e-05	-1.59261	-0.577557
200259607	rs7515411	8.2671e-08	2.15569	-1.19124	2.75405e-06	-1.50048	-1.18419	1.83718e-05	-1.30481	-1.18565
200259938	rs34959467	1.3505e-07	2.27285	-0.817627	3.73694e-06	-1.52331	-0.856157	2.55615e-05	-1.31607	-0.844121
200259948	rs7527628	8.70542e-08	2.21492	-1.19881	2.77506e-06	-1.48383	-1.19323	1.86171e-05	-1.28358	-1.19363
200260339	rs7518301	4.12352e-06	5.88232	-1.00828	2.33506e-05	0.477449	-1.02456	0.000405201	1.64042	-1.03732
200260443	rs7530358	4.0774e-06	5.88232	-1.01952	2.30995e-05	0.477449	-1.03537	0.000400985	1.64042	-1.04778
200260497	rs186113791	9.49064e-09	-1.41271e-10	-1.20012	1.21177e-05	-1.41271e-10	-1.20307	6.54488e-05	-1.41271e-10	-1.22001
200260632	rs12734709	6.15196e-09	-1.63365	-1.94129e-10	7.04207e-06	-1.74584	-1.94129e-10	3.67701e-05	-1.7966	-1.94129e-10
200261014	rs10919882	1.19563e-08	-1.41271e-10	-0.969164	1.51947e-05	-1.41271e-10	-0.976795	8.29614e-05	-1.41271e-10	-0.982907
200261257	rs956009	2.01016e-07	2.60564	-0.752677	4.33313e-06	-1.43689	-0.794563	3.08131e-05	-1.19212	-0.781225
200261488	rs2140558	4.08181e-08	1.24656	-0.987855	4.00771e-06	-1.29438	-1.01514	2.37661e-05	-1.23406	-0.998964
200261547	rs10429903	2.94566e-09	-1.37794	-0.992148	1.17096e-05	-0.222329	-1.015	0.000108259	0.280393	-0.997151
200261628	rs9787012	1.199e-08	-1.41271e-10	-0.966348	1.52369e-05	-1.41271e-10	-0.974021	8.3189e-05	-1.41271e-10	-0.980167
200262410	rs12029351	1.18188e-08	-1.41271e-10	-0.980735	1.50225e-05	-1.41271e-10	-0.988191	8.2033e-05	-1.41271e-10	-0.994162
200262897	rs61824893	3.04648e-09	-1.36233	-0.974103	1.1638e-05	-0.245627	-0.997839	0.000106836	0.249309	-0.979296
200263123	rs4915423	1.95971e-07	2.61088	-0.783338	4.19819e-06	-1.43923	-0.823856	3.01426e-05	-1.18189	-0.813453
200263154	rs4915200	7.24807e-06	6.47826	-1.0402	3.06633e-05	0.780836	-1.05551	0.000581585	2.03685	-1.07237
200263195	rs4915424	7.23241e-06	6.47826	-1.04236	3.06009e-05	0.780836	-1.05755	0.000581832	2.03685	-1.07195
200263321	rs61824894	3.02684e-09	-1.35705	-0.985855	1.22594e-05	-0.182428	-1.00902	0.000114035	0.326149	-0.990925
200263327	rs4915425	7.2237e-06	6.47826	-1.04357	3.05656e-05	0.780836	-1.0587	0.00058119	2.03685	-1.07305
200263697	rs2153279	8.10097e-06	6.59396	-1.04465	3.25794e-05	0.845679	-1.05974	0.000628304	2.11579	-1.07404
200263794	rs2153278	7.52607e-06	6.51807	-1.04236	3.12899e-05	0.803103	-1.05755	0.000597831	2.06398	-1.07195
200263870	rs2185277	1.07343e-07	2.44911	-1.22351	2.81893e-06	-1.43628	-1.2251	1.95954e-05	-1.20199	-1.224
200264100	rs6689473	6.77429e-06	6.40292	-1.03245	2.96212e-05	0.738799	-1.04805	0.000557801	1.98558	-1.06286
200264441	rs7531171	1.79376e-07	2.53785	-0.798794	4.00106e-06	-1.47105	-0.840125	2.84171e-05	-1.22678	-0.827514
200264548	rs7543193	1.00987e-07	2.38813	-1.22356	2.76895e-06	-1.45414	-1.22513	1.91516e-05	-1.22486	-1.22404
200264559	rs7553595	6.95774e-06	6.44253	-1.04534	2.99107e-05	0.76088	-1.0604	0.000566299	2.01252	-1.07468
200264671	rs9787270	1.22914e-08	-1.41271e-10	-0.941525	1.56142e-05	-1.41271e-10	-0.949558	8.52242e-05	-1.41271e-10	-0.955997
200264764	rs61824895	2.92606e-09	-1.39091	-0.985855	1.14889e-05	-0.247337	-1.00902	0.000105851	0.251678	-0.990925
200264925	rs7554011	1.80626e-07	2.53785	-0.791849	4.03384e-06	-1.47105	-0.831967	2.85837e-05	-1.22678	-0.821667
200264941	rs9787150	1.19563e-08	-1.41271e-10	-0.969164	1.51947e-05	-1.41271e-10	-0.976795	8.29614e-05	-1.41271e-10	-0.982907
200265077	rs61824896	2.9294e-09	-1.38479	-0.990834	1.15707e-05	-0.235517	-1.01375	0.000106771	0.265254	-0.995851
200265140	rs7354861	1.03863e-07	2.41696	-1.22431	2.79096e-06	-1.44573	-1.22562	1.93458e-05	-1.21408	-1.22473
200265254	rs149863892	5.55376e-08	-1.41271e-10	0.566635	6.99829e-05	-1.41271e-10	0.550513	0.000359755	-1.41271e-10	0.484141
200265274	rs7354985	6.78604e-06	6.40292	-1.03072	2.96705e-05	0.738799	-1.04638	0.00055869	1.98558	-1.06127
200265345	rs7354862	1.07257e-07	2.44911	-1.22431	2.81747e-06	-1.43628	-1.22562	1.95812e-05	-1.20199	-1.22473
200265618	rs7540115	4.83924e-07	3.90175	-1.17025	9.66617e-06	-0.250617	-1.17849	9.97074e-05	0.386971	-1.18601
200265781	rs7517753	6.28332e-06	6.32793	-1.0327	2.84051e-05	0.697113	-1.04828	0.000529992	1.93466	-1.06309
200265880	rs7517687	1.83626e-07	2.57048	-0.808003	4.00866e-06	-1.46193	-0.84735	2.84805e-05	-1.21481	-0.837252
200265895	rs7517691	6.2934e-06	6.32793	-1.03109	2.84488e-05	0.697113	-1.04675	0.000530772	1.93466	-1.06161
200266079	rs12038331	2.78561e-09	-1.42409	-1.00187	1.06051e-05	-0.312175	-1.02423	9.6699e-05	0.177087	-1.00677
200266320	rs61824897	2.73427e-09	-1.44269	-1.00187	1.02203e-05	-0.349136	-1.02423	9.26647e-05	0.134471	-1.00677
200266797	rs6427815	6.12292e-06	6.2886	-1.01923	2.81541e-05	0.675315	-1.03536	0.000522481	1.90801	-1.0507
200266855	rs61824898	2.95084e-09	-1.37103	-0.997301	1.18208e-05	-0.209085	-1.01879	0.000109875	0.295589	-0.997528
200266881	rs6427816	2.0676e-07	2.66579	-0.784657	4.21756e-06	-1.43478	-0.823702	3.03534e-05	-1.17942	-0.808959
200266889	rs7521057	2.03393e-07	2.66579	-0.801076	4.15199e-06	-1.43478	-0.839371	2.98729e-05	-1.17942	-0.824915
200267124	rs6427817	1.97066e-07	2.63281	-0.799693	4.11254e-06	-1.44426	-0.839438	2.93798e-05	-1.19174	-0.829236
200267231	rs6427818	1.19279e-07	2.48139	-1.15035	3.04622e-06	-1.4267	-1.15713	2.1248e-05	-1.18978	-1.15524
200267275	rs61824899	2.70167e-09	-1.449	-1.00756	1.00376e-05	-0.361771	-1.02963	9.08106e-05	0.119887	-1.01239
200267292	rs10919884	9.92493e-09	-1.41271e-10	-1.15537	1.2626e-05	-1.41271e-10	-1.16198	6.94673e-05	-1.41271e-10	-1.16043
200267608	rs10800693	2.02865e-07	2.66579	-0.803678	4.13598e-06	-1.43478	-0.843233	2.963e-05	-1.17942	-0.833081
200267661	rs10800694	2.02029e-07	2.66579	-0.807805	4.11977e-06	-1.43478	-0.847161	2.95122e-05	-1.17942	-0.837061
200267791	rs12025408	2.67241e-09	-1.45525	-1.0122	9.86868e-06	-0.374351	-1.03402	8.90912e-05	0.105358	-1.01698
200267903	rs147271377	1.89128e-08	-0.510586	-1.94129e-10	1.52462e-05	-0.97341	-1.94129e-10	7.72722e-05	-1.05395	-1.94129e-10
200268310	rs139395878	1.00706e-08	-1.41271e-10	-1.1408	1.28359e-05	-1.41271e-10	-1.14549	7.18357e-05	-1.41271e-10	-1.1269
200268311	rs12239178	2.69816e-09	-1.44301	-1.01484	1.00888e-05	-0.349785	-1.03653	9.14152e-05	0.133723	-1.01959
200268353	rs12239361	2.69816e-09	-1.44301	-1.01484	1.00888e-05	-0.349785	-1.03653	9.14152e-05	0.133723	-1.01959
200268415	rs7549328	1.75673e-07	2.53785	-0.819657	3.92846e-06	-1.47105	-0.858438	2.78273e-05	-1.22678	-0.848488
200268629	rs7549573	1.76317e-07	2.53785	-0.815997	3.94216e-06	-1.47105	-0.854957	2.79256e-05	-1.22678	-0.84496
200268791	rs7527464	5.6429e-06	6.21416	-1.02643	2.6833e-05	0.634168	-1.04227	0.000493533	1.85763	-1.05733
200268853	rs61824900	2.69108e-09	-1.44301	-1.01747	1.00637e-05	-0.349785	-1.03902	9.11779e-05	0.133723	-1.02219
200269134	rs940400	1.51452e-07	2.76563	-1.19579	1.41497e-05	0.153925	-1.20197	0.000136846	0.72397	-1.2064
200269213	rs940399	5.73521e-06	6.21284	-1.00888	2.83308e-05	0.671631	-1.02542	0.000539229	1.93002	-1.04116
200269369	rs940398	2.00124e-07	2.60316	-0.754649	4.31748e-06	-1.43823	-0.796833	3.11148e-05	-1.17483	-0.788775
200269842	rs12239409	3.00069e-09	-1.46162	-0.88996	1.0943e-05	-0.387242	-0.917793	9.87801e-05	0.0904606	-0.898848
200269903	rs940397	6.40016e-06	6.3266	-1.01294	3.00683e-05	0.735054	-1.02932	0.000580668	2.0078	-1.04491
200270077	rs191090171	1.73076e-08	-1.41271e-10	-0.599276	2.20413e-05	-1.41271e-10	-0.604819	0.000113433	-1.41271e-10	-0.670073
200270134	rs183245197	1.73076e-08	-1.41271e-10	-0.599276	2.20413e-05	-1.41271e-10	-0.604819	0.000113433	-1.41271e-10	-0.670073
200270585	rs6679648	1.02186e-08	-1.41271e-10	-1.12621	1.29225e-05	-1.41271e-10	-1.13877	7.07087e-05	-1.41271e-10	-1.14272
200270746	rs819638	2.90416e-06	5.20457	-0.681089	1.16632e-05	-0.51453	-0.726769	8.49497e-05	-0.234091	-0.725132
200271103	rs6682695	4.23326e-08	1.02863	-0.7335	5.40798e-06	-1.24782	-0.762045	2.86971e-05	-1.23476	-0.809723
200271343	rs819637	1.24588e-07	2.48814	-1.11356	4.08247e-06	-1.17433	-1.11671	2.11457e-05	-1.20443	-1.14541
200271408	rs819636	1.73159e-06	5.00757	-1.0012	7.89485e-06	-0.629881	-1.00165	5.95676e-05	-0.264594	-1.04958
200271499	rs76488637	2.34378e-08	-0.296074	-1.94129e-10	9.80061e-06	-1.41529	-1.94129e-10	8.87543e-05	-0.915411	-1.94129e-10
200271692	rs819635	1.72514e-07	2.73642	-1.03637	3.34503e-06	-1.45542	-1.03484	2.39482e-05	-1.13758	-1.08781
200272293	rs74847930	5.48307e-08	-1.41271e-10	0.553826	6.91114e-05	-1.41271e-10	0.537981	0.000442803	-1.41271e-10	0.691843
200272585	rs1361352	7.04168e-09	-1.49858	-1.94129e-10	6.76816e-06	-1.78551	-1.94129e-10	3.63704e-05	-1.80753	-1.94129e-10
200272654	rs75904654	1.63328e-09	-1.74235	-1.21748	2.40705e-06	-1.60848	-1.21085	1.11737e-05	-1.76813	-1.21959
200272845	rs72743029	6.57266e-09	-1.56751	-1.94129e-10	8.0023e-06	-1.61801	-1.94129e-10	4.24456e-05	-1.65306	-1.94129e-10
200272895	rs112613429	5.4183e-09	-1.76064	-1.94129e-10	6.67516e-06	-1.79934	-1.94129e-10	3.77327e-05	-1.77076	-1.94129e-10
200273873	rs12738036	6.45419e-09	-1.5857	-1.94129e-10	6.99097e-06	-1.75312	-1.94129e-10	3.66668e-05	-1.79941	-1.94129e-10
200274132	rs12039222	9.96581e-09	-1.41271e-10	-1.15126	1.26118e-05	-1.41271e-10	-1.16311	6.81666e-05	-1.41271e-10	-1.17933
200274558	rs151174465	1.29626e-08	-1.41271e-10	-0.888353	1.69187e-05	-1.41271e-10	-0.869317	8.50743e-05	-1.41271e-10	-0.957758
200275508	rs10919887	1.02013e-08	-1.41271e-10	-1.12791	1.28812e-05	-1.41271e-10	-1.14197	6.95538e-05	-1.41271e-10	-1.15918
200275569	rs10919888	1.02261e-08	-1.41271e-10	-1.12548	1.29102e-05	-1.41271e-10	-1.13972	6.96937e-05	-1.41271e-10	-1.15717
200275588	rs10919889	1.02261e-08	-1.41271e-10	-1.12548	1.29102e-05	-1.41271e-10	-1.13972	6.96937e-05	-1.41271e-10	-1.15717
200275750	rs12031940	1.01768e-08	-1.41271e-10	-1.13031	1.28526e-05	-1.41271e-10	-1.14419	6.94162e-05	-1.41271e-10	-1.16116
200276007	rs10919890	1.01527e-08	-1.41271e-10	-1.13268	1.28245e-05	-1.41271e-10	-1.14638	6.92809e-05	-1.41271e-10	-1.16311
200276639	rs116118879	5.36994e-09	-1.76961	-1.94129e-10	6.95242e-06	-1.75865	-1.94129e-10	3.84816e-05	-1.7511	-1.94129e-10
200276815	rs12406428	1.01998e-08	-1.41271e-10	-1.12806	1.28802e-05	-1.41271e-10	-1.14205	6.94401e-05	-1.41271e-10	-1.16082
200276863	rs12406441	1.01066e-08	-1.41271e-10	-1.13724	1.27713e-05	-1.41271e-10	-1.15054	6.89241e-05	-1.41271e-10	-1.16828
200276933	rs10800695	1.01754e-08	-1.41271e-10	-1.13045	1.28516e-05	-1.41271e-10	-1.14427	6.93044e-05	-1.41271e-10	-1.16277
200277013	rs12404039	1.02498e-08	-1.41271e-10	-1.12317	1.29386e-05	-1.41271e-10	-1.13752	6.97185e-05	-1.41271e-10	-1.15682
200277251	rs12404319	1.03541e-08	-1.41271e-10	-1.11304	1.3061e-05	-1.41271e-10	-1.1281	7.03037e-05	-1.41271e-10	-1.14846
200278081	rs1554615	1.02877e-08	-1.41271e-10	-1.11947	1.29842e-05	-1.41271e-10	-1.134	6.99939e-05	-1.41271e-10	-1.15288
200278260	rs75654682	6.21787e-09	-1.623	-1.94129e-10	6.72531e-06	-1.79186	-1.94129e-10	3.64114e-05	-1.8064	-1.94129e-10
200278510	rs146157349	5.17088e-09	-1.80738	-1.94129e-10	7.4615e-06	-1.68798	-1.94129e-10	4.12735e-05	-1.68106	-1.94129e-10
200278759	rs1015140	1.07639e-08	-1.41271e-10	-1.07423	1.36573e-05	-1.41271e-10	-1.08346	7.1958e-05	-1.41271e-10	-1.1252
200278949	rs34666405	6.13766e-09	-1.63598	-1.94129e-10	7.20196e-06	-1.72339	-1.94129e-10	3.71645e-05	-1.78593	-1.94129e-10
200279014	rs78369770	1.06739e-08	-1.41271e-10	-1.08262	1.35315e-05	-1.41271e-10	-1.09272	7.07199e-05	-1.41271e-10	-1.14256
200279140	rs75360576	2.25546e-08	-0.334484	-1.94129e-10	1.12572e-05	-1.27673	-1.94129e-10	0.00010382	-0.758622	-1.94129e-10
200279583	rs115747605	2.25546e-08	-0.334484	-1.94129e-10	1.12572e-05	-1.27673	-1.94129e-10	0.00010382	-0.758622	-1.94129e-10
200279781	rs79917235	1.07921e-08	-1.41271e-10	-1.07161	1.36691e-05	-1.41271e-10	-1.0826	7.12005e-05	-1.41271e-10	-1.13578
200280873	rs74814604	1.07921e-08	-1.41271e-10	-1.07161	1.36691e-05	-1.41271e-10	-1.0826	7.12005e-05	-1.41271e-10	-1.13578
200281066	rs148928899	1.08217e-08	-1.41271e-10	-1.06887	1.37053e-05	-1.41271e-10	-1.07996	7.13501e-05	-1.41271e-10	-1.13368
200281106	rs79428003	1.08217e-08	-1.41271e-10	-1.06887	1.37053e-05	-1.41271e-10	-1.07996	7.13501e-05	-1.41271e-10	-1.13368
200281122	rs76979678	1.08217e-08	-1.41271e-10	-1.06887	1.37053e-05	-1.41271e-10	-1.07996	7.13501e-05	-1.41271e-10	-1.13368
200281227	rs843925	1.26567e-07	2.60013	-1.20979	2.45952e-06	-1.5827	-1.21508	1.60551e-05	-1.40085	-1.22441
200281327	rs77992117	1.07921e-08	-1.41271e-10	-1.07161	1.36691e-05	-1.41271e-10	-1.0826	7.12005e-05	-1.41271e-10	-1.13578
200282144	rs75238367	1.07275e-08	-1.41271e-10	-1.07761	1.35903e-05	-1.41271e-10	-1.08838	7.08753e-05	-1.41271e-10	-1.14036
200282694	rs76347128	1.07275e-08	-1.41271e-10	-1.07761	1.35903e-05	-1.41271e-10	-1.08838	7.08753e-05	-1.41271e-10	-1.14036
200282705	rs2066123	1.32025e-07	2.63722	-1.20465	2.49106e-06	-1.57426	-1.21077	1.62706e-05	-1.38953	-1.2224
200282752	rs200317647	9.25529e-09	-1.41271e-10	-1.22523	1.18454e-05	-1.41271e-10	-1.2258	6.5153e-05	-1.41271e-10	-1.22454
200283028	rs74230283	1.06958e-08	-1.41271e-10	-1.08057	1.35517e-05	-1.41271e-10	-1.09123	7.07165e-05	-1.41271e-10	-1.1426
200283564	rs75725878	1.06646e-08	-1.41271e-10	-1.08349	1.35136e-05	-1.41271e-10	-1.09404	7.05601e-05	-1.41271e-10	-1.14482
200283634	rs6657571	6.12887e-07	4.12173	-1.15397	2.53559e-06	-1.65464	-1.11268	1.67743e-05	-1.42351	-1.15792
200284334	rs12079801	1.36398e-07	2.67464	-1.20948	2.51614e-06	-1.56033	-1.21468	1.64096e-05	-1.37938	-1.22403
200284484	rs16846441	1.07101e-08	-1.41271e-10	-1.07924	1.35691e-05	-1.41271e-10	-1.08995	7.07878e-05	-1.41271e-10	-1.1416
200285178	rs16846444	1.07293e-08	-1.41271e-10	-1.07745	1.3589e-05	-1.41271e-10	-1.08848	7.09615e-05	-1.41271e-10	-1.13915
200285297	rs16846446	1.06473e-08	-1.41271e-10	-1.08512	1.34925e-05	-1.41271e-10	-1.09561	7.04735e-05	-1.41271e-10	-1.14605
200285408	rs79283774	8.07103e-09	-1.36214	-1.94129e-10	6.73437e-06	-1.79051	-1.94129e-10	3.8336e-05	-1.75489	-1.94129e-10
200285429	rs77173718	1.05861e-08	-1.41271e-10	-1.09088	1.34179e-05	-1.41271e-10	-1.10115	7.01691e-05	-1.41271e-10	-1.15038
200285437	rs7547390	2.14531e-08	-0.384556	-1.94129e-10	1.17306e-05	-1.23554	-1.94129e-10	0.000113939	-0.665616	-1.94129e-10
200285880	rs2790125	2.05786e-07	2.93116	-1.05474	3.40205e-06	-1.42327	-1.05009	2.19677e-05	-1.22477	-1.08694
200286053	rs16846454	1.04151e-08	-1.41271e-10	-1.10717	1.32098e-05	-1.41271e-10	-1.11678	6.93274e-05	-1.41271e-10	-1.16244
200286124	rs79476979	1.04403e-08	-1.41271e-10	-1.10475	1.32404e-05	-1.41271e-10	-1.11447	6.94504e-05	-1.41271e-10	-1.16067
200286214	rs78043337	1.04151e-08	-1.41271e-10	-1.10717	1.32098e-05	-1.41271e-10	-1.11678	6.93274e-05	-1.41271e-10	-1.16244
200286231	rs17690120	2.19558e-08	-0.361395	-1.94129e-10	1.10773e-05	-1.29284	-1.94129e-10	0.000101491	-0.781311	-1.94129e-10
200286413	rs76776447	1.03875e-08	-1.41271e-10	-1.10982	1.31762e-05	-1.41271e-10	-1.11933	6.91929e-05	-1.41271e-10	-1.16438
200286485	rs2808489	2.09785e-07	2.93116	-1.0355	3.47378e-06	-1.42327	-1.02922	2.24099e-05	-1.22477	-1.06701
200286861	rs12037628	1.03327e-08	-1.41271e-10	-1.11511	1.31115e-05	-1.41271e-10	-1.12425	6.88774e-05	-1.41271e-10	-1.16895
200287331	rs1832553	1.76459e-06	5.14584	-1.12059	6.18198e-06	-0.760906	-1.11519	4.61449e-05	-0.425639	-1.14386
200287336	rs2808504	1.07263e-06	4.7526	-1.22516	4.22711e-06	-1.02995	-1.22627	3.2418e-05	-0.697129	-1.22544
200287419	rs10919893	1.02805e-08	-1.41271e-10	-1.12018	1.3048e-05	-1.41271e-10	-1.12911	6.8628e-05	-1.41271e-10	-1.17258
200287492	rs61475316	1.94543e-09	-1.61292	-1.17202	1.39838e-05	0.126623	-1.18646	5.10843e-05	-0.28022	-1.18759
200287895	rs12041763	1.02899e-08	-1.41271e-10	-1.11926	1.30595e-05	-1.41271e-10	-1.12822	6.86731e-05	-1.41271e-10	-1.17193
200288069	rs2790124	9.93285e-07	4.6764	-1.22581	4.11762e-06	-1.05604	-1.22642	3.14468e-05	-0.728345	-1.22464
200288738	rs150448814	1.51654e-08	-1.41271e-10	-0.731407	1.95583e-05	-1.41271e-10	-0.724337	0.00011146	-1.41271e-10	-0.687613
200288749	rs2790123	9.93846e-07	4.67739	-1.22623	4.12164e-06	-1.05514	-1.22635	3.12636e-05	-0.735223	-1.22361
200288840	rs12039544	1.01562e-08	-1.41271e-10	-1.13234	1.28972e-05	-1.41271e-10	-1.14072	6.80439e-05	-1.41271e-10	-1.18113
200289594	rs12036865	1.00901e-08	-1.41271e-10	-1.13887	1.28234e-05	-1.41271e-10	-1.14647	6.77399e-05	-1.41271e-10	-1.18561
200289610	rs2015694	1.02933e-06	4.71244	-1.2262	4.17457e-06	-1.04374	-1.22499	3.20715e-05	-0.713615	-1.2197
200290350	rs143528936	1.98104e-08	-0.464219	-1.94129e-10	1.31665e-05	-1.12006	-1.94129e-10	6.58176e-05	-1.2144	-1.94129e-10
200290425	rs74395982	1.00251e-08	-1.41271e-10	-1.14533	1.27444e-05	-1.41271e-10	-1.15264	6.74441e-05	-1.41271e-10	-1.18998
200291975	rs149493786	5.6285e-09	-1.72258	-1.94129e-10	8.18861e-06	-1.59499	-1.94129e-10	4.78537e-05	-1.53313	-1.94129e-10
200292179	rs143076149	1.19698e-08	-0.968036	-1.94129e-10	3.39268e-05	-0.173532	-1.94129e-10	0.00017616	-0.229888	-1.94129e-10
200292254	rs148247230	5.33206e-09	-1.77669	-1.94129e-10	8.84309e-06	-1.5181	-1.94129e-10	5.04624e-05	-1.48006	-1.94129e-10
200293042	rs2808473	1.14924e-07	2.51918	-1.22533	2.71094e-06	-1.47732	-1.22312	1.56125e-05	-1.43771	-1.2155
200293153	rs77193092	1.99698e-08	-0.456205	-1.94129e-10	1.12916e-05	-1.27368	-1.94129e-10	0.000100158	-0.794535	-1.94129e-10
200293248	rs10733062	1.10036e-07	2.474	-1.22363	2.65946e-06	-1.49921	-1.2204	1.51979e-05	-1.46889	-1.21124
200293802	rs11809758	2.78422e-09	-1.43618	-0.99028	1.00382e-05	-0.356511	-1.03483	6.95512e-05	-0.119002	-1.04022
200294247	rs6427819	2.03136e-08	-0.439134	-1.94129e-10	1.14136e-05	-1.26293	-1.94129e-10	0.00010165	-0.779748	-1.94129e-10
200295553	rs74999005	2.03136e-08	-0.439134	-1.94129e-10	1.14136e-05	-1.26293	-1.94129e-10	0.00010165	-0.779748	-1.94129e-10
200296202	rs4915427	2.82139e-09	-1.42493	-0.988262	9.78689e-06	-0.38295	-1.03375	6.93817e-05	-0.120523	-1.04114
200296339	rs2790122	1.6951e-07	2.90722	-1.22473	2.69381e-06	-1.48425	-1.22253	1.58152e-05	-1.42638	-1.21394
200296392	rs72743034	6.69751e-09	-1.54869	-1.94129e-10	6.79848e-06	-1.78104	-1.94129e-10	3.63961e-05	-1.80682	-1.94129e-10
200296548	rs79183421	9.29448e-09	-1.41271e-10	-1.221	1.18919e-05	-1.41271e-10	-1.22188	6.50398e-05	-1.41271e-10	-1.22628
200296672	rs113395352	9.29946e-09	-1.22047	-1.94129e-10	9.67487e-06	-1.42821	-1.94129e-10	4.81669e-05	-1.52661	-1.94129e-10
200297162	rs6668940	2.64207e-09	-1.4838	-0.995065	1.27514e-05	-0.109108	-1.04299	9.41408e-05	0.186267	-1.04276
200297455	rs186092228	2.42083e-08	-1.41271e-10	-0.263728	3.03238e-05	-1.41271e-10	-0.285806	0.000155521	-1.41271e-10	-0.354499
200297963	rs12039575	9.54533e-09	-1.41271e-10	-1.19437	1.21984e-05	-1.41271e-10	-1.19643	6.55263e-05	-1.41271e-10	-1.21883
200298150	rs2808476	2.01834e-05	7.62479	-1.1626	1.38686e-05	0.0837882	-1.1519	0.000118107	0.551654	-1.18135
200298191	rs10919896	9.58642e-09	-1.41271e-10	-1.19008	1.22493e-05	-1.41271e-10	-1.19227	6.5668e-05	-1.41271e-10	-1.21667
200298404	rs2790121	5.95418e-07	4.16516	-1.22632	3.72935e-06	-1.1561	-1.22541	2.18815e-05	-1.09543	-1.22021
200298594	rs12407976	9.57242e-09	-1.41271e-10	-1.19154	1.22319e-05	-1.41271e-10	-1.19369	6.56188e-05	-1.41271e-10	-1.21742
200298814	rs2790120	1.81324e-05	7.53677	-1.18174	1.35044e-05	0.0790283	-1.17375	0.000113443	0.526199	-1.19618
200299440	rs10494812	9.52533e-09	-1.41271e-10	-1.19647	1.21748e-05	-1.41271e-10	-1.19837	6.54463e-05	-1.41271e-10	-1.22005
200300037	rs10919897	9.54533e-09	-1.41271e-10	-1.19437	1.21984e-05	-1.41271e-10	-1.19643	6.55263e-05	-1.41271e-10	-1.21883
200300299	rs2808477	1.89741e-05	7.58032	-1.17992	1.37989e-05	0.0986255	-1.17178	0.000116116	0.54799	-1.19468
200300464	rs2790119	6.40271e-07	4.23743	-1.22597	3.82314e-06	-1.13208	-1.22458	2.24793e-05	-1.07033	-1.21836
200300750	rs111962084	5.63523e-09	-1.72139	-1.94129e-10	6.85362e-06	-1.77296	-1.94129e-10	3.99721e-05	-1.7131	-1.94129e-10
200300768	rs1538597	2.55896e-09	-1.52321	-0.987616	1.41081e-05	-0.0146391	-1.03635	0.000104971	0.288515	-1.03612
200300804	rs12408682	9.54533e-09	-1.41271e-10	-1.19437	1.21984e-05	-1.41271e-10	-1.19643	6.55263e-05	-1.41271e-10	-1.21883
200301357	rs2808478	5.765e-07	4.13278	-1.22623	3.6907e-06	-1.16676	-1.22516	2.16516e-05	-1.10658	-1.21962
200301584	rs2790118	7.26442e-07	4.36405	-1.22632	3.98689e-06	-1.08932	-1.22541	2.34621e-05	-1.02568	-1.22021
200302399	rs2808479	7.35326e-07	4.376	-1.22611	4.00528e-06	-1.08524	-1.22488	2.35907e-05	-1.02143	-1.219
200303100	rs78575002	1.41354e-08	-1.41271e-10	-0.801743	1.78435e-05	-1.41271e-10	-0.816098	8.98623e-05	-1.41271e-10	-0.903005
200303492	rs2790117	7.86252e-07	4.44245	-1.2256	4.20037e-06	-1.03867	-1.2239	2.47192e-05	-0.976718	-1.21699
200303728	rs35410747	3.50102e-06	4.71039	-1.94129e-10	0.000410206	2.31892	-1.94129e-10	0.00435132	2.97695	-1.94129e-10
200304087	rs2790116	7.57997e-07	4.40563	-1.22538	4.1482e-06	-1.05155	-1.22352	2.44081e-05	-0.990109	-1.21626
200304179	rs75246281	2.00688e-08	-0.451257	-1.94129e-10	1.08924e-05	-1.30967	-1.94129e-10	9.72197e-05	-0.82431	-1.94129e-10
200304233	rs144044695	2.5101e-08	-0.227516	-1.94129e-10	1.0805e-05	-1.31773	-1.94129e-10	6.00543e-05	-1.30603	-1.94129e-10
200304353	rs7512781	2.66468e-09	-1.47426	-0.996079	1.29075e-05	-0.0960699	-1.04386	9.50029e-05	0.194335	-1.04171
200304580	rs115446678	1.97288e-08	-0.468343	-1.94129e-10	1.07804e-05	-1.32001	-1.94129e-10	9.58164e-05	-0.83885	-1.94129e-10
200304722	rs149090382	5.23644e-09	-1.79478	-1.94129e-10	6.77756e-06	-1.78412	-1.94129e-10	3.64187e-05	-1.8062	-1.94129e-10
200304795	rs9660008	7.87085e-07	4.44245	-1.22454	4.20747e-06	-1.03867	-1.22221	2.47951e-05	-0.976718	-1.21392
200305137	rs4915428	7.87346e-07	4.44245	-1.22421	4.20954e-06	-1.03867	-1.22172	2.48157e-05	-0.976718	-1.21309
200305217	rs4915429	7.87629e-07	4.44245	-1.22385	4.21171e-06	-1.03867	-1.2212	2.48371e-05	-0.976718	-1.21223
200305374	rs10919898	9.55379e-09	-1.41271e-10	-1.19349	1.22087e-05	-1.41271e-10	-1.19559	6.5572e-05	-1.41271e-10	-1.21813
200305994	rs10919899	9.47869e-09	-1.41271e-10	-1.20138	1.2116e-05	-1.41271e-10	-1.20321	6.53304e-05	-1.41271e-10	-1.22183
200306024	rs10919900	9.52754e-09	-1.41271e-10	-1.19624	1.21763e-05	-1.41271e-10	-1.19825	6.54835e-05	-1.41271e-10	-1.21948
200306283	rs2808480	8.18565e-07	4.47939	-1.22226	4.27691e-06	-1.02568	-1.21883	2.52996e-05	-0.963216	-1.20728
200306324	rs10919901	2.54399e-09	-1.52955	-0.987145	1.48734e-05	0.0373892	-1.03555	0.000111166	0.338469	-1.02873
200306678	rs2790115	8.47268e-07	4.51273	-1.22113	4.3332e-06	-1.01389	-1.21754	2.56312e-05	-0.950971	-1.2065
200306862	rs148768136	5.63466e-09	-1.72149	-1.94129e-10	1.32179e-05	-1.11617	-1.94129e-10	5.45519e-05	-1.40213	-1.94129e-10
200307309	rs7538583	1.92411e-08	-0.493374	-1.94129e-10	1.06193e-05	-1.33506	-1.94129e-10	9.37998e-05	-0.860121	-1.94129e-10
200307423	rs75356086	5.25027e-09	-1.79215	-1.94129e-10	6.66871e-06	-1.80031	-1.94129e-10	3.63722e-05	-1.80748	-1.94129e-10
200307571	rs12022894	9.49045e-09	-1.41271e-10	-1.20014	1.21305e-05	-1.41271e-10	-1.20201	6.53657e-05	-1.41271e-10	-1.22129
200308098	rs61824903	7.98846e-09	-1.37243	-1.94129e-10	1.83783e-05	-0.786568	-1.94129e-10	8.33382e-05	-0.978376	-1.94129e-10
200308361	rs116155631	1.92411e-08	-0.493374	-1.94129e-10	1.06193e-05	-1.33506	-1.94129e-10	9.37998e-05	-0.860121	-1.94129e-10
200308381	rs7553682	1.12065e-06	4.79332	-1.22208	4.78969e-06	-0.912495	-1.21878	2.84216e-05	-0.845748	-1.20838
200308474	rs2790114	1.07858e-06	4.75506	-1.22208	4.72285e-06	-0.926547	-1.21878	2.80106e-05	-0.860317	-1.20838
200308487	rs2790113	1.07912e-06	4.75506	-1.22158	4.72596e-06	-0.926547	-1.21812	2.80387e-05	-0.860317	-1.20738
200308820	rs10919903	1.95697e-08	-0.476442	-1.94129e-10	1.07279e-05	-1.32489	-1.94129e-10	9.51588e-05	-0.845736	-1.94129e-10
200309332	rs147012162	1.97288e-08	-0.468343	-1.94129e-10	1.07804e-05	-1.32001	-1.94129e-10	9.58164e-05	-0.83885	-1.94129e-10
200309904	rs2790112	1.07846e-06	4.75506	-1.22219	4.72304e-06	-0.926547	-1.21874	2.80456e-05	-0.860317	-1.20714
200310621	rs77623046	9.4203e-09	-1.41271e-10	-1.20756	1.21249e-05	-1.41271e-10	-1.20248	6.70407e-05	-1.41271e-10	-1.19598
200310902	rs1572770	2.58874e-09	-1.52019	-0.979058	1.53255e-05	0.0601309	-1.02835	0.000111988	0.340571	-1.02346
200311246	rs56175752	2.8353e-09	-1.48711	-0.92117	7.07819e-06	-0.765306	-0.975414	5.61402e-05	-0.398233	-0.975199
200311514	rs2790111	9.66319e-07	4.64477	-1.2217	4.54032e-06	-0.966662	-1.21808	2.69304e-05	-0.901929	-1.2061
200311674	rs2790110	9.67485e-06	6.84044	-1.11358	2.14156e-06	-1.78573	-1.15047	1.17131e-05	-1.76862	-1.17195
200311868	rs2790109	9.6595e-07	4.64477	-1.22208	4.53715e-06	-0.966662	-1.21878	2.68689e-05	-0.901929	-1.20838
200311910	rs2225986	0.000525861	10.8937	-1.17138	2.05968e-06	-1.76506	-1.21012	1.19994e-05	-1.73884	-1.17758
200312950	rs2808481	9.34097e-07	4.61074	-1.22158	4.48482e-06	-0.978918	-1.21812	2.65559e-05	-0.914651	-1.20738
200313197	rs11583941	7.0421e-08	0.804067	-1.94129e-10	1.37315e-05	-1.07804	-1.94129e-10	8.59644e-05	-0.947349	-1.94129e-10
200313579	rs2808482	8.9866e-07	4.57303	-1.22255	4.41893e-06	-0.99243	-1.21941	2.61342e-05	-0.928679	-1.20936
200314462	rs145204602	5.75274e-09	-1.70075	-1.94129e-10	1.39894e-05	-1.05944	-1.94129e-10	5.69888e-05	-1.35843	-1.94129e-10
200314618	rs12117979	2.60006e-09	-1.5056	-0.98929	1.42495e-05	-0.00317343	-1.03784	0.000103335	0.2743	-1.03761
200315015	rs10919907	8.65916e-07	4.53544	-1.22208	4.36287e-06	-1.00583	-1.21878	2.57982e-05	-0.942595	-1.20838
200315059	rs75821489	3.18703e-05	6.919	-1.94129e-10	0.000287825	1.96462	-1.94129e-10	0.00175495	2.06891	-1.94129e-10
200315216	rs10800696	8.65916e-07	4.53544	-1.22208	4.36287e-06	-1.00583	-1.21878	2.57982e-05	-0.942595	-1.20838
200315532	rs10919908	0.000510908	10.8737	-1.18019	2.03897e-06	-1.77055	-1.21474	1.18524e-05	-1.74289	-1.18586
200315571	rs12073696	8.99084e-07	4.57303	-1.22208	4.42172e-06	-0.99243	-1.21878	2.61597e-05	-0.928679	-1.20838
200315718	rs12058495	8.99084e-07	4.57303	-1.22208	4.42172e-06	-0.99243	-1.21878	2.61597e-05	-0.928679	-1.20838
200316305	rs55988700	2.51825e-09	-1.52895	-0.997907	1.49956e-05	0.0555345	-1.04552	0.000109215	0.337326	-1.04529
200316933	rs74230286	9.47599e-09	-1.41271e-10	-1.20166	1.21248e-05	-1.41271e-10	-1.20249	6.52609e-05	-1.41271e-10	-1.22289
200316961	rs6662709	9.3221e-07	4.61074	-1.2236	4.47188e-06	-0.978918	-1.22101	2.64704e-05	-0.914651	-1.21061
200317011	rs6698539	2.63485e-09	-1.48951	-0.992087	1.36758e-05	-0.0417804	-1.04033	9.88886e-05	0.232815	-1.0401
200317843	rs2808483	8.97717e-07	4.57303	-1.2236	4.41186e-06	-0.99243	-1.22101	2.61016e-05	-0.928679	-1.21061
200317877	rs7531526	3.0273e-09	-1.43061	-0.912143	6.38346e-06	-0.876542	-0.967486	4.91002e-05	-0.531445	-0.975974
200318170	rs2808484	0.000605576	11.0437	-1.18019	2.05888e-06	-1.76084	-1.21474	1.20034e-05	-1.73023	-1.18586
200318460	rs7511799	1.49665e-05	7.38523	-1.22208	9.79892e-06	-0.196793	-1.21867	8.86214e-05	0.290924	-1.20783
200319076	rs1572771	1.00217e-06	4.68269	-1.2232	4.59214e-06	-0.952936	-1.22046	2.72194e-05	-0.887687	-1.20967
200319194	rs2808485	0.000540035	10.9322	-1.18323	2.04248e-06	-1.76733	-1.21625	1.18689e-05	-1.73865	-1.18871
200319199	rs78493501	9.50458e-09	-1.41271e-10	-1.19865	1.21592e-05	-1.41271e-10	-1.19965	6.53563e-05	-1.41271e-10	-1.22143
200319613	rs61224510	2.66924e-09	-1.48131	-0.987316	1.34736e-05	-0.0609245	-1.03608	9.72872e-05	0.212232	-1.03585
200319631	rs77297945	9.63844e-09	-1.41271e-10	-1.18467	1.22519e-05	-1.41271e-10	-1.19206	6.89258e-05	-1.41271e-10	-1.16825
200320231	rs35306155	9.64117e-07	4.64477	-1.22398	4.52463e-06	-0.966662	-1.22154	2.67848e-05	-0.901929	-1.21152
200321608	rs78008779	9.51699e-09	-1.41271e-10	-1.19735	1.21748e-05	-1.41271e-10	-1.19837	6.5393e-05	-1.41271e-10	-1.22087
200322151	rs2808486	1.00041e-06	4.68269	-1.22495	4.58064e-06	-0.952936	-1.22296	2.7099e-05	-0.887687	-1.2141
200322362	rs2808487	1.00041e-06	4.68269	-1.22495	4.58064e-06	-0.952936	-1.22296	2.7099e-05	-0.887687	-1.2141
200322452	rs75800971	9.25976e-09	-1.41271e-10	-1.22475	1.20741e-05	-1.41271e-10	-1.20668	6.52177e-05	-1.41271e-10	-1.22355
200322940	rs2808488	9.99493e-07	4.68269	-1.22587	4.57369e-06	-0.952936	-1.22448	2.70163e-05	-0.887687	-1.21716
200322948	rs74913622	6.92362e-09	-1.51549	-1.94129e-10	6.74112e-06	-1.78951	-1.94129e-10	3.84211e-05	-1.75268	-1.94129e-10
200323144	rs2790126	9.99493e-07	4.68269	-1.22587	4.57369e-06	-0.952936	-1.22448	2.70163e-05	-0.887687	-1.21716
200323385	rs76209257	9.36788e-09	-1.41271e-10	-1.21314	1.19652e-05	-1.41271e-10	-1.21574	6.52014e-05	-1.41271e-10	-1.2238
200323947	rs2790127	9.6318e-07	4.64477	-1.22495	4.5182e-06	-0.966662	-1.22296	2.67158e-05	-0.901929	-1.2141
200324088	rs116833970	5.27664e-09	-1.78714	-1.94129e-10	8.89788e-06	-1.51193	-1.94129e-10	5.90887e-05	-1.32224	-1.94129e-10
200324128	rs10919909	9.63466e-07	4.64477	-1.22466	4.52022e-06	-0.966662	-1.22252	2.67381e-05	-0.901929	-1.21327
200324163	rs12086509	0.000564893	10.9849	-1.19098	2.04135e-06	-1.76431	-1.21981	1.18299e-05	-1.73472	-1.19593
200324744	rs2790129	1.00103e-06	4.68269	-1.22433	4.58486e-06	-0.952936	-1.22204	2.71449e-05	-0.887687	-1.21241
200325190	rs2790130	9.63778e-07	4.64477	-1.22433	4.52236e-06	-0.966662	-1.22204	2.67611e-05	-0.901929	-1.21241
200325528	rs2808490	9.64117e-07	4.64477	-1.22398	4.52463e-06	-0.966662	-1.22154	2.67848e-05	-0.901929	-1.21152
200325691	rs2808491	9.64117e-07	4.64477	-1.22398	4.52463e-06	-0.966662	-1.22154	2.67848e-05	-0.901929	-1.21152
200325834	rs2790131	9.64117e-07	4.64477	-1.22398	4.52463e-06	-0.966662	-1.22154	2.67848e-05	-0.901929	-1.21152
200326361	rs2790132	0.000565423	10.9849	-1.19004	2.04219e-06	-1.76431	-1.2194	1.18403e-05	-1.73472	-1.19505
200326511	rs2808492	0.000565961	10.9849	-1.18909	2.04305e-06	-1.76431	-1.21898	1.18507e-05	-1.73472	-1.19417
200326680	rs7520828	9.64481e-07	4.64477	-1.2236	4.52703e-06	-0.966662	-1.22101	2.68093e-05	-0.901929	-1.21061
200326727	rs78538458	1.95934e-08	-0.475232	-1.94129e-10	1.07358e-05	-1.32416	-1.94129e-10	9.52568e-05	-0.844707	-1.94129e-10
200326810	rs2790133	9.64481e-07	4.64477	-1.2236	4.52703e-06	-0.966662	-1.22101	2.68093e-05	-0.901929	-1.21061
200326855	rs144302292	7.44682e-09	-1.44264	-1.94129e-10	7.24555e-06	-1.71735	-1.94129e-10	3.6455e-05	-1.80521	-1.94129e-10
200327072	rs2808493	1.00217e-06	4.68269	-1.2232	4.59214e-06	-0.952936	-1.22046	2.72194e-05	-0.887687	-1.20967
200327223	rs10800697	1.00217e-06	4.68269	-1.2232	4.59214e-06	-0.952936	-1.22046	2.72194e-05	-0.887687	-1.20967
200328499	rs10919911	9.44702e-09	-1.41271e-10	-1.20473	1.2087e-05	-1.41271e-10	-1.20561	6.52021e-05	-1.41271e-10	-1.22379
200328607	rs2790134	1.00328e-06	4.68269	-1.22208	4.5986e-06	-0.952936	-1.21905	2.72745e-05	-0.887687	-1.20764
200328713	rs2808494	1.00306e-06	4.68269	-1.22231	4.59763e-06	-0.952936	-1.21926	2.72729e-05	-0.887687	-1.2077
200328888	rs11801526	2.69824e-09	-1.4646	-0.99322	1.29035e-05	-0.0988939	-1.04134	9.29029e-05	0.171386	-1.04111
200328971	rs2808495	1.6453e-05	7.47652	-1.21868	1.02267e-05	-0.158447	-1.21429	9.31885e-05	0.33466	-1.20132
200329117	rs2808497	1.00306e-06	4.68269	-1.22231	4.59763e-06	-0.952936	-1.21926	2.72729e-05	-0.887687	-1.2077
200329158	rs2790135	1.00349e-06	4.68269	-1.22187	4.59944e-06	-0.952936	-1.21887	2.72749e-05	-0.887687	-1.20763
200329475	rs2790136	1.04246e-06	4.72073	-1.22182	4.66466e-06	-0.939098	-1.21863	2.76955e-05	-0.873332	-1.20668
200329558	rs2808498	1.04246e-06	4.72073	-1.22182	4.66466e-06	-0.939098	-1.21863	2.76955e-05	-0.873332	-1.20668
200329848	rs78470213	5.53482e-09	-1.73936	-1.94129e-10	7.10144e-06	-1.73744	-1.94129e-10	3.89368e-05	-1.73934	-1.94129e-10
200329969	rs2790137	1.72787e-05	7.52476	-1.21795	1.04466e-05	-0.138081	-1.21338	9.55002e-05	0.357863	-1.20002
200330010	rs2790138	1.04246e-06	4.72073	-1.22182	4.66466e-06	-0.939098	-1.21863	2.76955e-05	-0.873332	-1.20668
200330115	rs2808499	1.04299e-06	4.72073	-1.22131	4.66776e-06	-0.939098	-1.21796	2.77245e-05	-0.873332	-1.20563
200330224	rs116007477	1.9421e-08	-0.48407	-1.94129e-10	1.06788e-05	-1.32948	-1.94129e-10	9.45439e-05	-0.852218	-1.94129e-10
200330479	rs2808500	0.000263615	10.185	-1.15322	2.03607e-06	-1.804	-1.18271	1.1179e-05	-1.78767	-1.19958
200330883	rs10919915	9.44702e-09	-1.41271e-10	-1.20473	1.2087e-05	-1.41271e-10	-1.20561	6.52021e-05	-1.41271e-10	-1.22379
200331097	rs2790139	1.04299e-06	4.72073	-1.22131	4.66776e-06	-0.939098	-1.21796	2.77245e-05	-0.873332	-1.20563
200331339	rs2808501	1.04299e-06	4.72073	-1.22131	4.66776e-06	-0.939098	-1.21796	2.77245e-05	-0.873332	-1.20563
200331702	rs2808502	1.64764e-05	7.47652	-1.21726	1.02447e-05	-0.158447	-1.21253	9.34227e-05	0.33466	-1.19881
200332205	rs2790140	1.07165e-06	4.74783	-1.22131	4.57468e-06	-0.959241	-1.21796	2.70602e-05	-0.897587	-1.20563
200332551	rs2790141	0.0007126	11.2149	-1.18862	2.07298e-06	-1.74998	-1.21877	1.20748e-05	-1.71643	-1.19373
200332600	rs76250889	9.4364e-09	-1.41271e-10	-1.20585	1.20737e-05	-1.41271e-10	-1.20671	6.51772e-05	-1.41271e-10	-1.22417
200333176	rs149282650	1.6156e-08	-0.668132	-1.94129e-10	2.82342e-05	-0.357203	-1.94129e-10	0.000135443	-0.492729	-1.94129e-10
200333267	rs74230288	9.44702e-09	-1.41271e-10	-1.20473	1.2087e-05	-1.41271e-10	-1.20561	6.52021e-05	-1.41271e-10	-1.22379
200333925	rs2050770	1.06331e-06	4.74061	-1.22189	4.43491e-06	-0.989511	-1.21872	2.66165e-05	-0.91292	-1.20683
200334453	rs114257092	1.92661e-08	-0.49208	-1.94129e-10	1.06276e-05	-1.33429	-1.94129e-10	9.39029e-05	-0.859022	-1.94129e-10
200334483	rs2011967	1.0377e-06	4.71671	-1.22237	4.34911e-06	-1.00842	-1.21935	2.589e-05	-0.93958	-1.20785
200334489	rs2011969	9.67106e-07	4.64527	-1.22139	4.24771e-06	-1.03329	-1.21806	2.5279e-05	-0.965514	-1.20579
200334580	rs2808506	1.92748e-07	2.96606	-1.1551	2.3093e-06	-1.77216	-1.08863	1.17106e-05	-1.79215	-1.14863
200335017	rs2808507	1.10328e-06	4.77844	-1.22283	4.48923e-06	-0.976103	-1.21995	2.69384e-05	-0.8989	-1.20883
200335576	rs2808509	1.09878e-06	4.77436	-1.22283	4.58498e-06	-0.955	-1.21995	2.72223e-05	-0.888417	-1.20883
200335653	rs2790142	1.10328e-06	4.77844	-1.22283	4.48923e-06	-0.976103	-1.21995	2.69384e-05	-0.8989	-1.20883
200335986	rs2050771	1.12195e-06	4.79477	-1.22237	4.64636e-06	-0.942303	-1.21935	2.74781e-05	-0.880048	-1.20785
200336075	rs2808510	0.000796045	11.303	-1.16599	2.09895e-06	-1.74917	-1.20714	1.2334e-05	-1.71642	-1.17251
200336096	rs2808511	0.000844852	11.3625	-1.16599	2.10743e-06	-1.74513	-1.20714	1.23961e-05	-1.71139	-1.17251
200336335	rs12724944	6.47949e-09	-1.58178	-1.94129e-10	7.07017e-06	-1.74185	-1.94129e-10	3.68832e-05	-1.79353	-1.94129e-10
200336420	rs1339574	1.12084e-06	4.79477	-1.22336	4.6397e-06	-0.942303	-1.22079	2.74258e-05	-0.880048	-1.20975
200336526	rs142909344	9.71296e-09	-1.41271e-10	-1.17696	1.24697e-05	-1.41271e-10	-1.17444	6.884e-05	-1.41271e-10	-1.1695
200336869	rs12036195	9.52428e-09	-1.41271e-10	-1.19658	1.21822e-05	-1.41271e-10	-1.19776	6.5426e-05	-1.41271e-10	-1.22036
200337141	rs2790143	1.18601e-06	4.85195	-1.22402	4.62956e-06	-0.943674	-1.2216	2.73569e-05	-0.880688	-1.21163
200338053	rs80323082	1.87964e-08	-0.516762	-1.94129e-10	1.04719e-05	-1.34904	-1.94129e-10	9.19569e-05	-0.879963	-1.94129e-10
200339997	rs2808512	1.16347e-06	4.83276	-1.22402	4.70028e-06	-0.928514	-1.2216	2.7768e-05	-0.865773	-1.21163
200340587	rs148301340	9.71469e-09	-1.41271e-10	-1.17679	1.26164e-05	-1.41271e-10	-1.16274	6.80857e-05	-1.41271e-10	-1.18052
200340660	rs2790144	1.07742e-06	4.75688	-1.22498	4.5665e-06	-0.955982	-1.22301	2.69205e-05	-0.894212	-1.21418
200340903	rs7515399	2.93896e-09	-1.42995	-0.942421	1.2533e-05	-0.173559	-0.995815	8.97198e-05	0.0909686	-0.99556
200341204	rs2808513	1.00425e-06	4.68522	-1.22365	4.4593e-06	-0.981668	-1.22108	2.63045e-05	-0.92082	-1.21072
200342046	rs6677545	2.86805e-09	-1.48553	-0.911267	1.37894e-05	-0.110911	-0.962931	0.00010044	0.170499	-0.962225
200342825	rs2153280	1.25625e-06	4.90982	-1.22435	4.61026e-06	-0.947462	-1.22199	2.7101e-05	-0.889795	-1.21192
200342871	rs74322157	1.94123e-08	-0.484518	-1.94129e-10	1.06759e-05	-1.32975	-1.94129e-10	9.45079e-05	-0.852599	-1.94129e-10
200343081	rs2808514	0.00106315	11.5715	-1.14523	2.13297e-06	-1.74548	-1.19474	1.26303e-05	-1.71238	-1.15281
200343529	rs12406382	9.44154e-09	-1.41271e-10	-1.20531	1.20849e-05	-1.41271e-10	-1.20578	6.52177e-05	-1.41271e-10	-1.22355
200344381	rs74897912	1.90873e-08	-0.5014	-1.94129e-10	1.05684e-05	-1.33987	-1.94129e-10	9.31629e-05	-0.866933	-1.94129e-10
200344518	rs10919917	3.08523e-09	-1.37311	-0.950685	1.12149e-05	-0.279302	-1.00119	8.15842e-05	-0.00648866	-0.993159
200344612	rs10919918	3.09065e-09	-1.37311	-0.94893	1.12332e-05	-0.279302	-0.999562	8.1556e-05	-0.00648866	-0.993505
200344834	rs80132749	1.19778e-08	-1.41271e-10	-0.967372	1.50141e-05	-1.41271e-10	-0.988748	9.07599e-05	-1.41271e-10	-0.893066
200345915	rs12408476	9.75e-09	-1.41271e-10	-1.17316	1.25427e-05	-1.41271e-10	-1.1686	6.99943e-05	-1.41271e-10	-1.15287
200346324	rs2808515	0.00110789	11.6317	-1.16414	2.1177e-06	-1.74133	-1.20608	1.24695e-05	-1.70724	-1.17076
200346378	rs11808990	2.82494e-09	-1.41124	-1.0007	1.15455e-05	-0.205283	-1.04616	8.44459e-05	0.0737905	-1.03896
200346875	rs116313419	1.89201e-08	-0.5102	-1.94129e-10	1.0513e-05	-1.34513	-1.94129e-10	9.24699e-05	-0.874399	-1.94129e-10
200347067	rs2790104	1.10659e-06	4.78318	-1.22456	4.28704e-06	-1.0198	-1.22234	2.55462e-05	-0.948896	-1.2119
200348269	rs12140927	1.01334e-08	-1.13459	-1.94129e-10	8.54758e-06	-1.55209	-1.94129e-10	3.72478e-05	-1.78369	-1.94129e-10
200348975	rs2808516	1.02924e-06	4.71137	-1.22522	4.17887e-06	-1.0445	-1.2232	2.48286e-05	-0.974689	-1.2146
200349310	rs7544108	3.58706e-09	-1.26399	-0.909098	5.1615e-06	-1.09404	-0.96247	3.8954e-05	-0.776219	-0.962682
200349315	rs2790105	1.28169e-06	4.93185	-1.22634	4.50159e-06	-0.967859	-1.22545	2.67646e-05	-0.894703	-1.2195
200349421	rs7521670	1.28169e-06	4.93185	-1.22634	4.50159e-06	-0.967859	-1.22545	2.67646e-05	-0.894703	-1.2195
200349712	rs114181475	1.84871e-08	-0.533353	-1.94129e-10	1.03691e-05	-1.35891	-1.94129e-10	9.06734e-05	-0.894019	-1.94129e-10
200349766	rs2808517	1.03025e-06	4.71137	-1.22424	4.18446e-06	-1.0445	-1.22186	2.4918e-05	-0.974689	-1.21101
200350165	rs1339575	9.42101e-09	-1.41271e-10	-1.20748	1.2059e-05	-1.41271e-10	-1.20793	6.51678e-05	-1.41271e-10	-1.22432
200351185	rs12037410	9.41118e-09	-1.41271e-10	-1.20853	1.20465e-05	-1.41271e-10	-1.20896	6.51457e-05	-1.41271e-10	-1.22466
200351265	rs1934331	1.28384e-06	4.93185	-1.22467	4.5157e-06	-0.967859	-1.22232	2.69402e-05	-0.894703	-1.21296
200351426	rs148024826	1.86335e-08	-0.525465	-1.94129e-10	1.04178e-05	-1.35422	-1.94129e-10	9.12812e-05	-0.887339	-1.94129e-10
200352717	rs2808518	1.23493e-06	4.89357	-1.22522	4.45132e-06	-0.981338	-1.2232	2.65207e-05	-0.908759	-1.2146
200353582	rs116406187	1.80432e-08	-0.557654	-1.94129e-10	1.02211e-05	-1.37328	-1.94129e-10	8.88283e-05	-0.914578	-1.94129e-10
200353596	rs115929585	1.92907e-08	-0.490802	-1.94129e-10	1.06357e-05	-1.33352	-1.94129e-10	9.40048e-05	-0.857937	-1.94129e-10
200353886	rs56370889	3.00479e-09	-1.32427	-1.02594	9.60175e-06	-0.36716	-1.06863	6.92282e-05	-0.101979	-1.0619
200354304	rs148548292	2.83829e-07	-1.41271e-10	2.19795	0.000347565	-1.41271e-10	2.15321	0.00230619	-1.41271e-10	2.34207
200354992	rs7538135	1.327e-06	4.96641	-1.22616	4.55928e-06	-0.955634	-1.22494	2.71422e-05	-0.881958	-1.21823
200355526	rs2066122	1.37908e-06	5.00491	-1.22616	4.62212e-06	-0.941946	-1.22494	2.75322e-05	-0.867692	-1.21823
200355571	rs192976920	1.33946e-08	-1.41271e-10	-0.85557	1.72904e-05	-1.41271e-10	-0.847587	7.9714e-05	-1.41271e-10	-1.02284
200356192	rs4915433	2.98928e-09	-1.32427	-1.03112	9.5578e-06	-0.36716	-1.07322	6.89046e-05	-0.101979	-1.06658
200356259	rs146656717	1.51895e-08	-0.729823	-1.94129e-10	5.4571e-05	0.301763	-1.94129e-10	0.000264011	0.174707	-1.94129e-10
200357482	rs72743056	5.16998e-09	-1.80756	-1.94129e-10	1.29294e-05	-1.13824	-1.94129e-10	6.17615e-05	-1.278	-1.94129e-10
200357804	rs145001604	5.4549e-09	-1.75391	-1.94129e-10	8.71042e-06	-1.53322	-1.94129e-10	5.03667e-05	-1.48195	-1.94129e-10
200358114	rs10494813	1.14803e-08	-1.00979	-1.94129e-10	7.51931e-06	-1.68026	-1.94129e-10	5.20253e-05	-1.44955	-1.94129e-10
200359786	rs149610856	5.28338e-09	-1.78586	-1.94129e-10	8.24293e-06	-1.58838	-1.94129e-10	4.82759e-05	-1.52435	-1.94129e-10
200359845	rs113106209	6.92022e-09	-1.51598	-1.94129e-10	6.63245e-06	-1.80576	-1.94129e-10	3.63918e-05	-1.80694	-1.94129e-10
200361270	rs2790107	1.73679e-06	5.23484	-1.22546	5.05187e-06	-0.851632	-1.22635	2.9807e-05	-0.781968	-1.22457
200361559	rs34201220	6.60324e-09	-1.56286	-1.94129e-10	7.25e-06	-1.71674	-1.94129e-10	3.75231e-05	-1.77633	-1.94129e-10
200361914	rs2808519	1.15586e-06	4.82471	-1.22253	3.93369e-06	-1.10901	-1.21915	2.26774e-05	-1.06904	-1.21088
200362034	rs2808520	2.08254e-06	5.41538	-1.22446	4.63223e-06	-0.938831	-1.22587	2.61311e-05	-0.912817	-1.22534
200362846	rs72743059	6.55701e-09	-1.56989	-1.94129e-10	7.2817e-06	-1.71237	-1.94129e-10	3.762e-05	-1.77375	-1.94129e-10
200363468	rs6685394	1.85673e-06	5.3007	-1.22455	4.45257e-06	-0.978303	-1.22595	2.51053e-05	-0.952882	-1.22532
200363498	rs6696638	1.85673e-06	5.3007	-1.22455	4.45257e-06	-0.978303	-1.22595	2.51053e-05	-0.952882	-1.22532
200363731	rs12121495	2.8355e-09	-1.33194	-1.07627	8.54032e-06	-0.438898	-1.11404	6.11159e-05	-0.174874	-1.11364
200364441	rs2808475	2.01409e-06	5.37968	-1.22219	4.58151e-06	-0.95118	-1.22453	2.5781e-05	-0.925351	-1.2263
200364489	rs2790106	2.3404e-06	5.53101	-1.22336	4.82561e-06	-0.898429	-1.22537	2.72037e-05	-0.871822	-1.22611
200364873	rs12141471	2.78959e-09	-1.32183	-1.1027	8.20804e-06	-0.455892	-1.13673	5.86433e-05	-0.19344	-1.13637
200364891	rs114946121	8.99853e-08	1.04922	-1.94129e-10	1.75714e-05	-0.831465	-1.94129e-10	0.000107105	-0.727475	-1.94129e-10
200365261	rs115935010	1.64424e-08	-0.650561	-1.94129e-10	9.68356e-06	-1.42731	-1.94129e-10	8.21424e-05	-0.992829	-1.94129e-10
200365490	rs77369539	9.3901e-09	-1.41271e-10	-1.21077	1.20149e-05	-1.41271e-10	-1.21159	6.50746e-05	-1.41271e-10	-1.22575
200365655	rs16846614	9.31499e-06	6.83181	-1.14285	3.92283e-05	1.11811	-1.14645	0.000312628	1.51281	-1.16908
200365963	rs4915434	8.35496e-07	4.49445	-1.21685	5.99661e-06	-0.68594	-1.22061	2.96514e-05	-0.785802	-1.22597
200366028	rs73077222	2.21318e-07	1.94918	-1.94129e-10	6.8286e-05	0.525966	-1.94129e-10	0.000443655	0.693765	-1.94129e-10
200366091	rs12141206	3.096e-09	-1.24632	-1.07399	6.78433e-06	-0.671053	-1.11207	4.94947e-05	-0.387757	-1.11166
200366457	rs6664603	0.0138604	14.162	-1.16783	2.69403e-06	-1.49897	-1.20773	1.53753e-05	-1.49552	-1.173
200366942	rs74354146	1.80566e-09	-1.79728	-1.06221	2.52509e-06	-1.66992	-1.10154	1.35203e-05	-1.69161	-1.10548
200367088	rs36003362	0.00378977	12.8324	-1.13499	2.22827e-06	-1.72707	-1.16944	1.22982e-05	-1.70098	-1.19085
200367363	rs75327215	3.45955e-07	3.60668	-1.21079	7.9813e-06	-0.411355	-1.20928	5.45842e-05	-0.20433	-1.19721
200367929	rs78114865	3.28358e-09	-1.76926	-0.492226	4.23159e-06	-1.76525	-0.48991	2.12379e-05	-1.77249	-0.573002
200368169	rs6671104	2.63889e-08	0.949213	-1.12669	3.47622e-06	-1.29346	-1.15833	1.65196e-05	-1.44	-1.15674
200368352	rs1572768	0.00880312	13.6919	-1.15166	2.23973e-06	-1.68922	-1.20216	1.33141e-05	-1.65321	-1.15925
200368430	rs76905807	9.29786e-09	-1.41271e-10	-1.22064	1.19005e-05	-1.41271e-10	-1.22116	6.50582e-05	-1.41271e-10	-1.226
200368769	rs76291522	9.2504e-09	-1.41271e-10	-1.22576	1.18382e-05	-1.41271e-10	-1.22641	6.56669e-05	-1.41271e-10	-1.21669
200369231	rs145029159	9.40375e-09	-1.41271e-10	-1.20932	1.20283e-05	-1.41271e-10	-1.21047	6.72183e-05	-1.41271e-10	-1.19334
200369620	rs7541353	2.67394e-08	0.965322	-1.12961	3.39976e-06	-1.3133	-1.16074	1.62418e-05	-1.45452	-1.15917
200369696	rs2790108	0.00872813	13.6919	-1.16021	2.22909e-06	-1.68922	-1.20693	1.32068e-05	-1.65321	-1.16734
200369758	rs2808474	7.13584e-07	4.34626	-1.22638	5.35297e-06	-0.794445	-1.22564	2.67499e-05	-0.894578	-1.22017
200370863	rs12028153	9.30356e-09	-1.41271e-10	-1.22003	1.19075e-05	-1.41271e-10	-1.22057	6.50486e-05	-1.41271e-10	-1.22615
200371401	rs11802690	2.72796e-08	0.974754	-1.11904	3.46028e-06	-1.30441	-1.15198	1.6473e-05	-1.44924	-1.15032
200371814	rs12116976	2.73045e-08	0.975667	-1.11904	3.39937e-06	-1.32217	-1.15198	1.6257e-05	-1.46244	-1.15032
200371961	rs6657777	7.64336e-07	4.41495	-1.22637	5.50158e-06	-0.766461	-1.22624	2.74134e-05	-0.868004	-1.22225
200373458	rs12031041	9.29798e-09	-1.41271e-10	-1.22063	1.19006e-05	-1.41271e-10	-1.22115	6.50579e-05	-1.41271e-10	-1.226
200373459	rs146810805	6.98009e-09	-1.50736	-1.94129e-10	6.75687e-06	-1.78718	-1.94129e-10	3.91346e-05	-1.73428	-1.94129e-10
200375209	rs1128817	6.46072e-07	4.24656	-1.22608	5.138e-06	-0.834654	-1.22642	2.56623e-05	-0.932729	-1.22353
200376695	rs35342093	6.13749e-09	-1.63601	-1.94129e-10	7.82215e-06	-1.64078	-1.94129e-10	3.91439e-05	-1.73404	-1.94129e-10
200379969	rs12031931	6.17534e-07	4.19322	-1.21791	5.08681e-06	-0.849659	-1.22143	2.53443e-05	-0.943167	-1.22556
200380314	rs4244146	5.95693e-07	4.16123	-1.22193	5.04228e-06	-0.862413	-1.21747	2.53815e-05	-0.95528	-1.21198
200381453	rs78188529	1.41028e-07	1.49853	-1.94129e-10	4.76164e-05	0.165438	-1.94129e-10	0.000627269	1.04009	-1.94129e-10
200382648	rs61824924	8.75386e-09	-1.28093	-1.94129e-10	4.4254e-05	0.092207	-1.94129e-10	0.00020922	-0.0578971	-1.94129e-10
200382889	rs4915435	0.0208467	14.6157	-1.21346	2.29984e-06	-1.64047	-1.22443	1.27126e-05	-1.63273	-1.22595
200382901	rs4915436	5.43611e-08	1.72913	-1.1839	2.55003e-06	-1.55781	-1.20382	1.32547e-05	-1.60994	-1.20699
200382942	rs12034835	7.56341e-07	4.40039	-1.22232	5.45083e-06	-0.784086	-1.21788	2.70298e-05	-0.889846	-1.2145
200382987	rs4915437	6.01809e-08	1.82663	-1.1797	2.48693e-06	-1.5862	-1.20049	1.30434e-05	-1.62956	-1.20345
200382991	rs56363621	7.81403e-07	4.43299	-1.22232	5.5236e-06	-0.770824	-1.21788	2.73714e-05	-0.877286	-1.2145
200383054	rs12131252	1.41888e-08	-0.797973	-1.94129e-10	9.82062e-06	-1.41325	-1.94129e-10	4.1751e-05	-1.66956	-1.94129e-10
200383087	rs4915203	0.0647413	15.6689	-1.13337	2.68871e-06	-1.51574	-1.19293	1.52075e-05	-1.53085	-1.14864
200384855	rs4072325	7.35651e-09	-1.45484	-1.94129e-10	6.91648e-06	-1.76383	-1.94129e-10	3.65985e-05	-1.80128	-1.94129e-10
200386010	rs6427824	3.32012e-07	2.35475	-1.94129e-10	1.76437e-05	-0.827357	-1.94129e-10	6.37983e-05	-1.24556	-1.94129e-10
200386060	rs148778582	8.31378e-09	-1.33251	-1.94129e-10	6.7014e-06	-1.79542	-1.94129e-10	3.63704e-05	-1.80753	-1.94129e-10
200387206	rs6664355	3.39929e-07	2.37831	-1.94129e-10	1.7847e-05	-0.815904	-1.94129e-10	6.43545e-05	-1.23688	-1.94129e-10
200387453	rs148842689	2.41103e-07	3.21855	-1.18376	7.07016e-06	-0.555698	-1.18616	4.83776e-05	-0.321635	-1.20061
200388310	rs142713101	1.13453e-08	-1.41271e-10	-1.02162	1.44692e-05	-1.41271e-10	-1.02572	8.07406e-05	-1.41271e-10	-1.01004
200388365	rs10919924	9.27664e-09	-1.41271e-10	-1.22293	1.1895e-05	-1.41271e-10	-1.22162	6.61509e-05	-1.41271e-10	-1.20935
200388520	rs138252882	5.22544e-09	-1.79688	-1.94129e-10	1.84562e-05	-0.78234	-1.94129e-10	8.41014e-05	-0.96926	-1.94129e-10
200388678	rs574857023	1.10117e-08	-1.41271e-10	-1.05147	1.42453e-05	-1.41271e-10	-1.04131	7.71283e-05	-1.41271e-10	-1.05581
200388761	rs12049537	9.2715e-09	-1.41271e-10	-1.22348	1.18869e-05	-1.41271e-10	-1.2223	6.61415e-05	-1.41271e-10	-1.20949
200389272	rs149787706	9.52258e-09	-1.19676	-1.94129e-10	6.75359e-06	-1.78766	-1.94129e-10	3.7785e-05	-1.76937	-1.94129e-10
200390000	rs114841658	6.64747e-09	-1.55619	-1.94129e-10	2.59836e-05	-0.440274	-1.94129e-10	0.00016167	-0.315726	-1.94129e-10
200390467	rs12037431	7.78867e-07	4.43299	-1.22557	5.49446e-06	-0.770824	-1.22317	2.719e-05	-0.877286	-1.22115
200390495	rs12037434	9.2715e-09	-1.41271e-10	-1.22348	1.18869e-05	-1.41271e-10	-1.2223	6.61415e-05	-1.41271e-10	-1.20949
200391561	rs4414069	5.12429e-08	1.67778	-1.19162	2.56279e-06	-1.54739	-1.20925	1.33123e-05	-1.60099	-1.2116
200392329	rs114127836	5.32616e-09	-1.77779	-1.94129e-10	2.16005e-05	-0.625023	-1.94129e-10	0.000101995	-0.77636	-1.94129e-10
200392832	rs4256848	1.09814e-06	4.77688	-1.22593	6.31813e-06	-0.627925	-1.22639	3.099e-05	-0.74168	-1.22594
200393093	rs79533491	1.14586e-08	-1.41271e-10	-1.01168	1.50395e-05	-1.41271e-10	-0.987057	8.2621e-05	-1.41271e-10	-0.987019
200395153	rs115249378	6.58939e-09	-1.56496	-1.94129e-10	2.54546e-05	-0.460843	-1.94129e-10	0.000158233	-0.337215	-1.94129e-10
200395660	rs34178183	4.07142e-08	1.46983	-1.21368	2.80838e-06	-1.44195	-1.22318	1.46253e-05	-1.49442	-1.22412
200395746	rs6427826	8.65659e-07	4.53382	-1.22076	5.91437e-06	-0.704738	-1.21562	2.9459e-05	-0.801792	-1.21649
200396523	rs10800700	8.60797e-07	4.53382	-1.22639	5.85381e-06	-0.704738	-1.22591	2.92153e-05	-0.801792	-1.2248
200398026	rs75850462	1.17065e-06	3.61489	-1.94129e-10	0.000217936	1.68646	-1.94129e-10	0.00105602	1.56098	-1.94129e-10
200398308	rs34361548	6.23307e-09	-1.62056	-1.94129e-10	7.51391e-06	-1.68098	-1.94129e-10	3.8266e-05	-1.75672	-1.94129e-10
200398387	rs6427827	0.0224536	14.6949	-1.21834	2.34242e-06	-1.62058	-1.22598	1.29711e-05	-1.61213	-1.22642
200398636	rs17691442	4.17779e-08	1.49688	-1.21493	2.8224e-06	-1.43636	-1.22379	1.46706e-05	-1.49081	-1.22463
200399706	rs4915438	3.94727e-08	1.44144	-1.21625	2.87448e-06	-1.41746	-1.2244	1.49217e-05	-1.47334	-1.22513
200399900	rs4915439	3.94727e-08	1.44144	-1.21625	2.87448e-06	-1.41746	-1.2244	1.49217e-05	-1.47334	-1.22513
200400491	rs188482877	2.68784e-08	-0.159102	-1.94129e-10	2.53632e-05	-0.464438	-1.94129e-10	0.000158934	-0.332794	-1.94129e-10
200400542	rs6702494	3.95509e-08	1.44144	-1.21427	2.87716e-06	-1.41746	-1.22347	1.49331e-05	-1.47334	-1.22436
200400606	rs191355449	1.48918e-08	-1.41271e-10	-0.749616	1.75982e-05	-1.41271e-10	-0.829943	0.00010254	-1.41271e-10	-0.771035
200402247	rs115040646	5.35612e-09	-1.77219	-1.94129e-10	2.23491e-05	-0.59095	-1.94129e-10	0.000105294	-0.744526	-1.94129e-10
200402265	rs10919926	9.89e-07	4.6727	-1.22643	6.20731e-06	-0.646387	-1.22562	3.09001e-05	-0.746034	-1.22449
200402839	rs12132891	3.95509e-08	1.44144	-1.21427	2.87716e-06	-1.41746	-1.22347	1.49331e-05	-1.47334	-1.22436
200402948	rs77118579	9.26051e-09	-1.41271e-10	-1.22467	1.18415e-05	-1.41271e-10	-1.22613	6.50448e-05	-1.41271e-10	-1.22621
200403095	rs10494814	3.85726e-08	1.4112	-1.20908	2.83041e-06	-1.43664	-1.22068	1.4638e-05	-1.49571	-1.22195
200403499	rs10919927	0.0477621	15.384	-1.1527	2.54053e-06	-1.561	-1.20437	1.43619e-05	-1.57254	-1.16417
200404343	rs7544904	1.06069e-06	4.74268	-1.22642	6.39397e-06	-0.616656	-1.22573	3.17914e-05	-0.717599	-1.22449
200404939	rs4415602	3.76742e-08	1.38444	-1.20589	2.90476e-06	-1.41268	-1.21871	1.50797e-05	-1.46728	-1.22065
200404951	rs4411153	3.82993e-08	1.4009	-1.2059	2.82725e-06	-1.43965	-1.21879	1.46485e-05	-1.49667	-1.22027
200405228	rs148171875	5.27105e-09	-1.78819	-1.94129e-10	7.12141e-06	-1.73463	-1.94129e-10	4.02143e-05	-1.70706	-1.94129e-10
200405735	rs16846692	1.26334e-06	4.91751	-1.22643	6.89484e-06	-0.541447	-1.22552	3.41764e-05	-0.645598	-1.22415
200406038	rs17691624	5.35183e-09	-1.77299	-1.94129e-10	7.05515e-06	-1.74398	-1.94129e-10	3.77033e-05	-1.77153	-1.94129e-10
200406928	rs4518934	0.0512097	15.45	-1.14903	2.57935e-06	-1.54786	-1.20234	1.46792e-05	-1.55406	-1.16079
200407947	rs12125266	3.78132e-08	1.38378	-1.20154	2.87036e-06	-1.42725	-1.21605	1.48262e-05	-1.4871	-1.21779
200408015	rs190480929	9.28361e-09	-1.41271e-10	-1.22217	1.18777e-05	-1.41271e-10	-1.22308	6.50306e-05	-1.41271e-10	-1.22642
200408182	rs12030637	1.30638e-06	4.95095	-1.22635	7.15402e-06	-0.505042	-1.22502	3.5713e-05	-0.602373	-1.2234
200408494	rs142336161	9.24709e-09	-1.41271e-10	-1.22612	1.18564e-05	-1.41271e-10	-1.22487	6.52276e-05	-1.41271e-10	-1.2234
200409515	rs6666661	9.78845e-07	4.66216	-1.22621	6.08516e-06	-0.665644	-1.22624	3.04559e-05	-0.759717	-1.22529
200409692	rs181577875	1.07623e-08	-1.41271e-10	-1.07438	1.35764e-05	-1.41271e-10	-1.08941	7.27823e-05	-1.41271e-10	-1.11381
200409830	rs17691654	1.01749e-06	3.47467	-1.94129e-10	1.20472e-05	-1.20891	-1.94129e-10	8.76102e-05	-0.928386	-1.94129e-10
200410560	rs7547315	4.58923e-08	1.54011	-1.16424	2.78486e-06	-1.48434	-1.1892	1.454e-05	-1.53721	-1.18717
200410773	rs61824928	1.29354e-06	4.9406	-1.22589	6.86933e-06	-0.546965	-1.22371	3.42432e-05	-0.645907	-1.22189
200410971	rs12745931	6.58464e-07	3.03949	-1.94129e-10	1.95908e-05	-0.722679	-1.94129e-10	0.000123819	-0.582459	-1.94129e-10
200411648	rs115171515	5.19023e-09	-1.80365	-1.94129e-10	6.62317e-06	-1.80716	-1.94129e-10	3.64976e-05	-1.80404	-1.94129e-10
200411958	rs142541658	1.65657e-08	-0.643089	-1.94129e-10	6.17903e-05	0.426008	-1.94129e-10	0.000346885	0.447711	-1.94129e-10
200412442	rs79478639	9.25082e-09	-1.41271e-10	-1.22571	1.18546e-05	-1.41271e-10	-1.22502	6.57324e-05	-1.41271e-10	-1.21569
200412473	rs10494816	9.25287e-09	-1.41271e-10	-1.22549	1.18582e-05	-1.41271e-10	-1.22472	6.57858e-05	-1.41271e-10	-1.21488
200412770	rs182889487	6.05803e-08	0.653546	-1.94129e-10	3.83014e-05	-0.0522532	-1.94129e-10	0.000175161	-0.23558	-1.94129e-10
200414060	rs12022405	1.58558e-09	-1.79918	-1.19029	2.6271e-06	-1.55233	-1.17953	1.77853e-05	-1.34458	-1.17833
200414959	rs7515363	0.0597294	15.6178	-1.16287	2.59942e-06	-1.53269	-1.20976	1.46293e-05	-1.54478	-1.17348
200415222	rs68022369	5.93749e-09	-1.66914	-1.94129e-10	7.87247e-06	-1.63437	-1.94129e-10	3.9466e-05	-1.72584	-1.94129e-10
200416099	rs10919928	9.24756e-09	-1.41271e-10	-1.22606	1.18484e-05	-1.41271e-10	-1.22554	6.56314e-05	-1.41271e-10	-1.21723
200416290	rs150299440	5.35495e-09	-1.7724	-1.94129e-10	8.30242e-06	-1.58119	-1.94129e-10	4.92294e-05	-1.50479	-1.94129e-10
200416555	rs184060765	5.67109e-09	-1.71504	-1.94129e-10	6.73428e-06	-1.79053	-1.94129e-10	3.64191e-05	-1.80619	-1.94129e-10
200416567	rs149495429	6.18789e-08	0.674755	-1.94129e-10	3.89938e-05	-0.0343347	-1.94129e-10	0.000178157	-0.21862	-1.94129e-10
200416576	rs143945483	9.2705e-09	-1.41271e-10	-1.22359	1.18695e-05	-1.41271e-10	-1.22377	6.6783e-05	-1.41271e-10	-1.19983
200417272	rs10919930	9.24905e-09	-1.41271e-10	-1.2259	1.18513e-05	-1.41271e-10	-1.2253	6.56809e-05	-1.41271e-10	-1.21648
200417343	rs10919931	9.25287e-09	-1.41271e-10	-1.22549	1.18582e-05	-1.41271e-10	-1.22472	6.57858e-05	-1.41271e-10	-1.21488
200417983	rs12034591	9.25082e-09	-1.41271e-10	-1.22571	1.18546e-05	-1.41271e-10	-1.22502	6.57324e-05	-1.41271e-10	-1.21569
200418613	rs12131135	0.00730997	13.4529	-1.09854	3.59441e-06	-1.283	-1.13536	2.29082e-05	-1.12085	-1.14894
200418805	rs57872228	1.36607e-05	7.01168	-0.939822	3.17957e-05	0.755502	-0.993911	0.000234998	1.0851	-1.0268
200420001	rs11584286	2.92021e-07	2.2264	-1.94129e-10	1.49191e-05	-0.995098	-1.94129e-10	9.66237e-05	-0.830459	-1.94129e-10
200420013	rs57070173	1.61315e-09	-1.79624	-1.176	2.63166e-06	-1.56711	-1.16301	1.77008e-05	-1.36457	-1.1631
200420869	rs12044341	1.6167e-09	-1.79404	-1.176	2.6065e-06	-1.57672	-1.16301	1.74708e-05	-1.37765	-1.1631
200420907	rs10919932	1.59816e-09	-1.80241	-1.17916	2.71626e-06	-1.53192	-1.16656	1.84931e-05	-1.31723	-1.16665
200421101	rs72743072	5.3715e-09	-1.76932	-1.94129e-10	7.36357e-06	-1.70119	-1.94129e-10	4.05978e-05	-1.69757	-1.94129e-10
200421422	rs10919933	1.60067e-09	-1.80241	-1.17759	2.72105e-06	-1.53192	-1.1648	1.85257e-05	-1.31723	-1.16489
200421446	rs4317838	0.0434313	15.3579	-1.22159	2.45312e-06	-1.57395	-1.22643	1.35629e-05	-1.56784	-1.22611
200421466	rs4427435	0.00631595	13.3279	-1.11976	3.45101e-06	-1.30595	-1.15312	2.19526e-05	-1.14715	-1.16525
200421491	rs10919934	1.60067e-09	-1.80241	-1.17759	2.72105e-06	-1.53192	-1.1648	1.85257e-05	-1.31723	-1.16489
200421747	rs4512680	9.01208e-07	4.55345	-1.20014	4.71573e-06	-0.929176	-1.21766	2.45011e-05	-0.980632	-1.22193
200421898	rs12082076	1.60212e-09	-1.8031	-1.176	2.74021e-06	-1.5267	-1.16301	1.86885e-05	-1.31027	-1.1631
200423073	rs16846723	9.32083e-09	-1.41271e-10	-1.21817	1.19612e-05	-1.41271e-10	-1.21607	6.68016e-05	-1.41271e-10	-1.19956
200423159	rs16846725	9.32745e-09	-1.41271e-10	-1.21746	1.19707e-05	-1.41271e-10	-1.21528	6.68864e-05	-1.41271e-10	-1.19829
200423629	rs114622617	1.34105e-08	-0.854386	-1.94129e-10	8.66567e-06	-1.53837	-1.94129e-10	4.49222e-05	-1.59635	-1.94129e-10
200423649	rs7526932	8.8756e-08	2.2179	-1.18244	2.17566e-06	-1.74488	-1.17553	1.1555e-05	-1.759	-1.19516
200423841	rs12095036	1.59141e-09	-1.80374	-1.18207	2.73594e-06	-1.52142	-1.16984	1.8692e-05	-1.30326	-1.16993
200424472	rs10919936	1.59675e-09	-1.80432	-1.17813	2.76283e-06	-1.5161	-1.16539	1.8927e-05	-1.2962	-1.1645
200424477	rs142731345	9.43004e-09	-1.41271e-10	-1.20652	1.21657e-05	-1.41271e-10	-1.19911	6.91645e-05	-1.41271e-10	-1.16479
200424997	rs12403408	9.92786e-08	-1.41271e-10	1.1475	0.000121156	-1.41271e-10	1.09934	0.000765601	-1.41271e-10	1.23938
200425176	rs12085230	1.5952e-09	-1.80374	-1.17969	2.74334e-06	-1.52142	-1.16714	1.87606e-05	-1.30326	-1.16626
200425212	rs12059187	1.5952e-09	-1.80374	-1.17969	2.74334e-06	-1.52142	-1.16714	1.87606e-05	-1.30326	-1.16626
200425374	rs192311694	5.90183e-09	-1.67516	-1.94129e-10	3.397e-05	-0.172261	-1.94129e-10	0.000156045	-0.351139	-1.94129e-10
200425383	rs12117926	1.02628e-08	-1.1219	-1.94129e-10	8.52517e-06	-1.55472	-1.94129e-10	3.71614e-05	-1.78601	-1.94129e-10
200425398	rs12132868	1.02298e-07	2.33875	-1.16128	2.19429e-06	-1.75895	-1.15293	1.16231e-05	-1.77128	-1.17701
200425433	rs12117955	9.445e-08	2.27952	-1.18187	2.16088e-06	-1.7523	-1.17492	1.14855e-05	-1.76551	-1.19469
200425542	rs6661030	9.33914e-09	-1.41271e-10	-1.21621	1.19866e-05	-1.41271e-10	-1.21395	6.70713e-05	-1.41271e-10	-1.19553
200425797	rs10218685	1.59486e-09	-1.80241	-1.18122	2.70999e-06	-1.53192	-1.16887	1.84681e-05	-1.31723	-1.16801
200426649	rs189777462	4.34091e-08	0.320245	-1.94129e-10	2.89592e-05	-0.331849	-1.94129e-10	0.000134527	-0.499522	-1.94129e-10
200426785	rs7531710	1.58644e-09	-1.80486	-1.18407	2.75917e-06	-1.51072	-1.17209	1.89338e-05	-1.28909	-1.17124
200427381	rs12566495	1.58021e-09	-1.79622	-1.19664	2.57017e-06	-1.56722	-1.18655	1.73534e-05	-1.36471	-1.18279
200427689	rs112766520	5.0179e-07	2.76776	-1.94129e-10	0.000113135	1.03084	-1.94129e-10	0.000578104	0.95847	-1.94129e-10
200427888	rs10157694	1.5502e-09	-1.79606	-1.21598	3.22244e-06	-1.32205	-1.20555	2.32066e-05	-1.0413	-1.21554
200428749	rs12040154	9.25478e-09	-1.41271e-10	-1.22528	1.18983e-05	-1.41271e-10	-1.22134	6.55237e-05	-1.41271e-10	-1.21887
200429002	rs10919937	0.0859784	16.0337	-1.21448	2.23107e-06	-1.669	-1.22626	1.32724e-05	-1.59589	-1.21971
200429085	rs12090906	1.57649e-09	-1.77465	-1.22057	3.13563e-06	-1.34377	-1.21114	1.95341e-05	-1.20733	-1.22179
200429181	rs61824932	1.61469e-09	-1.75979	-1.21149	3.02546e-06	-1.39299	-1.19768	1.85946e-05	-1.26353	-1.21488
200429488	rs10919938	0.044814	15.3885	-1.22092	2.16719e-06	-1.72742	-1.19689	1.26349e-05	-1.65687	-1.20794
200429900	rs10158702	0.0651251	15.5804	-1.03901	2.36788e-06	-1.71382	-1.12192	1.46715e-05	-1.63843	-1.07695
200430341	rs79343780	1.04564e-08	-1.41271e-10	-1.10321	1.32591e-05	-1.41271e-10	-1.11306	7.90897e-05	-1.41271e-10	-1.0307
200430891	rs144924969	1.06097e-08	-1.41271e-10	-1.08866	1.37408e-05	-1.41271e-10	-1.07737	7.96137e-05	-1.41271e-10	-1.0241
200431042	rs79535010	9.76823e-09	-1.41271e-10	-1.17129	1.23324e-05	-1.41271e-10	-1.18551	6.58664e-05	-1.41271e-10	-1.21366
200431069	rs16846750	1.83634e-09	-1.77465	-1.068	3.47393e-06	-1.34377	-1.10868	2.32315e-05	-1.20733	-1.04844
200431253	rs10737571	0.0734072	15.8637	-1.2026	2.20246e-06	-1.68281	-1.22536	1.32219e-05	-1.60719	-1.21222
200431643	rs7535801	5.61807e-08	1.63031	-1.05216	2.71725e-06	-1.65351	-1.04461	1.4275e-05	-1.65547	-1.08731
200432679	rs78019217	1.18346e-08	-1.41271e-10	-0.979401	1.49849e-05	-1.41271e-10	-0.990693	7.78148e-05	-1.41271e-10	-1.04695
200435300	rs4915441	0.0698288	15.8012	-1.19011	2.19913e-06	-1.68801	-1.22167	1.32662e-05	-1.6138	-1.20227
200435809	rs4511151	1.88484e-09	-1.77794	-1.03864	3.61045e-06	-1.331	-1.08291	2.42751e-05	-1.19282	-1.01901
200435906	rs77681649	1.23195e-08	-1.41271e-10	-0.93924	1.59635e-05	-1.41271e-10	-0.927436	8.20319e-05	-1.41271e-10	-0.994175
200436188	rs61824951	1.55956e-09	-1.78677	-1.21925	3.31062e-06	-1.29165	-1.20896	2.07599e-05	-1.14823	-1.22003
200436428	rs12021556	1.82803e-09	-1.77952	-1.06767	3.54331e-06	-1.32455	-1.10812	2.37174e-05	-1.1855	-1.04957
200436787	rs117214467	9.32521e-09	-1.41271e-10	-1.2177	1.20038e-05	-1.41271e-10	-1.21251	6.58556e-05	-1.41271e-10	-1.21382
200437121	rs7549170	1.83652e-09	-1.78106	-1.06149	3.58548e-06	-1.31806	-1.10279	2.40488e-05	-1.17814	-1.04306
200437506	rs12058730	1.86205e-09	-1.77276	-1.05598	3.43922e-06	-1.36448	-1.09801	2.30981e-05	-1.22428	-1.03725
200437722	rs12095161	1.83652e-09	-1.78106	-1.06149	3.58548e-06	-1.31806	-1.10279	2.40488e-05	-1.17814	-1.04306
200437998	rs12095255	1.83378e-09	-1.78255	-1.06149	3.60899e-06	-1.31152	-1.10279	2.42276e-05	-1.17073	-1.04306
200438701	rs9287107	1.80372e-09	-1.77952	-1.08106	3.50184e-06	-1.32455	-1.1199	2.34177e-05	-1.1855	-1.06229
200438767	rs10218818	1.79303e-09	-1.78255	-1.08397	3.53895e-06	-1.31152	-1.12239	2.36928e-05	-1.17073	-1.06539
200439326	rs150920300	1.2546e-08	-0.921025	-1.94129e-10	1.24232e-05	-1.17817	-1.94129e-10	7.02719e-05	-1.14891	-1.94129e-10
200439336	rs140778466	2.71484e-07	2.15348	-1.94129e-10	8.75116e-05	0.774033	-1.94129e-10	0.000486496	0.785946	-1.94129e-10
200439634	rs190318588	3.37205e-08	-1.41271e-10	0.0676801	4.26562e-05	-1.41271e-10	0.0554336	0.000211313	-1.41271e-10	-0.0479432
200439835	rs12146021	1.27259e-08	-0.906783	-1.94129e-10	8.3635e-06	-1.57386	-1.94129e-10	6.0613e-05	-1.29677	-1.94129e-10
200440040	rs12032584	1.76789e-09	-1.78255	-1.09809	3.49668e-06	-1.31152	-1.1344	2.33392e-05	-1.17073	-1.08042
200440537	rs10800702	1.75802e-09	-1.78541	-1.10083	3.53498e-06	-1.29832	-1.13672	2.36217e-05	-1.15577	-1.08334
200440683	rs140331175	1.61078e-08	-1.41271e-10	-0.67112	2.03829e-05	-1.41271e-10	-0.68304	0.000118136	-1.41271e-10	-0.629449
200440758	rs12128268	6.11627e-08	1.74235	-1.07924	2.58393e-06	-1.67614	-1.07229	1.36257e-05	-1.67795	-1.11138
200440810	rs10919940	1.76734e-09	-1.76755	-1.1134	3.25982e-06	-1.36877	-1.14729	2.15132e-05	-1.23583	-1.09679
200440865	rs10919941	1.7617e-09	-1.76567	-1.11848	3.22616e-06	-1.37491	-1.15153	2.12469e-05	-1.24284	-1.10223
200441048	rs11576960	1.44079e-05	7.25438	-1.12927	2.0874e-05	0.500968	-1.1602	0.000216842	1.1582	-1.18031
200441091	rs115940026	5.18127e-09	-1.80537	-1.94129e-10	1.61153e-05	-0.917968	-1.94129e-10	8.0123e-05	-1.01772	-1.94129e-10
200441874	rs10494817	1.73587e-09	-1.77794	-1.12098	3.36399e-06	-1.331	-1.15361	2.22769e-05	-1.19282	-1.10491
200442435	rs4387206	0.0510077	15.3725	-1.07539	2.28063e-06	-1.72542	-1.14787	1.40886e-05	-1.64361	-1.11231
200442849	rs12130445	0.0441441	15.3108	-1.15826	2.15034e-06	-1.72963	-1.20248	1.32443e-05	-1.64958	-1.16814
200443118	rs12146113	1.30304e-08	-0.883137	-1.94129e-10	8.26528e-06	-1.58567	-1.94129e-10	5.95593e-05	-1.31431	-1.94129e-10
200444145	rs138171026	9.5328e-09	-1.41271e-10	-1.19569	1.22874e-05	-1.41271e-10	-1.18916	6.72996e-05	-1.41271e-10	-1.19213
200444823	rs3922560	2.10733e-09	-1.51962	-1.18538	3.11717e-06	-1.40227	-1.15855	1.63114e-05	-1.41126	-1.19816
200445165	rs34918522	6.04401e-09	-1.65136	-1.94129e-10	7.37138e-06	-1.70013	-1.94129e-10	3.80591e-05	-1.76214	-1.94129e-10
200445203	rs57765583	1.66964e-09	-1.73634	-1.20148	2.93569e-06	-1.44097	-1.17982	1.73817e-05	-1.33468	-1.21118
200445500	rs7542515	0.0396929	15.2296	-1.18336	2.12885e-06	-1.72614	-1.21601	1.31371e-05	-1.63449	-1.19136
200446077	rs6692204	0.00271264	12.331	-0.967946	4.58578e-06	-1.15359	-1.02119	3.07594e-05	-0.945899	-1.02919
200446692	rs34441513	2.1673e-09	-1.54866	-1.12828	3.46589e-06	-1.36613	-1.08864	1.77646e-05	-1.37551	-1.14856
200446787	rs66900823	5.59773e-09	-1.72806	-1.94129e-10	8.50824e-06	-1.5567	-1.94129e-10	4.12496e-05	-1.68164	-1.94129e-10
200446885	rs16846759	2.19739e-09	-1.54191	-1.12124	3.4147e-06	-1.38974	-1.07991	1.73453e-05	-1.40584	-1.14212
200446986	rs16846760	1.73814e-09	-1.73876	-1.15885	3.1165e-06	-1.4354	-1.12563	1.81428e-05	-1.32836	-1.17465
200447186	rs11587936	2.7427e-06	4.46627	-1.94129e-10	3.71139e-05	-0.0837463	-1.94129e-10	0.000235033	0.0584435	-1.94129e-10
200447344	rs20348	7.19529e-09	-1.477	-1.94129e-10	7.20519e-06	-1.72294	-1.94129e-10	4.3409e-05	-1.63062	-1.94129e-10
200447395	rs2589	0.0344913	15.1033	-1.19753	2.09645e-06	-1.73523	-1.22227	1.28827e-05	-1.64139	-1.204
200447874	rs12567721	1.79991e-09	-1.70979	-1.1529	2.95942e-06	-1.49435	-1.1184	1.70518e-05	-1.39559	-1.16943
200449182	rs10800703	0.00103732	11.2545	-0.852791	4.00888e-06	-1.39052	-0.918707	2.64432e-05	-1.20439	-0.921891
200449258	rs7554949	0.00132392	11.4905	-0.844836	4.63615e-06	-1.25237	-0.911484	3.19096e-05	-1.02367	-0.914705
200449490	rs61824954	1.81368e-09	-1.71263	-1.14244	3.01244e-06	-1.4892	-1.10578	1.73122e-05	-1.38969	-1.16018
200449736	rs12045574	9.30599e-09	-1.41271e-10	-1.21977	1.18535e-05	-1.41271e-10	-1.22511	6.5448e-05	-1.41271e-10	-1.22003
200450152	rs77451398	5.63685e-09	-1.7211	-1.94129e-10	6.88025e-06	-1.76908	-1.94129e-10	4.09219e-05	-1.68962	-1.94129e-10
200450197	rs7546093	1.83919e-09	-1.71305	-1.12805	3.06685e-06	-1.48843	-1.08866	1.75323e-05	-1.3888	-1.14844
200450304	rs113955919	9.0617e-09	-1.24637	-1.94129e-10	7.77527e-06	-1.64679	-1.94129e-10	3.9244e-05	-1.73149	-1.94129e-10
200450366	rs12025215	2.28572e-09	-1.41738	-1.20637	1.96386e-06	-1.80562	-1.2172	1.10446e-05	-1.79223	-1.20711
200450475	rs12022051	9.2712e-09	-1.41271e-10	-1.22351	1.18388e-05	-1.41271e-10	-1.22636	6.52021e-05	-1.41271e-10	-1.22379
200450927	rs12046645	9.25165e-09	-1.41271e-10	-1.22562	1.18415e-05	-1.41271e-10	-1.22613	6.50735e-05	-1.41271e-10	-1.22577
200451645	rs4915442	0.00326572	12.7346	-1.18607	2.33111e-06	-1.63129	-1.2201	1.36725e-05	-1.58786	-1.19804
200451728	rs4915443	0.0030921	12.6933	-1.19935	2.26661e-06	-1.65641	-1.22304	1.33829e-05	-1.60135	-1.20596
200451943	rs6673000	0.00279063	12.5932	-1.20186	2.20706e-06	-1.68219	-1.22389	1.29655e-05	-1.63086	-1.20813
200452099	rs4459142	0.00281674	12.5932	-1.19254	2.2148e-06	-1.68219	-1.22039	1.30715e-05	-1.63086	-1.19999
200452498	rs4567307	0.00309119	12.6879	-1.19426	2.24386e-06	-1.66831	-1.22123	1.32838e-05	-1.61723	-1.1975
200453004	rs10919944	0.00217448	12.3347	-1.19285	2.18867e-06	-1.69379	-1.22066	1.29492e-05	-1.64409	-1.19616
200453320	rs4506486	0.026958	14.8767	-1.21735	2.13944e-06	-1.71093	-1.22627	1.2996e-05	-1.61793	-1.21872
200453382	rs4356080	0.0029231	12.6296	-1.19187	2.23317e-06	-1.67397	-1.22035	1.32346e-05	-1.62386	-1.19459
200453419	rs4471299	0.00241725	12.4381	-1.1904	2.19505e-06	-1.69181	-1.21972	1.29774e-05	-1.6449	-1.19318
200453772	rs140971370	5.60376e-09	-1.72699	-1.94129e-10	9.29904e-06	-1.46783	-1.94129e-10	5.50117e-05	-1.39374	-1.94129e-10
200454248	rs68127952	6.56932e-09	-1.56801	-1.94129e-10	6.77877e-06	-1.78394	-1.94129e-10	3.64341e-05	-1.80578	-1.94129e-10
200454340	rs4915444	0.0290532	14.95	-1.2158	2.13183e-06	-1.71435	-1.2264	1.29099e-05	-1.62601	-1.21728
200454454	rs142378467	2.07768e-08	-1.41271e-10	-0.416589	2.73251e-05	-1.41271e-10	-0.389931	0.000154188	-1.41271e-10	-0.36311
200454758	rs7365695	0.0255875	14.8222	-1.21498	2.11203e-06	-1.72366	-1.22643	1.27517e-05	-1.6391	-1.21652
200454986	rs10919945	9.25312e-09	-1.41271e-10	-1.22546	1.18408e-05	-1.41271e-10	-1.22619	6.5138e-05	-1.41271e-10	-1.22478
200455208	rs6427829	0.00572303	13.3146	-1.20503	1.97679e-06	-1.79132	-1.22494	1.16229e-05	-1.74196	-1.20634
200455266	rs17743391	6.78493e-09	-1.53572	-1.94129e-10	6.71322e-06	-1.79366	-1.94129e-10	3.63714e-05	-1.8075	-1.94129e-10
200455322	rs6692356	6.72791e-09	-1.54416	-1.94129e-10	6.76646e-06	-1.78576	-1.94129e-10	3.637e-05	-1.80754	-1.94129e-10
200455477	rs35993857	6.32372e-09	-1.60612	-1.94129e-10	6.8132e-06	-1.77888	-1.94129e-10	3.64058e-05	-1.80655	-1.94129e-10
200455708	rs34324181	6.21465e-09	-1.62351	-1.94129e-10	6.86178e-06	-1.77177	-1.94129e-10	3.64658e-05	-1.80491	-1.94129e-10
200455896	rs72743078	6.72669e-09	-1.54434	-1.94129e-10	6.62107e-06	-1.80748	-1.94129e-10	3.63766e-05	-1.80736	-1.94129e-10
200456040	rs114388397	6.65341e-09	-1.5553	-1.94129e-10	7.98027e-06	-1.62077	-1.94129e-10	4.88693e-05	-1.51213	-1.94129e-10
200456424	rs10919946	2.0032e-09	-1.53429	-1.22139	1.95516e-06	-1.80144	-1.22583	1.12226e-05	-1.76342	-1.21993
200456518	rs149165342	9.24424e-09	-1.41271e-10	-1.22642	1.18616e-05	-1.41271e-10	-1.22443	6.50389e-05	-1.41271e-10	-1.2263
200456705	rs10919947	0.00254434	12.3435	-1.04456	2.18963e-06	-1.78184	-1.13217	1.37422e-05	-1.7224	-1.0584
200457488	rs4498832	0.0016411	11.9393	-1.07888	2.12947e-06	-1.78854	-1.15333	1.30003e-05	-1.73306	-1.10325
200457671	rs10919948	9.26185e-09	-1.41271e-10	-1.22452	1.1838e-05	-1.41271e-10	-1.22642	6.52343e-05	-1.41271e-10	-1.2233
200457886	rs16846787	6.57673e-09	-1.56689	-1.94129e-10	6.67023e-06	-1.80008	-1.94129e-10	3.6517e-05	-1.80351	-1.94129e-10
200461875	rs79301172	9.38929e-09	-1.41271e-10	-1.21086	1.20762e-05	-1.41271e-10	-1.2065	6.57455e-05	-1.41271e-10	-1.21549
200462133	rs4636495	0.00149051	11.846	-1.08184	2.14959e-06	-1.7747	-1.15776	1.30771e-05	-1.73541	-1.09501
200462817	rs16846791	1.10826e-08	-1.41271e-10	-1.04505	1.46685e-05	-1.41271e-10	-1.01203	7.96421e-05	-1.41271e-10	-1.02374
200463400	rs72743080	9.65775e-09	-1.18266	-1.94129e-10	6.66621e-06	-1.80069	-1.94129e-10	3.8411e-05	-1.75294	-1.94129e-10
200463530	rs4297329	0.00101011	11.5578	-1.18263	2.17143e-06	-1.78939	-1.13296	1.18943e-05	-1.75609	-1.16913
200463931	rs7526387	0.00170327	12.0345	-1.13691	2.06725e-06	-1.77832	-1.1932	1.27915e-05	-1.70593	-1.14657
200464401	rs74947662	1.15195e-08	-1.41271e-10	-1.00638	1.48844e-05	-1.41271e-10	-0.997424	8.13737e-05	-1.41271e-10	-1.00223
200464803	rs6427830	1.90124e-06	5.21448	-1.11464	2.29459e-06	-1.68803	-1.17916	1.31207e-05	-1.70451	-1.12258
200464844	rs12041146	9.25936e-09	-1.41271e-10	-1.22479	1.18384e-05	-1.41271e-10	-1.22639	6.52394e-05	-1.41271e-10	-1.22322
200464913	rs115884550	6.53622e-09	-1.57307	-1.94129e-10	6.70985e-06	-1.79416	-1.94129e-10	3.86873e-05	-1.74577	-1.94129e-10
200465271	rs11576723	2.75225e-07	2.93855	-0.771382	3.07766e-06	-1.66883	-0.904743	2.08863e-05	-1.56324	-0.798952
200465574	rs6427831	1.08477e-08	-0.328225	-0.738244	3.93503e-06	-1.59218	-0.735636	1.98998e-05	-1.70102	-0.709554
200465693	rs35958234	5.97118e-09	-1.66348	-1.94129e-10	9.28096e-06	-1.46977	-1.94129e-10	4.22587e-05	-1.65747	-1.94129e-10
200466004	rs6427832	2.93919e-09	-1.15638	-1.21591	2.2418e-06	-1.67184	-1.21862	1.08705e-05	-1.79696	-1.21828
200466087	rs11577228	8.99696e-09	-1.25354	-1.94129e-10	1.18374e-05	-1.22647	-1.94129e-10	8.30079e-05	-0.982347	-1.94129e-10
200466223	rs12122532	2.97339e-08	-0.0581358	-1.94129e-10	8.99905e-06	-1.50062	-1.94129e-10	3.63831e-05	-1.80718	-1.94129e-10
200466405	rs17253402	5.4534e-09	-1.75419	-1.94129e-10	1.06806e-05	-1.32931	-1.94129e-10	5.20744e-05	-1.44861	-1.94129e-10
200466693	rs7518714	1.65237e-08	-0.645629	-1.94129e-10	7.21619e-06	-1.72141	-1.94129e-10	3.85663e-05	-1.7489	-1.94129e-10
200466694	rs7541311	5.70156e-09	-1.12987	-0.579818	4.06942e-06	-1.67466	-0.619576	2.06891e-05	-1.79592	-0.575758
200467316	rs4396147	4.89265e-09	-1.53592	-0.326774	5.07427e-06	-1.63289	-0.44066	3.88205e-05	-1.47	-0.272338
200467395	rs12739671	2.44732e-09	-1.80745	-0.747978	3.67691e-06	-1.61058	-0.785089	2.95735e-05	-1.26497	-0.749429
200467582	rs10919950	3.86169e-09	-1.49975	-0.599572	5.44456e-06	-1.31221	-0.690914	4.3051e-05	-1.08177	-0.557124
200467678	rs10919951	4.14139e-09	-1.51616	-0.513233	4.27836e-06	-1.63487	-0.609294	3.22865e-05	-1.47618	-0.450455
200468045	rs67745859	1.32267e-08	-0.868185	-1.94129e-10	1.21665e-05	-1.19905	-1.94129e-10	4.53382e-05	-1.58713	-1.94129e-10
200468255	rs6670160	2.79202e-09	-1.74823	-0.675433	3.50952e-06	-1.69842	-0.743842	2.64463e-05	-1.52272	-0.603443
200468483	rs61826984	1.63556e-08	-0.433358	-0.222499	8.59971e-05	0.971969	-0.215394	0.000308276	0.475715	-0.146001
200468550	rs112584306	9.60931e-09	-1.18769	-1.94129e-10	8.06694e-06	-1.60996	-1.94129e-10	3.80299e-05	-1.76291	-1.94129e-10
200468618	rs12745825	7.93744e-09	-0.210478	-1.16836	1.09208e-05	-0.14938	-1.15769	7.3498e-05	0.0964528	-1.20048
200468863	rs79318013	2.01585e-09	-1.52752	-1.22187	2.9334e-06	-1.39836	-1.22321	1.95515e-05	-1.26299	-1.16525
200469229	rs72743086	1.79047e-08	-0.565361	-1.94129e-10	9.14391e-06	-1.48465	-1.94129e-10	4.44758e-05	-1.60634	-1.94129e-10
200469505	rs6427833	3.02622e-09	-1.27387	-1.06924	2.4353e-06	-1.74177	-1.0659	7.83304e-05	0.185852	-1.2262
200469670	rs6674109	2.06204e-09	-1.69415	-1.03258	2.79709e-06	-1.6369	-1.03226	1.53405e-05	-1.51305	-1.15774
200469960	rs78209594	2.63598e-08	-1.41271e-10	-0.178583	3.42219e-05	-1.41271e-10	-0.164872	0.000191401	-1.41271e-10	-0.146915
200469997	rs140605069	2.52378e-08	-1.41271e-10	-0.222082	3.27558e-05	-1.41271e-10	-0.208658	0.000183132	-1.41271e-10	-0.191073
200470069	rs7553314	3.77923e-09	-1.029	-1.0919	2.83655e-06	-1.56311	-1.09204	2.42047e-05	-1.0215	-1.19323
200470359	rs77237068	2.5239e-08	-1.41271e-10	-0.222034	3.27574e-05	-1.41271e-10	-0.208609	0.000183141	-1.41271e-10	-0.191024
200470591	rs114729689	1.03485e-07	1.189	-1.94129e-10	3.31466e-05	-0.196798	-1.94129e-10	0.000469849	0.751128	-1.94129e-10
200470926	rs12087049	3.75778e-09	-1.09725	-1.02934	2.90754e-06	-1.60066	-1.02977	2.33408e-05	-1.09009	-1.16099
200471096	rs10919952	2.07153e-09	-1.5999	-1.12224	2.34795e-06	-1.72049	-1.12371	1.1942e-05	-1.75246	-1.16877
200471257	rs10919953	2.05853e-09	-1.60856	-1.11988	2.34098e-06	-1.72606	-1.12111	1.19418e-05	-1.75687	-1.16437
200471464	rs6680807	2.62628e-09	-1.61184	-0.873013	2.81438e-06	-1.79102	-0.871972	1.26182e-05	-1.78738	-1.07876
200471488	rs60207024	1.85372e-08	-1.41271e-10	-0.530645	2.40053e-05	-1.41271e-10	-0.519464	0.000133819	-1.41271e-10	-0.504795
200472393	rs12132441	3.4278e-09	-1.31296	-0.905551	3.21123e-06	-1.63543	-0.895659	4.01722e-05	-0.581624	-1.12648
200472451	rs146049083	9.66867e-09	-1.41271e-10	-1.18153	1.24117e-05	-1.41271e-10	-1.1791	6.5136e-05	-1.41271e-10	-1.2248
200472990	rs113348968	1.96481e-09	-1.6305	-1.14453	2.25797e-06	-1.73526	-1.14801	2.42837e-05	-1.41339	-0.798091
200473479	rs10494825	2.09933e-09	-1.80715	-0.901656	2.64114e-06	-1.80439	-0.922139	2.06137e-05	-1.43787	-0.937461
200473718	rs4417099	3.62117e-09	-0.960828	-1.2028	4.26979e-06	-1.04595	-1.20023	0.00254877	3.50562	-1.06354
200473822	rs72743087	1.96745e-08	-0.471101	-1.94129e-10	7.79551e-06	-1.64419	-1.94129e-10	4.46023e-05	-1.6035	-1.94129e-10
200473825	rs10919954	3.23673e-09	-1.09643	-1.17944	3.79685e-06	-1.18789	-1.17568	0.0016556	3.1134	-1.10276
200473967	rs76892418	2.94076e-09	-1.24471	-1.12705	2.52855e-06	-1.63945	-1.13064	3.61391e-05	-1.05153	-0.762374
200475185	rs74136205	2.1166e-09	-1.70313	-0.997478	2.48524e-06	-1.78306	-1.0043	1.22081e-05	-1.8071	-1.09208
200475235	rs6675963	4.31757e-09	-1.45499	-0.532745	4.89161e-06	-1.58354	-0.526681	7.83588e-05	-0.113233	-0.926751
200475258	rs78374240	5.24661e-09	-1.79284	-1.94129e-10	7.07162e-06	-1.74165	-1.94129e-10	3.65765e-05	-1.80188	-1.94129e-10
200476218	rs112381195	6.18379e-07	2.97668	-1.94129e-10	0.000122999	1.11444	-1.94129e-10	0.00148507	1.90194	-1.94129e-10
200476655	rs116744388	1.63585e-08	-0.655676	-1.94129e-10	2.36098e-05	-0.536076	-1.94129e-10	0.00112772	1.62667	-1.94129e-10
200476740	rs118094992	2.30865e-08	-0.311175	-1.94129e-10	1.4555e-05	-1.0198	-1.94129e-10	0.000207962	-0.0639287	-1.94129e-10
200476774	rs111743865	5.20689e-09	-1.80044	-1.94129e-10	7.14225e-06	-1.73171	-1.94129e-10	3.70027e-05	-1.79029	-1.94129e-10
200476861	rs144783849	1.04742e-08	-1.10151	-1.94129e-10	6.79943e-06	-1.7809	-1.94129e-10	3.8001e-05	-1.76367	-1.94129e-10
200476906	rs12138612	2.64703e-09	-1.26053	-1.21646	2.86919e-06	-1.42734	-1.21637	0.000112609	0.524687	-1.20205
200477711	rs4556394	5.19733e-09	-1.80228	-1.94129e-10	7.09733e-06	-1.73802	-1.94129e-10	3.68941e-05	-1.79323	-1.94129e-10
200478021	rs72743094	1.04054e-08	-1.1081	-1.94129e-10	6.79082e-06	-1.78217	-1.94129e-10	3.79391e-05	-1.7653	-1.94129e-10
200478129	rs7551486	3.57548e-09	-0.95651	-1.21982	5.73841e-06	-0.728681	-1.22188	0.00299382	3.35523	-0.752209
200478352	rs10919959	7.09682e-09	-0.427373	-1.06341	4.14087e-06	-1.20099	-1.07584	7.77014e-05	-0.379646	-0.668764
200478695	rs139394760	1.6477e-08	-0.648461	-1.94129e-10	2.83783e-05	-0.352114	-1.94129e-10	0.000142702	-0.440523	-1.94129e-10
200478771	rs4382753	1.04742e-08	-1.10151	-1.94129e-10	6.79943e-06	-1.7809	-1.94129e-10	3.8001e-05	-1.76367	-1.94129e-10
200478799	rs143849525	1.14295e-08	-1.41271e-10	-1.01423	1.46622e-05	-1.41271e-10	-1.01246	0.000108276	-1.41271e-10	-0.716601
200478939	rs9943074	6.42935e-09	-0.429165	-1.16039	3.76558e-06	-1.20385	-1.16798	6.04332e-05	-0.407901	-0.891843
200479973	rs10919960	1.61248e-09	-1.75251	-1.22014	2.45198e-06	-1.58003	-1.22082	6.68112e-05	-0.0834984	-1.11591
200480128	rs151014381	1.37043e-08	-0.832713	-1.94129e-10	2.30622e-05	-0.559542	-1.94129e-10	0.000116743	-0.641306	-1.94129e-10
200480346	rs111797456	9.63159e-09	-1.18538	-1.94129e-10	1.53941e-05	-0.963752	-1.94129e-10	7.90867e-05	-1.03074	-1.94129e-10
200480663	rs72743098	1.08375e-08	-1.06741	-1.94129e-10	6.91672e-06	-1.7638	-1.94129e-10	3.87488e-05	-1.74418	-1.94129e-10
200480707	rs115358359	5.18708e-09	-1.80425	-1.94129e-10	8.56249e-06	-1.55035	-1.94129e-10	5.5006e-05	-1.39384	-1.94129e-10
200481091	rs373530932	2.15651e-08	-0.379348	-1.94129e-10	9.43086e-06	-1.45375	-1.94129e-10	7.40678e-05	-1.0963	-1.94129e-10
200481136	rs116839063	5.20676e-09	-1.80047	-1.94129e-10	9.24631e-06	-1.47351	-1.94129e-10	5.27882e-05	-1.435	-1.94129e-10
200481555	rs7549548	8.9699e-09	-0.322144	-0.934406	5.437e-06	-1.05386	-0.950648	0.000124632	-0.235194	-0.340724
200481579	rs4568863	9.2723e-09	-0.778657	-0.444736	1.01354e-05	-0.902726	-0.478983	0.0776971	4.49408	1.36521
200481756	rs4335405	5.79831e-09	-1.07081	-0.622051	8.84544e-06	-0.865247	-0.652589	0.0132391	3.06904	1.0206
200481820	rs4405156	2.67819e-09	-1.47505	-0.990236	3.02734e-06	-1.59024	-0.999812	0.000125793	0.0279491	-0.594595
200481827	rs4612655	6.58947e-08	-0.653257	1.39089	2.88106e-05	-1.65143	1.31443	0.000299226	-1.05337	1.35328
200481934	rs4418638	9.07769e-09	-0.839639	-0.404967	9.96098e-06	-0.959855	-0.439208	0.0709488	4.34179	1.42664
200482169	rs74136206	1.92328e-09	-1.77024	-1.02615	2.35678e-06	-1.80658	-1.03387	1.19955e-05	-1.79631	-1.12045
200482394	rs6700311	1.00806e-08	-1.13982	-1.94129e-10	1.62308e-05	-0.910827	-1.94129e-10	8.32093e-05	-0.979924	-1.94129e-10
200482474	rs12565263	3.74152e-09	-1.49339	-0.637541	3.67204e-06	-1.73462	-0.662375	4.79231e-05	-1.65491	0.123224
200482897	rs10919961	2.73098e-09	-1.47881	-0.966956	3.05003e-06	-1.60523	-0.977358	0.000125629	-0.00609295	-0.56186
200483279	rs76118949	5.1708e-09	-1.8074	-1.94129e-10	7.1866e-06	-1.72552	-1.94129e-10	3.69631e-05	-1.79136	-1.94129e-10
200483282	rs149933854	5.17393e-09	-1.80679	-1.94129e-10	6.87841e-06	-1.76935	-1.94129e-10	4.05548e-05	-1.69863	-1.94129e-10
200483591	rs9659917	2.73562e-09	-1.48093	-0.963139	3.10193e-06	-1.59118	-0.974532	0.000130153	0.031732	-0.564302
200484504	rs4453071	2.95302e-09	-1.40653	-0.961066	3.24374e-06	-1.54971	-0.971298	0.000146294	0.133793	-0.549458
200484680	rs12401553	1.75347e-08	-1.41271e-10	-0.586243	2.24746e-05	-1.41271e-10	-0.585353	0.000201482	-1.41271e-10	-0.0955845
200485387	rs73079240	8.93977e-09	-1.25991	-1.94129e-10	1.41087e-05	-1.05095	-1.94129e-10	7.27463e-05	-1.11431	-1.94129e-10
200485439	rs77462448	1.93731e-09	-1.76847	-1.02066	2.37023e-06	-1.80627	-1.02848	1.20323e-05	-1.79725	-1.11644
200486677	rs35931746	1.97695e-09	-1.76479	-1.00408	2.41076e-06	-1.80554	-1.01226	1.21962e-05	-1.79901	-1.10115
200486803	rs72743101	9.99766e-09	-1.14807	-1.94129e-10	6.77635e-06	-1.7843	-1.94129e-10	3.75386e-05	-1.77591	-1.94129e-10
200486966	rs7515910	4.89702e-09	-0.815727	-1.04607	5.46207e-06	-0.937468	-1.06244	0.0159072	4.40184	-0.128595
200488004	rs55765447	1.97433e-09	-1.75898	-1.01122	2.39742e-06	-1.80413	-1.01922	1.20664e-05	-1.80134	-1.10951
200488118	rs72743102	9.79411e-09	-1.16864	-1.94129e-10	6.75112e-06	-1.78803	-1.94129e-10	3.73746e-05	-1.78029	-1.94129e-10
200488658	rs79441867	2.03428e-09	-1.75695	-0.983328	2.46534e-06	-1.80358	-0.991835	1.23113e-05	-1.80204	-1.08873
200488995	rs60546151	2.04039e-09	-1.75065	-0.986637	2.46202e-06	-1.80167	-0.995085	1.22581e-05	-1.80387	-1.09122
200489133	rs72745003	1.0602e-08	-1.08939	-1.94129e-10	6.8584e-06	-1.77226	-1.94129e-10	3.80614e-05	-1.76208	-1.94129e-10
200489398	rs145409235	6.81769e-09	-0.422654	-1.10825	4.2801e-06	-1.12597	-1.11779	8.23549e-05	-0.290327	-0.699918
200489617	rs77151701	5.22422e-09	-1.79712	-1.94129e-10	6.85623e-06	-1.77258	-1.94129e-10	4.56919e-05	-1.57936	-1.94129e-10
200489641	rs12135766	2.69538e-09	-1.4488	-1.01009	3.12319e-06	-1.53931	-1.01957	0.000127967	0.0825483	-0.63206
200490179	rs12136623	2.73289e-09	-1.4542	-0.990865	3.1576e-06	-1.54716	-1.00077	0.000126874	0.0423845	-0.600471
200490579	rs61350094	2.04184e-09	-1.75842	-0.978155	2.4805e-06	-1.80253	-0.986753	1.23218e-05	-1.80508	-1.08483
200491264	rs7414513	1.96097e-09	-1.58435	-1.19264	2.52957e-06	-1.57527	-1.19442	9.58854e-05	0.103372	-0.941501
200492166	rs12082820	1.66374e-09	-1.77246	-1.16889	2.26126e-06	-1.70854	-1.17327	1.09152e-05	-1.79819	-1.21293
200492174	rs56862910	2.09944e-09	-1.72934	-0.979413	2.4871e-06	-1.79804	-0.988582	1.22735e-05	-1.80679	-1.08705
200492876	rs4402152	4.76839e-09	-1.32228	-0.566133	5.79076e-06	-1.35707	-0.584406	0.000354979	0.44373	0.0270447
200493139	rs60091855	2.14409e-09	-1.7188	-0.968906	2.52268e-06	-1.79415	-0.97827	1.23627e-05	-1.80747	-1.07913
200493187	rs57738516	3.09609e-09	-1.13653	-1.18376	2.17531e-06	-1.73279	-1.18778	1.09994e-05	-1.78611	-1.21733
200493459	rs60705063	2.16109e-09	-1.71607	-0.963746	2.53823e-06	-1.79307	-0.973204	1.24103e-05	-1.80753	-1.07522
200493562	rs150079612	1.81735e-08	-1.41271e-10	-0.550458	2.3491e-05	-1.41271e-10	-0.541121	0.000100977	-1.41271e-10	-0.786395
200493603	rs6671327	1.63483e-09	-1.77409	-1.1848	2.32588e-06	-1.66504	-1.1886	2.93361e-05	-1.22566	-0.796803
200493773	rs149258315	1.08429e-08	-1.06691	-1.94129e-10	7.08229e-06	-1.74014	-1.94129e-10	3.82045e-05	-1.75833	-1.94129e-10
200493913	rs184360073	1.9635e-08	-0.473113	-1.94129e-10	3.45142e-05	-0.156369	-1.94129e-10	0.000172545	-0.250626	-1.94129e-10
200494188	rs74136209	2.20529e-09	-1.7047	-0.95486	2.57259e-06	-1.78835	-0.964478	1.24964e-05	-1.80738	-1.06846
200494416	rs12567052	5.38406e-09	-1.32135	-0.445631	6.28356e-06	-1.39305	-0.466749	0.000397192	0.380502	0.202634
200494784	rs55658473	1.11383e-08	-1.04003	-1.94129e-10	7.20513e-06	-1.72294	-1.94129e-10	3.8728e-05	-1.74472	-1.94129e-10
200494812	rs6699167	1.14375e-08	-1.01353	-1.94129e-10	1.87725e-05	-0.765345	-1.94129e-10	9.57115e-05	-0.839945	-1.94129e-10
200495485	rs115567378	1.0899e-08	-1.06175	-1.94129e-10	7.17656e-06	-1.72692	-1.94129e-10	3.87167e-05	-1.74501	-1.94129e-10
200495487	rs79789509	2.75233e-09	-1.61806	-0.819912	3.10057e-06	-1.73446	-0.831699	1.42281e-05	-1.78374	-0.962324
200495523	rs114823419	1.08248e-08	-1.06859	-1.94129e-10	7.16052e-06	-1.72916	-1.94129e-10	3.86405e-05	-1.74698	-1.94129e-10
200495614	rs9645336	4.81129e-09	-1.35449	-0.524967	5.64346e-06	-1.42361	-0.543633	0.000331417	0.30954	0.0925552
200496035	rs112433219	1.20906e-08	-0.957998	-1.94129e-10	1.94435e-05	-0.730224	-1.94129e-10	8.56309e-05	-0.951236	-1.94129e-10
200496095	rs10800706	6.36789e-09	-0.565048	-1.03411	7.29611e-06	-0.670226	-1.04017	0.0391336	5.02432	0.149137
200496195	rs144374979	6.44207e-09	-1.58757	-1.94129e-10	7.06408e-06	-1.74272	-1.94129e-10	3.67892e-05	-1.79608	-1.94129e-10
200496298	rs149208299	6.06136e-09	-1.64849	-1.94129e-10	6.91627e-06	-1.76386	-1.94129e-10	3.63763e-05	-1.80737	-1.94129e-10
200496762	rs113786736	1.51468e-08	-0.732634	-1.94129e-10	2.42873e-05	-0.507787	-1.94129e-10	0.000109159	-0.708476	-1.94129e-10
200497440	rs58679178	6.19132e-09	-0.874891	-0.752386	5.95448e-06	-1.15321	-0.760387	2.41289e-05	-1.30274	-0.915133
200497499	rs12134726	4.48911e-09	-0.869329	-1.07944	3.79685e-06	-1.27994	-1.08363	0.00024063	0.886485	-0.804509
200497541	rs59028869	6.45921e-09	-0.866249	-0.718668	6.20169e-06	-1.14597	-0.72695	2.49583e-05	-1.29638	-0.8877
200497621	rs147183673	1.27423e-08	-0.905495	-1.94129e-10	7.40184e-06	-1.69601	-1.94129e-10	3.9648e-05	-1.72124	-1.94129e-10
200498000	rs10919963	1.77285e-09	-1.65622	-1.22162	2.03125e-06	-1.76771	-1.22138	4.6733e-05	-0.390021	-1.16681
200498428	rs4328101	1.77691e-09	-1.65622	-1.21933	2.03607e-06	-1.76771	-1.21901	4.64096e-05	-0.390021	-1.17376
200499191	rs143727933	6.89555e-09	-0.900581	-0.618967	6.65263e-06	-1.1747	-0.628029	2.64232e-05	-1.32159	-0.80545
200499206	rs10399815	1.56452e-09	-1.77792	-1.22493	1.94529e-06	-1.80727	-1.22506	3.72513e-05	-0.681236	-1.10236
200499321	rs7413943	3.63101e-08	0.548789	-0.407118	1.64157e-05	-0.469848	-0.429652	0.000968132	0.87162	0.602466
200500432	rs56266397	1.30447e-08	-0.882045	-1.94129e-10	7.46386e-06	-1.68767	-1.94129e-10	3.99408e-05	-1.71388	-1.94129e-10
200500500	rs74136210	7.28787e-09	-0.824977	-0.639237	6.99057e-06	-1.10503	-0.648146	2.75367e-05	-1.26347	-0.822295
200500570	rs7553749	5.00162e-09	-0.717343	-1.12332	4.1049e-06	-1.15873	-1.12682	0.000305727	1.20295	-0.881545
200500617	rs17692631	1.06859e-08	-1.0815	-1.94129e-10	8.82531e-06	-1.52011	-1.94129e-10	4.67418e-05	-1.55664	-1.94129e-10
200500655	rs16846849	1.28387e-08	-0.897963	-1.94129e-10	7.42154e-06	-1.69335	-1.94129e-10	3.9741e-05	-1.7189	-1.94129e-10
200500707	rs7553874	5.01237e-09	-0.717343	-1.12117	4.11357e-06	-1.15873	-1.12471	0.000306928	1.20295	-0.877625
200501143	rs76847834	6.49205e-08	1.10284	-0.380104	2.87271e-05	0.0631119	-0.403009	0.0018202	1.4627	0.642719
200501539	rs531430373	5.72483e-09	-1.70561	-1.94129e-10	6.78301e-06	-1.78332	-1.94129e-10	3.93012e-05	-1.73003	-1.94129e-10
200501557	rs60997038	7.59975e-09	-0.839213	-0.583096	7.26414e-06	-1.12327	-0.591518	2.86566e-05	-1.2764	-0.769496
200502030	rs11811022	6.5896e-08	1.03631	-0.298652	3.36497e-05	0.140273	-0.322009	0.00221029	1.53225	0.76735
200502565	rs114022767	4.69768e-08	0.39923	-1.94129e-10	1.40574e-05	-1.05459	-1.94129e-10	0.000124468	-0.577234	-1.94129e-10
200502569	rs10919966	3.23484e-09	-1.20511	-1.07134	4.40449e-06	-1.13317	-1.08194	0.00287805	2.49808	0.0655012
200502595	rs34168128	4.41995e-09	-0.88163	-1.08267	3.17623e-06	-1.45553	-1.08651	0.000191881	0.664104	-0.808512
200502671	rs10919967	1.47591e-08	-0.503707	-0.254855	1.62431e-05	-0.622568	-0.287501	0.366373	5.19387	2.21625
200503077	rs111279274	5.27548e-09	-1.78736	-1.94129e-10	7.15449e-06	-1.73	-1.94129e-10	3.66321e-05	-1.80036	-1.94129e-10
200503317	rs74855840	8.46994e-09	-0.812693	-0.501208	8.05763e-06	-1.10095	-0.510171	3.12442e-05	-1.25671	-0.702737
200503645	rs147549999	6.20009e-09	-1.62586	-1.94129e-10	6.92454e-06	-1.76267	-1.94129e-10	3.65203e-05	-1.80341	-1.94129e-10
200503969	rs57690983	5.24595e-09	-1.79297	-1.94129e-10	7.24336e-06	-1.71765	-1.94129e-10	3.67818e-05	-1.79628	-1.94129e-10
200503974	rs150110335	1.59164e-08	-1.41271e-10	-0.683074	1.97748e-05	-1.41271e-10	-0.713328	9.93082e-05	-1.41271e-10	-0.803055
200504077	rs76650853	6.1288e-08	1.12402	-0.458859	2.51571e-05	0.0101698	-0.482769	0.00174795	1.52751	0.537403
200504086	rs143533436	1.35576e-08	-0.843479	-1.94129e-10	7.5381e-06	-1.67777	-1.94129e-10	4.06428e-05	-1.69646	-1.94129e-10
200504305	rs72745019	1.39243e-08	-0.816791	-1.94129e-10	7.56445e-06	-1.67428	-1.94129e-10	4.06813e-05	-1.69552	-1.94129e-10
200504656	rs138202024	1.0916e-08	-1.06019	-1.94129e-10	7.78647e-06	-1.64535	-1.94129e-10	4.53179e-05	-1.58758	-1.94129e-10
200504704	rs180713777	5.3352e-09	-1.7761	-1.94129e-10	7.37019e-06	-1.70029	-1.94129e-10	3.64701e-05	-1.80479	-1.94129e-10
200504988	rs12092814	5.17498e-09	-1.80659	-1.94129e-10	8.82356e-06	-1.52031	-1.94129e-10	3.8934e-05	-1.73941	-1.94129e-10
200505249	rs74437968	1.69735e-08	-0.477119	-0.141655	1.06471e-05	-1.15337	-0.179086	0.000515608	-0.125937	0.970001
200505802	rs73079260	1.05381e-08	-1.09543	-1.94129e-10	1.60692e-05	-0.920833	-1.94129e-10	7.97043e-05	-1.02296	-1.94129e-10
200505914	rs72745021	1.72393e-08	-0.603231	-1.94129e-10	7.71769e-06	-1.65422	-1.94129e-10	4.14783e-05	-1.67611	-1.94129e-10
200505916	rs12096693	5.19836e-09	-1.80208	-1.94129e-10	9.75596e-06	-1.41986	-1.94129e-10	4.06498e-05	-1.69629	-1.94129e-10
200506241	rs11589333	1.96703e-08	-0.350258	-0.121058	1.22066e-05	-1.03528	-0.160486	0.000632018	0.0587789	0.988856
200506292	rs11591066	1.9709e-08	-0.340795	-0.128556	1.22009e-05	-1.02838	-0.167849	0.000632072	0.0694853	0.978236
200506580	rs79012714	1.69393e-08	-1.16219	0.541399	1.77556e-05	-1.31956	0.498527	6.62536e-05	-1.45444	0.246644
200507096	rs6682828	1.1305e-08	-1.70369	0.678513	1.37722e-05	-1.68514	0.610055	0.0064258	0.428091	2.9387
200507510	rs12404079	2.78268e-09	-1.20275	-1.22426	6.25387e-06	-0.640051	-1.22449	0.000430217	1.78894	-1.12593
200507729	rs73079263	1.15178e-08	-1.00653	-1.94129e-10	1.77396e-05	-0.82194	-1.94129e-10	8.74882e-05	-0.929779	-1.94129e-10
200507892	rs12094802	5.19836e-09	-1.80208	-1.94129e-10	9.75596e-06	-1.41986	-1.94129e-10	4.06498e-05	-1.69629	-1.94129e-10
200508568	rs6686605	3.18854e-09	-1.75643	-0.534428	3.82767e-06	-1.79142	-0.564067	0.000555252	-0.357642	1.27578
200508739	rs116122441	5.97033e-09	-1.66362	-1.94129e-10	6.86647e-06	-1.77109	-1.94129e-10	3.97567e-05	-1.7185	-1.94129e-10
200508774	rs144127013	1.28234e-08	-0.899154	-1.94129e-10	1.03193e-05	-1.36372	-1.94129e-10	0.00015078	-0.385459	-1.94129e-10
200508928	rs10800707	1.39012e-08	-1.66887	0.850419	1.686e-05	-1.64965	0.776849	0.00909688	0.574922	3.13948
200509016	rs73070651	1.1324e-08	-1.0235	-1.94129e-10	1.74086e-05	-0.840775	-1.94129e-10	8.59472e-05	-0.947549	-1.94129e-10
200509265	rs11590922	1.87753e-08	-0.420734	-0.097146	1.18488e-05	-1.08634	-0.139169	0.000603097	-0.0210927	1.02189
200509551	rs115468434	1.19316e-08	-0.437474	-0.533757	9.26086e-06	-0.921166	-0.550776	7.30631e-05	-0.605354	-0.504606
200509867	rs16846864	1.99554e-08	-0.456925	-1.94129e-10	8.15324e-06	-1.59932	-1.94129e-10	4.36547e-05	-1.62497	-1.94129e-10
200509911	rs6665988	8.08354e-09	-1.56912	0.20853	1.31441e-05	-1.28288	0.161109	0.000458256	-0.719536	1.44568
200509924	rs76776966	6.07537e-09	-1.64618	-1.94129e-10	6.92873e-06	-1.76206	-1.94129e-10	4.03102e-05	-1.70468	-1.94129e-10
200509949	rs6690525	1.85526e-08	-0.441121	-0.0886916	1.17734e-05	-1.10102	-0.130873	0.000596364	-0.0442414	1.03381
200510236	rs112449189	1.12706e-08	-1.02823	-1.94129e-10	1.73175e-05	-0.846024	-1.94129e-10	8.55229e-05	-0.952499	-1.94129e-10
200510756	rs7546483	8.12886e-09	-1.57707	0.222061	1.33006e-05	-1.28434	0.174416	0.000461363	-0.731233	1.46414
200510896	rs4576681	1.62511e-09	-1.78707	-1.17778	2.28462e-06	-1.69235	-1.17919	1.64925e-05	-1.52291	-1.07547
200510948	rs10919969	1.80279e-08	-0.588847	0.0303451	1.45828e-05	-1.00389	-0.0140082	0.00054049	-0.309185	1.20038
200511070	rs10919970	2.36271e-08	-1.41271e-10	-0.288032	2.95203e-05	-1.41271e-10	-0.312659	0.000560708	-1.41271e-10	0.927917
200511317	rs55790608	1.81773e-08	-0.550251	-1.94129e-10	7.86786e-06	-1.63495	-1.94129e-10	4.22268e-05	-1.65823	-1.94129e-10
200511466	rs7516247	8.20844e-09	-1.548	0.202734	1.36285e-05	-1.24098	0.15541	0.000478012	-0.669419	1.43777
200511522	rs72745026	1.11383e-08	-0.46742	-0.572618	8.7004e-06	-0.94522	-0.589149	6.82789e-05	-0.633395	-0.544287
200512293	rs111760806	1.13375e-08	-1.02231	-1.94129e-10	1.74317e-05	-0.839448	-1.94129e-10	8.60549e-05	-0.946297	-1.94129e-10
200512621	rs11801901	2.02162e-08	-0.380534	-0.0634045	1.26093e-05	-1.05727	-0.106033	0.000661176	0.0244956	1.06824
200513166	rs148378059	1.01807e-08	-1.12993	-1.94129e-10	6.64711e-06	-1.80356	-1.94129e-10	3.63959e-05	-1.80683	-1.94129e-10
200513191	rs6679045	3.09734e-09	-1.76171	-0.558169	3.70097e-06	-1.80267	-0.586479	0.000609349	-0.214452	1.22556
200513328	rs6703520	5.17089e-09	-1.80738	-1.94129e-10	8.01386e-06	-1.61657	-1.94129e-10	6.71123e-05	-1.19492	-1.94129e-10
200513418	rs6703783	3.01831e-09	-1.76171	-0.584015	3.61029e-06	-1.80267	-0.611283	0.000575998	-0.214452	1.16927
200513508	rs12097905	1.15024e-08	-1.41014	0.402276	1.06007e-05	-1.69659	0.359769	4.65289e-05	-1.69306	0.131848
200513605	rs146711523	5.59139e-09	-1.7292	-1.94129e-10	7.10384e-06	-1.7371	-1.94129e-10	3.63715e-05	-1.8075	-1.94129e-10
200513719	rs12067358	1.22145e-08	-1.41014	0.462341	1.12755e-05	-1.69659	0.421479	4.98487e-05	-1.69306	0.200768
200513885	rs151255520	9.74314e-09	-1.41271e-10	-1.17386	1.2534e-05	-1.41271e-10	-1.16929	6.96712e-05	-1.41271e-10	-1.1575
200513897	rs140457553	1.11033e-08	-1.41271e-10	-1.04318	1.42981e-05	-1.41271e-10	-1.03761	7.08292e-05	-1.41271e-10	-1.14101
200514097	rs116561748	5.28228e-09	-1.78607	-1.94129e-10	7.30482e-06	-1.7092	-1.94129e-10	4.48518e-05	-1.59792	-1.94129e-10
200514751	rs142385649	9.4394e-09	-1.41271e-10	-1.20553	1.20784e-05	-1.41271e-10	-1.20632	7.51477e-05	-1.41271e-10	-1.08183
200514876	rs116063328	6.76127e-09	-1.53921	-1.94129e-10	6.69852e-06	-1.79585	-1.94129e-10	4.01697e-05	-1.70817	-1.94129e-10
200515120	rs12402453	5.63469e-09	-1.72148	-1.94129e-10	6.65612e-06	-1.8022	-1.94129e-10	3.74442e-05	-1.77843	-1.94129e-10
200515732	rs145108383	5.24197e-09	-1.79373	-1.94129e-10	1.03201e-05	-1.36365	-1.94129e-10	4.19295e-05	-1.66529	-1.94129e-10
200516012	rs9724785	1.71787e-09	-1.73601	-1.17333	2.15657e-06	-1.75071	-1.17851	4.56759e-05	-1.14323	-0.436486
200516454	rs151308307	5.70261e-09	-1.7095	-1.94129e-10	7.94781e-06	-1.62484	-1.94129e-10	3.70318e-05	-1.78951	-1.94129e-10
200517206	rs73070660	6.13072e-09	-1.31475	-0.32236	8.19131e-06	-1.25056	-0.344102	0.00013228	-1.3698	0.853431
200517789	rs13376575	1.744e-09	-1.7143	-1.17995	2.13719e-06	-1.75347	-1.18478	4.24547e-05	-1.19021	-0.462638
200518132	rs114733186	5.30487e-09	-1.7818	-1.94129e-10	7.24283e-06	-1.71773	-1.94129e-10	4.42932e-05	-1.61045	-1.94129e-10
200518270	rs80084673	5.60084e-09	-1.72751	-1.94129e-10	6.64667e-06	-1.80362	-1.94129e-10	3.73149e-05	-1.78189	-1.94129e-10
200518341	rs77331075	5.60084e-09	-1.72751	-1.94129e-10	6.64667e-06	-1.80362	-1.94129e-10	3.73149e-05	-1.78189	-1.94129e-10
200518686	rs112609256	1.08358e-08	-0.315155	-0.75241	6.47565e-06	-1.05694	-0.772746	0.000219819	0.0595241	-0.0680037
200518951	rs12145740	2.2392e-09	-1.44383	-1.20047	2.77173e-06	-1.47688	-1.20139	1.28014e-05	-1.74513	-1.1066
200519103	rs10919972	1.73243e-09	-1.77659	-1.12431	2.13951e-06	-1.80563	-1.13153	0.000137277	-0.209193	-0.270087
200519149	rs12131705	1.73131e-09	-1.7216	-1.17995	2.13913e-06	-1.75256	-1.18478	4.22917e-05	-1.19406	-0.462638
200519506	rs74401507	5.3145e-09	-1.77999	-1.94129e-10	7.21897e-06	-1.72103	-1.94129e-10	4.40766e-05	-1.61535	-1.94129e-10
200519942	rs78390736	5.3145e-09	-1.77999	-1.94129e-10	7.21897e-06	-1.72103	-1.94129e-10	4.40766e-05	-1.61535	-1.94129e-10
200520021	rs6660637	1.71642e-09	-1.77659	-1.13359	2.12047e-06	-1.80563	-1.14048	0.000133371	-0.209193	-0.298952
200520029	rs115887644	5.31945e-09	-1.77906	-1.94129e-10	7.20724e-06	-1.72265	-1.94129e-10	4.39697e-05	-1.61778	-1.94129e-10
200520256	rs74977188	5.76847e-09	-1.69802	-1.94129e-10	6.72787e-06	-1.79148	-1.94129e-10	3.83894e-05	-1.7535	-1.94129e-10
200520334	rs78424900	5.31945e-09	-1.77906	-1.94129e-10	7.20724e-06	-1.72265	-1.94129e-10	4.39697e-05	-1.61778	-1.94129e-10
200520443	rs10919973	1.71805e-09	-1.7216	-1.18764	2.12367e-06	-1.75256	-1.19204	4.09508e-05	-1.19406	-0.494857
200520621	rs145154704	5.26596e-09	-1.78916	-1.94129e-10	1.05745e-05	-1.3393	-1.94129e-10	4.25176e-05	-1.65136	-1.94129e-10
200520698	rs114339113	5.31945e-09	-1.77906	-1.94129e-10	7.20724e-06	-1.72265	-1.94129e-10	4.39697e-05	-1.61778	-1.94129e-10
200521131	rs10737572	1.7241e-09	-1.77659	-1.12912	2.1296e-06	-1.80563	-1.13617	0.000135253	-0.209193	-0.284947
200521412	rs12060793	2.96768e-09	-1.75863	-0.60401	3.64501e-06	-1.77132	-0.633056	0.000258343	-0.507512	0.660518
200521442	rs74319334	5.63469e-09	-1.72148	-1.94129e-10	6.65612e-06	-1.8022	-1.94129e-10	3.74442e-05	-1.77843	-1.94129e-10
200522039	rs4304619	1.7031e-09	-1.74481	-1.17316	2.06152e-06	-1.80673	-1.16756	5.03151e-05	-0.3737	-1.10928
200522176	rs147436210	5.98413e-09	-1.66131	-1.94129e-10	6.79708e-06	-1.78125	-1.94129e-10	3.89068e-05	-1.74011	-1.94129e-10
200522178	rs139733981	5.91164e-09	-1.6735	-1.94129e-10	6.76307e-06	-1.78626	-1.94129e-10	3.85894e-05	-1.74831	-1.94129e-10
200522269	rs6667775	2.96344e-09	-1.77206	-0.592015	3.64614e-06	-1.78273	-0.621343	0.000245048	-0.581189	0.681361
200522285	rs112727234	5.63469e-09	-1.72148	-1.94129e-10	6.65612e-06	-1.8022	-1.94129e-10	3.74442e-05	-1.77843	-1.94129e-10
200522344	rs61827012	5.18035e-09	-1.80555	-1.94129e-10	6.64887e-06	-1.80329	-1.94129e-10	3.65458e-05	-1.80272	-1.94129e-10
200522351	rs10800708	2.07637e-09	-1.54879	-1.17102	2.54206e-06	-1.58845	-1.17631	3.26114e-05	-1.48898	-0.427635
200522566	rs12120084	2.52849e-09	-1.31444	-1.20837	3.19107e-06	-1.32825	-1.20913	1.1965e-05	-1.79491	-1.12439
200522621	rs12024960	3.53064e-08	-1.41271e-10	0.11364	4.43867e-05	-1.41271e-10	0.0952009	0.000237958	-1.41271e-10	0.0708109
200522994	rs115957591	5.33062e-09	-1.77696	-1.94129e-10	7.18191e-06	-1.72617	-1.94129e-10	4.37381e-05	-1.62306	-1.94129e-10
200523135	rs12039913	1.42207e-08	-1.41271e-10	-0.795726	1.80032e-05	-1.41271e-10	-0.807187	0.000194961	-1.41271e-10	-0.128481
200523514	rs7548174	2.11301e-09	-1.54826	-1.15406	2.2403e-06	-1.7312	-1.15993	4.98e-05	-1.12035	-0.37292
200523550	rs115694135	5.33062e-09	-1.77696	-1.94129e-10	7.18191e-06	-1.72617	-1.94129e-10	4.37381e-05	-1.62306	-1.94129e-10
200524008	rs187619278	4.27636e-08	0.305263	-1.94129e-10	6.31876e-05	0.448369	-1.94129e-10	0.000238718	0.0739994	-1.94129e-10
200524305	rs114099095	5.35801e-09	-1.77183	-1.94129e-10	7.08112e-06	-1.74031	-1.94129e-10	4.28711e-05	-1.64308	-1.94129e-10
200524694	rs75006872	9.90174e-09	-1.41271e-10	-1.15771	1.26599e-05	-1.41271e-10	-1.1593	6.515e-05	-1.41271e-10	-1.22459
200526109	rs17408679	5.5836e-09	-1.73059	-1.94129e-10	6.64229e-06	-1.80428	-1.94129e-10	3.72503e-05	-1.78362	-1.94129e-10
200526234	rs149536168	5.60084e-09	-1.72751	-1.94129e-10	6.64667e-06	-1.80362	-1.94129e-10	3.73149e-05	-1.78189	-1.94129e-10
200526273	rs144701281	1.66731e-08	-0.636628	-1.94129e-10	7.62732e-06	-1.666	-1.94129e-10	7.50648e-05	-1.08293	-1.94129e-10
200526617	rs12734513	2.41417e-08	-0.266483	-1.94129e-10	1.56744e-05	-0.94571	-1.94129e-10	7.81618e-05	-1.0425	-1.94129e-10
200527207	rs114278415	5.34119e-09	-1.77498	-1.94129e-10	7.15932e-06	-1.72932	-1.94129e-10	4.35305e-05	-1.62782	-1.94129e-10
200527304	rs7543922	2.08405e-09	-1.5562	-1.15991	2.21825e-06	-1.73549	-1.16553	4.94383e-05	-1.10725	-0.39331
200527305	rs7533417	1.69362e-09	-1.78558	-1.13797	2.10848e-06	-1.80729	-1.14448	0.000140237	-0.138302	-0.319648
200527623	rs114008197	5.34119e-09	-1.77498	-1.94129e-10	7.15932e-06	-1.72932	-1.94129e-10	4.35305e-05	-1.62782	-1.94129e-10
200527634	rs78390928	5.46263e-09	-1.75249	-1.94129e-10	6.63791e-06	-1.80494	-1.94129e-10	4.24314e-05	-1.6534	-1.94129e-10
200528340	rs17448931	1.26429e-08	-0.916313	0.00298021	1.10417e-05	-1.26557	-0.0304881	4.10811e-05	-1.45708	-0.228657
200528351	rs79898717	5.34661e-09	-1.77396	-1.94129e-10	7.14822e-06	-1.73087	-1.94129e-10	4.34281e-05	-1.63018	-1.94129e-10
200528710	rs115356481	5.35212e-09	-1.77293	-1.94129e-10	7.13725e-06	-1.73241	-1.94129e-10	4.33266e-05	-1.63252	-1.94129e-10
200529259	rs10919976	2.711e-09	-1.24568	-1.20742	3.41895e-06	-1.26044	-1.20797	1.18202e-05	-1.80332	-1.12815
200529456	rs7527984	1.91063e-09	-1.62348	-1.17951	2.35572e-06	-1.65668	-1.18421	3.45198e-05	-1.39272	-0.467028
200530406	rs7543059	2.47065e-09	-1.32546	-1.22048	3.11997e-06	-1.33912	-1.22079	1.1573e-05	-1.79308	-1.15953
200530509	rs7553546	6.77287e-09	-1.5375	-1.94129e-10	7.47833e-06	-1.68573	-1.94129e-10	4.39797e-05	-1.61755	-1.94129e-10
200531064	rs6427834	1.67571e-09	-1.78759	-1.14659	2.09071e-06	-1.80747	-1.15276	0.000138826	-0.120334	-0.34773
200531299	rs74533735	5.35772e-09	-1.77189	-1.94129e-10	7.12641e-06	-1.73393	-1.94129e-10	4.3226e-05	-1.63484	-1.94129e-10
200531358	rs3890735	2.13955e-09	-1.51199	-1.17784	2.94956e-06	-1.43345	-1.18263	2.88109e-05	-1.58018	-0.460349
200531693	rs4332382	6.50361e-09	-1.57807	-1.94129e-10	7.21392e-06	-1.72173	-1.94129e-10	4.17604e-05	-1.66933	-1.94129e-10
200531923	rs6693825	2.05587e-09	-1.56403	-1.1657	2.19685e-06	-1.73965	-1.17106	4.90639e-05	-1.09402	-0.414138
200532964	rs12125198	2.18665e-09	-1.45848	-1.20958	2.76636e-06	-1.47009	-1.21012	1.23484e-05	-1.75745	-1.1303
200533244	rs6687365	6.82174e-09	-1.53031	-1.94129e-10	7.51465e-06	-1.68088	-1.94129e-10	4.42461e-05	-1.61152	-1.94129e-10
200533293	rs145022185	5.35242e-09	-1.77288	-1.94129e-10	6.73961e-06	-1.78974	-1.94129e-10	3.96401e-05	-1.72144	-1.94129e-10
200533607	rs75765225	9.47437e-09	-0.485125	-0.716709	6.58149e-06	-1.0817	-0.731776	8.59212e-05	-0.0781276	-0.869724
200533773	rs6687711	6.54036e-09	-1.57243	-1.94129e-10	7.23892e-06	-1.71827	-1.94129e-10	4.19438e-05	-1.66495	-1.94129e-10
200534009	rs7518491	2.04862e-09	-1.56403	-1.16923	2.18946e-06	-1.73965	-1.17443	4.84277e-05	-1.09402	-0.427189
200534248	rs7543730	1.847e-09	-1.65166	-1.1852	2.26348e-06	-1.69124	-1.1896	3.58175e-05	-1.33238	-0.490469
200535312	rs6688734	6.73505e-09	-1.5431	-1.94129e-10	7.58991e-06	-1.67092	-1.94129e-10	4.47419e-05	-1.60037	-1.94129e-10
200535356	rs12071262	5.30009e-09	-1.7827	-1.94129e-10	1.09034e-05	-1.30866	-1.94129e-10	4.32854e-05	-1.63347	-1.94129e-10
200535458	rs6688907	1.94616e-09	-1.61174	-1.17283	2.1284e-06	-1.7645	-1.17786	5.23875e-05	-1.0018	-0.440811
200535530	rs61827016	5.20012e-09	-1.80174	-1.94129e-10	6.85444e-06	-1.77284	-1.94129e-10	3.77145e-05	-1.77124	-1.94129e-10
200535535	rs144918400	5.85942e-09	-1.68237	-1.94129e-10	7.10007e-06	-1.73763	-1.94129e-10	4.83608e-05	-1.52259	-1.94129e-10
200535594	rs12065927	7.71876e-09	-1.59878	0.19201	7.83285e-06	-1.79546	0.156044	3.47577e-05	-1.79519	-0.057694
200536364	rs73070680	6.50361e-09	-1.57807	-1.94129e-10	7.21392e-06	-1.72173	-1.94129e-10	4.17604e-05	-1.66933	-1.94129e-10
200536387	rs116535058	5.36976e-09	-1.76964	-1.94129e-10	7.10406e-06	-1.73707	-1.94129e-10	4.30177e-05	-1.63967	-1.94129e-10
200536518	rs12077480	1.08259e-08	-0.361439	-0.707042	1.07796e-05	-0.591297	-0.728783	0.000298272	0.295659	0.00106561
200536616	rs10800709	1.65585e-09	-1.78932	-1.15679	2.0702e-06	-1.80755	-1.16255	0.000136296	-0.10408	-0.382372
200536645	rs12403782	6.54036e-09	-1.57243	-1.94129e-10	7.23892e-06	-1.71827	-1.94129e-10	4.19438e-05	-1.66495	-1.94129e-10
200536738	rs80049124	5.51852e-09	-1.74231	-1.94129e-10	6.62879e-06	-1.80632	-1.94129e-10	3.70155e-05	-1.78995	-1.94129e-10
200537052	rs4915204	1.88211e-09	-1.63704	-1.18099	2.32378e-06	-1.66893	-1.18562	3.5042e-05	-1.37172	-0.473013
200537262	rs76074256	5.36976e-09	-1.76964	-1.94129e-10	7.10406e-06	-1.73707	-1.94129e-10	4.30177e-05	-1.63967	-1.94129e-10
200537587	rs115543143	5.36976e-09	-1.76964	-1.94129e-10	7.10406e-06	-1.73707	-1.94129e-10	4.30177e-05	-1.63967	-1.94129e-10
200537851	rs112591375	5.18972e-09	-1.80374	-1.94129e-10	6.78957e-06	-1.78235	-1.94129e-10	3.86414e-05	-1.74696	-1.94129e-10
200537866	rs114804119	6.76397e-08	-1.41271e-10	0.763771	8.10627e-05	-1.41271e-10	0.697485	0.000951664	-1.41271e-10	1.45693
200538020	rs73070683	6.82174e-09	-1.53031	-1.94129e-10	7.51465e-06	-1.68088	-1.94129e-10	4.42461e-05	-1.61152	-1.94129e-10
200538368	rs10800710	1.65672e-09	-1.79287	-1.15271	2.07853e-06	-1.80744	-1.15864	0.00014335	-0.0676741	-0.368319
200538885	rs10800711	1.65921e-09	-1.78932	-1.15477	2.07422e-06	-1.80755	-1.16061	0.000137255	-0.10408	-0.37536
200538962	rs73070685	6.47368e-09	-1.58268	-1.94129e-10	7.28278e-06	-1.71223	-1.94129e-10	4.23447e-05	-1.65544	-1.94129e-10
200539688	rs74996355	5.37563e-09	-1.76855	-1.94129e-10	7.09361e-06	-1.73854	-1.94129e-10	4.29199e-05	-1.64195	-1.94129e-10
200539709	rs74675327	5.50321e-09	-1.74509	-1.94129e-10	6.62642e-06	-1.80667	-1.94129e-10	3.69626e-05	-1.79138	-1.94129e-10
200539783	rs12092148	1.67381e-09	-1.79287	-1.14245	2.09912e-06	-1.80744	-1.14878	0.000148339	-0.0676741	-0.334106
200540317	rs11584015	2.18765e-09	-1.45848	-1.20912	2.76761e-06	-1.47009	-1.20967	1.23619e-05	-1.75745	-1.12921
200540335	rs115831238	5.37563e-09	-1.76855	-1.94129e-10	7.09361e-06	-1.73854	-1.94129e-10	4.29199e-05	-1.64195	-1.94129e-10
200540582	rs116226364	5.38159e-09	-1.76744	-1.94129e-10	7.08329e-06	-1.74	-1.94129e-10	4.28231e-05	-1.64421	-1.94129e-10
200540747	rs77477660	5.36976e-09	-1.76964	-1.94129e-10	7.10406e-06	-1.73707	-1.94129e-10	4.30177e-05	-1.63967	-1.94129e-10
200541243	rs116810593	5.39378e-09	-1.76518	-1.94129e-10	7.06303e-06	-1.74286	-1.94129e-10	4.2632e-05	-1.64868	-1.94129e-10
200541244	rs114278933	5.38159e-09	-1.76744	-1.94129e-10	7.08329e-06	-1.74	-1.94129e-10	4.28231e-05	-1.64421	-1.94129e-10
200541364	rs11586257	1.66689e-09	-1.79287	-1.14659	2.09078e-06	-1.80744	-1.15276	0.000146332	-0.0676741	-0.34773
200541573	rs11584563	2.00729e-09	-1.56595	-1.18769	2.94116e-06	-1.42821	-1.19073	4.55423e-05	-0.754769	-0.827872
200541629	rs61380878	1.47813e-08	-0.757062	-1.94129e-10	2.91806e-05	-0.324235	-1.94129e-10	0.000147193	-0.409536	-1.94129e-10
200542194	rs16846923	6.61201e-09	-1.56154	-1.94129e-10	7.28803e-06	-1.71151	-1.94129e-10	4.23023e-05	-1.65644	-1.94129e-10
200542274	rs149237077	1.03567e-08	-1.41271e-10	-1.11279	1.33178e-05	-1.41271e-10	-1.10864	7.29151e-05	-1.41271e-10	-1.11199
200542362	rs146217179	5.9198e-09	-1.67212	-1.94129e-10	7.45488e-06	-1.68887	-1.94129e-10	3.98782e-05	-1.71545	-1.94129e-10
200542425	rs55989119	8.28741e-09	-1.36362	0.0279333	8.54839e-06	-1.54612	-0.0058753	3.47598e-05	-1.64666	-0.206165
200542453	rs73070691	6.61201e-09	-1.56154	-1.94129e-10	7.28803e-06	-1.71151	-1.94129e-10	4.23023e-05	-1.65644	-1.94129e-10
200542689	rs111502808	8.27056e-09	-1.35737	0.0196445	8.51962e-06	-1.54132	-0.0140514	3.46314e-05	-1.64288	-0.213639
200542709	rs113826656	7.90956e-09	-0.604943	-0.77741	5.48363e-06	-1.19914	-0.796834	0.000165307	-0.189694	-0.103784
200545187	rs10800712	1.66522e-09	-1.79604	-1.14443	2.09617e-06	-1.80694	-1.15068	0.000152908	-0.0308759	-0.340573
200545705	rs16846928	6.99273e-09	-1.50555	-1.94129e-10	7.64276e-06	-1.66398	-1.94129e-10	4.51806e-05	-1.59062	-1.94129e-10
200545976	rs115637344	5.2918e-09	-1.78427	-1.94129e-10	7.27756e-06	-1.71294	-1.94129e-10	4.46069e-05	-1.60339	-1.94129e-10
200546051	rs10919978	1.6546e-09	-1.79604	-1.15082	2.08293e-06	-1.80694	-1.15702	0.000150669	-0.0308759	-0.355323
200546073	rs61827019	2.5233e-09	-1.31444	-1.21042	3.18441e-06	-1.32825	-1.21122	1.18914e-05	-1.79491	-1.13055
200546342	rs149647401	5.29635e-09	-1.78341	-1.94129e-10	7.26514e-06	-1.71465	-1.94129e-10	4.44949e-05	-1.60591	-1.94129e-10
200546446	rs34898810	2.46647e-09	-1.33637	-1.21127	3.11373e-06	-1.34987	-1.21205	1.19117e-05	-1.79111	-1.13265
200547897	rs16846932	7.03847e-09	-1.49903	-1.94129e-10	7.67728e-06	-1.65947	-1.94129e-10	4.54312e-05	-1.58508	-1.94129e-10
200547943	rs144628404	6.20739e-08	-1.41271e-10	0.677901	7.57762e-05	-1.41271e-10	0.630046	0.000560724	-1.41271e-10	0.927945
200547986	rs189288907	9.26658e-09	-1.41271e-10	-1.22401	1.1868e-05	-1.41271e-10	-1.2239	6.54374e-05	-1.41271e-10	-1.22019
200548047	rs59162409	7.77461e-09	-0.3943	-1.00526	7.69356e-06	-0.647406	-1.00995	1.19495e-05	-1.75255	-1.16805
200548446	rs114342338	5.2112e-09	-1.79961	-1.94129e-10	7.0549e-06	-1.74402	-1.94129e-10	3.64488e-05	-1.80537	-1.94129e-10
200548595	rs4915445	1.13225e-08	-0.19	-0.833636	6.53815e-06	-0.967452	-0.852632	0.000220826	0.199213	-0.203121
200549451	rs115265657	5.30099e-09	-1.78253	-1.94129e-10	7.25285e-06	-1.71634	-1.94129e-10	4.43839e-05	-1.60841	-1.94129e-10
200549590	rs10753877	1.87322e-09	-1.63704	-1.18573	2.31305e-06	-1.66893	-1.19024	3.45672e-05	-1.37172	-0.486656
200550166	rs12093062	1.49417e-08	0.0510334	-0.7973	1.44355e-05	-0.210881	-0.817166	0.000421612	0.787769	-0.144967
200550501	rs41310901	5.30571e-09	-1.78164	-1.94129e-10	7.24069e-06	-1.71802	-1.94129e-10	4.42739e-05	-1.61089	-1.94129e-10
200550561	rs116506593	5.32546e-09	-1.77792	-1.94129e-10	7.1934e-06	-1.72457	-1.94129e-10	4.38434e-05	-1.62066	-1.94129e-10
200551161	rs137876907	5.30571e-09	-1.78164	-1.94129e-10	7.24069e-06	-1.71802	-1.94129e-10	4.42739e-05	-1.61089	-1.94129e-10
200551167	rs142487893	5.30571e-09	-1.78164	-1.94129e-10	7.24069e-06	-1.71802	-1.94129e-10	4.42739e-05	-1.61089	-1.94129e-10
200551306	rs4353125	1.63977e-09	-1.80112	-1.15475	2.07941e-06	-1.80487	-1.16078	0.000159894	0.0420101	-0.36878
200551513	rs183335725	5.30099e-09	-1.78253	-1.94129e-10	7.25285e-06	-1.71634	-1.94129e-10	4.43839e-05	-1.60841	-1.94129e-10
200551750	rs141264509	5.39398e-09	-1.76514	-1.94129e-10	6.6332e-06	-1.80565	-1.94129e-10	3.63908e-05	-1.80697	-1.94129e-10
200551752	rs10919979	1.63509e-09	-1.79996	-1.15877	2.07004e-06	-1.80554	-1.16463	0.000154722	0.0231789	-0.382829
200551934	rs75429196	5.30571e-09	-1.78164	-1.94129e-10	7.24069e-06	-1.71802	-1.94129e-10	4.42739e-05	-1.61089	-1.94129e-10
200552358	rs79673322	5.54649e-09	-1.73726	-1.94129e-10	8.4717e-06	-1.56101	-1.94129e-10	4.97201e-05	-1.49487	-1.94129e-10
200552388	rs6699100	1.87495e-09	-1.63032	-1.19152	2.31446e-06	-1.66287	-1.19569	3.33455e-05	-1.38229	-0.512072
200552611	rs79234778	5.27866e-09	-1.78675	-1.94129e-10	7.31565e-06	-1.70772	-1.94129e-10	4.49488e-05	-1.59576	-1.94129e-10
200552618	rs79099339	5.30571e-09	-1.78164	-1.94129e-10	7.24069e-06	-1.71802	-1.94129e-10	4.42739e-05	-1.61089	-1.94129e-10
200553032	rs12082313	1.88782e-09	-1.62348	-1.19152	2.32883e-06	-1.65668	-1.19569	3.29994e-05	-1.39272	-0.512072
200553202	rs73070696	6.49938e-09	-1.38212	-0.196595	6.73845e-06	-1.56027	-0.229637	2.76209e-05	-1.65772	-0.424994
200553863	rs114274521	5.31052e-09	-1.78074	-1.94129e-10	7.22867e-06	-1.71968	-1.94129e-10	4.41648e-05	-1.61336	-1.94129e-10
200554691	rs75913335	5.20547e-09	-1.80071	-1.94129e-10	6.6215e-06	-1.80742	-1.94129e-10	3.65052e-05	-1.80383	-1.94129e-10
200554971	rs117755252	1.01721e-08	-1.41271e-10	-1.13078	1.29986e-05	-1.41271e-10	-1.1329	7.26564e-05	-1.41271e-10	-1.11554
200555006	rs61827022	6.32739e-09	-1.60554	-1.94129e-10	9.05451e-06	-1.49448	-1.94129e-10	4.99785e-05	-1.48969	-1.94129e-10
200555047	rs77698245	1.07861e-08	-1.07216	-1.94129e-10	9.31314e-06	-1.46631	-1.94129e-10	4.39347e-05	-1.61858	-1.94129e-10
200555074	rs12092539	1.45261e-08	0.0510334	-0.82551	1.40481e-05	-0.210881	-0.844369	0.000402631	0.787769	-0.191031
200555203	rs58696327	6.1508e-09	-1.63384	-1.94129e-10	8.51809e-06	-1.55555	-1.94129e-10	5.60509e-05	-1.37502	-1.94129e-10
200555482	rs6691410	2.5233e-09	-1.31444	-1.21042	3.18441e-06	-1.32825	-1.21122	1.18914e-05	-1.79491	-1.13055
200555737	rs17482636	1.49567e-08	0.0753463	-0.82061	1.44373e-05	-0.18834	-0.839586	0.000417633	0.816485	-0.183166
200556526	rs12128383	2.60179e-09	-1.28062	-1.21361	3.2822e-06	-1.2949	-1.21433	1.17399e-05	-1.79968	-1.13862
200556642	rs6670625	1.63273e-09	-1.80112	-1.15905	2.0712e-06	-1.80487	-1.16474	0.000156701	0.0420101	-0.388957
200556652	rs75150720	9.56615e-09	-1.41271e-10	-1.19219	1.2312e-05	-1.41271e-10	-1.18716	7.15391e-05	-1.41271e-10	-1.13104
200557041	rs114836862	5.31541e-09	-1.77981	-1.94129e-10	7.21678e-06	-1.72133	-1.94129e-10	4.40567e-05	-1.61581	-1.94129e-10
200557187	rs116597085	6.14003e-08	0.66699	-1.94129e-10	1.77538e-05	-0.821137	-1.94129e-10	0.00015826	-0.337043	-1.94129e-10
200557767	rs4504918	1.89807e-09	-1.79054	-1.01905	2.39663e-06	-1.8072	-1.01648	6.28549e-05	-0.0465832	-1.21387
200558363	rs6665951	1.64091e-09	-1.80218	-1.15299	2.08486e-06	-1.8041	-1.15893	0.000163091	0.0609395	-0.367917
200558538	rs80059199	5.33586e-09	-1.77597	-1.94129e-10	7.17055e-06	-1.72776	-1.94129e-10	4.36338e-05	-1.62545	-1.94129e-10
200558784	rs78787646	1.2274e-08	-0.94294	-1.94129e-10	1.92762e-05	-0.738867	-1.94129e-10	0.000450133	0.70826	-1.94129e-10
200559890	rs7512524	7.27436e-09	-1.46607	-1.94129e-10	7.85665e-06	-1.63638	-1.94129e-10	4.67268e-05	-1.55697	-1.94129e-10
200560022	rs7526878	7.1192e-09	-1.48763	-1.94129e-10	7.64638e-06	-1.66351	-1.94129e-10	4.4872e-05	-1.59747	-1.94129e-10
200560094	rs12117521	1.83151e-09	-1.65795	-1.18733	2.24666e-06	-1.69666	-1.19163	3.59372e-05	-1.32121	-0.4983
200560516	rs6660241	2.01341e-09	-1.57931	-1.17128	2.16782e-06	-1.7476	-1.17641	4.94252e-05	-1.06719	-0.433629
200560638	rs79638621	6.93213e-09	-0.35345	-1.16081	4.70339e-06	-0.983338	-1.16612	7.13954e-05	0.0720043	-1.20505
200560853	rs6427835	1.64577e-09	-1.80346	-1.14875	2.09917e-06	-1.80107	-1.15513	0.000173019	0.112896	-0.360775
200561061	rs115957402	5.32546e-09	-1.77792	-1.94129e-10	7.1934e-06	-1.72457	-1.94129e-10	4.38434e-05	-1.62066	-1.94129e-10
200561067	rs6675816	7.27436e-09	-1.46607	-1.94129e-10	7.85665e-06	-1.63638	-1.94129e-10	4.67268e-05	-1.55697	-1.94129e-10
200561456	rs16846948	6.1508e-09	-1.63384	-1.94129e-10	8.51809e-06	-1.55555	-1.94129e-10	5.60509e-05	-1.37502	-1.94129e-10
200561576	rs144251107	2.18658e-08	-1.41271e-10	-0.3655	2.73855e-05	-1.41271e-10	-0.387726	0.000497883	-1.41271e-10	0.809081
200561896	rs77477959	2.19735e-08	-1.41271e-10	-0.360589	2.75185e-05	-1.41271e-10	-0.382879	0.000501654	-1.41271e-10	0.816628
200562104	rs117618606	1.12898e-08	-1.41271e-10	-1.02652	1.44737e-05	-1.41271e-10	-1.02541	7.58276e-05	-1.41271e-10	-1.07282
200562117	rs10800714	1.8514e-09	-1.65008	-1.1844	2.28922e-06	-1.68066	-1.18887	3.53476e-05	-1.3502	-0.485854
200562494	rs6667081	1.63932e-09	-1.80315	-1.15299	2.08666e-06	-1.80324	-1.15893	0.000166224	0.0799673	-0.367917
200562513	rs6666919	1.39665e-08	0.0395736	-0.853334	1.35274e-05	-0.221501	-0.871519	0.000379729	0.774224	-0.23605
200562583	rs79645508	5.32546e-09	-1.77792	-1.94129e-10	7.1934e-06	-1.72457	-1.94129e-10	4.38434e-05	-1.62066	-1.94129e-10
200562943	rs76693706	5.34661e-09	-1.77396	-1.94129e-10	7.14822e-06	-1.73087	-1.94129e-10	4.34281e-05	-1.63018	-1.94129e-10
200563016	rs76050245	1.04773e-08	-1.41271e-10	-1.10121	1.32866e-05	-1.41271e-10	-1.11098	8.60059e-05	-1.41271e-10	-0.946867
200563356	rs7536811	7.32498e-09	-1.45913	-1.94129e-10	7.8954e-06	-1.63146	-1.94129e-10	4.70055e-05	-1.55102	-1.94129e-10
200563971	rs10494824	1.37611e-08	0.00289574	-0.831473	1.3353e-05	-0.255475	-0.850522	0.000377088	0.730828	-0.199632
200564119	rs6673474	1.65862e-09	-1.80315	-1.14128	2.10987e-06	-1.80324	-1.14787	0.00017375	0.0799673	-0.323632
200564868	rs12085579	1.84917e-09	-1.66412	-1.17156	2.26811e-06	-1.70196	-1.17683	3.89261e-05	-1.30991	-0.429708
200565105	rs115709948	5.32546e-09	-1.77792	-1.94129e-10	7.1934e-06	-1.72457	-1.94129e-10	4.38434e-05	-1.62066	-1.94129e-10
200565369	rs12117310	2.44042e-09	-1.33637	-1.22189	3.08213e-06	-1.34987	-1.22225	1.1539e-05	-1.79111	-1.16444
200565753	rs7537187	2.06379e-09	-1.57931	-1.14657	2.21929e-06	-1.7476	-1.15295	5.42199e-05	-1.06719	-0.341042
200566110	rs144653861	5.32546e-09	-1.77792	-1.94129e-10	7.1934e-06	-1.72457	-1.94129e-10	4.38434e-05	-1.62066	-1.94129e-10
200566173	rs73076339	5.67077e-09	-1.34473	-0.370368	5.84561e-06	-1.53158	-0.40047	2.42576e-05	-1.63521	-0.577345
200566649	rs4596933	2.01295e-09	-1.60839	-1.14243	2.19623e-06	-1.76203	-1.14897	5.80836e-05	-1.01204	-0.327364
200567344	rs12042062	2.27962e-08	-1.41271e-10	-0.323833	2.85354e-05	-1.41271e-10	-0.346594	0.000530685	-1.41271e-10	0.872885
200567596	rs2809358	1.80377e-09	-1.74684	-1.11371	2.19717e-06	-1.79874	-1.11183	2.54963e-05	-0.936376	-1.22637
200567679	rs147559127	5.32039e-09	-1.77888	-1.94129e-10	7.20503e-06	-1.72296	-1.94129e-10	4.39496e-05	-1.61824	-1.94129e-10
200567806	rs4915446	2.75199e-09	-1.78879	-0.649308	3.37918e-06	-1.80253	-0.677573	3.7947e-05	-1.77803	0.0129349
200568352	rs2794411	1.82147e-09	-1.73504	-1.11574	2.18444e-06	-1.80251	-1.11387	2.44448e-05	-0.978543	-1.22632
200568744	rs12088975	5.23411e-09	-1.79523	-1.94129e-10	1.02307e-05	-1.37235	-1.94129e-10	4.17243e-05	-1.6702	-1.94129e-10
200569392	rs2809357	3.67044e-09	-1.52566	-0.624452	6.29315e-06	-1.21465	-0.643629	5.45653e-05	-1.80745	0.405561
200569551	rs146095892	9.27818e-09	-1.41271e-10	-1.22276	1.18903e-05	-1.41271e-10	-1.22202	6.68624e-05	-1.41271e-10	-1.19865
200570043	rs113640267	1.18051e-08	-0.981891	-1.94129e-10	1.84354e-05	-0.783468	-1.94129e-10	0.000399962	0.590088	-1.94129e-10
200570136	rs2809356	1.84453e-09	-1.73067	-1.10753	2.19765e-06	-1.80476	-1.10559	2.34492e-05	-1.02002	-1.22642
200570660	rs6689232	1.94651e-09	-1.5601	-1.22428	2.47756e-06	-1.56589	-1.22457	1.22002e-05	-1.72603	-1.1738
200570897	rs114550495	5.44935e-09	-1.75493	-1.94129e-10	6.9883e-06	-1.7535	-1.94129e-10	4.13838e-05	-1.67839	-1.94129e-10
200571199	rs114911216	5.31541e-09	-1.77981	-1.94129e-10	7.21678e-06	-1.72133	-1.94129e-10	4.40567e-05	-1.61581	-1.94129e-10
200571862	rs34139472	1.93041e-09	-1.56783	-1.22486	2.45741e-06	-1.57353	-1.22511	1.22183e-05	-1.7215	-1.17685
200571961	rs10494823	4.82139e-09	-1.376	-0.501365	5.01832e-06	-1.5556	-0.529046	2.1253e-05	-1.65407	-0.690709
200572051	rs2809355	1.80609e-09	-1.74302	-1.11624	2.18826e-06	-1.80011	-1.11452	2.51404e-05	-0.950547	-1.22626
200573258	rs2808237	3.3739e-09	-1.53852	-0.69583	5.75422e-06	-1.23337	-0.714437	4.78818e-05	-1.80704	0.274489
200573465	rs144861567	1.07501e-08	-1.41271e-10	-1.07551	1.39554e-05	-1.41271e-10	-1.06187	6.87913e-05	-1.41271e-10	-1.17021
200573640	rs115641539	5.1701e-09	-1.80753	-1.94129e-10	8.89848e-06	-1.51186	-1.94129e-10	3.88069e-05	-1.74269	-1.94129e-10
200574208	rs114010250	6.8151e-09	-1.53128	-1.94129e-10	9.02256e-06	-1.49801	-1.94129e-10	4.62198e-05	-1.56787	-1.94129e-10
200574959	rs2808238	1.77592e-09	-1.74684	-1.12927	2.16296e-06	-1.79874	-1.12752	2.55199e-05	-0.936376	-1.22545
200575256	rs10494822	2.38776e-09	-1.3578	-1.22227	3.01644e-06	-1.37099	-1.22267	1.15808e-05	-1.78681	-1.16512
200575794	rs2794410	1.7727e-09	-1.75053	-1.12738	2.17031e-06	-1.79725	-1.12562	2.58824e-05	-0.922091	-1.22563
200576420	rs60365104	9.49232e-09	-1.41271e-10	-1.19994	1.21481e-05	-1.41271e-10	-1.20056	7.61932e-05	-1.41271e-10	-1.06801
200576899	rs115064179	5.30099e-09	-1.78253	-1.94129e-10	7.25285e-06	-1.71634	-1.94129e-10	4.43839e-05	-1.60841	-1.94129e-10
200576989	rs192364429	5.29635e-09	-1.78341	-1.94129e-10	7.26514e-06	-1.71465	-1.94129e-10	4.44949e-05	-1.60591	-1.94129e-10
200577073	rs148439926	5.29635e-09	-1.78341	-1.94129e-10	7.26514e-06	-1.71465	-1.94129e-10	4.44949e-05	-1.60591	-1.94129e-10
200577276	rs9427708	5.18679e-09	-1.80431	-1.94129e-10	8.56374e-06	-1.5502	-1.94129e-10	7.5288e-05	-1.07996	-1.94129e-10
200577405	rs11580175	1.88944e-09	-1.68997	-1.12418	2.32187e-06	-1.72396	-1.13141	4.81105e-05	-1.25809	-0.269688
200577480	rs11589701	2.43655e-09	-1.33637	-1.22348	3.07731e-06	-1.34987	-1.22382	1.14744e-05	-1.79111	-1.17005
200577561	rs55794610	4.47021e-09	-1.41496	-0.538034	4.70014e-06	-1.58515	-0.564999	2.01295e-05	-1.67693	-0.722162
200577919	rs114902761	5.29635e-09	-1.78341	-1.94129e-10	7.26514e-06	-1.71465	-1.94129e-10	4.44949e-05	-1.60591	-1.94129e-10
200578093	rs2794409	3.85032e-09	-1.54604	-0.556231	6.53319e-06	-1.24437	-0.576474	6.10282e-05	-1.80665	0.516704
200578219	rs57254772	1.73271e-08	0.107444	-0.705598	1.66376e-05	-0.158565	-0.727508	0.000519901	0.854352	-0.00199613
200578763	rs2808239	4.35707e-09	-1.42818	-0.550448	7.76337e-06	-1.07652	-0.571801	6.14381e-05	-1.80201	0.518758
200578772	rs2794408	3.8845e-09	-1.54298	-0.550448	6.59324e-06	-1.23989	-0.571801	6.11432e-05	-1.80682	0.518758
200579378	rs10800715	2.14049e-09	-1.5941	-1.09529	2.31446e-06	-1.75506	-1.1035	6.51299e-05	-1.03987	-0.185035
200579494	rs149450549	1.0044e-08	-1.41271e-10	-1.14345	1.28371e-05	-1.41271e-10	-1.1454	6.5342e-05	-1.41271e-10	-1.22165
200579756	rs2815289	1.63293e-09	-1.80708	-1.15298	2.17818e-06	-1.76779	-1.15145	4.98411e-05	-0.27119	-1.22125
200579758	rs2251315	3.94073e-09	-1.54604	-0.533021	6.68425e-06	-1.24437	-0.553615	6.33482e-05	-1.80665	0.554015
200580660	rs74893310	5.30099e-09	-1.78253	-1.94129e-10	7.25285e-06	-1.71634	-1.94129e-10	4.43839e-05	-1.60841	-1.94129e-10
200580674	rs79197953	5.29635e-09	-1.78341	-1.94129e-10	7.26514e-06	-1.71465	-1.94129e-10	4.44949e-05	-1.60591	-1.94129e-10
200580709	rs10800716	1.95907e-09	-1.6671	-1.11086	2.39808e-06	-1.70452	-1.11855	4.78075e-05	-1.30432	-0.229784
200581007	rs2809354	3.95823e-09	-1.54604	-0.528589	6.7135e-06	-1.24437	-0.549248	6.37995e-05	-1.80665	0.561113
200581532	rs75589181	5.30099e-09	-1.78253	-1.94129e-10	7.25285e-06	-1.71634	-1.94129e-10	4.43839e-05	-1.60841	-1.94129e-10
200581666	rs77118212	5.30099e-09	-1.78253	-1.94129e-10	7.25285e-06	-1.71634	-1.94129e-10	4.43839e-05	-1.60841	-1.94129e-10
200581799	rs75659415	5.30099e-09	-1.78253	-1.94129e-10	7.25285e-06	-1.71634	-1.94129e-10	4.43839e-05	-1.60841	-1.94129e-10
200581953	rs2808240	4.04569e-09	-1.53341	-0.519365	6.90105e-06	-1.2259	-0.540161	6.47093e-05	-1.80724	0.575858
200582231	rs11590368	7.58539e-09	-0.207918	-1.21628	4.9854e-06	-0.872913	-1.21831	8.24423e-05	0.236987	-1.22617
200583380	rs2808241	1.94261e-09	-1.65944	-1.12695	2.15544e-06	-1.80456	-1.12518	1.96135e-05	-1.1994	-1.22567
200583679	rs114762507	5.19629e-09	-1.80248	-1.94129e-10	8.31544e-06	-1.57962	-1.94129e-10	3.76826e-05	-1.77209	-1.94129e-10
200584113	rs61825083	2.61488e-09	-1.26364	-1.22556	3.29969e-06	-1.27816	-1.22575	1.12313e-05	-1.8016	-1.18098
200584147	rs7512848	2.0638e-09	-1.62901	-1.09687	2.51217e-06	-1.67157	-1.10502	4.66188e-05	-1.36981	-0.189471
200584277	rs77379604	1.5344e-08	-0.7197	-1.94129e-10	2.46711e-05	-0.492108	-1.94129e-10	0.000652824	1.08002	-1.94129e-10
200584475	rs114625312	5.19205e-09	-1.8033	-1.94129e-10	6.691e-06	-1.79698	-1.94129e-10	3.73428e-05	-1.78114	-1.94129e-10
200585029	rs116535409	5.30571e-09	-1.78164	-1.94129e-10	7.24069e-06	-1.71802	-1.94129e-10	4.42739e-05	-1.61089	-1.94129e-10
200585251	rs10919982	5.18426e-09	-1.8048	-1.94129e-10	9.50309e-06	-1.44612	-1.94129e-10	4.00905e-05	-1.71014	-1.94129e-10
200586126	rs114318458	5.75622e-09	-0.700552	-0.999591	2.68519e-06	-1.68828	-1.0217	2.63164e-05	-1.12052	-1.01057
200586376	rs10919983	2.21906e-09	-1.57	-1.08334	2.71252e-06	-1.60794	-1.09192	4.40346e-05	-1.46449	-0.15182
200587997	rs115650152	5.27446e-09	-1.78755	-1.94129e-10	7.32863e-06	-1.70595	-1.94129e-10	4.50648e-05	-1.59318	-1.94129e-10
200588507	rs2808242	1.9934e-09	-1.63242	-1.12817	2.16411e-06	-1.79975	-1.12598	1.86314e-05	-1.25073	-1.22571
200589171	rs2809353	4.94131e-09	-1.52249	-0.330301	8.35864e-06	-1.21726	-0.357181	8.3101e-05	-1.8063	0.825073
200589193	rs2808243	4.62431e-09	-1.64112	-0.277972	6.92182e-06	-1.45668	-0.306379	8.98434e-05	-1.78378	0.880566
200589521	rs12057433	6.10367e-09	-1.64153	-1.94129e-10	6.75391e-06	-1.78762	-1.94129e-10	3.71734e-05	-1.78569	-1.94129e-10
200589769	rs137913975	5.24893e-09	-1.7924	-1.94129e-10	6.66416e-06	-1.80099	-1.94129e-10	3.72984e-05	-1.78233	-1.94129e-10
200589810	rs3806362	5.84574e-09	-0.875411	-0.809301	5.68883e-06	-1.13169	-0.827548	2.26693e-05	-1.32299	-0.957285
200589813	rs3806361	2.32132e-09	-1.39859	-1.2097	2.37406e-06	-1.62522	-1.20791	1.09321e-05	-1.78485	-1.22473
200589831	rs2808244	3.66178e-09	-1.58541	-0.567061	3.9254e-06	-1.75014	-0.580134	8.66002e-05	-1.17376	0.233781
200590852	rs17450217	2.36344e-09	-1.46755	-1.12276	2.88872e-06	-1.51029	-1.12664	1.40102e-05	-1.80178	-0.959711
200591248	rs2809352	5.30053e-09	-0.651852	-1.13077	3.3237e-06	-1.35661	-1.14005	1.79377e-05	-1.44688	-1.0675
200591649	rs79500903	6.01638e-09	-1.65594	-1.94129e-10	6.93726e-06	-1.76083	-1.94129e-10	3.65763e-05	-1.80188	-1.94129e-10
200591848	rs59168137	5.85786e-09	-1.68264	-1.94129e-10	6.7043e-06	-1.79499	-1.94129e-10	3.77966e-05	-1.76906	-1.94129e-10
200591915	rs2808245	2.87436e-09	-1.27134	-1.12326	3.38394e-06	-1.34579	-1.13291	1.69078e-05	-1.51565	-1.05786
200591937	rs2808246	2.87436e-09	-1.27134	-1.12326	3.38394e-06	-1.34579	-1.13291	1.69078e-05	-1.51565	-1.05786
200591965	rs142944134	6.46321e-09	-1.5843	-1.94129e-10	6.73879e-06	-1.78986	-1.94129e-10	3.63716e-05	-1.8075	-1.94129e-10
200591983	rs2808247	2.89448e-09	-1.26183	-1.12579	3.40572e-06	-1.33696	-1.13532	1.69719e-05	-1.50862	-1.06111
200592275	rs2808248	2.38779e-09	-1.47027	-1.10978	3.00054e-06	-1.48503	-1.11392	1.43778e-05	-1.8025	-0.9331
200592295	rs11807125	2.68157e-09	-1.80744	-0.656578	3.30469e-06	-1.80724	-0.695158	4.47648e-05	-1.56147	-0.0383909
200592361	rs2808249	5.28403e-09	-0.638786	-1.14695	3.29996e-06	-1.34843	-1.15539	1.76925e-05	-1.43957	-1.08858
200592363	rs7521550	2.5063e-09	-1.41234	-1.11928	3.14614e-06	-1.42832	-1.12324	1.40974e-05	-1.80702	-0.948276
200592547	rs2808250	2.41032e-09	-1.46088	-1.10978	3.02823e-06	-1.47584	-1.11392	1.43623e-05	-1.80357	-0.9331
200592795	rs34510201	5.33722e-09	-0.625644	-1.15007	3.31708e-06	-1.34018	-1.15847	1.77598e-05	-1.43218	-1.09217
200592805	rs10919986	2.62412e-09	-1.76235	-0.72333	3.10769e-06	-1.80419	-0.759672	4.06681e-05	-1.55515	-0.140689
200592841	rs145135351	5.34902e-09	-0.625644	-1.14787	3.324e-06	-1.34018	-1.15639	1.78117e-05	-1.43218	-1.08925
200593138	rs12744758	3.30526e-09	-1.80264	-0.452267	4.06468e-06	-1.79783	-0.49757	5.49197e-05	-1.63505	0.239643
200593274	rs11801179	2.65421e-09	-1.80753	-0.666744	3.2749e-06	-1.80645	-0.705002	4.34439e-05	-1.57654	-0.0532771
200593325	rs12744809	2.64368e-09	-1.76235	-0.715903	3.13042e-06	-1.80419	-0.752384	4.13205e-05	-1.55515	-0.124774
200593402	rs74510234	1.06988e-08	-1.08029	-1.94129e-10	6.95657e-06	-1.75805	-1.94129e-10	6.18962e-05	-1.27582	-1.94129e-10
200593468	rs4915447	2.65893e-09	-1.75894	-0.71356	3.13387e-06	-1.80504	-0.75043	4.13759e-05	-1.54718	-0.131402
200593636	rs2809351	5.82804e-09	-0.546586	-1.14116	3.51779e-06	-1.28999	-1.14991	1.87884e-05	-1.38706	-1.08098
200593660	rs2808256	2.6422e-09	-1.77233	-0.706486	3.17596e-06	-1.79882	-0.743308	4.03148e-05	-1.5936	-0.110961
200594005	rs2808257	5.82381e-09	-0.560169	-1.1283	3.52904e-06	-1.29868	-1.13803	1.89258e-05	-1.39489	-1.06587
200594522	rs10919988	2.09233e-08	-0.257352	-0.152209	1.29067e-05	-0.947065	-0.192925	0.000405826	0.171403	0.43324
200594586	rs75991649	6.30528e-09	-1.60904	-1.94129e-10	6.79221e-06	-1.78196	-1.94129e-10	3.63827e-05	-1.80719	-1.94129e-10
200594891	rs11808093	5.69129e-09	-1.71149	-1.94129e-10	6.65182e-06	-1.80285	-1.94129e-10	3.72275e-05	-1.78424	-1.94129e-10
200595128	rs116809392	7.63221e-09	-1.41805	-1.94129e-10	8.4343e-06	-1.56543	-1.94129e-10	3.64815e-05	-1.80448	-1.94129e-10
200595138	rs76163729	6.32173e-09	-1.60643	-1.94129e-10	6.78594e-06	-1.78289	-1.94129e-10	3.6379e-05	-1.80729	-1.94129e-10
200595273	rs10399615	2.4728e-09	-1.4106	-1.13448	3.14709e-06	-1.41345	-1.13781	1.3778e-05	-1.8075	-0.970713
200595369	rs10399790	2.4728e-09	-1.4106	-1.13448	3.14709e-06	-1.41345	-1.13781	1.3778e-05	-1.8075	-0.970713
200595373	rs114869797	6.33833e-09	-1.60381	-1.94129e-10	6.77979e-06	-1.78379	-1.94129e-10	3.63758e-05	-1.80738	-1.94129e-10
200595436	rs116059200	6.35676e-09	-1.60091	-1.94129e-10	6.77316e-06	-1.78477	-1.94129e-10	3.63731e-05	-1.80745	-1.94129e-10
200595565	rs66717951	3.33221e-09	-1.16055	-1.08623	3.01754e-06	-1.50312	-1.09017	1.48501e-05	-1.80736	-0.895919
200595593	rs67040424	3.27092e-09	-1.16055	-1.1048	2.96284e-06	-1.50312	-1.10847	1.44277e-05	-1.80736	-0.924777
200595657	rs35941344	3.10392e-09	-1.2119	-1.10586	2.85779e-06	-1.53801	-1.10968	1.44634e-05	-1.80537	-0.924289
200595777	rs145288831	6.35676e-09	-1.60091	-1.94129e-10	6.77316e-06	-1.78477	-1.94129e-10	3.63731e-05	-1.80745	-1.94129e-10
200595879	rs12728040	2.83731e-09	-1.80659	-0.600975	3.48612e-06	-1.80752	-0.641426	4.91188e-05	-1.54836	0.0413189
200596204	rs10919990	2.3794e-09	-1.44029	-1.14329	3.02906e-06	-1.44303	-1.14646	1.35877e-05	-1.80656	-0.985563
200596217	rs2809346	3.0582e-09	-1.2119	-1.1207	2.81639e-06	-1.53801	-1.12427	1.41236e-05	-1.80537	-0.948064
200596263	rs2809345	3.17796e-09	-1.16654	-1.12765	2.88469e-06	-1.50722	-1.1311	1.39383e-05	-1.80724	-0.959405
200596345	rs10919991	2.39254e-09	-1.42062	-1.15745	3.04643e-06	-1.42344	-1.16033	1.3248e-05	-1.80731	-1.01012
200596606	rs2809344	2.23409e-09	-1.49509	-1.1515	2.84515e-06	-1.49762	-1.1545	1.34668e-05	-1.80137	-0.999687
200596628	rs113970899	6.40797e-09	-1.59288	-1.94129e-10	6.75583e-06	-1.78733	-1.94129e-10	3.63694e-05	-1.80755	-1.94129e-10
200596977	rs7529962	2.39234e-09	-1.44825	-1.1299	3.04487e-06	-1.45097	-1.13331	1.39025e-05	-1.80609	-0.963119
200596981	rs76686049	6.60553e-09	-1.56252	-1.94129e-10	6.70195e-06	-1.79534	-1.94129e-10	3.64028e-05	-1.80664	-1.94129e-10
200597190	rs78061954	6.44287e-09	-1.58745	-1.94129e-10	6.74488e-06	-1.78896	-1.94129e-10	3.63701e-05	-1.80754	-1.94129e-10
200597229	rs76104688	6.42534e-09	-1.59018	-1.94129e-10	6.75029e-06	-1.78815	-1.94129e-10	3.63695e-05	-1.80755	-1.94129e-10
200597248	rs79465676	6.44287e-09	-1.58745	-1.94129e-10	6.74488e-06	-1.78896	-1.94129e-10	3.63701e-05	-1.80754	-1.94129e-10
200597398	rs118067422	1.7608e-07	-1.41271e-10	1.72051	0.000209873	-1.41271e-10	1.64876	0.00157903	-1.41271e-10	1.96329
200597536	rs2809343	5.22961e-09	-1.79609	-1.94129e-10	8.6482e-06	-1.54039	-1.94129e-10	4.23687e-05	-1.65487	-1.94129e-10
200597650	rs2809342	2.91482e-09	-1.75932	-0.621302	3.44495e-06	-1.80377	-0.657058	4.58801e-05	-1.56303	-0.0122225
200597688	rs2809341	3.26826e-09	-1.80172	-0.464453	4.01076e-06	-1.80382	-0.504938	5.27536e-05	-1.63334	0.197688
200598985	rs76231608	5.79966e-09	-1.69263	-1.94129e-10	6.92368e-06	-1.76279	-1.94129e-10	3.65352e-05	-1.80301	-1.94129e-10
200598994	rs77027081	5.8231e-09	-1.68859	-1.94129e-10	6.90667e-06	-1.76525	-1.94129e-10	3.65074e-05	-1.80377	-1.94129e-10
200599020	rs75172884	5.92315e-09	-1.67156	-1.94129e-10	6.84308e-06	-1.7745	-1.94129e-10	3.6421e-05	-1.80614	-1.94129e-10
200599126	rs75188573	9.31211e-09	-1.21911	-1.94129e-10	1.00323e-05	-1.39192	-1.94129e-10	8.12396e-05	-1.00388	-1.94129e-10
200599699	rs4448543	6.08628e-09	-1.45194	-0.192446	5.62516e-06	-1.73844	-0.232053	8.30667e-05	-1.33837	0.356731
200599880	rs143847458	1.90775e-08	-0.501913	-1.94129e-10	2.20136e-05	-0.606077	-1.94129e-10	5.13134e-05	-1.46333	-1.94129e-10
200599951	rs7527539	2.48902e-09	-1.47302	-1.06551	3.53559e-06	-1.3666	-1.06826	1.51681e-05	-1.80562	-0.876465
200600110	rs2809340	1.80784e-09	-1.72762	-1.13067	2.23002e-06	-1.75544	-1.14029	1.24218e-05	-1.80743	-1.0744
200600820	rs12126676	2.93285e-09	-1.75579	-0.618659	3.86964e-06	-1.68936	-0.655216	3.55761e-05	-1.80004	-0.029573
200601229	rs115134603	2.1542e-08	-0.380422	-1.94129e-10	2.24758e-05	-0.585301	-1.94129e-10	0.000186741	-0.171559	-1.94129e-10
200602939	rs146194436	5.20511e-09	-1.80078	-1.94129e-10	6.83811e-06	-1.77523	-1.94129e-10	3.80974e-05	-1.76114	-1.94129e-10
200603827	rs77103251	6.09208e-09	-1.64344	-1.94129e-10	6.69584e-06	-1.79625	-1.94129e-10	3.65112e-05	-1.80366	-1.94129e-10
200603996	rs138623163	7.87948e-08	0.916423	-1.94129e-10	2.97484e-05	-0.304964	-1.94129e-10	0.000245758	0.103063	-1.94129e-10
200604355	rs10800717	1.44953e-08	-0.776603	-1.94129e-10	1.7131e-05	-0.856851	-1.94129e-10	0.000228732	0.0312663	-1.94129e-10
200604527	rs148335967	5.39409e-09	-1.76512	-1.94129e-10	6.7101e-06	-1.79412	-1.94129e-10	3.7242e-05	-1.78385	-1.94129e-10
200604670	rs184868025	6.18435e-09	-1.6284	-1.94129e-10	6.67225e-06	-1.79978	-1.94129e-10	3.66061e-05	-1.80107	-1.94129e-10
200605423	rs113360026	1.97389e-08	-0.467832	-1.94129e-10	2.74154e-05	-0.386635	-1.94129e-10	0.000117841	-0.63195	-1.94129e-10
200606935	rs2809338	5.57e-09	-1.71414	-0.0188877	6.47234e-06	-1.79643	-0.0337737	0.00010675	-1.51151	0.780713
200607466	rs10919992	2.4486e-09	-1.46521	-1.0897	3.4342e-06	-1.37212	-1.09184	1.4655e-05	-1.80625	-0.910251
200607647	rs79598796	1.3129e-08	-1.41271e-10	-0.875603	1.68268e-05	-1.41271e-10	-0.874767	8.80331e-05	-1.41271e-10	-0.92357
200607790	rs117073380	1.13468e-08	-1.41271e-10	-1.02149	1.45887e-05	-1.41271e-10	-1.01749	7.68841e-05	-1.41271e-10	-1.05898
200608338	rs7538791	1.70888e-09	-1.78652	-1.12807	2.28213e-06	-1.73418	-1.13845	1.45062e-05	-1.65205	-1.07465
200609158	rs145152136	6.96201e-09	-1.50996	-1.94129e-10	6.97416e-06	-1.75553	-1.94129e-10	3.64035e-05	-1.80662	-1.94129e-10
200610686	rs3924332	7.91945e-09	-0.43421	-0.946892	4.86411e-06	-1.15613	-0.959724	2.03032e-05	-1.3421	-1.0484
200611203	rs141928322	1.43879e-07	-1.41271e-10	1.51855	0.000170964	-1.41271e-10	1.44371	0.00130358	-1.41271e-10	1.77158
200611237	rs74497921	5.18095e-09	-1.80544	-1.94129e-10	6.63757e-06	-1.80499	-1.94129e-10	3.69803e-05	-1.7909	-1.94129e-10
200611276	rs74479747	6.19504e-09	-1.62668	-1.94129e-10	6.66988e-06	-1.80014	-1.94129e-10	3.66182e-05	-1.80074	-1.94129e-10
200611300	rs76315228	6.28208e-09	-1.61272	-1.94129e-10	6.65313e-06	-1.80265	-1.94129e-10	3.67252e-05	-1.79782	-1.94129e-10
200611710	rs6695836	1.71901e-09	-1.80731	-1.10137	2.18822e-06	-1.80161	-1.11304	1.37866e-05	-1.73454	-1.04304
200612132	rs2808260	5.62451e-09	-1.72329	-1.94129e-10	6.95243e-06	-1.75865	-1.94129e-10	3.64695e-05	-1.80481	-1.94129e-10
200613762	rs149729432	1.3683e-08	-1.41271e-10	-0.834268	1.74117e-05	-1.41271e-10	-0.840595	0.000108784	-1.41271e-10	-0.711917
200614439	rs148910549	8.21045e-09	-1.34502	-1.94129e-10	7.34249e-06	-1.70406	-1.94129e-10	3.91048e-05	-1.73504	-1.94129e-10
200614471	rs4415604	1.7333e-09	-1.80746	-1.09293	2.20391e-06	-1.8025	-1.105	1.38829e-05	-1.73777	-1.03286
200614555	rs11584055	7.22755e-09	-1.23905	-0.233472	6.40905e-06	-1.56584	-0.274193	0.000115424	-0.943286	0.290613
200614892	rs114037427	6.17937e-09	-1.62921	-1.94129e-10	6.67337e-06	-1.79961	-1.94129e-10	3.66005e-05	-1.80122	-1.94129e-10
200615483	rs116721520	5.37688e-09	-1.76832	-1.94129e-10	6.76294e-06	-1.78628	-1.94129e-10	3.72775e-05	-1.78289	-1.94129e-10
200615670	rs4448544	7.18e-09	-1.28765	-0.191474	6.35696e-06	-1.61539	-0.232798	0.000111122	-1.02884	0.33818
200616249	rs114650892	6.14849e-09	-1.63422	-1.94129e-10	6.68072e-06	-1.79851	-1.94129e-10	3.6567e-05	-1.80214	-1.94129e-10
200616921	rs149394055	1.31267e-08	-1.41271e-10	-0.875774	1.65407e-05	-1.41271e-10	-0.891914	0.0001162	-1.41271e-10	-0.645967
200617533	rs17416794	3.05237e-08	-0.0319212	-1.94129e-10	1.8107e-05	-0.801439	-1.94129e-10	9.89847e-05	-0.806318	-1.94129e-10
200617937	rs9427709	5.23618e-09	-1.79483	-1.94129e-10	8.58758e-06	-1.54742	-1.94129e-10	7.10751e-05	-1.13755	-1.94129e-10
200618238	rs6665604	5.55806e-09	-1.73518	-1.94129e-10	7.02124e-06	-1.7488	-1.94129e-10	3.65674e-05	-1.80213	-1.94129e-10
200619031	rs34428088	3.72761e-09	-1.53136	-0.603299	5.35755e-06	-1.37791	-0.641326	3.74158e-05	-1.76257	-0.0166228
200619302	rs114841542	6.68819e-09	-1.55008	-1.94129e-10	7.91214e-06	-1.62934	-1.94129e-10	3.69897e-05	-1.79064	-1.94129e-10
200620186	rs78270581	9.73802e-09	-1.41271e-10	-1.17439	1.24911e-05	-1.41271e-10	-1.17272	7.34773e-05	-1.41271e-10	-1.10431
200620516	rs73074945	7.01603e-09	-1.29699	-0.205234	6.24186e-06	-1.62105	-0.245407	0.000108891	-1.04028	0.329346
200620961	rs190654057	7.31407e-09	-1.46062	-1.94129e-10	6.8385e-06	-1.77517	-1.94129e-10	3.65796e-05	-1.80179	-1.94129e-10
200621190	rs78401243	5.6805e-09	-1.71339	-1.94129e-10	6.67776e-06	-1.79896	-1.94129e-10	3.77987e-05	-1.76901	-1.94129e-10
200621335	rs2815291	4.74477e-09	-1.76419	-0.129195	7.01308e-06	-1.60658	-0.143383	0.000239316	-0.561234	0.637735
200621359	rs183805371	1.20642e-08	-1.41271e-10	-0.960185	1.52933e-05	-1.41271e-10	-0.970323	7.72434e-05	-1.41271e-10	-1.05432
200621984	rs2809360	4.70631e-09	-1.76746	-0.134058	6.92972e-06	-1.6137	-0.148214	0.000233598	-0.579075	0.631394
200622117	rs12562552	7.10301e-09	-1.30255	-0.187353	6.32375e-06	-1.62441	-0.229019	0.000110132	-1.0471	0.347494
200622334	rs72745093	4.37123e-08	0.327204	-1.94129e-10	1.9663e-05	-0.719001	-1.94129e-10	0.000121851	-0.598488	-1.94129e-10
200622353	rs2809361	4.78957e-09	-1.77378	-0.110208	6.99577e-06	-1.62792	-0.124518	0.000232406	-0.615258	0.662459
200623041	rs148313823	9.91732e-09	-1.41271e-10	-1.15614	1.27295e-05	-1.41271e-10	-1.15382	6.58367e-05	-1.41271e-10	-1.21411
200623049	rs2809363	4.7262e-09	-1.78218	-0.115128	6.82277e-06	-1.64807	-0.129407	0.000219033	-0.668117	0.656057
200623458	rs112768011	5.75943e-09	-1.69959	-1.94129e-10	6.95506e-06	-1.75827	-1.94129e-10	3.65906e-05	-1.80149	-1.94129e-10
200623498	rs185431853	1.44575e-08	-1.41271e-10	-0.779208	1.83082e-05	-1.41271e-10	-0.790391	8.93671e-05	-1.41271e-10	-0.908531
200624485	rs12136672	4.73515e-09	-1.80448	-0.0909311	6.49351e-06	-1.72157	-0.105365	0.000179387	-0.899249	0.68751
200624807	rs4915448	4.93478e-09	-1.80183	-0.0522872	6.31192e-06	-1.78833	-0.0669653	0.000140111	-1.19643	0.737584
200624809	rs12750815	6.06208e-09	-1.64837	-1.94129e-10	8.66261e-06	-1.53872	-1.94129e-10	3.63835e-05	-1.80717	-1.94129e-10
200624821	rs4915449	4.47961e-09	-1.80749	-0.143398	6.0175e-06	-1.74557	-0.157493	0.000155945	-0.970988	0.619208
200625043	rs35249716	3.30199e-09	-1.60158	-0.65432	4.58974e-06	-1.48318	-0.690731	3.37099e-05	-1.79535	-0.0881422
200625693	rs16847097	5.42656e-09	-1.75912	-1.94129e-10	7.33331e-06	-1.70531	-1.94129e-10	3.73732e-05	-1.78033	-1.94129e-10
200625966	rs2809366	4.92538e-09	-1.77422	-0.081806	7.17494e-06	-1.63085	-0.0962978	0.00023507	-0.640753	0.699352
200626749	rs7517557	1.75597e-09	-1.80189	-1.08551	2.21204e-06	-1.80629	-1.09753	1.35547e-05	-1.77236	-1.02219
200627312	rs10919993	3.15437e-09	-1.62779	-0.673848	4.24554e-06	-1.54225	-0.709622	3.26196e-05	-1.80061	-0.115758
200627632	rs3924121	6.07941e-09	-1.50941	-0.136107	5.82329e-06	-1.75824	-0.177631	8.39717e-05	-1.38521	0.414403
200627964	rs7521257	5.3655e-09	-1.77044	-1.94129e-10	7.46864e-06	-1.68703	-1.94129e-10	3.77413e-05	-1.77053	-1.94129e-10
200628961	rs75948270	5.39797e-09	-1.7644	-1.94129e-10	7.39259e-06	-1.69726	-1.94129e-10	3.75316e-05	-1.7761	-1.94129e-10
200628988	rs115409364	5.59137e-09	-1.7292	-1.94129e-10	7.12383e-06	-1.73429	-1.94129e-10	3.69564e-05	-1.79154	-1.94129e-10
200629135	rs10919994	1.89388e-09	-1.73349	-1.07831	2.24908e-06	-1.79657	-1.09064	1.41267e-05	-1.73967	-1.01354
200629592	rs6672723	5.51081e-09	-1.74371	-1.94129e-10	7.23507e-06	-1.7188	-1.94129e-10	3.72398e-05	-1.78391	-1.94129e-10
200629784	rs7539252	1.80418e-09	-1.7964	-1.06391	2.26022e-06	-1.80543	-1.07684	1.36876e-05	-1.78845	-0.996345
200630128	rs7529883	5.947e-09	-1.54179	-0.125746	5.811e-06	-1.77086	-0.167127	8.15031e-05	-1.42393	0.423284
200630192	rs76389994	5.50252e-09	-1.74522	-1.94129e-10	7.24806e-06	-1.717	-1.94129e-10	3.72745e-05	-1.78297	-1.94129e-10
200630787	rs80130542	5.47832e-09	-1.74963	-1.94129e-10	7.28797e-06	-1.71151	-1.94129e-10	3.73827e-05	-1.78007	-1.94129e-10
200630818	rs7530576	6.13212e-09	-1.54179	-0.0950923	5.98635e-06	-1.77086	-0.137398	8.49437e-05	-1.42393	0.464632
200631005	rs73074965	6.17968e-09	-1.52563	-0.103526	5.97367e-06	-1.7647	-0.145672	8.57163e-05	-1.40456	0.454318
200631364	rs57542140	6.25514e-09	-1.52193	-0.0950923	6.03205e-06	-1.76325	-0.137398	8.6989e-05	-1.40013	0.464632
200631859	rs58787821	6.07152e-09	-1.53573	-0.111088	5.9129e-06	-1.76751	-0.153091	8.36554e-05	-1.41964	0.445063
200631884	rs34796243	6.66449e-09	-1.55363	-1.94129e-10	8.45666e-06	-1.56278	-1.94129e-10	4.46003e-05	-1.60354	-1.94129e-10
200631885	rs16847099	6.34636e-09	-1.50345	-0.0990976	6.01567e-06	-1.76425	-0.139117	8.54732e-05	-1.39922	0.446142
200632327	rs74455583	5.56378e-09	-1.73415	-1.94129e-10	7.15913e-06	-1.72935	-1.94129e-10	3.70435e-05	-1.78919	-1.94129e-10
200632660	rs77919058	5.80659e-09	-1.69143	-1.94129e-10	6.68384e-06	-1.79805	-1.94129e-10	3.77206e-05	-1.77108	-1.94129e-10
200632960	rs57155598	6.10456e-09	-1.52193	-0.11946	5.88956e-06	-1.76325	-0.161303	8.44332e-05	-1.40013	0.43481
200632966	rs60572979	6.10456e-09	-1.52193	-0.11946	5.88956e-06	-1.76325	-0.161303	8.44332e-05	-1.40013	0.43481
200633825	rs7540106	6.28394e-09	-1.50134	-0.111088	5.98778e-06	-1.75493	-0.153091	8.74208e-05	-1.37561	0.445063
200635550	rs3795634	6.61526e-09	-1.45752	-0.103526	6.14822e-06	-1.7359	-0.145672	9.29217e-05	-1.32384	0.454318
200635560	rs3795633	6.61526e-09	-1.45752	-0.103526	6.14822e-06	-1.7359	-0.145672	9.29217e-05	-1.32384	0.454318
200635617	rs78479136	5.68034e-09	-1.71341	-1.94129e-10	6.64739e-06	-1.80351	-1.94129e-10	3.72776e-05	-1.78289	-1.94129e-10
200636280	rs145329327	5.55481e-09	-1.73576	-1.94129e-10	7.17119e-06	-1.72767	-1.94129e-10	3.70739e-05	-1.78837	-1.94129e-10
200636346	rs6427836	1.8231e-09	-1.78914	-1.06075	2.27546e-06	-1.80175	-1.07381	1.36376e-05	-1.79587	-0.992583
200636390	rs193051987	6.4619e-09	-1.5845	-1.94129e-10	7.00008e-06	-1.75182	-1.94129e-10	3.7117e-05	-1.78721	-1.94129e-10
200636398	rs140813840	1.0283e-08	-1.11993	-1.94129e-10	9.40901e-06	-1.45607	-1.94129e-10	4.17012e-05	-1.67075	-1.94129e-10
200636403	rs12563498	1.30969e-08	-1.41271e-10	-0.878048	1.72878e-05	-1.41271e-10	-0.847738	9.37207e-05	-1.41271e-10	-0.860964
200636861	rs7544724	6.42624e-09	-1.47111	-0.118923	6.01937e-06	-1.74198	-0.160776	8.97391e-05	-1.33985	0.435469
200637543	rs11580174	6.43629e-09	-1.46208	-0.126391	5.99951e-06	-1.73796	-0.168101	8.98726e-05	-1.32921	0.426318
200637807	rs73077034	6.51419e-09	-1.45752	-0.118923	6.05606e-06	-1.7359	-0.160776	9.11867e-05	-1.32384	0.435469
200638048	rs73077036	6.3833e-09	-1.46208	-0.134658	5.95106e-06	-1.73796	-0.17621	8.89661e-05	-1.32921	0.416181
200638135	rs74885666	6.14962e-09	-1.47558	-0.158452	5.7791e-06	-1.74395	-0.199545	8.50406e-05	-1.34512	0.386965
200638489	rs115325767	6.2454e-09	-1.61858	-1.94129e-10	6.86778e-06	-1.7709	-1.94129e-10	3.94455e-05	-1.72636	-1.94129e-10
200638662	rs11588318	8.38519e-09	-1.73693	0.412971	1.1897e-05	-1.56692	0.345471	0.000253415	-1.70572	1.83947
200638847	rs6661240	8.34957e-09	-1.74119	0.412971	1.18033e-05	-1.57483	0.345471	0.000254751	-1.70046	1.83947
200638990	rs12731153	9.96455e-09	-1.15139	-1.94129e-10	1.14393e-05	-1.26068	-1.94129e-10	5.14422e-05	-1.46082	-1.94129e-10
200639683	rs3806358	8.19491e-09	-1.74119	0.394274	1.15891e-05	-1.57483	0.327164	0.000248315	-1.70046	1.81388
200640792	rs6656619	8.08161e-09	-1.74531	0.384478	1.13895e-05	-1.58262	0.317574	0.000246329	-1.69507	1.80046
200640881	rs6427837	4.62789e-09	-1.80302	-0.115308	5.94285e-06	-1.78596	-0.129585	0.000130805	-1.1834	0.655822
200641078	rs77712995	1.67402e-08	-1.41271e-10	-0.63261	2.14356e-05	-1.41271e-10	-0.632684	0.000136341	-1.41271e-10	-0.486126
200642022	rs111314574	6.77219e-09	-1.41121	-0.126391	6.14398e-06	-1.71416	-0.168101	9.53872e-05	-1.26966	0.426318
200642094	rs12047921	8.20084e-09	-1.7493	0.403117	1.15109e-05	-1.59027	0.335822	0.000254098	-1.68955	1.82599
200642485	rs10494821	8.20084e-09	-1.7493	0.403117	1.15109e-05	-1.59027	0.335822	0.000254098	-1.68955	1.82599
200642667	rs4582832	4.4489e-09	-1.80492	-0.152843	6.09135e-06	-1.72399	-0.166876	0.000164185	-0.907161	0.606872
200643000	rs4405157	6.92098e-09	-1.39695	-0.118923	6.23256e-06	-1.70717	-0.160776	9.78751e-05	-1.25306	0.435469
200643385	rs4311922	8.29232e-09	-1.74688	0.411782	1.16322e-05	-1.58691	0.342947	0.000257235	-1.69085	1.83955
200643412	rs4400644	4.64497e-09	-1.79933	-0.115308	5.89438e-06	-1.79415	-0.129585	0.000124024	-1.23663	0.655822
200643454	rs4265457	8.26952e-09	-1.75082	0.412971	1.15736e-05	-1.59449	0.345471	0.000258664	-1.68522	1.83947
200643522	rs4320808	4.39658e-09	-1.77962	-0.189977	5.40864e-06	-1.80598	-0.203765	8.69333e-05	-1.49439	0.558246
200643838	rs6667172	8.35605e-09	-1.7493	0.421866	1.17242e-05	-1.59027	0.354181	0.000260698	-1.68955	1.85163
200644478	rs80028116	5.35878e-09	-1.77169	-1.94129e-10	7.54322e-06	-1.67709	-1.94129e-10	3.81241e-05	-1.76044	-1.94129e-10
200644595	rs4915205	4.75483e-09	-1.80493	-0.0863296	6.1472e-06	-1.78095	-0.100793	0.000139378	-1.15757	0.693483
200645051	rs4915206	4.4796e-09	-1.77962	-0.17127	5.51009e-06	-1.80598	-0.185182	8.90915e-05	-1.49439	0.582768
200645101	rs11582610	2.92372e-09	-1.65827	-0.719294	3.95381e-06	-1.56952	-0.753541	3.0398e-05	-1.80631	-0.180596
200645160	rs11801516	7.4297e-09	-1.36713	-0.0778077	6.58722e-06	-1.69217	-0.120438	0.000106541	-1.2185	0.48575
200645345	rs7527499	8.45075e-09	-1.7569	0.440726	1.1766e-05	-1.60518	0.372651	0.000270578	-1.6781	1.87738
200645437	rs11811204	7.303e-09	-1.39197	-0.0701723	6.55408e-06	-1.70471	-0.112945	0.000104488	-1.24728	0.495069
200645489	rs7550238	8.55823e-09	-1.75423	0.450698	1.17583e-05	-1.6156	0.382417	0.000275834	-1.67246	1.89098
200645509	rs149086926	1.44178e-08	-1.41271e-10	-0.781959	1.83406e-05	-1.41271e-10	-0.78862	0.000104841	-1.41271e-10	-0.74884
200645837	rs143130176	6.69951e-09	-1.54839	-1.94129e-10	7.12698e-06	-1.73385	-1.94129e-10	3.64019e-05	-1.80666	-1.94129e-10
200645919	rs16830077	5.56378e-09	-1.73415	-1.94129e-10	7.15913e-06	-1.72935	-1.94129e-10	3.70435e-05	-1.78919	-1.94129e-10
200645938	rs4387211	2.93843e-09	-1.65827	-0.714276	3.97302e-06	-1.56952	-0.748694	3.06177e-05	-1.80631	-0.173394
200646033	rs16830080	5.6008e-09	-1.72752	-1.94129e-10	7.11236e-06	-1.7359	-1.94129e-10	3.69287e-05	-1.79229	-1.94129e-10
200646073	rs6700559	8.56733e-09	-1.75317	0.450698	1.19696e-05	-1.59779	0.382417	0.0002727	-1.68389	1.89098
200646273	rs6665107	4.55742e-09	-1.78128	-0.152387	5.61681e-06	-1.80555	-0.166424	9.08082e-05	-1.5	0.607467
200646359	rs6700859	8.54922e-09	-1.74531	0.440726	1.20344e-05	-1.58262	0.372651	0.000266025	-1.69507	1.87738
200646595	rs10753878	4.78347e-09	-1.77962	-0.105636	5.88845e-06	-1.80598	-0.11877	9.5917e-05	-1.49439	0.656587
200646650	rs10919997	2.92112e-09	-1.6456	-0.732858	3.96507e-06	-1.55358	-0.766636	2.9852e-05	-1.80492	-0.200115
200646776	rs12061346	8.47306e-09	-1.74531	0.431779	1.19294e-05	-1.58262	0.363889	0.000262796	-1.69507	1.86517
200647213	rs150045871	5.48627e-09	-1.74818	-1.94129e-10	7.27451e-06	-1.71336	-1.94129e-10	3.73459e-05	-1.78106	-1.94129e-10
200647275	rs12760355	2.94026e-09	-1.63907	-0.732858	3.99757e-06	-1.54542	-0.766636	2.98786e-05	-1.80403	-0.200115
200647371	rs7533971	8.2675e-09	-1.74531	0.407219	1.1646e-05	-1.58262	0.339839	0.000254121	-1.69507	1.8316
200648310	rs10919998	8.2675e-09	-1.74531	0.407219	1.1646e-05	-1.58262	0.339839	0.000254121	-1.69507	1.8316
200648439	rs4437908	2.86214e-09	-1.65661	-0.742246	3.89956e-06	-1.56118	-0.775695	2.94514e-05	-1.80487	-0.213672
200648569	rs10800720	2.13562e-09	-1.50401	-1.18765	2.92979e-06	-1.4338	-1.18901	1.23934e-05	-1.8075	-1.07661
200649118	rs74353007	5.48627e-09	-1.74818	-1.94129e-10	7.27451e-06	-1.71336	-1.94129e-10	3.73459e-05	-1.78106	-1.94129e-10
200649121	rs4072551	2.86648e-09	-1.63907	-0.758272	3.90075e-06	-1.54542	-0.791152	2.87992e-05	-1.80403	-0.236909
200649131	rs4072552	8.02195e-09	-1.7569	0.388652	1.11811e-05	-1.60518	0.32166	0.000251982	-1.6781	1.80618
200649164	rs4072553	2.12953e-09	-1.50401	-1.19051	2.92159e-06	-1.4338	-1.19181	1.23234e-05	-1.8075	-1.08228
200649312	rs4381220	4.62946e-09	-1.77962	-0.138362	5.6932e-06	-1.80598	-0.15249	9.30071e-05	-1.49439	0.62578
200649366	rs4072554	2.85437e-09	-1.62561	-0.775959	3.89945e-06	-1.5287	-0.808202	2.81268e-05	-1.80186	-0.262701
200649433	rs4326655	4.65047e-09	-1.77962	-0.133834	5.71887e-06	-1.80598	-0.147991	9.35581e-05	-1.49439	0.631687
200649759	rs10919999	2.86197e-09	-1.61869	-0.780223	3.91683e-06	-1.52015	-0.812309	2.79876e-05	-1.80058	-0.268942
200649869	rs6663322	2.95144e-09	-1.2992	-1.06893	3.45245e-06	-1.38955	-1.06911	1.46268e-05	-1.63723	-1.0812
200650034	rs6678702	4.65047e-09	-1.77962	-0.133834	5.71887e-06	-1.80598	-0.147991	9.35581e-05	-1.49439	0.631687
200650063	rs6665979	4.71675e-09	-1.77962	-0.119682	5.79984e-06	-1.80598	-0.133932	9.52994e-05	-1.49439	0.650128
200650239	rs12061556	2.82475e-09	-1.61869	-0.793314	3.86776e-06	-1.52015	-0.824917	2.74548e-05	-1.80058	-0.288163
200650468	rs10800721	4.55401e-09	-1.80047	-0.133944	6.33274e-06	-1.7039	-0.148101	0.000179314	-0.843689	0.631543
200650490	rs12082129	2.27555e-09	-1.72888	-0.899317	3.5497e-06	-1.50417	-0.926704	2.32461e-05	-1.80746	-0.447689
200650536	rs10753879	4.4047e-09	-1.77791	-0.189841	5.40734e-06	-1.80635	-0.20363	8.74428e-05	-1.48872	0.558425
200651180	rs74353835	5.35878e-09	-1.77169	-1.94129e-10	7.54322e-06	-1.67709	-1.94129e-10	3.81241e-05	-1.76044	-1.94129e-10
200651209	rs4489589	4.00804e-09	-1.77791	-0.284209	4.92357e-06	-1.80635	-0.297353	7.72041e-05	-1.48872	0.433892
200651229	rs4297330	3.94311e-09	-1.78128	-0.297175	4.86448e-06	-1.80555	-0.310228	7.50345e-05	-1.5	0.416666
200651330	rs10920000	2.21519e-09	-1.4488	-1.20629	3.0578e-06	-1.37278	-1.20726	1.19319e-05	-1.8059	-1.11617
200651405	rs6669540	5.54595e-09	-1.73736	-1.94129e-10	7.1834e-06	-1.72597	-1.94129e-10	3.7105e-05	-1.78753	-1.94129e-10
200651471	rs4403654	4.00067e-09	-1.76679	-0.297175	4.85485e-06	-1.80753	-0.310228	7.85469e-05	-1.45425	0.416666
200651548	rs10920001	2.18837e-09	-1.46771	-1.19956	3.01716e-06	-1.39363	-1.19979	1.20795e-05	-1.80694	-1.10283
200651666	rs6682744	3.97428e-09	-1.7688	-0.301783	4.83306e-06	-1.80746	-0.314804	7.76024e-05	-1.46022	0.410536
200652600	rs4378238	4.17519e-09	-1.80655	-0.214717	5.29282e-06	-1.79795	-0.233439	8.2435e-05	-1.48246	0.493192
200652693	rs4498833	3.63114e-09	-1.80347	-0.357411	4.62493e-06	-1.79375	-0.372525	6.75154e-05	-1.49809	0.309168
200652824	rs4477309	3.60329e-09	-1.80347	-0.365112	4.58976e-06	-1.79375	-0.380159	6.68275e-05	-1.49809	0.298926
200653450	rs6427839	3.4883e-09	-1.80708	-0.39393	4.42441e-06	-1.80188	-0.408722	6.75154e-05	-1.44942	0.260494
200653982	rs77243091	8.21026e-09	-1.34504	-1.94129e-10	6.77608e-06	-1.78434	-1.94129e-10	3.63695e-05	-1.80755	-1.94129e-10
200654493	rs4431874	3.54139e-09	-1.80728	-0.378622	4.49377e-06	-1.80265	-0.3924	6.83633e-05	-1.44308	0.266637
200654760	rs4421617	3.34955e-09	-1.80708	-0.434516	4.24999e-06	-1.80188	-0.448942	6.39399e-05	-1.44942	0.206081
200654787	rs6427840	2.06231e-09	-1.56123	-1.16537	2.79476e-06	-1.50573	-1.16426	1.30091e-05	-1.78103	-1.0546
200655096	rs10800723	3.31869e-09	-1.80743	-0.443424	4.20642e-06	-1.80336	-0.457768	6.39873e-05	-1.43669	0.194092
200655233	rs11581339	2.7503e-09	-1.76639	-0.672327	3.75447e-06	-1.67022	-0.704575	3.21024e-05	-1.79814	-0.134214
200655272	rs7519923	3.82837e-09	-1.67815	-0.429834	6.5438e-06	-1.37492	-0.444302	0.000257297	-0.0634287	0.212377
200655336	rs7520174	3.29235e-09	-1.80743	-0.451393	4.17334e-06	-1.80336	-0.465663	6.33037e-05	-1.43669	0.183352
200655346	rs7520024	3.28e-09	-1.80743	-0.455153	4.15783e-06	-1.80336	-0.469388	6.29834e-05	-1.43669	0.178279
200655443	rs7542642	3.26606e-09	-1.80752	-0.459319	4.13799e-06	-1.80401	-0.473516	6.30353e-05	-1.43024	0.172654
200655679	rs7532304	3.24041e-09	-1.80752	-0.467204	4.10579e-06	-1.80401	-0.481327	6.23673e-05	-1.43024	0.162
200655686	rs7542840	2.04123e-09	-1.56901	-1.16786	2.7638e-06	-1.51436	-1.16677	1.29889e-05	-1.77839	-1.05879
200655722	rs74986612	9.74458e-09	-1.41271e-10	-1.17371	1.25112e-05	-1.41271e-10	-1.17112	6.72608e-05	-1.41271e-10	-1.19271
200655728	rs7520407	2.69467e-09	-1.76307	-0.696079	3.69105e-06	-1.66421	-0.727618	3.1e-05	-1.79963	-0.167667
200655749	rs7520413	6.72708e-09	-1.24306	-0.301227	5.76977e-06	-1.5982	-0.34691	9.89471e-05	-1.0321	0.225406
200656023	rs6427841	3.18166e-09	-1.80752	-0.485501	4.03204e-06	-1.80401	-0.499452	6.08407e-05	-1.43024	0.137217
200656114	rs6427842	3.16903e-09	-1.80743	-0.489568	4.01846e-06	-1.80336	-0.503481	6.01168e-05	-1.43669	0.131697
200656370	rs10920003	3.16903e-09	-1.80743	-0.489568	4.01846e-06	-1.80336	-0.503481	6.01168e-05	-1.43669	0.131697
200656391	rs9427710	1.3543e-08	-0.99195	0.147397	2.86522e-05	-0.472447	0.129939	0.00126208	0.796221	0.943011
200656428	rs10920004	3.15749e-09	-1.80743	-0.493219	4.00396e-06	-1.80336	-0.507097	5.98194e-05	-1.43669	0.126738
200656947	rs7524010	2.07352e-09	-1.55331	-1.16786	2.81225e-06	-1.49698	-1.16677	1.29222e-05	-1.78354	-1.05879
200656987	rs7524025	2.06378e-09	-1.5587	-1.16719	2.79174e-06	-1.50498	-1.16609	1.29892e-05	-1.77951	-1.05765
200657003	rs113330913	5.41282e-09	-1.76165	-1.94129e-10	8.01553e-06	-1.61636	-1.94129e-10	4.05698e-05	-1.69826	-1.94129e-10
200657039	rs7526136	2.22731e-09	-1.48352	-1.16611	3.07061e-06	-1.41095	-1.16491	1.27161e-05	-1.80036	-1.05806
200657044	rs7526265	2.26374e-09	-1.46549	-1.16792	3.12669e-06	-1.39103	-1.16673	1.26473e-05	-1.80277	-1.06108
200657148	rs7526365	2.05896e-09	-1.56123	-1.167	2.79052e-06	-1.50573	-1.16578	1.29972e-05	-1.78103	-1.05551
200657153	rs7526367	1.67614e-09	-1.75927	-1.17467	2.25101e-06	-1.71272	-1.17364	1.49823e-05	-1.62396	-1.07045
200657438	rs7526482	2.04123e-09	-1.56901	-1.16786	2.7638e-06	-1.51436	-1.16677	1.29889e-05	-1.77839	-1.05879
200657657	rs7526853	2.04123e-09	-1.56901	-1.16786	2.7638e-06	-1.51436	-1.16677	1.29889e-05	-1.77839	-1.05879
200658258	rs537708500	5.17006e-09	-1.80754	-1.94129e-10	6.62675e-06	-1.80662	-1.94129e-10	4.05478e-05	-1.6988	-1.94129e-10
200658395	rs61825137	2.04123e-09	-1.56901	-1.16786	2.7638e-06	-1.51436	-1.16677	1.29889e-05	-1.77839	-1.05879
200658403	rs61825138	2.26311e-09	-1.48157	-1.15211	2.84137e-06	-1.50257	-1.15088	1.31916e-05	-1.78891	-1.03279
200658616	rs151211267	1.01736e-08	-1.41271e-10	-1.13063	1.28574e-05	-1.41271e-10	-1.14382	7.80722e-05	-1.41271e-10	-1.04365
200659017	rs10920006	2.05351e-09	-1.56123	-1.16965	2.78273e-06	-1.50573	-1.16857	1.29155e-05	-1.78103	-1.06182
200659854	rs4915451	2.15905e-09	-1.53077	-1.14999	2.8052e-06	-1.51285	-1.15342	1.25216e-05	-1.72368	-1.15014
200659855	rs7545177	2.07562e-09	-1.55331	-1.16685	2.81513e-06	-1.49698	-1.16575	1.29255e-05	-1.78354	-1.05854
200660895	rs73083234	3.25265e-09	-1.31325	-0.957705	3.17934e-06	-1.5874	-0.953663	3.24921e-05	-1.10852	-0.811763
200661230	rs6427843	3.07783e-09	-1.80754	-0.518666	3.90747e-06	-1.80516	-0.52969	5.68073e-05	-1.41717	0.0555555
200661344	rs6427844	2.16401e-09	-1.52212	-1.15634	2.81284e-06	-1.50392	-1.15962	1.25022e-05	-1.71889	-1.15649
200661554	rs6427845	2.95088e-09	-1.80752	-0.560802	3.74231e-06	-1.80401	-0.574022	5.48928e-05	-1.43024	0.0343411
200661662	rs7539646	2.07942e-09	-1.55331	-1.16502	2.82033e-06	-1.49698	-1.1639	1.29651e-05	-1.78354	-1.05548
200662096	rs7519383	2.07942e-09	-1.55331	-1.16502	2.82033e-06	-1.49698	-1.1639	1.29651e-05	-1.78354	-1.05548
200662178	rs1540683	2.1552e-09	-1.52212	-1.16042	2.80166e-06	-1.50392	-1.1636	1.24514e-05	-1.71889	-1.16056
200662215	rs7542210	2.19785e-09	-1.50551	-1.15743	3.0584e-06	-1.4236	-1.15625	1.29015e-05	-1.80098	-1.04296
200662359	rs1540682	2.15091e-09	-1.52212	-1.16241	2.79622e-06	-1.50392	-1.16555	1.24266e-05	-1.71889	-1.16255
200662374	rs7542396	6.08383e-09	-1.64479	-1.94129e-10	7.84772e-06	-1.63752	-1.94129e-10	3.69468e-05	-1.79181	-1.94129e-10
200662517	rs12141497	2.05223e-09	-1.56901	-1.16248	2.77885e-06	-1.51436	-1.16134	1.30872e-05	-1.77839	-1.05126
200662525	rs12126708	2.08252e-09	-1.55331	-1.16353	2.82456e-06	-1.49698	-1.1624	1.30165e-05	-1.78354	-1.05152
200662835	rs12076946	2.44276e-09	-1.75604	-0.801252	3.3744e-06	-1.6518	-0.82972	2.66496e-05	-1.80223	-0.316279
200662941	rs4556395	2.17582e-09	-1.50676	-1.16626	2.79698e-06	-1.49935	-1.16985	1.24788e-05	-1.71168	-1.16557
200662983	rs1817889	2.85479e-09	-1.80708	-0.594347	3.62782e-06	-1.80188	-0.607227	5.14121e-05	-1.44942	-0.0119886
200663674	rs10920008	2.15187e-09	-1.52043	-1.16366	2.92845e-06	-1.46074	-1.16253	1.28807e-05	-1.79234	-1.05321
200663909	rs1389641	2.80918e-09	-1.80672	-0.610811	3.57319e-06	-1.80076	-0.623522	4.98266e-05	-1.45788	-0.0348523
200664302	rs7526031	2.2827e-09	-1.46326	-1.16181	3.19294e-06	-1.37614	-1.16066	1.27499e-05	-1.80563	-1.05013
200664589	rs7526286	2.83283e-09	-1.79468	-0.614471	3.66705e-06	-1.77121	-0.627144	4.27214e-05	-1.60664	-0.0399466
200664630	rs190513712	9.3409e-09	-1.41271e-10	-1.21602	1.19643e-05	-1.41271e-10	-1.21581	6.52247e-05	-1.41271e-10	-1.22345
200664706	rs148103557	5.77285e-09	-1.69726	-1.94129e-10	1.01768e-05	-1.37763	-1.94129e-10	5.69131e-05	-1.35976	-1.94129e-10
200664885	rs35656526	2.25965e-09	-1.48292	-1.1523	3.77039e-06	-1.21949	-1.15107	1.2938e-05	-1.80648	-1.03464
200665865	rs7535759	3.10357e-09	-1.80545	-0.51242	4.35971e-06	-1.69877	-0.526563	4.50653e-05	-1.67753	0.0843604
200665977	rs12042992	2.9273e-09	-1.29086	-1.08548	4.2738e-06	-1.16035	-1.08488	1.4365e-05	-1.80188	-0.934612
200666267	rs115166134	7.65321e-09	-1.4153	-1.94129e-10	1.50322e-05	-0.987544	-1.94129e-10	4.53811e-05	-1.58619	-1.94129e-10
200666739	rs1874079	6.44545e-09	-0.409212	-1.17784	1.47465e-05	0.172881	-1.17961	9.21131e-05	0.264191	-1.14246
200666887	rs2808234	1.18556e-08	-0.977627	-1.94129e-10	1.04963e-05	-1.34671	-1.94129e-10	5.29831e-05	-1.43131	-1.94129e-10
200667057	rs77110890	1.69789e-08	-1.41271e-10	-0.618451	2.16322e-05	-1.41271e-10	-0.623557	0.000144119	-1.41271e-10	-0.430642
200668298	rs6427846	8.42635e-08	2.20092	-1.2174	3.31506e-05	1.02491	-1.22158	0.000111432	0.478958	-1.16682
200668399	rs73083253	1.65189e-09	-1.75009	-1.19841	5.68822e-06	-0.760174	-1.19917	1.5454e-05	-1.48547	-1.17794
200668527	rs78543938	5.21415e-09	-1.79905	-1.94129e-10	9.34449e-06	-1.46295	-1.94129e-10	4.78437e-05	-1.53334	-1.94129e-10
200668786	rs141714164	4.45217e-09	-1.51782	-0.439211	4.49382e-06	-1.78951	-0.405524	2.27217e-05	-1.77412	-0.503847
200668908	rs78607681	8.69357e-09	-1.28784	-1.94129e-10	1.24825e-05	-1.17341	-1.94129e-10	0.000101018	-0.785989	-1.94129e-10
200669180	rs6427847	1.16994e-07	2.53595	-1.22426	0.000168577	2.65562	-1.22596	0.000225239	1.2087	-1.19282
200669286	rs138512167	9.30703e-09	-1.41271e-10	-1.21965	1.19092e-05	-1.41271e-10	-1.22043	6.58511e-05	-1.41271e-10	-1.21389
200669529	rs138547312	1.0665e-08	-1.08346	-1.94129e-10	1.10384e-05	-1.29636	-1.94129e-10	4.97806e-05	-1.49366	-1.94129e-10
200670381	rs6427848	1.15578e-07	2.52517	-1.22566	0.000173974	2.68759	-1.22642	0.000228778	1.23082	-1.19935
200670438	rs6427849	1.79027e-09	-1.80036	-1.0677	2.3835e-06	-1.77339	-1.05578	1.38963e-05	-1.66487	-1.10479
200670819	rs113906106	2.01349e-09	-1.52486	-1.22569	3.06842e-06	-1.35071	-1.22587	2.20816e-05	-1.08973	-1.21681
200671255	rs116346975	4.10734e-08	0.264936	-1.94129e-10	2.3011e-05	-0.561765	-1.94129e-10	0.000189526	-0.156758	-1.94129e-10
200671342	rs80232853	5.22941e-09	-1.79613	-1.94129e-10	9.50891e-06	-1.44551	-1.94129e-10	4.8595e-05	-1.51776	-1.94129e-10
200671663	rs56949003	2.04935e-09	-1.78067	-0.952232	2.61756e-06	-1.80006	-0.935441	1.51976e-05	-1.68458	-0.995572
200671834	rs57068399	1.92432e-09	-1.79458	-1.00127	2.47375e-06	-1.80622	-0.985783	1.40368e-05	-1.71718	-1.04242
200671993	rs9628674	2.26981e-07	2.92197	-0.947522	0.000161634	2.35021	-0.962616	0.000293276	1.07821	-0.798382
200672172	rs59892710	1.63473e-09	-1.73986	-1.21909	5.81491e-06	-0.717843	-1.21947	1.53671e-05	-1.46181	-1.20725
200672410	rs6427850	1.04056e-07	2.4196	-1.22509	0.000148341	2.52807	-1.2263	0.000375078	1.71734	-1.19149
200672458	rs59172975	1.65467e-09	-1.7311	-1.21572	6.03745e-06	-0.683504	-1.21625	1.57863e-05	-1.44235	-1.19979
200672699	rs7535122	1.75159e-07	2.94006	-1.2248	0.000267984	3.11543	-1.22225	0.000317276	1.57547	-1.21698
200672749	rs78296930	1.26974e-08	-1.41271e-10	-0.90903	1.64695e-05	-1.41271e-10	-0.896229	7.50771e-05	-1.41271e-10	-1.08277
200672906	rs7512898	8.12328e-08	2.17226	-1.22536	3.62571e-05	1.11927	-1.22637	0.000118074	0.562983	-1.19296
200673094	rs6684083	1.19259e-07	2.55722	-1.22635	0.000179792	2.72023	-1.22617	0.000233577	1.25767	-1.20544
200673107	rs112148496	1.67465e-09	-1.73477	-1.20005	6.04057e-06	-0.697706	-1.20153	1.59805e-05	-1.45043	-1.17949
200673305	rs6427851	8.56733e-08	2.22654	-1.22643	0.000131482	2.407	-1.22587	0.000177683	0.98628	-1.20756
200673894	rs76150419	5.31514e-08	-1.41271e-10	0.52272	6.68372e-05	-1.41271e-10	0.504521	0.00049389	-1.41271e-10	0.801029
200674027	rs7518347	7.69884e-08	2.1165	-1.22327	0.000111692	2.24352	-1.22551	0.0002881	1.44544	-1.18341
200674225	rs115456075	1.48531e-07	1.55037	-1.94129e-10	5.23483e-05	0.260181	-1.94129e-10	0.000380984	0.541475	-1.94129e-10
200674995	rs111521979	1.61924e-09	-1.80754	-1.16093	2.0967e-06	-1.7941	-1.16328	1.21538e-05	-1.77342	-1.13022
200675030	rs111735388	1.62143e-09	-1.80731	-1.1598	2.10467e-06	-1.79141	-1.16217	1.21222e-05	-1.77739	-1.12885
200675034	rs73083266	1.60332e-09	-1.80754	-1.17081	2.07647e-06	-1.7941	-1.17297	1.20081e-05	-1.77342	-1.14228
200675136	rs113308729	1.62262e-09	-1.80745	-1.15893	2.10359e-06	-1.79278	-1.16131	1.21588e-05	-1.77544	-1.12779
200675141	rs144643068	5.19116e-09	-1.80347	-1.94129e-10	6.90846e-06	-1.76499	-1.94129e-10	3.6559e-05	-1.80236	-1.94129e-10
200675182	rs73084635	1.62884e-09	-1.80731	-1.15524	2.11367e-06	-1.79141	-1.15791	1.20979e-05	-1.77739	-1.13086
200675219	rs111604273	1.62178e-09	-1.80754	-1.15937	2.09992e-06	-1.7941	-1.16174	1.21769e-05	-1.77342	-1.12832
200675651	rs35659516	4.326e-09	-1.07926	-0.906518	5.57177e-06	-1.07431	-0.905713	2.3785e-05	-1.37842	-0.853804
200675868	rs73084639	1.62341e-09	-1.80745	-1.15844	2.10459e-06	-1.79278	-1.16083	1.2166e-05	-1.77544	-1.1272
200676032	rs73084640	1.62341e-09	-1.80745	-1.15844	2.10459e-06	-1.79278	-1.16083	1.2166e-05	-1.77544	-1.1272
200676064	rs73084643	1.62364e-09	-1.80731	-1.15844	2.10749e-06	-1.79141	-1.16083	1.21422e-05	-1.77739	-1.1272
200676170	rs73084644	1.60695e-09	-1.80756	-1.16853	2.07851e-06	-1.79535	-1.17074	1.20668e-05	-1.77135	-1.13948
200676208	rs6427852	9.23326e-08	2.30035	-1.22538	0.000100298	2.1368	-1.22639	0.000320559	1.56151	-1.19273
200676236	rs73084646	1.6084e-09	-1.80751	-1.16767	2.07779e-06	-1.79654	-1.16989	1.21053e-05	-1.76921	-1.13843
200676264	rs73084649	1.62621e-09	-1.80756	-1.15662	2.10296e-06	-1.79535	-1.15904	1.22427e-05	-1.77135	-1.125
200676356	rs76270480	1.62552e-09	-1.80754	-1.15706	2.10468e-06	-1.7941	-1.15948	1.22108e-05	-1.77342	-1.12554
200676448	rs73084650	1.62624e-09	-1.80754	-1.15662	2.1056e-06	-1.7941	-1.15904	1.22173e-05	-1.77342	-1.125
200677362	rs4915452	2.30955e-07	2.8574	-0.865598	0.000165537	2.29344	-0.881984	0.000298288	0.997676	-0.700899
200677406	rs60064080	1.63036e-09	-1.80713	-1.1545	2.13288e-06	-1.78331	-1.15696	1.20964e-05	-1.78592	-1.12245
200677630	rs7534184	7.08233e-09	-0.819841	-0.672981	1.01445e-05	-0.678404	-0.702407	3.19929e-05	-1.24811	-0.687658
200677799	rs73084655	1.62983e-09	-1.80745	-1.1545	2.11277e-06	-1.79278	-1.15696	1.22239e-05	-1.77544	-1.12245
200677940	rs73084657	1.62983e-09	-1.80745	-1.1545	2.11277e-06	-1.79278	-1.15696	1.22239e-05	-1.77544	-1.12245
200678239	rs73084659	1.63076e-09	-1.80711	-1.15427	2.11919e-06	-1.78997	-1.15673	1.21804e-05	-1.77928	-1.12218
200678257	rs73084661	1.63118e-09	-1.80731	-1.15381	2.1171e-06	-1.79141	-1.15628	1.22101e-05	-1.77739	-1.12163
200678413	rs10800724	6.73101e-09	-0.94126	-0.60244	9.51694e-06	-0.810955	-0.63371	3.13401e-05	-1.33835	-0.61803
200678439	rs111780945	1.63192e-09	-1.80731	-1.15335	2.11805e-06	-1.79141	-1.15583	1.22169e-05	-1.77739	-1.12108
200678652	rs78131956	9.16926e-09	-1.23457	-1.94129e-10	9.83424e-06	-1.41187	-1.94129e-10	5.09612e-05	-1.47022	-1.94129e-10
200678676	rs117511757	3.01633e-08	-1.41271e-10	-0.0437971	4.05867e-05	-1.41271e-10	0.00570068	0.000212542	-1.41271e-10	-0.0421422
200678746	rs116114936	5.93695e-09	-1.66923	-1.94129e-10	6.68938e-06	-1.79722	-1.94129e-10	4.20222e-05	-1.66308	-1.94129e-10
200678925	rs113895187	1.62957e-09	-1.80711	-1.155	2.12142e-06	-1.78997	-1.15568	1.22372e-05	-1.77928	-1.11753
200678988	rs56849749	1.63771e-09	-1.80618	-1.15095	2.13567e-06	-1.78549	-1.15347	1.21667e-05	-1.78438	-1.11819
200678992	rs59505940	1.63793e-09	-1.80656	-1.15043	2.13333e-06	-1.78709	-1.15296	1.21949e-05	-1.78268	-1.11758
200679076	rs60432871	1.63549e-09	-1.80684	-1.15164	2.12786e-06	-1.78847	-1.15415	1.21965e-05	-1.78111	-1.11902
200679613	rs12137256	2.40269e-07	2.85515	-0.823816	0.000170647	2.28177	-0.839914	0.000306027	0.97135	-0.64896
200679892	rs7530159	2.45494e-07	2.87084	-0.817995	0.0001951	2.40987	-0.834099	0.000333558	1.06219	-0.653656
200680082	rs12042035	1.79624e-09	-1.63887	-1.22586	1.97018e-06	-1.79387	-1.22574	1.10028e-05	-1.77681	-1.22632
200680102	rs114584448	2.37703e-09	-1.36011	-1.22447	1.95718e-06	-1.80305	-1.22318	1.09589e-05	-1.78683	-1.22031
200680135	rs73084669	1.64657e-09	-1.80253	-1.1492	2.1634e-06	-1.7743	-1.15175	1.20811e-05	-1.79354	-1.11611
200680194	rs113923269	1.64813e-09	-1.80253	-1.14826	2.16542e-06	-1.7743	-1.15082	1.20947e-05	-1.79354	-1.11498
200680197	rs112390385	1.64661e-09	-1.80397	-1.14773	2.15808e-06	-1.77821	-1.15031	1.21355e-05	-1.7908	-1.11435
200680213	rs73084670	1.64497e-09	-1.80397	-1.14873	2.15597e-06	-1.77821	-1.15129	1.21211e-05	-1.7908	-1.11554
200680715	rs73084672	1.64661e-09	-1.80397	-1.14773	2.15808e-06	-1.77821	-1.15031	1.21355e-05	-1.7908	-1.11435
200680765	rs4539164	7.49989e-09	-1.1284	-0.307135	9.86729e-06	-1.06566	-0.342855	4.82991e-05	-1.26332	-0.260548
200680811	rs113846534	1.64598e-09	-1.8046	-1.14749	2.15459e-06	-1.78007	-1.15006	1.21569e-05	-1.78934	-1.11405
200680950	rs112124897	1.64598e-09	-1.8046	-1.14749	2.15459e-06	-1.78007	-1.15006	1.21569e-05	-1.78934	-1.11405
200681010	rs112731838	1.64598e-09	-1.8046	-1.14749	2.15459e-06	-1.78007	-1.15006	1.21569e-05	-1.78934	-1.11405
200681130	rs112476576	1.64598e-09	-1.8046	-1.14749	2.15459e-06	-1.78007	-1.15006	1.21569e-05	-1.78934	-1.11405
200681298	rs111957233	1.64702e-09	-1.80397	-1.14749	2.15861e-06	-1.77821	-1.15006	1.21391e-05	-1.7908	-1.11405
200681344	rs9726352	1.04091e-08	-0.632623	-0.475125	1.5364e-05	-0.459817	-0.505891	4.70247e-05	-1.08577	-0.464835
200681473	rs113838090	1.62652e-09	-1.8046	-1.15938	2.12955e-06	-1.78007	-1.16175	1.19845e-05	-1.78934	-1.12834
200681967	rs12239970	1.94697e-09	-1.77016	-1.01399	2.44903e-06	-1.80139	-1.00065	1.36734e-05	-1.72769	-1.05814
200681968	rs111825949	1.70274e-09	-1.78542	-1.13276	2.27577e-06	-1.73984	-1.13557	1.21674e-05	-1.80591	-1.09661
200682012	rs111912007	1.70657e-09	-1.78375	-1.13219	2.28367e-06	-1.73694	-1.13501	1.21705e-05	-1.80633	-1.09594
200682066	rs111405846	1.70609e-09	-1.78375	-1.13247	2.28304e-06	-1.73694	-1.13529	1.21665e-05	-1.80633	-1.09627
200682088	rs12748718	1.77045e-07	1.9788	-0.252819	0.000204613	1.85743	-0.234045	0.00048261	1.32129	-0.543369
200682215	rs111922669	1.70609e-09	-1.78375	-1.13247	2.28304e-06	-1.73694	-1.13529	1.21665e-05	-1.80633	-1.09627
200682273	rs73084681	1.7052e-09	-1.78375	-1.13299	2.28188e-06	-1.73694	-1.1358	1.21591e-05	-1.80633	-1.09688
200682274	rs72746826	2.02003e-09	-1.73677	-1.01054	2.44279e-06	-1.80751	-0.997091	1.31169e-05	-1.77232	-1.05507
200682279	rs73084685	1.7052e-09	-1.78375	-1.13299	2.28188e-06	-1.73694	-1.1358	1.21591e-05	-1.80633	-1.09688
200682319	rs73084687	1.70432e-09	-1.78375	-1.13351	2.28071e-06	-1.73694	-1.13631	1.21517e-05	-1.80633	-1.09749
200682486	rs2364686	1.7052e-09	-1.78375	-1.13299	2.28188e-06	-1.73694	-1.1358	1.21591e-05	-1.80633	-1.09688
200682624	rs1389643	1.7052e-09	-1.78375	-1.13299	2.28188e-06	-1.73694	-1.1358	1.21591e-05	-1.80633	-1.09688
200682709	rs116270262	2.54942e-09	-1.29669	-1.21786	1.9889e-06	-1.7948	-1.21536	1.12383e-05	-1.77153	-1.21043
200682721	rs1389644	1.71674e-09	-1.77649	-1.13351	2.34468e-06	-1.70928	-1.13631	1.2138e-05	-1.80746	-1.09749
200682927	rs2220820	1.71166e-09	-1.77837	-1.13459	2.29904e-06	-1.72787	-1.13737	1.21254e-05	-1.80721	-1.09876
200683364	rs73084692	1.71288e-09	-1.77658	-1.13567	2.25873e-06	-1.7445	-1.13843	1.21245e-05	-1.80602	-1.10003
200683584	rs73084693	1.75368e-09	-1.76833	-1.12038	2.31969e-06	-1.73294	-1.12337	1.23286e-05	-1.80726	-1.0821
200683995	rs78991832	5.95436e-09	-1.6663	-1.94129e-10	7.25351e-06	-1.71625	-1.94129e-10	3.86211e-05	-1.74748	-1.94129e-10
200684045	rs731077	1.71196e-09	-1.77448	-1.13831	2.30523e-06	-1.72152	-1.14103	1.20689e-05	-1.8075	-1.10315
200684231	rs731078	7.20293e-09	-1.25483	-0.221108	9.42393e-06	-1.19809	-0.256395	4.64404e-05	-1.37582	-0.187299
200684877	rs116144685	5.60001e-09	-1.72766	-1.94129e-10	8.02525e-06	-1.61515	-1.94129e-10	3.6751e-05	-1.79712	-1.94129e-10
200684968	rs73084694	1.68767e-09	-1.77258	-1.1545	2.22987e-06	-1.73884	-1.15696	1.18469e-05	-1.80677	-1.12245
200684999	rs77056586	5.23494e-09	-1.79507	-1.94129e-10	6.78901e-06	-1.78243	-1.94129e-10	3.68961e-05	-1.79318	-1.94129e-10
200685057	rs7519783	1.10223e-08	-0.698343	-0.352158	1.57921e-05	-0.55366	-0.384571	4.8348e-05	-1.16639	-0.356469
200686797	rs186152043	2.60259e-08	-1.41271e-10	-0.191333	3.11591e-05	-1.41271e-10	-0.258632	0.000189554	-1.41271e-10	-0.156608
200686991	rs113856508	1.66818e-09	-1.77461	-1.16408	2.20267e-06	-1.7417	-1.16637	1.17143e-05	-1.80643	-1.13404
200687234	rs73084698	1.67312e-09	-1.77034	-1.16539	2.25952e-06	-1.71493	-1.16765	1.16826e-05	-1.80754	-1.13564
200687306	rs7538242	9.17735e-09	-1.14778	-0.0859059	1.22549e-05	-1.07004	-0.121772	5.95454e-05	-1.25725	-0.0572945
200687331	rs115852331	2.46792e-09	-1.3372	-1.20985	1.99535e-06	-1.8005	-1.20642	1.1242e-05	-1.78167	-1.19995
200687787	rs12730151	2.02391e-07	1.89886	-0.0390836	0.000235991	1.77879	-0.0127376	0.000566697	1.24867	-0.310129
200688488	rs6675463	2.06738e-09	-1.69148	-1.03266	2.41078e-06	-1.79683	-1.02096	1.25782e-05	-1.79791	-1.0714
200689232	rs78382260	5.26259e-09	-1.7898	-1.94129e-10	6.74602e-06	-1.78879	-1.94129e-10	3.7104e-05	-1.78756	-1.94129e-10
200689300	rs7544548	9.24778e-09	-1.19938	-0.0266609	1.2298e-05	-1.12466	-0.0636464	6.37477e-05	-1.30428	0.0579331
200689429	rs114999697	5.26461e-09	-1.78942	-1.94129e-10	6.74338e-06	-1.78918	-1.94129e-10	3.71192e-05	-1.78715	-1.94129e-10
200690367	rs35247298	8.72607e-09	-1.28411	-1.94129e-10	9.24956e-06	-1.47316	-1.94129e-10	7.10593e-05	-1.13777	-1.94129e-10
200690402	rs144844456	1.47159e-07	1.54109	-1.94129e-10	5.19686e-05	0.252902	-1.94129e-10	0.000378039	0.533716	-1.94129e-10
200691154	rs73084702	1.67981e-09	-1.76819	-1.16356	2.26789e-06	-1.71155	-1.16734	1.17438e-05	-1.80747	-1.13048
200691738	rs10920010	8.79762e-09	-1.25478	-0.0211638	1.18344e-05	-1.16917	-0.0575554	6.10408e-05	-1.35607	0.0663273
200691743	rs10920011	8.90229e-09	-1.24295	-0.0211638	1.19857e-05	-1.15647	-0.0575554	6.16971e-05	-1.34537	0.0663273
200692168	rs6664413	8.67942e-09	-1.27847	-0.0109984	1.14307e-05	-1.21321	-0.0482265	6.02804e-05	-1.37641	0.0741366
200692390	rs2364685	8.58064e-09	-1.28992	-0.0109984	1.12928e-05	-1.22535	-0.0482265	5.96611e-05	-1.38674	0.0741366
200692538	rs7554325	8.64163e-09	-1.28992	-0.00391608	1.13718e-05	-1.22535	-0.0412533	6.00997e-05	-1.38674	0.0814624
200692704	rs7542613	8.94418e-09	-1.27847	0.0190492	1.17739e-05	-1.21321	-0.0186397	6.21831e-05	-1.37641	0.105212
200692750	rs7542683	8.74111e-09	-1.27847	-0.00391608	1.15106e-05	-1.21321	-0.0412533	6.07236e-05	-1.37641	0.0814624
200692869	rs7520106	8.86503e-09	-1.26439	-0.00391608	1.17732e-05	-1.19066	-0.0412533	6.16336e-05	-1.36154	0.0814624
200692872	rs7554612	8.96957e-09	-1.25267	-0.00391608	1.19212e-05	-1.17817	-0.0412533	6.22922e-05	-1.35091	0.0814624
200692897	rs10920013	2.12452e-09	-1.69893	-0.997947	2.49543e-06	-1.79901	-0.984269	1.30202e-05	-1.79561	-1.03918
200693169	rs7545387	8.81039e-09	-1.27847	0.00397808	1.16005e-05	-1.21321	-0.0334804	6.12214e-05	-1.37641	0.0896272
200693576	rs73086603	1.73817e-09	-1.75895	-1.13864	2.3566e-06	-1.6974	-1.14312	1.21158e-05	-1.80659	-1.10019
200694030	rs7548289	8.81039e-09	-1.27847	0.00397808	1.16005e-05	-1.21321	-0.0334804	6.12214e-05	-1.37641	0.0896272
200694154	rs7515230	7.71761e-09	-1.4572	0.0502816	9.90482e-06	-1.41684	0.0121194	5.38674e-05	-1.55226	0.137501
200694269	rs7515329	8.84284e-09	-1.2669	-0.00391608	1.16526e-05	-1.20095	-0.0412533	6.13616e-05	-1.36596	0.0814624
200694312	rs73086606	1.73634e-09	-1.75895	-1.13969	2.35418e-06	-1.6974	-1.14415	1.21005e-05	-1.80659	-1.10145
200694473	rs148314332	8.93112e-09	-1.26088	-1.94129e-10	6.76039e-06	-1.78666	-1.94129e-10	3.83278e-05	-1.75511	-1.94129e-10
200694596	rs7548907	8.84284e-09	-1.2669	-0.00391608	1.16526e-05	-1.20095	-0.0412533	6.13616e-05	-1.36596	0.0814624
200694701	rs7526297	8.78044e-09	-1.2669	-0.0109984	1.15717e-05	-1.20095	-0.0482265	6.09137e-05	-1.36596	0.0741366
200694973	rs10800725	7.54015e-09	-1.4572	0.0270195	9.68048e-06	-1.41684	-0.0107908	5.25874e-05	-1.55226	0.113453
200695039	rs10800726	8.78044e-09	-1.2669	-0.0109984	1.15717e-05	-1.20095	-0.0482265	6.09137e-05	-1.36596	0.0741366
200695075	rs10800727	8.78044e-09	-1.2669	-0.0109984	1.15717e-05	-1.20095	-0.0482265	6.09137e-05	-1.36596	0.0741366
200695147	rs10800728	8.54454e-09	-1.27847	-0.0266609	1.12558e-05	-1.21321	-0.0636464	5.93115e-05	-1.37641	0.0579331
200695416	rs55783905	1.57214e-07	2.4565	-0.84932	0.000117367	1.93235	-0.864788	0.000226864	0.713932	-0.690866
200696085	rs56303026	6.27059e-09	-1.61455	-1.94129e-10	1.15117e-05	-1.25437	-1.94129e-10	4.67114e-05	-1.5573	-1.94129e-10
200696529	rs114942283	6.29895e-09	-1.61004	-1.94129e-10	1.15998e-05	-1.24675	-1.94129e-10	4.69518e-05	-1.55216	-1.94129e-10
200696601	rs35796457	2.61568e-07	2.03268	0.0835863	0.000457449	2.29579	0.132141	0.000805775	1.43282	-0.1423
200696645	rs34674691	2.13247e-07	1.76624	0.145783	0.000369966	2.02021	0.195466	0.000667869	1.18846	-0.0856544
200696648	rs36041093	2.13247e-07	1.76624	0.145783	0.000369966	2.02021	0.195466	0.000667869	1.18846	-0.0856544
200696859	rs12047681	5.99345e-08	1.8671	-1.22427	8.2511e-05	1.94112	-1.22593	0.000216392	1.16742	-1.19162
200696953	rs7516036	1.04469e-08	-0.951512	-0.152605	1.48768e-05	-0.832378	-0.165561	5.45191e-05	-1.35697	-0.0457578
200697189	rs7518368	1.43026e-07	2.73735	-1.22475	0.000287124	3.18461	-1.22244	0.000267085	1.40553	-1.21925
200697265	rs12126250	1.85339e-07	2.62108	-0.84932	0.00013694	2.08659	-0.864788	0.000257565	0.840854	-0.690866
200698286	rs2029751	1.80232e-07	1.71654	0.0272822	0.000212482	1.58712	0.0740006	0.000527892	1.04753	-0.179917
200698495	rs115657289	7.17908e-09	-1.47925	-1.94129e-10	7.16875e-06	-1.72801	-1.94129e-10	4.59795e-05	-1.57309	-1.94129e-10
200698597	rs4554747	1.77742e-07	1.71654	0.0133688	0.000209493	1.58712	0.0598296	0.000521226	1.04753	-0.192626
200698844	rs146907737	9.52273e-09	-1.41271e-10	-1.19674	1.21998e-05	-1.41271e-10	-1.19632	6.65809e-05	-1.41271e-10	-1.20286
200699515	rs59624172	1.70291e-09	-1.76369	-1.1544	2.30411e-06	-1.70459	-1.15845	1.18804e-05	-1.80715	-1.11924
200699625	rs6427853	9.1303e-09	-1.18008	-0.0587427	1.11727e-05	-1.20639	-0.0778688	6.68677e-05	-1.28436	0.0857959
200700374	rs10753880	1.00967e-08	-0.951512	-0.186701	1.43811e-05	-0.832378	-0.19945	5.26037e-05	-1.35697	-0.081524
200700567	rs141701619	1.05302e-08	-1.41271e-10	-1.09618	1.33226e-05	-1.41271e-10	-1.10828	7.2778e-05	-1.41271e-10	-1.11387
200701094	rs965192	7.52333e-09	-1.37639	-0.0560304	9.13714e-06	-1.41121	-0.0741778	5.5365e-05	-1.4804	0.0930678
200701165	rs151243408	1.05302e-08	-1.41271e-10	-1.09618	1.33226e-05	-1.41271e-10	-1.10828	7.2778e-05	-1.41271e-10	-1.11387
200701748	rs10800729	5.16813e-08	1.71931	-1.22464	6.93745e-05	1.76786	-1.22608	0.000186426	1.02259	-1.19584
200701753	rs146767332	5.21774e-09	-1.79836	-1.94129e-10	6.82492e-06	-1.77716	-1.94129e-10	3.67654e-05	-1.79673	-1.94129e-10
200702338	rs7512279	5.0813e-08	1.70201	-1.22428	7.41021e-05	1.83362	-1.22591	0.000199793	1.09043	-1.19443
200702395	rs35243860	1.99611e-07	1.91046	-0.0645124	0.000372627	2.24247	-0.0196315	0.000698871	1.40736	-0.25918
200702431	rs12025389	1.9107e-08	-1.12042	0.620057	1.93461e-05	-1.37148	0.636228	9.00135e-05	-1.57309	0.671762
200703434	rs10494820	1.75973e-08	-1.18858	0.605901	1.77016e-05	-1.44696	0.622876	8.4274e-05	-1.62007	0.652862
200703541	rs6660197	1.56791e-07	1.7019	-0.0974159	0.000208568	1.69627	-0.0537454	0.000508741	1.11568	-0.28502
200703627	rs146236424	7.28429e-09	-1.4647	-1.94129e-10	8.29776e-06	-1.58175	-1.94129e-10	4.38709e-05	-1.62003	-1.94129e-10
200703906	rs10449265	9.56398e-08	1.92182	-0.81166	7.58474e-05	1.45814	-0.82715	0.000162226	0.342227	-0.654517
200704310	rs12070749	1.99365e-09	-1.71301	-1.04745	2.35553e-06	-1.80564	-1.03534	1.25933e-05	-1.78755	-1.08057
200704754	rs10494819	1.72169e-08	-1.18858	0.584049	1.73172e-05	-1.44696	0.600923	8.24295e-05	-1.62007	0.630731
200705510	rs7516821	1.76549e-08	-1.18531	0.605901	1.75373e-05	-1.45629	0.622876	8.38627e-05	-1.62496	0.652862
200705519	rs7550125	1.76549e-08	-1.18531	0.605901	1.75373e-05	-1.45629	0.622876	8.38627e-05	-1.62496	0.652862
200706598	rs12130226	1.611e-07	2.46714	-0.835544	0.000129308	2.01516	-0.8507	0.000251761	0.806867	-0.679671
200706636	rs12145140	9.4453e-08	1.90892	-0.811246	7.54316e-05	1.45236	-0.82687	0.000161138	0.33198	-0.651
200706763	rs10800730	1.96801e-09	-1.71301	-1.06039	2.32422e-06	-1.80564	-1.04872	1.24473e-05	-1.78755	-1.09223
200706970	rs73086614	1.72434e-09	-1.74605	-1.15953	2.3536e-06	-1.67835	-1.16344	1.18419e-05	-1.80411	-1.12553
200707090	rs10920017	1.97363e-09	-1.71016	-1.06039	2.3252e-06	-1.80521	-1.04872	1.24314e-05	-1.78883	-1.09223
200707122	rs73086617	1.72002e-09	-1.74605	-1.16204	2.34788e-06	-1.67835	-1.16587	1.18054e-05	-1.80411	-1.12862
200707533	rs58397787	1.92804e-09	-1.80756	-0.986367	2.72568e-06	-1.72047	-0.97455	1.37445e-05	-1.77011	-1.01053
200707562	rs76804334	1.20543e-08	-1.41271e-10	-0.961002	1.57101e-05	-1.41271e-10	-0.943436	8.79528e-05	-1.41271e-10	-0.924483
200707799	rs182544217	1.4082e-08	-1.41271e-10	-0.805529	1.73664e-05	-1.41271e-10	-0.843204	9.95332e-05	-1.41271e-10	-0.800791
200707942	rs12116528	8.18233e-08	0.954137	-1.94129e-10	0.000145934	1.28541	-1.94129e-10	0.00125033	1.72988	-1.94129e-10
200708369	rs138047640	8.87509e-09	-1.26718	-1.94129e-10	9.78161e-06	-1.41723	-1.94129e-10	5.10682e-05	-1.46812	-1.94129e-10
200709130	rs78129956	6.11445e-09	-1.63977	-1.94129e-10	1.13969e-05	-1.2644	-1.94129e-10	6.90497e-05	-1.16646	-1.94129e-10
200709346	rs60195675	1.84871e-09	-1.67357	-1.16236	2.43232e-06	-1.64271	-1.16618	1.19622e-05	-1.79053	-1.12901
200709425	rs12133302	7.90144e-08	0.919206	-1.94129e-10	0.000140636	1.24844	-1.94129e-10	0.00120185	1.69033	-1.94129e-10
200709608	rs73086620	1.88339e-09	-1.65753	-1.15983	2.48996e-06	-1.62175	-1.16372	1.21176e-05	-1.78074	-1.12589
200709635	rs73086621	1.89884e-09	-1.64936	-1.15983	2.51267e-06	-1.61267	-1.16372	1.21603e-05	-1.77722	-1.12589
200709796	rs7517998	9.25616e-09	-0.138367	-1.08677	7.0881e-06	-0.659554	-1.07977	3.17794e-05	-0.828035	-1.11443
200709952	rs60070641	1.85271e-09	-1.65909	-1.17469	2.45011e-06	-1.62349	-1.17811	1.1888e-05	-1.7814	-1.14436
200710186	rs7520780	1.5271e-07	1.66837	-0.0902521	0.00020871	1.67558	-0.0323738	0.000523323	1.12136	-0.262448
200710318	rs7520984	8.50141e-09	-1.15581	-0.154387	1.20494e-05	-1.05125	-0.157475	4.80587e-05	-1.4926	-0.0362625
200710865	rs73086625	1.69317e-09	-1.77729	-1.14654	2.34866e-06	-1.69308	-1.15081	1.20176e-05	-1.80521	-1.1097
200710965	rs115252691	5.22892e-09	-1.79622	-1.94129e-10	6.99078e-06	-1.75315	-1.94129e-10	3.64007e-05	-1.80669	-1.94129e-10
200711076	rs12564690	1.28021e-08	-1.41271e-10	-0.900816	1.69394e-05	-1.41271e-10	-0.868097	8.58526e-05	-1.41271e-10	-0.948651
200711146	rs73086626	1.69227e-09	-1.77729	-1.14707	2.34745e-06	-1.69308	-1.15133	1.20098e-05	-1.80521	-1.11034
200711329	rs73086628	1.69145e-09	-1.77729	-1.14755	2.34635e-06	-1.69308	-1.1518	1.20028e-05	-1.80521	-1.11093
200711624	rs72746845	1.57918e-07	1.7019	-0.0902521	0.000213074	1.69627	-0.0323738	0.000520355	1.11568	-0.262448
200711755	rs73086631	1.80634e-09	-1.7704	-1.08872	2.53054e-06	-1.67496	-1.09435	1.2915e-05	-1.80145	-1.04144
200711956	rs73086632	1.68975e-09	-1.77729	-1.14856	2.34405e-06	-1.69308	-1.15278	1.19882e-05	-1.80521	-1.11215
200712560	rs75958761	5.21977e-09	-1.79797	-1.94129e-10	7.01931e-06	-1.74907	-1.94129e-10	3.63851e-05	-1.80712	-1.94129e-10
200712581	rs3207096	1.68894e-09	-1.77729	-1.14904	2.34296e-06	-1.69308	-1.15324	1.19813e-05	-1.80521	-1.11272
200712919	rs113122215	8.07899e-09	-1.36116	-1.94129e-10	1.12005e-05	-1.28178	-1.94129e-10	8.36643e-05	-0.974471	-1.94129e-10
200713246	rs4915456	1.10797e-07	2.06034	-0.803063	7.67848e-05	1.46281	-0.819542	0.000159927	0.320929	-0.647493
200713263	rs61143976	1.68725e-09	-1.77729	-1.15004	2.34069e-06	-1.69308	-1.15421	1.19668e-05	-1.80521	-1.11394
200713821	rs80329163	1.869e-09	-1.80701	-1.01801	2.45253e-06	-1.79707	-1.00355	1.31394e-05	-1.77499	-1.05068
200714355	rs7533592	1.68558e-09	-1.77729	-1.15103	2.33843e-06	-1.69308	-1.15518	1.19524e-05	-1.80521	-1.11514
200714435	rs139039649	1.11721e-06	3.56817	-1.94129e-10	0.00159977	3.67988	-1.94129e-10	0.0174047	4.36321	-1.94129e-10
200715050	rs73086635	1.68355e-09	-1.77537	-1.15416	2.33999e-06	-1.68938	-1.15822	1.19136e-05	-1.80466	-1.11895
200715807	rs148760979	7.63387e-09	-1.41783	-1.94129e-10	7.31671e-06	-1.70758	-1.94129e-10	3.90969e-05	-1.73524	-1.94129e-10
200715975	rs6665490	1.88029e-07	1.95589	-0.16972	0.000253136	1.95006	-0.113877	0.000610099	1.34787	-0.335532
200716351	rs146463458	2.56427e-08	-1.41271e-10	-0.206165	3.08992e-05	-1.41271e-10	-0.267008	0.000184185	-1.41271e-10	-0.18534
200716865	rs150105817	5.55683e-09	-0.513252	-1.22215	2.55498e-06	-1.53937	-1.22033	1.52226e-05	-1.46195	-1.21655
200716942	rs12029036	1.88174e-09	-1.80701	-1.01121	2.46981e-06	-1.79707	-0.99653	1.32217e-05	-1.77499	-1.04443
200717102	rs199923397	9.84039e-09	-1.41271e-10	-1.16393	1.25756e-05	-1.41271e-10	-1.16598	6.95293e-05	-1.41271e-10	-1.15953
200717686	rs12747799	1.4035e-07	1.7019	-0.208189	0.000188814	1.69627	-0.15325	0.000470324	1.11568	-0.363539
200718422	rs7529518	2.29008e-09	-1.52605	-1.09578	2.40278e-06	-1.7357	-1.08541	1.18708e-05	-1.80337	-1.12384
200719186	rs35045998	1.29311e-07	1.62651	-0.214718	0.000173944	1.62094	-0.159952	0.000436436	1.04691	-0.369548
200719775	rs6703201	8.28527e-09	-1.18156	-0.154387	1.19565e-05	-1.05899	-0.157475	4.77221e-05	-1.49963	-0.0362625
200719945	rs117178950	9.24851e-09	-1.41271e-10	-1.22596	1.18433e-05	-1.41271e-10	-1.22597	6.50865e-05	-1.41271e-10	-1.22557
200720093	rs12088680	2.35035e-09	-1.49028	-1.10558	2.40623e-06	-1.72453	-1.09514	1.18282e-05	-1.79984	-1.13096
200720116	rs59324679	1.32199e-07	1.62878	-0.19489	0.000180184	1.63595	-0.139707	0.000458373	1.08503	-0.358631
200720357	rs10920018	1.8057e-07	2.53715	-0.79146	0.000128412	1.96567	-0.808165	0.000250002	0.754125	-0.633938
200720819	rs7548165	2.37534e-09	-1.4797	-1.10558	2.41938e-06	-1.71908	-1.09514	1.18486e-05	-1.79812	-1.13096
200721265	rs17750695	6.28435e-08	0.690222	-1.94129e-10	4.33567e-05	0.0717228	-1.94129e-10	0.000155947	-0.351765	-1.94129e-10
200721279	rs12037134	1.81563e-09	-1.80753	-1.04646	2.37246e-06	-1.80134	-1.03247	1.29005e-05	-1.76924	-1.07478
200722977	rs12404756	2.1488e-09	-1.79062	-0.894892	3.68497e-06	-1.48847	-0.90501	1.6003e-05	-1.72653	-0.901971
200723850	rs7523261	9.7284e-09	0.0501648	-1.22554	1.27666e-05	0.0737554	-1.22466	2.21467e-05	-1.07718	-1.22641
200724009	rs56255908	1.34242e-07	1.68097	-0.231751	0.000161625	1.56451	-0.176969	0.000425204	1.05111	-0.399827
200724801	rs73086639	1.67827e-09	-1.77363	-1.15904	2.32332e-06	-1.69178	-1.16296	1.18345e-05	-1.80535	-1.12492
200725163	rs35687916	1.39629e-07	1.69657	-0.208011	0.000166017	1.56753	-0.153176	0.000428452	1.02956	-0.370663
200725224	rs6427854	1.98459e-07	2.63578	-0.795623	0.000140205	2.05762	-0.812248	0.000268397	0.829984	-0.638799
200725621	rs2364687	6.9332e-09	-1.18132	-0.332784	7.72013e-06	-1.33502	-0.318887	3.95715e-05	-1.55369	-0.169488
200725679	rs115044842	7.9783e-09	-1.3737	-1.94129e-10	7.30871e-06	-1.70867	-1.94129e-10	3.93213e-05	-1.72952	-1.94129e-10
200725768	rs6656966	1.84347e-07	2.53715	-0.77076	0.000131046	1.96567	-0.787863	0.000256105	0.754125	-0.60982
200726579	rs6427855	3.69058e-08	1.1807	-1.02275	3.15121e-05	0.76936	-1.01673	6.23757e-05	-0.220797	-1.04731
200727873	rs7519005	1.67671e-09	-1.77363	-1.15997	2.32123e-06	-1.69178	-1.16386	1.1821e-05	-1.80535	-1.12606
200728533	rs150681395	5.90558e-09	-1.67453	-1.94129e-10	6.7314e-06	-1.79095	-1.94129e-10	3.67093e-05	-1.79825	-1.94129e-10
200728769	rs10800731	2.33021e-09	-1.52894	-1.07552	2.48004e-06	-1.72508	-1.06439	1.21074e-05	-1.80166	-1.1058
200728818	rs4382754	1.89847e-07	2.58307	-0.787275	0.000133687	2.00183	-0.804062	0.00026041	0.790029	-0.629056
200729684	rs74760087	1.22786e-08	-1.41271e-10	-0.942568	1.62123e-05	-1.41271e-10	-0.911967	8.26139e-05	-1.41271e-10	-0.987105
200729702	rs75393400	5.18465e-09	-1.80472	-1.94129e-10	7.1869e-06	-1.72548	-1.94129e-10	3.63901e-05	-1.80699	-1.94129e-10
200730360	rs142139617	1.30823e-08	-1.41271e-10	-0.879162	1.68085e-05	-1.41271e-10	-0.875854	9.41859e-05	-1.41271e-10	-0.856013
200730544	rs117322565	1.20358e-08	-1.41271e-10	-0.96254	1.58748e-05	-1.41271e-10	-0.933006	8.11152e-05	-1.41271e-10	-1.00541
200730635	rs6427856	1.50822e-07	1.75463	-0.188957	0.000179223	1.62451	-0.133618	0.0004594	1.08183	-0.353189
200731556	rs16847180	1.35461e-07	1.67865	-0.220397	0.000161062	1.54994	-0.165892	0.000416842	1.01344	-0.382013
200731955	rs16847183	1.4628e-07	1.73656	-0.201461	0.000173827	1.60677	-0.146453	0.00044683	1.06555	-0.364658
200732483	rs74689616	1.4628e-07	1.73656	-0.201461	0.000173827	1.60677	-0.146453	0.00044683	1.06555	-0.364658
200732497	rs12039516	1.87534e-09	-1.80701	-1.01462	2.46112e-06	-1.79707	-1.00005	1.31803e-05	-1.77499	-1.04757
200733011	rs148376336	9.50732e-09	-1.41271e-10	-1.19836	1.22275e-05	-1.41271e-10	-1.19405	6.5964e-05	-1.41271e-10	-1.21217
200733257	rs6427857	7.98546e-09	-1.13939	-0.233415	1.13934e-05	-1.02832	-0.236387	4.4714e-05	-1.48138	-0.119613
200733547	rs6660092	2.34173e-09	-1.52401	-1.07552	2.48672e-06	-1.72238	-1.06439	1.21164e-05	-1.80093	-1.1058
200734278	rs79219310	5.02682e-09	-0.613158	-1.22248	2.57548e-06	-1.53098	-1.22072	1.5082e-05	-1.47073	-1.21706
200734471	rs149715949	5.17251e-09	-1.80707	-1.94129e-10	7.54676e-06	-1.67662	-1.94129e-10	3.67293e-05	-1.79771	-1.94129e-10
200737199	rs80300313	5.18235e-09	-1.80517	-1.94129e-10	7.205e-06	-1.72296	-1.94129e-10	3.63984e-05	-1.80676	-1.94129e-10
200738568	rs150776326	5.3658e-09	-1.77038	-1.94129e-10	9.19136e-06	-1.47947	-1.94129e-10	5.17593e-05	-1.45468	-1.94129e-10
200739337	rs16847193	1.45209e-07	1.75463	-0.226884	0.000172379	1.62451	-0.172553	0.000443702	1.08183	-0.387956
200739465	rs114203300	7.73599e-09	-1.40454	-1.94129e-10	7.34316e-06	-1.70397	-1.94129e-10	3.9081e-05	-1.73565	-1.94129e-10
200739642	rs6427858	6.40935e-09	-1.51221	-0.0804549	7.71564e-06	-1.56315	-0.0913397	4.686e-05	-1.61681	0.0626932
200739832	rs74432126	6.40169e-08	-1.41271e-10	0.708722	8.03067e-05	-1.41271e-10	0.688114	0.000598728	-1.41271e-10	0.993524
200740278	rs12038475	1.86241e-09	-1.80719	-1.02136	2.45179e-06	-1.7939	-1.00702	1.2982e-05	-1.78396	-1.05376
200740697	rs80284702	1.22103e-08	-1.41271e-10	-0.948144	1.5471e-05	-1.41271e-10	-0.958769	8.89919e-05	-1.41271e-10	-0.912738
200740870	rs4915457	7.74153e-09	-1.1355	-0.268324	1.11885e-05	-1.0087	-0.274156	4.31294e-05	-1.46708	-0.169999
200741077	rs10800733	2.30818e-09	-1.53421	-1.07976	2.48879e-06	-1.7183	-1.06764	1.21541e-05	-1.79795	-1.10566
200741713	rs12043133	3.69922e-08	1.22418	-1.06389	3.26927e-05	0.848561	-1.05915	6.48646e-05	-0.140919	-1.08806
200741886	rs117400345	1.53924e-08	-1.41271e-10	-0.716549	2.04876e-05	-1.41271e-10	-0.677918	0.000116562	-1.41271e-10	-0.642863
200742106	rs11809578	2.3663e-09	-1.50934	-1.07976	2.52499e-06	-1.70386	-1.06764	1.22163e-05	-1.79285	-1.10566
200742577	rs67214245	1.4087e-07	1.73656	-0.23915	0.000167229	1.60677	-0.185149	0.000431665	1.06555	-0.399187
200743528	rs17694768	1.99016e-07	2.65054	-0.807583	0.000145275	2.10486	-0.823973	0.000282499	0.895172	-0.652781
200744054	rs11810437	2.33979e-09	-1.51942	-1.08094	2.50614e-06	-1.70977	-1.06923	1.21538e-05	-1.79502	-1.10862
200744092	rs73086648	1.6472e-09	-1.7756	-1.17575	2.27766e-06	-1.69545	-1.17914	1.15855e-05	-1.80583	-1.1457
200744439	rs74812030	5.1863e-09	-1.8044	-1.94129e-10	7.17501e-06	-1.72713	-1.94129e-10	3.63854e-05	-1.80712	-1.94129e-10
200744534	rs12093247	2.33579e-09	-1.51942	-1.08266	2.50256e-06	-1.70977	-1.07066	1.21578e-05	-1.79502	-1.10829
200744650	rs2047148	1.93544e-07	2.61856	-0.803479	0.000141556	2.0749	-0.81995	0.00027688	0.870282	-0.647979
200745215	rs12747569	1.39075e-07	1.73656	-0.251977	0.00016504	1.60677	-0.198323	0.000426627	1.06555	-0.410925
200745678	rs114848659	7.04016e-09	-1.49879	-1.94129e-10	1.4439e-05	-1.0278	-1.94129e-10	8.91242e-05	-0.911252	-1.94129e-10
200746875	rs55735825	2.3242e-09	-1.52439	-1.08266	2.49534e-06	-1.71265	-1.07066	1.21454e-05	-1.79604	-1.10829
200747867	rs2047147	1.99834e-07	2.65054	-0.803479	0.00014586	2.10486	-0.81995	0.000283858	0.895172	-0.647979
200748128	rs10920027	2.26296e-09	-1.55867	-1.07508	2.43779e-06	-1.74351	-1.06314	1.21087e-05	-1.80403	-1.10333
200748760	rs6658395	3.41059e-08	1.15555	-1.07651	3.02697e-05	0.784351	-1.07194	6.0941e-05	-0.1917	-1.09968
200748921	rs6658596	1.39023e-07	1.75463	-0.270423	0.000164841	1.62451	-0.217272	0.000426374	1.08183	-0.427792
200749160	rs10494818	1.32398e-07	1.73656	-0.301178	0.000156904	1.60677	-0.248877	0.000407873	1.06555	-0.45588
200749827	rs12037469	2.34944e-09	-1.51942	-1.07683	2.51778e-06	-1.70977	-1.0646	1.22222e-05	-1.79502	-1.103
200749922	rs73086650	1.64919e-09	-1.77363	-1.17652	2.28434e-06	-1.69178	-1.17988	1.15799e-05	-1.80535	-1.14667
200750576	rs7520287	6.77702e-09	-1.18651	-0.350377	9.70816e-06	-1.06882	-0.355954	3.82046e-05	-1.50208	-0.256252
200750830	rs12081920	2.37323e-09	-1.50934	-1.07683	2.53269e-06	-1.70386	-1.0646	1.22488e-05	-1.79285	-1.103
200751590	rs12039314	2.38416e-09	-1.50475	-1.07683	2.53958e-06	-1.70114	-1.0646	1.22614e-05	-1.79182	-1.103
200752442	rs7538416	2.38416e-09	-1.50475	-1.07683	2.53958e-06	-1.70114	-1.0646	1.22614e-05	-1.79182	-1.103
200752948	rs35369655	1.05384e-08	-1.0954	-1.94129e-10	1.02822e-05	-1.36732	-1.94129e-10	8.17765e-05	-0.997293	-1.94129e-10
200753725	rs115816894	3.70506e-08	0.161859	-1.94129e-10	2.41593e-05	-0.513069	-1.94129e-10	0.000205781	-0.0744711	-1.94129e-10
200754039	rs12087381	2.28294e-09	-1.54813	-1.07683	2.47679e-06	-1.72618	-1.0646	1.21565e-05	-1.80041	-1.103
200754263	rs145454327	5.1711e-09	-1.80734	-1.94129e-10	9.86907e-06	-1.40833	-1.94129e-10	4.14903e-05	-1.67582	-1.94129e-10
200754797	rs147261814	5.18465e-09	-1.80472	-1.94129e-10	7.1869e-06	-1.72548	-1.94129e-10	3.63901e-05	-1.80699	-1.94129e-10
200755281	rs56384604	7.84578e-09	-1.39045	-1.94129e-10	1.57678e-05	-0.939769	-1.94129e-10	0.000101922	-0.777078	-1.94129e-10
200755824	rs10920032	2.18429e-07	2.71911	-0.78307	0.000153946	2.1388	-0.799938	0.000291313	0.897267	-0.624153
200756066	rs6691268	7.26949e-09	-1.15873	-0.308006	1.0466e-05	-1.03404	-0.315559	4.07618e-05	-1.48356	-0.209983
200756098	rs6680058	1.72342e-09	-1.77936	-1.12675	2.37169e-06	-1.7026	-1.13153	1.22884e-05	-1.80661	-1.08601
200756250	rs74231018	1.39091e-08	-1.41271e-10	-0.817879	1.85845e-05	-1.41271e-10	-0.775408	0.00010442	-1.41271e-10	-0.75286
200757200	rs66893025	1.35434e-07	1.77477	-0.316708	0.000159963	1.64428	-0.267071	0.00041698	1.09996	-0.468209
200757403	rs76364860	1.58845e-06	3.92009	-1.94129e-10	0.000744239	2.91462	-1.94129e-10	0.0108913	3.89444	-1.94129e-10
200757512	rs12410302	2.38026e-09	-1.50934	-1.07387	2.54049e-06	-1.70386	-1.06152	1.22817e-05	-1.79285	-1.10032
200757968	rs7526001	1.4419e-07	1.81319	-0.292482	0.000170296	1.68199	-0.242197	0.00044133	1.13459	-0.446078
200758261	rs12140784	2.0962e-07	2.68264	-0.787767	0.000152647	2.13493	-0.804544	0.000296435	0.920174	-0.629629
200758381	rs114130390	7.13638e-09	-1.48522	-1.94129e-10	7.06453e-06	-1.74265	-1.94129e-10	3.78699e-05	-1.76713	-1.94129e-10
200758883	rs10920033	2.41605e-09	-1.49442	-1.07387	2.56314e-06	-1.69498	-1.06152	1.23242e-05	-1.7894	-1.10032
200759598	rs73086655	1.69987e-09	-1.7756	-1.14428	2.34827e-06	-1.69545	-1.14861	1.2043e-05	-1.80583	-1.10697
200760059	rs1963260	2.34609e-09	-1.50475	-1.09292	2.49737e-06	-1.70114	-1.08135	1.2084e-05	-1.79182	-1.11758
200760211	rs1963261	2.40892e-09	-1.49442	-1.07683	2.55527e-06	-1.69498	-1.0646	1.22912e-05	-1.7894	-1.103
200761272	rs12022671	2.37323e-09	-1.50934	-1.07683	2.53269e-06	-1.70386	-1.0646	1.22488e-05	-1.79285	-1.103
200761806	rs12729842	1.40452e-07	1.80497	-0.310527	0.000183762	1.77663	-0.260724	0.000468118	1.21	-0.462566
200763042	rs2029750	2.39532e-09	-1.50475	-1.07216	2.55051e-06	-1.70114	-1.0603	1.23268e-05	-1.79182	-1.09768
200763740	rs139833762	5.17604e-09	-1.80638	-1.94129e-10	7.26821e-06	-1.71423	-1.94129e-10	3.64363e-05	-1.80572	-1.94129e-10
200764858	rs16847224	1.44517e-07	1.8335	-0.310527	0.000170536	1.70193	-0.260724	0.000442134	1.1529	-0.462566
200765313	rs10753881	6.92416e-09	-1.17519	-0.340215	9.91081e-06	-1.05648	-0.347634	3.89889e-05	-1.49412	-0.243883
200765443	rs10800735	2.2286e-09	-1.58118	-1.06787	2.42975e-06	-1.75466	-1.05529	1.21848e-05	-1.80624	-1.09486
200768521	rs11589092	7.06494e-09	-1.07646	-0.41882	7.70338e-06	-1.24651	-0.409567	3.75469e-05	-1.49393	-0.281761
200769398	rs141480431	5.17505e-09	-1.80658	-1.94129e-10	7.28123e-06	-1.71244	-1.94129e-10	3.64457e-05	-1.80546	-1.94129e-10
200769884	rs139362786	5.19787e-09	-1.80218	-1.94129e-10	7.10743e-06	-1.7366	-1.94129e-10	3.63699e-05	-1.80754	-1.94129e-10
200772175	rs4915458	2.17441e-07	2.68219	-0.750688	0.000151983	2.0942	-0.768166	0.000293295	0.8664	-0.586505
200772667	rs73086656	1.7271e-09	-1.7659	-1.13808	2.40443e-06	-1.67785	-1.14258	1.21664e-05	-1.80308	-1.09952
200772683	rs73086660	1.7396e-09	-1.76807	-1.1287	2.41719e-06	-1.6817	-1.13344	1.22949e-05	-1.80377	-1.08833
200772949	rs112332562	2.20187e-08	-0.358533	-1.94129e-10	3.41488e-05	-0.16701	-1.94129e-10	0.000185064	-0.18058	-1.94129e-10
200773547	rs12748010	1.30838e-07	1.72087	-0.297334	0.000156714	1.60374	-0.247056	0.000421496	1.08724	-0.444717
200773834	rs80198612	9.38891e-09	-1.41271e-10	-1.2109	1.20273e-05	-1.41271e-10	-1.21056	6.59253e-05	-1.41271e-10	-1.21276
200774471	rs146117837	6.92557e-07	3.08997	-1.94129e-10	0.000865626	3.06571	-1.94129e-10	0.00788826	3.57185	-1.94129e-10
200774533	rs11800187	2.29408e-09	-1.55833	-1.06176	2.45291e-06	-1.75153	-1.04894	1.22504e-05	-1.80644	-1.08928
200775443	rs115704099	2.89228e-08	-0.0857945	-1.94129e-10	4.17582e-05	0.0341583	-1.94129e-10	0.000305428	0.32043	-1.94129e-10
200776061	rs12048165	2.34811e-09	-1.52894	-1.06787	2.50271e-06	-1.72508	-1.05529	1.22407e-05	-1.80166	-1.09486
200776065	rs12023677	2.34811e-09	-1.52894	-1.06787	2.50271e-06	-1.72508	-1.05529	1.22407e-05	-1.80166	-1.09486
200776500	rs79456176	1.75635e-06	4.02057	-1.94129e-10	0.000815367	3.0059	-1.94129e-10	0.0120399	3.9947	-1.94129e-10
200776641	rs7552353	2.30689e-09	-1.56747	-1.04705	2.4779e-06	-1.75581	-1.03451	1.23464e-05	-1.80697	-1.08095
200776954	rs7552653	2.36989e-09	-1.53383	-1.05375	2.53088e-06	-1.72773	-1.04144	1.2329e-05	-1.80235	-1.08697
200777011	rs10800737	1.1703e-07	2.05	-0.737986	8.25367e-05	1.4712	-0.755699	0.000176191	0.342072	-0.571787
200778251	rs80151051	5.17604e-09	-1.80638	-1.94129e-10	7.26821e-06	-1.71423	-1.94129e-10	3.64363e-05	-1.80572	-1.94129e-10
200778474	rs114860391	5.17554e-09	-1.80648	-1.94129e-10	7.2747e-06	-1.71334	-1.94129e-10	3.64409e-05	-1.80559	-1.94129e-10
200778585	rs79462442	5.17373e-09	-1.80683	-1.94129e-10	7.30103e-06	-1.70972	-1.94129e-10	3.6461e-05	-1.80504	-1.94129e-10
200778815	rs556204082	5.18521e-09	-1.80461	-1.94129e-10	6.79371e-06	-1.78174	-1.94129e-10	3.67804e-05	-1.79632	-1.94129e-10
200778953	rs4915459	5.99059e-09	-1.52462	-0.135619	7.19539e-06	-1.57609	-0.148211	4.38375e-05	-1.62677	0.00597471
200779073	rs138964723	1.03346e-08	-1.11493	-1.94129e-10	8.80137e-06	-1.52283	-1.94129e-10	3.74898e-05	-1.77721	-1.94129e-10
200779099	rs77466285	9.72772e-09	-1.41271e-10	-1.17544	1.24139e-05	-1.41271e-10	-1.17893	7.48627e-05	-1.41271e-10	-1.08563
200779143	rs11799980	2.35731e-09	-1.51903	-1.07387	2.5007e-06	-1.71965	-1.06152	1.21925e-05	-1.80015	-1.10032
200779144	rs35442900	1.37037e-07	1.77477	-0.304946	0.000161907	1.64428	-0.254994	0.000421483	1.09996	-0.457468
200779310	rs77616852	3.65671e-08	0.148724	-1.94129e-10	7.91396e-05	0.673474	-1.94129e-10	0.000284694	0.250132	-1.94129e-10
200779848	rs7517047	1.32208e-07	1.7389	-0.304946	0.000158257	1.62147	-0.254994	0.000423009	1.10358	-0.457468
200780153	rs6427859	3.49673e-08	1.18928	-1.08529	2.95653e-05	0.770397	-1.08153	5.85033e-05	-0.225021	-1.10718
200780333	rs12756996	1.30092e-07	1.71654	-0.298725	0.000153892	1.58712	-0.248606	0.00040223	1.04753	-0.451784
200780420	rs12736722	1.32208e-07	1.7389	-0.304946	0.000158257	1.62147	-0.254994	0.000423009	1.10358	-0.457468
200780832	rs116657246	9.31459e-09	-1.41271e-10	-1.21884	1.19223e-05	-1.41271e-10	-1.21932	6.53319e-05	-1.41271e-10	-1.2218
200782252	rs143371008	1.51785e-08	-1.41271e-10	-0.730545	1.97579e-05	-1.41271e-10	-0.714183	8.48016e-05	-1.41271e-10	-0.960969
200782887	rs10920034	2.39217e-09	-1.50435	-1.07387	2.52125e-06	-1.71146	-1.06152	1.22231e-05	-1.79764	-1.10032
200782904	rs66769776	1.34141e-07	1.75899	-0.310527	0.000160492	1.64123	-0.260724	0.00042859	1.12178	-0.462566
200782949	rs66530521	1.29846e-07	1.72087	-0.304946	0.000155475	1.60374	-0.254994	0.000416155	1.08724	-0.457468
200782964	rs9803971	6.57723e-09	-1.48983	-0.0769783	7.87014e-06	-1.54476	-0.0899059	4.77038e-05	-1.60453	0.0682566
200783153	rs72746858	1.31193e-07	1.75463	-0.328392	0.000154962	1.62451	-0.279071	0.000405142	1.08183	-0.478873
200783363	rs6675265	2.33406e-09	-1.52894	-1.07387	2.48715e-06	-1.72508	-1.06152	1.2174e-05	-1.80166	-1.10032
200783811	rs72746859	1.34141e-07	1.75899	-0.310527	0.000160492	1.64123	-0.260724	0.00042859	1.12178	-0.462566
200785152	rs78111816	1.57793e-09	-1.76863	-1.22569	2.92361e-06	-1.39928	-1.22565	1.94971e-05	-1.20461	-1.22641
200785330	rs34596352	1.36274e-07	1.77477	-0.310527	0.000160982	1.64428	-0.260724	0.00041934	1.09996	-0.462566
200785428	rs58172834	1.16644e-07	1.3087	-1.94129e-10	0.000231793	1.74811	-1.94129e-10	0.00185997	2.12703	-1.94129e-10
200785648	rs142712737	1.85849e-09	-1.80718	-1.02348	2.43413e-06	-1.79785	-1.0103	1.3122e-05	-1.77357	-1.05343
200785797	rs137868083	9.25887e-09	-1.41271e-10	-1.22484	1.18575e-05	-1.41271e-10	-1.22478	6.51191e-05	-1.41271e-10	-1.22507
200785812	rs143543859	5.20707e-09	-1.80041	-1.94129e-10	7.06603e-06	-1.74244	-1.94129e-10	3.63714e-05	-1.8075	-1.94129e-10
200786230	rs115714635	1.51853e-07	1.89535	-0.322861	0.000227237	2.00556	-0.277307	0.000538872	1.35376	-0.465563
200788077	rs7528217	3.57579e-08	1.21313	-1.08679	3.05999e-05	0.80631	-1.08305	6.14075e-05	-0.175196	-1.10855
200789225	rs181115131	5.23272e-09	-1.79549	-1.94129e-10	6.68599e-06	-1.79772	-1.94129e-10	3.71425e-05	-1.78652	-1.94129e-10
200789298	rs10920036	2.34104e-09	-1.52894	-1.07089	2.49488e-06	-1.72508	-1.05842	1.22071e-05	-1.80166	-1.0976
200790620	rs10753882	7.08714e-09	-1.20076	-0.29138	1.04168e-05	-1.05532	-0.299	4.0769e-05	-1.50086	-0.192496
200791295	rs7538023	1.60922e-09	-1.76824	-1.20643	2.52051e-06	-1.57084	-1.20244	1.27351e-05	-1.646	-1.21092
200791636	rs149570989	9.39519e-09	-1.41271e-10	-1.21023	1.20221e-05	-1.41271e-10	-1.211	6.61698e-05	-1.41271e-10	-1.20906
200791832	rs182850196	9.38321e-09	-1.41271e-10	-1.2115	1.19922e-05	-1.41271e-10	-1.21348	6.62092e-05	-1.41271e-10	-1.20846
200791954	rs6697899	1.79996e-09	-1.77495	-1.08771	3.54057e-06	-1.33895	-1.0945	1.43266e-05	-1.65012	-1.08904
200793469	rs10920040	2.31145e-09	-1.53868	-1.07387	2.47411e-06	-1.73034	-1.06152	1.21577e-05	-1.803	-1.10032
200794055	rs10753883	2.35262e-09	-1.52401	-1.07089	2.50161e-06	-1.72238	-1.05842	1.22161e-05	-1.80093	-1.0976
200794669	rs10800742	2.34104e-09	-1.52894	-1.07089	2.49488e-06	-1.72508	-1.05842	1.22071e-05	-1.80166	-1.0976
200794784	rs148236895	1.22577e-08	-1.41271e-10	-0.944268	1.52411e-05	-1.41271e-10	-0.973741	8.80397e-05	-1.41271e-10	-0.923495
200795183	rs35755401	1.04693e-07	1.59787	-0.397259	0.000113607	1.39497	-0.359961	0.000318047	0.863175	-0.502258
200795232	rs12567434	2.46548e-09	-1.43771	-1.11033	2.60922e-06	-1.63674	-1.10195	1.22946e-05	-1.76903	-1.1231
200795233	rs76231971	6.36834e-08	0.703499	-1.94129e-10	2.63197e-05	-0.427421	-1.94129e-10	0.000204311	-0.0816402	-1.94129e-10
200797111	rs16847242	1.84119e-09	-1.7469	-1.09311	3.77363e-06	-1.26994	-1.09976	1.46952e-05	-1.61935	-1.09441
200798313	rs151323840	5.19142e-09	-1.80342	-1.94129e-10	7.24632e-06	-1.71724	-1.94129e-10	3.64708e-05	-1.80477	-1.94129e-10
200798831	rs11803934	2.35262e-09	-1.52401	-1.07089	2.50161e-06	-1.72238	-1.05842	1.22161e-05	-1.80093	-1.0976
200798900	rs6690988	4.39757e-08	1.40782	-1.07461	2.7804e-05	0.698157	-1.07072	6.59249e-05	-0.11542	-1.09735
200799542	rs10920043	1.86243e-09	-1.80718	-1.02136	2.44211e-06	-1.79785	-1.00702	1.31177e-05	-1.77357	-1.05376
200799780	rs7547000	1.30239e-07	2.14886	-0.729912	9.60258e-05	1.61465	-0.747772	0.000195727	0.43788	-0.562445
200800081	rs16847251	1.36584e-07	1.75899	-0.292482	0.000163493	1.64123	-0.242197	0.000435716	1.12178	-0.446078
200800298	rs6697037	2.31836e-09	-1.53868	-1.07089	2.4818e-06	-1.73034	-1.05842	1.21907e-05	-1.803	-1.0976
200800570	rs6661661	2.35262e-09	-1.52401	-1.07089	2.50161e-06	-1.72238	-1.05842	1.22161e-05	-1.80093	-1.0976
200800667	rs148865254	9.44254e-09	-1.41271e-10	-1.2052	1.20232e-05	-1.41271e-10	-1.2109	6.5784e-05	-1.41271e-10	-1.21491
200800926	rs79057783	5.67079e-09	-1.7151	-1.94129e-10	6.92905e-06	-1.76202	-1.94129e-10	3.7499e-05	-1.77697	-1.94129e-10
200801028	rs12736176	1.46138e-07	1.85084	-0.316708	0.000166502	1.68434	-0.267071	0.0004456	1.16635	-0.468209
200801054	rs4915209	2.55621e-07	2.8571	-0.763828	0.000187108	2.31501	-0.781061	0.000339009	1.0265	-0.60176
200801621	rs1874080	2.54534e-07	2.8571	-0.768088	0.000186328	2.31501	-0.785241	0.000337334	1.0265	-0.606711
200801935	rs41306231	5.20702e-08	0.502167	-1.94129e-10	3.6578e-05	-0.0982903	-1.94129e-10	0.00124321	1.72417	-1.94129e-10
200802045	rs78225055	2.38649e-09	-1.51401	-1.06659	2.52672e-06	-1.71687	-1.05395	1.22837e-05	-1.79932	-1.09369
200802137	rs41304544	2.36741e-09	-1.51903	-1.0696	2.51183e-06	-1.71965	-1.05708	1.224e-05	-1.80015	-1.09643
200802901	rs12760892	1.39628e-07	1.77477	-0.286217	0.00016505	1.64428	-0.235766	0.00042876	1.09996	-0.440351
200803213	rs9287108	1.30314e-08	-0.779238	-0.103826	1.45484e-05	-0.927337	-0.0929214	6.70174e-05	-1.25314	0.0568049
200803289	rs10753884	2.56607e-07	2.8571	-0.759977	0.000187817	2.31501	-0.777283	0.000340529	1.0265	-0.597286
200803657	rs6659127	3.95397e-08	1.29521	-1.06833	3.34202e-05	0.875779	-1.06436	6.48888e-05	-0.137057	-1.09155
200804171	rs55959343	2.35709e-09	-1.5234	-1.0696	2.50581e-06	-1.72205	-1.05708	1.22316e-05	-1.80083	-1.09643
200805350	rs138307180	5.20707e-09	-1.80041	-1.94129e-10	7.06603e-06	-1.74244	-1.94129e-10	3.63714e-05	-1.8075	-1.94129e-10
200805941	rs141541222	5.20238e-09	-1.80131	-1.94129e-10	7.08616e-06	-1.73959	-1.94129e-10	3.63695e-05	-1.80755	-1.94129e-10
200806550	rs115696001	3.61406e-08	0.136991	-1.94129e-10	1.77329e-05	-0.822316	-1.94129e-10	0.000130022	-0.533578	-1.94129e-10
200806919	rs12354382	6.17304e-09	-1.63023	-1.94129e-10	1.20078e-05	-1.21218	-1.94129e-10	4.60997e-05	-1.57048	-1.94129e-10
200807246	rs12758336	7.03955e-09	-1.18845	-0.310431	8.12039e-06	-1.30278	-0.300579	3.97949e-05	-1.55273	-0.164814
200807254	rs79869095	1.86167e-09	-1.77223	-1.05671	2.57422e-06	-1.68922	-1.06297	1.33523e-05	-1.80498	-1.00461
200807301	rs10920045	2.66308e-07	2.88991	-0.75568	0.000194519	2.34586	-0.773065	0.000351101	1.05209	-0.592296
200808306	rs59768598	1.84913e-09	-1.77018	-1.06553	2.5616e-06	-1.68549	-1.07162	1.32258e-05	-1.8044	-1.01471
200808880	rs142129136	2.67323e-08	-0.164553	-1.94129e-10	1.26361e-05	-1.16118	-1.94129e-10	7.55905e-05	-1.07595	-1.94129e-10
200809228	rs10920046	7.8174e-09	-1.14326	-0.25081	1.15617e-05	-0.991445	-0.258595	4.43369e-05	-1.45961	-0.149858
200810350	rs34833011	8.51142e-09	-1.02821	-0.280811	9.67691e-06	-1.1572	-0.270801	4.56826e-05	-1.44662	-0.132944
200810510	rs138420631	5.17843e-09	-1.80592	-1.94129e-10	7.24111e-06	-1.71796	-1.94129e-10	3.64184e-05	-1.80621	-1.94129e-10
200810535	rs6664990	2.40596e-09	-1.50893	-1.06355	2.5419e-06	-1.71403	-1.0508	1.23285e-05	-1.79845	-1.09092
200810653	rs141168864	1.86756e-08	-0.523205	-1.94129e-10	2.54302e-05	-0.4618	-1.94129e-10	0.000264049	0.174853	-1.94129e-10
200810654	rs150722597	7.04634e-09	-1.49792	-1.94129e-10	8.35833e-06	-1.57448	-1.94129e-10	4.35956e-05	-1.62633	-1.94129e-10
200811076	rs147164403	5.19682e-09	-1.80238	-1.94129e-10	7.11271e-06	-1.73586	-1.94129e-10	3.63703e-05	-1.80753	-1.94129e-10
200811765	rs12742404	1.43623e-07	1.79733	-0.28056	0.000171865	1.67893	-0.229959	0.000456068	1.15654	-0.435178
200811987	rs111229268	5.76376e-09	-1.69883	-1.94129e-10	8.72224e-06	-1.53186	-1.94129e-10	4.59684e-05	-1.57333	-1.94129e-10
200812491	rs60302916	2.40596e-09	-1.50893	-1.06355	2.5419e-06	-1.71403	-1.0508	1.23285e-05	-1.79845	-1.09092
200812717	rs57610035	2.39508e-09	-1.51346	-1.06355	2.53548e-06	-1.71656	-1.0508	1.23189e-05	-1.79923	-1.09092
200813079	rs184580087	8.63705e-07	3.31081	-1.94129e-10	0.0011082	3.31275	-1.94129e-10	0.00978717	3.78754	-1.94129e-10
200813145	rs188707771	6.27615e-09	-1.61367	-1.94129e-10	6.6601e-06	-1.8016	-1.94129e-10	4.00665e-05	-1.71074	-1.94129e-10
200813279	rs150439633	1.43623e-07	1.79733	-0.28056	0.000171865	1.67893	-0.229959	0.000456068	1.15654	-0.435178
200813449	rs184536095	1.8251e-09	-1.62398	-1.22481	1.9448e-06	-1.80754	-1.22504	1.08377e-05	-1.80544	-1.21281
200813692	rs66530019	1.47136e-07	1.81319	-0.272256	0.000173868	1.68199	-0.221437	0.000449569	1.13459	-0.427581
200813710	rs4417100	2.39508e-09	-1.51346	-1.06355	2.53548e-06	-1.71656	-1.0508	1.23189e-05	-1.79923	-1.09092
200814959	rs6691977	4.25211e-08	1.36791	-1.06833	3.57587e-05	0.943412	-1.06436	6.84516e-05	-0.0836053	-1.09155
200815734	rs17701059	2.1251e-08	-0.394019	-1.94129e-10	1.74477e-05	-0.838529	-1.94129e-10	6.49732e-05	-1.22731	-1.94129e-10
200815927	rs12735702	6.49102e-08	1.38844	-0.665857	6.96844e-05	1.19961	-0.653371	0.000273368	0.971998	-0.76246
200816245	rs3765130	1.12489e-08	-1.41271e-10	-1.03015	1.4574e-05	-1.41271e-10	-1.0185	7.09292e-05	-1.41271e-10	-1.1396
200816643	rs115765157	7.61452e-08	0.882218	-1.94129e-10	0.000135235	1.20928	-1.94129e-10	0.00115252	1.64842	-1.94129e-10
200818980	rs6674599	5.17183e-09	-1.8072	-1.94129e-10	7.33823e-06	-1.70464	-1.94129e-10	3.64927e-05	-1.80417	-1.94129e-10
200820610	rs10920052	4.97945e-08	1.55016	-1.09268	3.09602e-05	0.823989	-1.08903	7.19217e-05	-0.0117395	-1.11397
200820897	rs16847267	1.53905e-07	1.87224	-0.286332	0.000181447	1.73997	-0.236746	0.000465891	1.18784	-0.445174
200821536	rs10800743	5.94656e-09	-1.33341	-0.334205	8.66336e-06	-1.19854	-0.340092	3.64595e-05	-1.58476	-0.220324
200821924	rs2275194	1.49215e-07	1.85182	-0.296864	0.000176085	1.71992	-0.246695	0.000455148	1.16942	-0.450083
200822372	rs114517250	4.91956e-08	0.44538	-1.94129e-10	2.29967e-05	-0.56239	-1.94129e-10	0.000188689	-0.161181	-1.94129e-10
200823436	rs79263210	1.90675e-09	-1.80394	-1.00108	2.53737e-06	-1.75831	-1.0083	1.42519e-05	-1.80281	-0.941578
200823498	rs16830092	1.49215e-07	1.85182	-0.296864	0.000176085	1.71992	-0.246695	0.000455148	1.16942	-0.450083
200823634	rs181015118	4.16681e-08	0.279311	-1.94129e-10	4.07586e-05	0.00992835	-1.94129e-10	0.000273568	0.210266	-1.94129e-10
200824108	rs2275193	1.47454e-07	1.85182	-0.308732	0.000173952	1.71992	-0.258881	0.00045024	1.16942	-0.460926
200824186	rs2275192	1.00918e-07	1.50227	-0.338387	0.000100042	1.19718	-0.289337	0.000327966	0.879618	-0.48799
200824787	rs143740755	1.66059e-08	-1.41271e-10	-0.640664	2.13583e-05	-1.41271e-10	-0.636299	0.000129598	-1.41271e-10	-0.536844
200824839	rs145759918	5.74691e-09	-1.70176	-1.94129e-10	6.6864e-06	-1.79766	-1.94129e-10	3.64886e-05	-1.80428	-1.94129e-10
200825010	rs142655997	5.17514e-09	-1.80656	-1.94129e-10	7.28004e-06	-1.7126	-1.94129e-10	3.64448e-05	-1.80548	-1.94129e-10
200825395	rs138672660	5.17731e-09	-1.80614	-1.94129e-10	7.25312e-06	-1.71631	-1.94129e-10	3.6426e-05	-1.806	-1.94129e-10
200826185	rs114512233	5.17623e-09	-1.80635	-1.94129e-10	7.26591e-06	-1.71454	-1.94129e-10	3.64347e-05	-1.80576	-1.94129e-10
200826587	rs78586948	1.32755e-08	-0.864504	-1.94129e-10	2.45608e-05	-0.496586	-1.94129e-10	0.000104681	-0.750362	-1.94129e-10
200826769	rs2292096	1.39341e-07	1.81319	-0.326695	0.000164417	1.68199	-0.277328	0.000427753	1.13459	-0.477325
200827638	rs16847284	1.35485e-07	1.79294	-0.33451	0.000159892	1.66212	-0.285355	0.000417034	1.11634	-0.484454
200827806	rs12733378	1.30166e-07	1.75899	-0.340607	0.00015561	1.64123	-0.291617	0.000416987	1.12178	-0.490014
200828267	rs7520696	3.89331e-08	1.29521	-1.08379	3.2901e-05	0.875779	-1.08002	6.39707e-05	-0.137057	-1.1058
200829359	rs3753953	1.72512e-07	2.01057	-0.310527	0.000202923	1.87581	-0.260724	0.000518783	1.31277	-0.462566
200829360	rs3753954	1.05991e-07	1.54132	-0.328392	0.000161033	1.66294	-0.279071	0.00035993	0.9635	-0.478873
200829992	rs7514015	1.42996e-07	2.21174	-0.699342	0.000106264	1.68593	-0.717748	0.000212492	0.484786	-0.527165
200830334	rs16847296	1.51617e-08	-0.731653	-1.94129e-10	8.25935e-06	-1.58639	-1.94129e-10	4.78984e-05	-1.5322	-1.94129e-10
200830440	rs10920054	1.41254e-07	2.1949	-0.694768	0.000104414	1.66388	-0.713254	0.000211048	0.472699	-0.521898
200830443	rs12731136	1.39628e-07	1.77477	-0.286217	0.00016505	1.64428	-0.235766	0.00042876	1.09996	-0.440351
200830702	rs28695253	1.36414e-07	1.77477	-0.309505	0.000160996	1.64428	-0.260636	0.000425333	1.09996	-0.448376
200830941	rs189988204	9.57622e-09	-1.41271e-10	-1.19114	1.22078e-05	-1.41271e-10	-1.19567	6.53201e-05	-1.41271e-10	-1.22198
200830990	rs6661980	1.39792e-07	1.77477	-0.28504	0.000164782	1.64428	-0.237396	0.000427252	1.09996	-0.443873
200831656	rs150002860	5.17531e-09	-1.80652	-1.94129e-10	7.27767e-06	-1.71293	-1.94129e-10	3.64431e-05	-1.80553	-1.94129e-10
200832537	rs6704302	1.89962e-09	-1.72025	-1.08852	4.19553e-06	-1.16843	-1.09529	1.58902e-05	-1.54573	-1.08985
200832584	rs7533782	4.49968e-08	1.4798	-1.12364	2.81925e-05	0.761744	-1.12043	6.64206e-05	-0.0630941	-1.14218
200832857	rs7511678	3.84359e-08	1.30366	-1.10509	3.24522e-05	0.883638	-1.10161	6.31243e-05	-0.130856	-1.12532
200833217	rs7526103	1.40216e-07	1.77477	-0.282015	0.000165645	1.64428	-0.232169	0.000426168	1.09996	-0.446413
200833522	rs140787791	5.17188e-09	-1.80719	-1.94129e-10	7.53075e-06	-1.67874	-1.94129e-10	3.67081e-05	-1.79829	-1.94129e-10
200833536	rs114537480	5.17188e-09	-1.80719	-1.94129e-10	7.53075e-06	-1.67874	-1.94129e-10	3.67081e-05	-1.79829	-1.94129e-10
200833649	rs7514501	1.33873e-07	1.73656	-0.290098	0.00015823	1.60677	-0.240464	0.000408739	1.06555	-0.453758
200833901	rs77232227	1.53586e-08	-0.718749	-1.94129e-10	8.30798e-06	-1.58052	-1.94129e-10	4.8213e-05	-1.52565	-1.94129e-10
200833967	rs7537351	7.05829e-09	-1.48663	-0.00958863	8.60227e-06	-1.52217	-0.0235433	5.1569e-05	-1.58728	0.128921
200833995	rs6427860	1.38608e-07	1.71654	-0.235313	0.000164119	1.58712	-0.184266	0.000421952	1.04753	-0.403919
200834112	rs6427861	7.52953e-09	-1.14762	-0.283967	1.11695e-05	-0.992365	-0.292185	4.23047e-05	-1.46199	-0.19439
200835590	rs12748136	1.22773e-07	1.5724	-0.212488	0.000147623	1.45778	-0.160863	0.00039193	0.952915	-0.383114
200835725	rs72746883	2.70181e-09	-1.49873	-0.957773	2.85191e-06	-1.70829	-0.941462	1.36181e-05	-1.7966	-0.993277
200836166	rs10800744	8.14705e-09	-1.14244	-0.210326	1.21333e-05	-0.981757	-0.220031	4.50583e-05	-1.45926	-0.134066
200836673	rs6427862	2.8048e-09	-1.47291	-0.946186	2.92578e-06	-1.69536	-0.928816	1.38676e-05	-1.79382	-0.977907
200836686	rs117722177	1.07685e-08	-1.41271e-10	-1.0738	1.41058e-05	-1.41271e-10	-1.05115	7.33567e-05	-1.41271e-10	-1.10595
200836855	rs150639215	9.38703e-09	-1.41271e-10	-1.2111	1.20725e-05	-1.41271e-10	-1.20681	6.66713e-05	-1.41271e-10	-1.20151
200836866	rs7552536	3.13947e-07	2.81788	-0.519077	0.000222397	2.2457	-0.538974	0.000444475	0.998116	-0.302506
200837156	rs6678462	2.94191e-09	-1.46125	-0.910111	3.05572e-06	-1.68885	-0.891877	1.44064e-05	-1.79273	-0.94088
200837318	rs7522087	1.94054e-07	2.30154	-0.483827	0.000137019	1.7266	-0.504217	0.000297166	0.555289	-0.262281
200837666	rs7532914	2.83954e-09	-1.5009	-0.905888	2.96678e-06	-1.72273	-0.887534	1.43621e-05	-1.79983	-0.936867
200838352	rs74909501	5.76584e-09	-1.69847	-1.94129e-10	1.12207e-05	-1.27998	-1.94129e-10	4.9816e-05	-1.49295	-1.94129e-10
200838598	rs11802758	1.62566e-08	-0.661928	-1.94129e-10	8.52971e-06	-1.55418	-1.94129e-10	4.96449e-05	-1.49639	-1.94129e-10
200838601	rs78962805	9.24518e-09	-1.41271e-10	-1.22632	1.18381e-05	-1.41271e-10	-1.22641	6.61599e-05	-1.41271e-10	-1.20921
200838895	rs11799635	1.58368e-08	-0.68809	-1.94129e-10	8.42608e-06	-1.56641	-1.94129e-10	4.89762e-05	-1.50995	-1.94129e-10
200838935	rs56047722	1.82788e-09	-1.80522	-1.04205	3.17177e-06	-1.48831	-1.05514	1.28819e-05	-1.77917	-1.0663
200839895	rs34893530	1.66184e-07	1.47593	0.186744	0.000191377	1.30876	0.247747	0.000484383	0.860357	-0.0787654
200840401	rs2131833	7.25988e-09	-1.11809	-0.349972	8.7222e-06	-1.19955	-0.332315	4.28684e-05	-1.47348	-0.169663
200840467	rs12756886	1.98864e-07	1.6251	0.217096	0.000228009	1.45412	0.277522	0.000573383	0.994982	-0.0447114
200841258	rs6668056	1.46077e-08	0.395575	-1.16445	1.34644e-05	0.0748144	-1.1725	4.34028e-05	-0.479206	-1.15155
200841534	rs12120209	2.0152e-09	-1.8072	-0.942508	2.52909e-06	-1.80734	-0.962542	1.40666e-05	-1.80744	-0.950041
200841572	rs36052390	1.06644e-08	-1.41271e-10	-1.08351	1.39508e-05	-1.41271e-10	-1.0622	7.2445e-05	-1.41271e-10	-1.11845
200841661	rs150156794	5.74797e-09	-1.70158	-1.94129e-10	1.11441e-05	-1.28683	-1.94129e-10	4.95533e-05	-1.49823	-1.94129e-10
200842006	rs35650485	6.63557e-07	2.86964	0.177552	0.00044692	2.25531	0.149331	0.000885534	0.989682	0.395227
200842110	rs968497	1.79835e-09	-1.77595	-1.0876	2.2794e-06	-1.77395	-1.09988	1.20611e-05	-1.8064	-1.1049
200842341	rs138176594	4.52711e-08	0.362245	-1.94129e-10	5.0813e-05	0.230414	-1.94129e-10	0.000267586	0.188157	-1.94129e-10
200842641	rs144298915	5.88438e-09	-1.67812	-1.94129e-10	1.32487e-05	-1.11384	-1.94129e-10	5.60519e-05	-1.37501	-1.94129e-10
200843305	rs3738250	5.4703e-08	0.308732	0.242762	3.56793e-05	-0.341101	0.217932	0.00011616	-1.11123	0.46491
200843348	rs147515718	5.41913e-09	-1.76049	-1.94129e-10	8.4529e-06	-1.56323	-1.94129e-10	4.15465e-05	-1.67447	-1.94129e-10
200843374	rs3738251	2.14711e-09	-1.75007	-0.936232	2.68878e-06	-1.79309	-0.915562	1.40764e-05	-1.79903	-0.957757
200843768	rs2292097	4.22426e-09	-1.37703	-0.632551	4.1324e-06	-1.67329	-0.605586	1.81979e-05	-1.77739	-0.722589
200844120	rs111572458	2.42418e-08	-0.262346	-1.94129e-10	5.20596e-05	0.254652	-1.94129e-10	0.000203553	-0.0853578	-1.94129e-10
200844340	rs2292099	1.49724e-08	-0.821359	0.0771458	1.72639e-05	-0.935744	0.0866226	8.02768e-05	-1.24364	0.22784
200844547	rs6702767	1.20918e-07	-1.11385	2.45854	0.000112754	-1.45351	2.48099	0.000464347	-1.63888	2.37823
200844817	rs146489408	9.52454e-09	-1.41271e-10	-1.19655	1.22425e-05	-1.41271e-10	-1.19282	6.50683e-05	-1.41271e-10	-1.22585
200845051	rs34679301	1.16001e-08	-1.41271e-10	-0.999411	1.52863e-05	-1.41271e-10	-0.970783	8.48996e-05	-1.41271e-10	-0.959814
200845480	rs58750613	4.35355e-09	-1.3463	-0.633135	4.20241e-06	-1.6559	-0.606183	1.83438e-05	-1.76886	-0.723127
200845798	rs4915461	1.31147e-08	-0.911796	0.0351038	1.52034e-05	-1.02064	0.0444268	7.17508e-05	-1.3115	0.183415
200845942	rs4915462	1.38932e-08	-0.918133	0.099111	1.60278e-05	-1.03208	0.108667	7.54618e-05	-1.32869	0.251035
200847043	rs1983084	4.68248e-09	-1.3463	-0.560299	4.52448e-06	-1.6559	-0.532338	1.95915e-05	-1.76886	-0.657327
200847224	rs12565385	3.65033e-09	-1.7832	-0.372412	4.92729e-06	-1.76226	-0.340686	2.24387e-05	-1.80465	-0.485842
200847823	rs75429665	9.24458e-09	-1.41271e-10	-1.22639	1.18395e-05	-1.41271e-10	-1.22629	6.60001e-05	-1.41271e-10	-1.21163
200848001	rs6427863	1.40211e-08	-0.839427	0.0295686	1.62183e-05	-0.952727	0.0411266	7.60226e-05	-1.25729	0.187033
200848476	rs146183880	5.79936e-09	-1.69268	-1.94129e-10	1.28025e-05	-1.1481	-1.94129e-10	5.45607e-05	-1.40197	-1.94129e-10
200848481	rs4319373	1.36375e-08	-1.18075	0.343147	1.59652e-05	-1.31661	0.389288	5.18951e-05	-1.51116	0.0591037
200848541	rs182539948	5.71204e-09	-1.70785	-1.94129e-10	1.23362e-05	-1.1852	-1.94129e-10	5.30022e-05	-1.43095	-1.94129e-10
200848606	rs144066611	6.93578e-09	-0.30425	-1.20948	1.85367e-05	0.429834	-1.20782	2.75774e-05	-0.862054	-1.22223
200848961	rs10920057	4.49118e-09	-1.39482	-0.553485	4.47902e-06	-1.67295	-0.525382	1.95644e-05	-1.77654	-0.651027
200848982	rs115494757	5.79936e-09	-1.69268	-1.94129e-10	1.28025e-05	-1.1481	-1.94129e-10	5.45607e-05	-1.40197	-1.94129e-10
200849086	rs12401718	4.53617e-09	-1.42966	-0.508686	4.54656e-06	-1.7037	-0.479673	2.00675e-05	-1.79263	-0.609548
200849360	rs2062847	4.88352e-09	-1.6917	-0.172859	7.22214e-06	-1.55276	-0.167823	3.25344e-05	-1.62411	-0.294872
200849384	rs148908249	9.4848e-09	-1.41271e-10	-1.20073	1.20816e-05	-1.41271e-10	-1.20606	6.60384e-05	-1.41271e-10	-1.21105
200849552	rs11806338	4.74321e-09	-1.41154	-0.482174	4.70029e-06	-1.69748	-0.452635	2.0648e-05	-1.78871	-0.584952
200849619	rs11799920	4.75865e-09	-1.41154	-0.478923	4.71811e-06	-1.69748	-0.448849	2.07889e-05	-1.78871	-0.578149
200849676	rs10800745	4.8736e-09	-1.39422	-0.472372	4.79373e-06	-1.68826	-0.442168	2.09984e-05	-1.78479	-0.572047
200850011	rs6661044	9.98884e-09	-1.14896	-1.94129e-10	3.7851e-05	-0.0640811	-1.94129e-10	0.000131032	-0.52584	-1.94129e-10
200850201	rs11584971	5.54756e-08	-1.75719	2.32271	7.03295e-05	-1.80739	2.36285	0.000357395	-1.80755	2.28511
200850306	rs6663974	5.74588e-09	-1.70194	-1.94129e-10	1.2518e-05	-1.17057	-1.94129e-10	5.36099e-05	-1.41955	-1.94129e-10
200850699	rs7531238	6.43635e-09	-1.57723	-0.0112371	1.24559e-05	-1.16529	-0.0102476	4.97612e-05	-1.35727	-0.136772
200850776	rs7519444	5.55652e-09	-1.38667	-0.348786	5.4861e-06	-1.67801	-0.317515	2.33336e-05	-1.78048	-0.470907
200851265	rs76136628	7.07341e-08	-1.41271e-10	0.808503	8.96087e-05	-1.41271e-10	0.797714	0.000611593	-1.41271e-10	1.01478
200851577	rs72746886	1.53821e-08	-1.29648	0.579254	1.88233e-05	-1.40412	0.641475	6.3924e-05	-1.55179	0.308198
200851790	rs145979033	5.77273e-09	-1.69728	-1.94129e-10	1.26612e-05	-1.15919	-1.94129e-10	5.40885e-05	-1.41066	-1.94129e-10
200851909	rs148641495	5.37774e-09	-1.76816	-1.94129e-10	6.66977e-06	-1.80015	-1.94129e-10	3.6562e-05	-1.80227	-1.94129e-10
200851927	rs112680734	4.69508e-09	-0.74123	-1.16268	5.34814e-06	-0.848435	-1.17256	2.06185e-05	-1.21462	-1.16048
200852142	rs139125083	9.28687e-09	-0.744203	-0.47762	1.59341e-05	-0.468425	-0.460854	4.05181e-05	-1.02555	-0.673987
200852290	rs10920058	7.74322e-09	-1.05005	-0.353553	6.46038e-06	-1.50975	-0.322303	2.68339e-05	-1.63204	-0.479582
200852487	rs10920059	4.69001e-09	-1.7906	-0.114385	6.21919e-06	-1.79164	-0.0784621	2.8207e-05	-1.80564	-0.256073
200852787	rs74689084	9.3543e-09	-1.41271e-10	-1.21459	1.20011e-05	-1.41271e-10	-1.21274	6.58631e-05	-1.41271e-10	-1.2137
200852790	rs36028379	1.90469e-08	-1.09805	0.59453	2.24575e-05	-1.24313	0.657011	7.15269e-05	-1.45349	0.322283
200852820	rs12564878	3.25859e-09	-1.08742	-1.18171	5.11605e-06	-0.875443	-1.18991	1.97764e-05	-1.23693	-1.17986
200852995	rs10733064	9.86495e-09	-0.955416	-0.206021	1.16309e-05	-1.06149	-0.182581	5.60527e-05	-1.34382	-0.0311711
200853063	rs10733065	9.94885e-09	-0.946947	-0.206021	1.17234e-05	-1.05357	-0.182581	5.64043e-05	-1.33757	-0.0311711
200853072	rs75705815	5.74899e-09	-1.7014	-1.94129e-10	1.25346e-05	-1.16924	-1.94129e-10	5.36654e-05	-1.41851	-1.94129e-10
200853111	rs12565082	1.64603e-09	-1.75771	-1.19435	2.20497e-06	-1.70722	-1.19981	1.09499e-05	-1.80671	-1.20125
200853257	rs145912392	8.88092e-09	-0.767141	-0.499378	1.5191e-05	-0.494181	-0.482856	3.89949e-05	-1.0452	-0.692653
200853330	rs61825264	1.30845e-08	-0.878996	-1.94129e-10	1.03453e-05	-1.3612	-1.94129e-10	4.48047e-05	-1.59897	-1.94129e-10
200853503	rs68052659	3.3244e-09	-1.04814	-1.201	5.61708e-06	-0.764841	-1.20709	2.15215e-05	-1.13263	-1.1996
200854229	rs66584778	5.83337e-09	-0.472725	-1.2141	1.43583e-05	0.177288	-1.2107	2.32016e-05	-1.0324	-1.22466
200854271	rs145212019	1.64054e-09	-1.75749	-1.19791	2.19474e-06	-1.70863	-1.20304	1.09154e-05	-1.80672	-1.20439
200854395	rs55710390	6.75308e-09	-1.54043	-1.94129e-10	6.62752e-06	-1.80651	-1.94129e-10	3.63974e-05	-1.80679	-1.94129e-10
200855177	rs79816926	5.70975e-09	-1.70825	-1.94129e-10	1.23238e-05	-1.1862	-1.94129e-10	5.29609e-05	-1.43173	-1.94129e-10
200855549	rs145810386	6.75867e-09	-1.48039	-0.0592125	6.97235e-06	-1.73413	-0.0216526	3.04698e-05	-1.78008	-0.20447
200855558	rs12060302	6.88785e-09	-1.45357	-0.0670934	7.00711e-06	-1.72115	-0.0296595	3.04933e-05	-1.77193	-0.211843
200856403	rs10920062	6.2697e-09	-0.475321	-1.13937	6.38038e-06	-0.71037	-1.13414	2.15292e-05	-1.13017	-1.20171
200856999	rs12028470	1.004e-08	-1.25937	0.115515	9.52671e-06	-1.59876	0.15512	4.02478e-05	-1.67715	-0.0290788
200857445	rs72746888	1.13118e-08	-1.22733	0.202752	1.04279e-05	-1.5973	0.244046	4.3345e-05	-1.68016	0.0480709
200857466	rs180809309	9.38241e-09	-1.41271e-10	-1.21159	1.1973e-05	-1.41271e-10	-1.21508	6.66412e-05	-1.41271e-10	-1.20196
200857774	rs3753955	1.57522e-09	-1.77037	-1.22566	2.14035e-06	-1.71232	-1.22444	1.07145e-05	-1.80617	-1.22351
200857809	rs3753956	7.09932e-09	-1.58015	0.0897217	1.10888e-05	-1.38362	0.0918173	4.68061e-05	-1.50155	-0.0537215
200857995	rs61825265	4.65641e-08	0.390405	-1.94129e-10	1.95907e-05	-0.722685	-1.94129e-10	9.19245e-05	-0.880315	-1.94129e-10
200858159	rs116285595	9.58921e-09	-1.18979	-1.94129e-10	1.38601e-05	-1.06872	-1.94129e-10	7.33482e-05	-1.10606	-1.94129e-10
200858315	rs3820419	6.98829e-09	-1.5876	0.0814159	1.08854e-05	-1.39383	0.0835049	4.60401e-05	-1.51021	-0.0615609
200858538	rs35964838	5.18266e-09	-1.80511	-1.94129e-10	6.72166e-06	-1.7924	-1.94129e-10	3.64238e-05	-1.80606	-1.94129e-10
200858956	rs2134756	7.42122e-09	-1.56504	0.118956	1.18158e-05	-1.34938	0.121075	4.98415e-05	-1.46632	-0.0261174
200858970	rs59457695	1.57403e-09	-1.77037	-1.22642	2.13695e-06	-1.71232	-1.22604	1.06895e-05	-1.80617	-1.22585
200859279	rs79222189	5.35539e-09	-1.77232	-1.94129e-10	6.77222e-06	-1.78491	-1.94129e-10	3.72203e-05	-1.78443	-1.94129e-10
200859413	rs6427864	7.12257e-09	-1.58032	0.0931607	1.12743e-05	-1.37047	0.0952591	4.77662e-05	-1.48449	-0.0504751
200859722	rs7531175	6.01385e-09	-1.65636	-1.94129e-10	1.33714e-05	-1.10462	-1.94129e-10	5.91471e-05	-1.32126	-1.94129e-10
200859912	rs137857156	5.17279e-09	-1.80701	-1.94129e-10	6.93424e-06	-1.76127	-1.94129e-10	3.79712e-05	-1.76446	-1.94129e-10
200860210	rs3753957	6.18343e-09	-1.13662	-0.491932	7.11541e-06	-1.26076	-0.474714	3.55062e-05	-1.51062	-0.320958
200861003	rs2271019	7.42148e-09	-1.56944	0.123395	1.20068e-05	-1.34134	0.129074	4.8473e-05	-1.48212	-0.038158
200861595	rs968549	4.187e-09	-1.24005	-0.778392	4.82319e-06	-1.35371	-0.770589	2.47175e-05	-1.57798	-0.615793
200861793	rs968548	3.34054e-09	-1.64211	-0.60218	4.10981e-06	-1.68742	-0.596944	2.41647e-05	-1.8011	-0.415292
200861867	rs146303710	6.97462e-09	-1.50815	-1.94129e-10	1.85189e-05	-0.778949	-1.94129e-10	7.73354e-05	-1.05313	-1.94129e-10
200862557	rs885197	3.73684e-09	-1.31886	-0.813326	4.53848e-06	-1.38531	-0.799834	2.25817e-05	-1.45072	-0.833419
200862743	rs885198	1.10061e-08	-0.184094	-0.867879	7.13949e-06	-0.861598	-0.8705	3.65518e-05	-0.916147	-0.886405
200863055	rs884357	4.55301e-09	-0.932489	-1.00215	2.06533e-05	0.327761	-0.997625	2.98223e-05	-0.970584	-1.03544
200863451	rs867291	1.86216e-09	-1.60233	-1.22636	2.10132e-06	-1.72943	-1.22574	1.15283e-05	-1.73035	-1.22614
200863772	rs3753959	1.51771e-09	-1.80755	-1.22567	2.54417e-06	-1.54046	-1.22348	1.0754e-05	-1.80585	-1.22016
200864225	rs72746889	1.41142e-08	-0.803246	-1.94129e-10	1.1748e-05	-1.23405	-1.94129e-10	7.42015e-05	-1.0945	-1.94129e-10
200864267	rs184164	5.43253e-09	-0.637309	-1.12071	5.80521e-05	1.49336	-1.12976	3.9836e-05	-0.609542	-1.10697
200864982	rs296534	4.98163e-09	-0.725035	-1.11963	5.07197e-05	1.35731	-1.12873	3.65595e-05	-0.696519	-1.10582
200865768	rs296533	5.03646e-09	-0.714772	-1.11895	5.19296e-05	1.38023	-1.12808	3.64004e-05	-0.701603	-1.1051
200866131	rs296532	4.73943e-09	-0.771755	-1.12275	4.69174e-05	1.28236	-1.13171	3.42336e-05	-0.758934	-1.10914
200866151	rs115600509	1.33527e-08	-0.858703	-1.94129e-10	8.49259e-06	-1.55854	-1.94129e-10	6.81454e-05	-1.17964	-1.94129e-10
200866404	rs78281612	3.74234e-09	-1.15532	-0.975394	4.25348e-06	-1.27871	-0.971291	2.20354e-05	-1.38853	-0.920102
200867492	rs2271018	1.65423e-08	0.567814	-1.21232	2.66776e-06	-1.50386	-1.21264	3.77911e-05	-0.550561	-1.21865
200867552	rs2271017	3.51182e-09	-1.22461	-0.969681	4.01858e-06	-1.34091	-0.9659	2.11299e-05	-1.44368	-0.906914
200868061	rs12045112	5.91938e-08	-0.697911	1.3283	2.85755e-05	-1.80536	1.46017	0.000228722	-1.33056	1.36178
200868862	rs296526	3.51705e-09	-0.970599	-1.2222	3.47414e-05	1.06929	-1.2191	2.74083e-05	-0.865922	-1.22452
200870754	rs296528	3.82447e-09	-0.931528	-1.17748	4.8011e-05	1.36053	-1.18684	3.32293e-05	-0.729977	-1.16787
200871216	rs3767494	3.2313e-09	-1.07321	-1.20433	2.19851e-06	-1.70208	-1.20788	1.25047e-05	-1.67771	-1.19747
200871237	rs3767495	5.11659e-08	1.25654	-0.771895	6.93881e-05	1.30478	-0.762806	0.000252241	0.866152	-0.737049
200871809	rs146066525	2.48153e-07	2.06362	-1.94129e-10	0.000702119	2.85636	-1.94129e-10	0.00542555	3.19759	-1.94129e-10
200871876	rs296529	3.19442e-09	-1.10245	-1.18657	3.41193e-05	1.02709	-1.19497	2.71882e-05	-0.920636	-1.17786
200872484	rs296530	3.52522e-09	-1.08856	-1.10193	3.79799e-05	1.05488	-1.11556	2.98583e-05	-0.905062	-1.09976
200872693	rs141042559	7.58271e-09	-0.199671	-1.22488	1.08511e-05	-0.0881517	-1.22532	6.43465e-05	-0.0185577	-1.21844
200872873	rs12759739	5.28268e-09	-1.78599	-1.94129e-10	8.78509e-06	-1.52468	-1.94129e-10	4.00832e-05	-1.71033	-1.94129e-10
200873159	rs56354006	5.57825e-09	-0.568502	-1.16305	2.50502e-06	-1.62109	-1.15835	2.99644e-05	-0.811346	-1.18993
200873170	rs511104	3.19624e-09	-1.17706	-1.11139	3.14581e-05	0.875401	-1.12448	2.67734e-05	-1.00457	-1.10931
200873309	rs113451121	3.90919e-09	-0.94311	-1.14398	2.40116e-06	-1.67156	-1.15023	1.3958e-05	-1.65097	-1.11425
200873344	rs148822130	9.03349e-09	-1.24949	-1.94129e-10	0.000872814	3.07398	-1.94129e-10	6.2402e-05	-1.26769	-1.94129e-10
200873396	rs57226353	2.55689e-08	0.470055	-0.679104	7.27963e-05	1.18303	-0.593108	0.000237791	0.77282	-0.702709
200873668	rs116313820	5.31182e-09	-1.78049	-1.94129e-10	6.66501e-06	-1.80087	-1.94129e-10	3.7065e-05	-1.78861	-1.94129e-10
200874229	rs35730213	3.63099e-08	0.141665	-1.94129e-10	0.00317535	4.36543	-1.94129e-10	0.000397111	0.582932	-1.94129e-10
200874268	rs75506719	1.59099e-09	-1.80732	-1.17875	2.10657e-06	-1.79261	-1.16007	1.18372e-05	-1.76929	-1.16074
200874327	rs374827	2.00843e-09	-1.5291	-1.22397	8.83375e-06	-0.295862	-1.2233	1.43786e-05	-1.51259	-1.22296
200874331	rs442905	3.70831e-09	-0.914152	-1.2257	9.15916e-06	-0.256955	-1.22603	3.23925e-05	-0.696938	-1.22642
200874375	rs2134757	2.42138e-09	-1.72402	-0.842068	4.46775e-06	-1.35592	-0.844933	1.68004e-05	-1.80139	-0.778493
200874728	rs55838263	3.58909e-08	0.130058	-1.94129e-10	0.00267194	4.19282	-1.94129e-10	0.000353562	0.466776	-1.94129e-10
200874847	rs12118246	3.42975e-09	-1.01685	-1.20109	3.78364e-06	-1.16449	-1.20256	2.19442e-05	-1.13123	-1.18155
200875095	rs12132298	3.57232e-08	0.125375	-1.94129e-10	0.00335005	4.41899	-1.94129e-10	0.000412763	0.62159	-1.94129e-10
200875242	rs12132349	3.77813e-08	0.181389	-1.94129e-10	0.00370317	4.51921	-1.94129e-10	0.000439491	0.684335	-1.94129e-10
200875426	rs78710594	3.50062e-09	-1.15145	-1.04604	2.51067e-06	-1.71903	-1.05816	1.5344e-05	-1.68974	-0.980816
200875596	rs60257241	3.41549e-09	-1.01685	-1.20525	3.7684e-06	-1.16449	-1.2066	2.18215e-05	-1.13123	-1.18715
200875897	rs59655222	3.93735e-08	0.222669	-1.94129e-10	0.00398544	4.59267	-1.94129e-10	0.000460263	0.730515	-1.94129e-10
200875904	rs61389587	3.30528e-09	-1.04534	-1.20956	3.65723e-06	-1.19016	-1.21087	2.10944e-05	-1.15757	-1.19471
200876628	rs28684993	3.44435e-09	-0.998527	-1.21516	3.79451e-06	-1.14795	-1.21623	2.18544e-05	-1.11428	-1.2026
200877281	rs189603918	5.33422e-09	-1.77628	-1.94129e-10	7.55174e-06	-1.67596	-1.94129e-10	3.89628e-05	-1.73868	-1.94129e-10
200877562	rs7554511	3.55747e-08	0.121211	-1.94129e-10	0.0033251	4.41152	-1.94129e-10	0.00041084	0.616921	-1.94129e-10
200877786	rs2279837	2.10839e-09	-1.71886	-0.985634	3.88573e-06	-1.35253	-0.9879	1.4353e-05	-1.80252	-0.934807
200877850	rs41299637	3.62685e-08	0.140524	-1.94129e-10	0.0034423	4.44616	-1.94129e-10	0.000419831	0.638569	-1.94129e-10
200878026	rs41313912	1.21343e-08	-0.954385	-1.94129e-10	1.24797e-05	-1.17364	-1.94129e-10	7.11933e-05	-1.13588	-1.94129e-10
200878727	rs12131796	3.66254e-08	0.150317	-1.94129e-10	0.00324209	4.38623	-1.94129e-10	0.000412422	0.620765	-1.94129e-10
200879302	rs4915463	2.82183e-08	1.01881	-1.12926	3.60129e-05	1.01722	-1.13108	0.000142317	0.657647	-1.10087
200879345	rs150408034	9.2648e-09	-1.41271e-10	-1.2242	1.18963e-05	-1.41271e-10	-1.22151	6.5046e-05	-1.41271e-10	-1.22619
200879863	rs143917380	2.09849e-08	-0.406623	-1.94129e-10	0.603695	9.61309	-1.94129e-10	0.000152434	-0.374553	-1.94129e-10
200880036	rs3767496	1.54989e-09	-1.7954	-1.21684	2.0143e-06	-1.79965	-1.19782	1.07828e-05	-1.80755	-1.21578
200880702	rs61740234	5.37113e-08	-1.41271e-10	0.533199	7.60821e-05	-1.41271e-10	0.634074	0.000358154	-1.41271e-10	0.479679
200880869	rs45547233	3.37425e-09	-1.06429	-1.16996	3.60839e-06	-1.24447	-1.17	2.08987e-05	-1.21597	-1.14562
200881392	rs10800746	3.83867e-08	-0.164768	0.362055	0.00423552	4.13579	0.51773	0.000535201	0.517562	0.363798
200881595	rs7522462	3.23412e-08	0.0259179	-1.94129e-10	0.00289992	4.2747	-1.94129e-10	0.000377165	0.531401	-1.94129e-10
200881932	rs59757713	2.64235e-09	-1.27872	-1.20003	2.17277e-06	-1.71669	-1.20504	1.30175e-05	-1.66222	-1.17277
200881940	rs296522	5.08352e-09	-1.17668	-0.647741	4.62461e-06	-1.53263	-0.63372	2.34386e-05	-1.51887	-0.728032
200882238	rs55973213	4.1178e-09	-0.81886	-1.21624	5.22251e-06	-0.828044	-1.21672	2.53827e-05	-0.94778	-1.21943
200882764	rs2275487	2.44924e-09	-1.33337	-1.22127	2.05703e-06	-1.75784	-1.21863	1.16206e-05	-1.72266	-1.22584
200882848	rs146611802	9.30724e-09	-1.41271e-10	-1.21963	1.19458e-05	-1.41271e-10	-1.21736	6.54266e-05	-1.41271e-10	-1.22035
200883546	rs296523	4.24391e-09	-1.52554	-0.479403	0.000122568	1.57662	-0.465687	5.15828e-05	-0.869376	-0.588718
200883612	rs146152054	1.85971e-09	-1.67802	-1.15198	2.2446e-06	-1.78538	-1.10383	1.25333e-05	-1.72284	-1.15005
200884985	rs905634	6.83785e-08	0.695309	0.0793245	0.0213359	6.03338	0.23703	0.0012873	1.66304	0.0959798
200885246	rs447284	4.06975e-09	-1.42902	-0.617822	0.000145375	1.88759	-0.606019	5.18749e-05	-0.733675	-0.718774
200885247	rs427466	4.14999e-09	-1.39926	-0.628063	0.000157713	1.9794	-0.61636	5.40135e-05	-0.683925	-0.728124
200885635	rs438443	8.0856e-08	-0.706764	1.64901	0.000321109	0.415099	1.65894	0.000842949	-0.252658	1.58828
200886333	rs378672	9.89491e-09	-0.00349352	-1.15491	0.00108794	4.41794	-1.12363	0.000128132	0.561375	-1.1096
200886891	rs404339	4.47092e-08	1.47259	-1.12284	0.0127323	6.82061	-1.06645	0.000529494	1.99068	-1.12004
200886938	rs10920067	2.46212e-08	-1.41271e-10	-0.246818	3.58473e-05	-1.41271e-10	-0.118471	0.000184726	-1.41271e-10	-0.182408
200887657	rs296539	2.39043e-08	0.507392	-0.783759	0.00858385	6.13774	-0.77784	0.000476314	1.63602	-0.871223
200887880	rs549856101	3.41343e-08	-1.41271e-10	0.0798785	4.49599e-05	-1.41271e-10	0.108033	0.000278151	-1.41271e-10	0.22688
200888033	rs72749104	2.53188e-09	-1.29794	-1.22352	2.07524e-06	-1.74594	-1.22172	1.18166e-05	-1.7073	-1.22448
200888139	rs117885895	9.77178e-09	-1.41271e-10	-1.17093	1.26199e-05	-1.41271e-10	-1.16246	6.99838e-05	-1.41271e-10	-1.15302
200889112	rs296540	4.15944e-09	-1.04263	-0.982416	0.00022882	2.71012	-0.974924	5.91966e-05	-0.274941	-1.04548
200889239	rs6427865	2.07522e-09	-1.49435	-1.22601	2.16794e-06	-1.69877	-1.22519	1.24401e-05	-1.65996	-1.2204
200889292	rs142216889	6.49675e-09	-1.57912	-1.94129e-10	6.69528e-06	-1.79634	-1.94129e-10	3.71239e-05	-1.78702	-1.94129e-10
200889560	rs296541	6.26726e-09	-1.61509	-1.94129e-10	6.66371e-06	-1.80106	-1.94129e-10	3.63985e-05	-1.80676	-1.94129e-10
200889643	rs12096763	2.06612e-09	-1.49845	-1.2263	2.16148e-06	-1.70118	-1.22576	1.24041e-05	-1.66277	-1.22049
200889719	rs296542	1.04591e-07	-0.133319	1.33295	0.000557589	1.28465	1.34123	0.00132893	0.470138	1.32071
200889833	rs296543	5.13114e-08	1.60709	-1.1196	0.0158863	7.03791	-1.06244	0.000613898	2.13531	-1.11677
200890221	rs77898510	5.20517e-09	-1.80077	-1.94129e-10	7.0008e-06	-1.75171	-1.94129e-10	3.8606e-05	-1.74788	-1.94129e-10
200890353	rs296544	4.6041e-09	-0.99992	-0.923557	0.000269312	2.81309	-0.914954	6.62177e-05	-0.214727	-0.993608
200890692	rs296545	5.41586e-08	1.66109	-1.1196	0.0173267	7.1247	-1.06244	0.000650567	2.19333	-1.11677
200890864	rs12408777	6.18123e-08	-1.41271e-10	0.673678	8.97594e-05	-1.41271e-10	0.799394	0.000430335	-1.41271e-10	0.663281
200890944	rs71635521	4.63034e-09	-0.814389	-1.1034	5.98288e-06	-0.802484	-1.10635	2.83199e-05	-0.944511	-1.11321
200891091	rs296546	5.59906e-08	1.68683	-1.11207	0.0182254	7.16597	-1.05313	0.000673919	2.22096	-1.10913
200892137	rs296547	2.75592e-08	0.753224	-0.887314	0.0121315	6.58788	-0.882063	0.000585359	1.93448	-0.963541
200892263	rs370411	2.75592e-08	0.753224	-0.887314	0.0121315	6.58788	-0.882063	0.000585359	1.93448	-0.963541
200892843	rs296548	2.8456e-08	0.776675	-0.87874	0.012767	6.6303	-0.873423	0.000606751	1.96282	-0.955986
200893050	rs4915464	2.6032e-09	-1.80733	-0.686356	7.36377e-06	-1.00598	-0.695186	2.17134e-05	-1.77289	-0.550463
200893186	rs147992957	5.26044e-09	-1.79021	-1.94129e-10	9.13804e-06	-1.48529	-1.94129e-10	4.26613e-05	-1.64799	-1.94129e-10
200893960	rs71635524	7.1623e-09	-1.48159	-1.94129e-10	7.26794e-06	-1.71427	-1.94129e-10	4.62838e-05	-1.56649	-1.94129e-10
200894198	rs59250396	5.07607e-09	-1.77252	-0.0533701	9.29843e-06	-1.56449	0.096595	4.59964e-05	-1.52065	-0.0520677
200894218	rs76866914	5.43401e-09	-0.75134	-1.00641	7.01438e-06	-0.739065	-1.01071	3.27023e-05	-0.885672	-1.02817
200894790	rs4915465	6.95294e-08	-1.41271e-10	0.791325	0.000101347	-1.41271e-10	0.920813	0.000483907	-1.41271e-10	0.78061
200894935	rs11589638	6.83194e-08	1.85516	-1.08139	0.0247473	7.43452	-1.01579	0.000832762	2.40155	-1.07809
200895458	rs296551	4.13904e-09	-0.954503	-1.07546	0.000256848	2.92085	-1.07011	6.19199e-05	-0.151197	-1.12424
200895747	rs118004183	2.34599e-08	-1.41271e-10	-0.295133	3.03768e-05	-1.41271e-10	-0.28406	0.000141788	-1.41271e-10	-0.446951
200896297	rs561767	8.7045e-08	-0.0163916	1.03239	0.000483361	1.44285	1.04018	0.00112819	0.606192	1.0209
200896370	rs61671303	7.68116e-08	-1.41271e-10	0.890931	0.00011231	-1.41271e-10	1.02353	0.00053445	-1.41271e-10	0.879954
200896708	rs7536488	5.12615e-09	-0.72914	-1.08693	6.62821e-06	-0.716737	-1.08967	3.12106e-05	-0.864924	-1.0956
200896865	rs76131074	2.85075e-09	-1.17666	-1.22618	2.16265e-06	-1.69998	-1.22643	1.2515e-05	-1.66085	-1.2135
200897764	rs7551481	2.83326e-09	-1.18274	-1.22626	2.15725e-06	-1.70248	-1.22642	1.2471e-05	-1.66378	-1.2141
200897828	rs296519	5.46813e-08	0.605368	-0.0542706	0.000138938	1.31343	-0.0771395	0.000465713	0.616995	0.125291
200898102	rs118042083	1.93368e-08	-1.41271e-10	-0.488417	2.52334e-05	-1.41271e-10	-0.46957	0.000125244	-1.41271e-10	-0.571021
200898139	rs12145340	5.0136e-09	-0.74027	-1.098	6.48299e-06	-0.72793	-1.10063	3.05584e-05	-0.875327	-1.10632
200899909	rs148181441	2.72717e-09	-1.22188	-1.22528	2.12527e-06	-1.71777	-1.22607	1.24206e-05	-1.67209	-1.20983
200900012	rs12093616	2.7136e-09	-1.22687	-1.22528	2.12113e-06	-1.71972	-1.22607	1.23909e-05	-1.67449	-1.20983
200900014	rs864357	9.50284e-08	0.00903718	1.09471	0.000477932	1.36776	1.10397	0.00116083	0.560401	1.09521
200900789	rs578052	1.05562e-07	-0.0469146	1.25579	0.000532457	1.31582	1.26395	0.00127246	0.503686	1.24374
200901416	rs425079	6.03378e-09	-1.52618	-0.126874	6.76469e-06	-1.80752	0.0214959	2.78556e-05	-1.80423	-0.270021
200901479	rs61742999	6.55036e-09	-1.79795	0.227043	1.0927e-05	-1.69853	0.392026	5.22243e-05	-1.69363	0.247899
200901543	rs74687512	2.71476e-08	-0.149137	-1.94129e-10	3.33691e-05	-0.190108	-1.94129e-10	0.000214127	-0.0347142	-1.94129e-10
200901562	rs387493	6.59121e-09	-1.80735	0.24266	1.06686e-05	-1.73893	0.408503	5.1063e-05	-1.73185	0.263627
200901734	rs74136277	6.61241e-09	-1.79606	0.234588	1.10822e-05	-1.69238	0.399987	5.2954e-05	-1.68736	0.255498
200902033	rs116656839	8.72804e-09	-1.28388	-1.94129e-10	8.04193e-06	-1.61307	-1.94129e-10	4.15225e-05	-1.67505	-1.94129e-10
200902407	rs78862342	1.30863e-07	-1.41271e-10	1.42373	0.000194108	-1.41271e-10	1.57067	0.000915287	-1.41271e-10	1.41796
200902607	rs11583546	2.68372e-07	2.14195	-1.94129e-10	0.0739166	7.51295	-1.94129e-10	0.00265832	2.48417	-1.94129e-10
200902699	rs10753885	1.50004e-08	0.437821	-1.18017	3.67947e-05	1.06956	-1.16194	0.000106784	0.476149	-1.20662
200903101	rs11580144	1.15392e-08	0.16887	-1.17354	2.08246e-05	0.478006	-1.13961	6.16824e-05	-0.0793015	-1.19998
200903253	rs190977825	9.42545e-09	-1.41271e-10	-1.20701	1.21321e-05	-1.41271e-10	-1.20188	6.70457e-05	-1.41271e-10	-1.19591
200903424	rs75807586	1.60125e-09	-1.76718	-1.21246	2.40685e-06	-1.59827	-1.22116	1.3651e-05	-1.57193	-1.21554
200903490	rs75639917	2.02958e-09	-1.74739	-0.995205	2.65942e-06	-1.80644	-0.913191	1.35186e-05	-1.80363	-0.99359
200904137	rs296514	1.5638e-09	-1.79766	-1.20564	2.22602e-06	-1.68081	-1.21671	1.25748e-05	-1.66015	-1.20944
200904891	rs76208776	2.54186e-09	-1.3157	-1.20183	2.1145e-06	-1.75201	-1.19691	1.17267e-05	-1.71509	-1.22432
200904899	rs7528977	4.94899e-09	-0.897954	-0.953287	5.90393e-06	-0.964544	-0.957577	2.81989e-05	-1.09422	-0.967782
200905049	rs13374187	5.52259e-09	-1.74158	-1.94129e-10	6.63837e-06	-1.80487	-1.94129e-10	3.64471e-05	-1.80542	-1.94129e-10
200905295	rs79974219	9.2445e-09	-1.41271e-10	-1.2264	1.1838e-05	-1.41271e-10	-1.22643	6.57446e-05	-1.41271e-10	-1.21551
200905383	rs149998085	9.91805e-09	-1.41271e-10	-1.15607	1.26952e-05	-1.41271e-10	-1.15651	7.02344e-05	-1.41271e-10	-1.14945
200905397	rs12025712	1.58925e-09	-1.76718	-1.21998	2.39718e-06	-1.59827	-1.22518	1.35698e-05	-1.57193	-1.22151
200905507	rs4915466	2.80238e-09	-1.7966	-0.623354	9.41913e-06	-0.82238	-0.632615	2.45488e-05	-1.71474	-0.485879
200905872	rs167199	7.85593e-09	-0.197427	-1.19173	3.62822e-05	1.07244	-1.17885	9.365e-05	0.325234	-1.18695
200905887	rs7525822	5.5007e-09	-1.74555	-1.94129e-10	6.64419e-06	-1.804	-1.94129e-10	3.64759e-05	-1.80463	-1.94129e-10
200906473	rs296513	1.2248e-08	0.196252	-1.14131	2.81897e-05	0.758752	-1.11753	8.14369e-05	0.177997	-1.17945
200906682	rs146936361	5.49232e-09	-1.74707	-1.94129e-10	6.64669e-06	-1.80362	-1.94129e-10	3.64884e-05	-1.80429	-1.94129e-10
200906981	rs11811412	1.5954e-09	-1.76575	-1.21754	2.40776e-06	-1.59504	-1.224	1.36456e-05	-1.56851	-1.21935
200907034	rs296511	7.00119e-09	-1.61555	0.111206	8.78277e-06	-1.80014	0.275191	3.4395e-05	-1.80636	-0.0570118
200907828	rs12565423	1.23988e-08	0.196252	-1.12908	2.85907e-05	0.758752	-1.10341	8.22685e-05	0.177997	-1.16929
200908260	rs9628680	9.3778e-09	-0.0623175	-1.14976	1.67237e-05	0.228853	-1.10976	5.05891e-05	-0.295022	-1.18252
200908605	rs61825289	1.04626e-08	-1.10262	-1.94129e-10	1.29075e-05	-1.13993	-1.94129e-10	6.27015e-05	-1.2629	-1.94129e-10
200908902	rs7364440	2.80595e-09	-1.79533	-0.623354	1.0021e-05	-0.760439	-0.632615	2.4917e-05	-1.69986	-0.485879
200908991	rs72749120	2.68871e-09	-1.26984	-1.19152	2.17301e-06	-1.73592	-1.1857	1.2013e-05	-1.69463	-1.22067
200910015	rs12117995	5.41809e-09	-0.847109	-0.913572	6.44951e-06	-0.915571	-0.918163	3.06634e-05	-1.04911	-0.929098
200910205	rs78950425	2.45389e-09	-1.35904	-1.19371	2.10383e-06	-1.76591	-1.18806	1.15471e-05	-1.73332	-1.22154
200911026	rs72749127	2.44588e-09	-1.3634	-1.19262	2.10352e-06	-1.76723	-1.18689	1.15316e-05	-1.73508	-1.22111
200911179	rs668239	7.77079e-09	-0.177675	-1.22238	3.65307e-05	1.11764	-1.21722	9.55504e-05	0.379563	-1.22119
200911854	rs10920072	2.21096e-09	-1.44914	-1.20785	2.31681e-06	-1.654	-1.20355	1.31607e-05	-1.59826	-1.22579
200912045	rs10920073	5.50808e-09	-1.74421	-1.94129e-10	6.64211e-06	-1.80431	-1.94129e-10	3.64656e-05	-1.80491	-1.94129e-10
200912285	rs115976102	2.46895e-09	-1.35511	-1.19152	2.11135e-06	-1.76471	-1.1857	1.15756e-05	-1.73171	-1.22067
200912727	rs10920074	1.28987e-07	2.25913	-0.849838	0.0630197	8.10062	-0.747161	0.00166039	2.86331	-0.849786
200912880	rs10753886	8.07248e-09	-0.136657	-1.22531	6.0125e-05	1.62079	-1.2221	0.000129485	0.68693	-1.22465
200913329	rs387602	1.5788e-08	-0.691176	-1.94129e-10	3.44682e-05	-0.1577	-1.94129e-10	0.000144645	-0.427004	-1.94129e-10
200913936	rs10920075	5.57619e-09	-1.73192	-1.94129e-10	6.62808e-06	-1.80642	-1.94129e-10	3.6398e-05	-1.80677	-1.94129e-10
200914139	rs58975754	6.26701e-09	-0.720001	-0.895124	7.42576e-06	-0.792934	-0.89985	3.49687e-05	-0.935722	-0.911107
200914567	rs2050786	3.83444e-09	-1.79315	-0.313251	1.32123e-05	-0.791648	-0.324946	3.51382e-05	-1.70515	-0.136849
200914785	rs72749130	2.39609e-09	-1.38847	-1.18812	2.0984e-06	-1.77453	-1.18203	1.14393e-05	-1.74499	-1.21924
```
