## Supplementary material for "Characterization of shared and ancestry-specific signals driving complex traits using multi-ancestry fine-mapping": susiex_nc3.cs80.summary

```
# chr1:199914959-200914959
CS_ID	CS_LENGTH	CS_PURITY	MAX_PIP_SNP	BP	REF_ALLELE	ALT_ALLELE	REF_FRQ	BETA	SE	-LOG10P	MAX_PIP	POST-HOC_PROB_POP1	POST-HOC_PROB_POP2
1	15	0.84339	rs10919937	200429002	G,G	T,T	0.389662,0.068452	-0.0240959,-0.00507288	0.00405425,0.0169281	8.55406,0.116664	0.0859784	0.999959	0.236906
2	6	0.104041	rs143917380	200879863	T,NA	C,NA	0.987078,NA	0.0798242,NA	0.0175062,NA	5.29067,NA	0.603695	0.913692	0.427186
3	159	0	rs10919967	200502671	G,G	A,A	0.208748,0.263889	0.0179233,0.0267349	0.00486487,0.00969886	3.63941,2.23341	0.366373	0.571153	0.522054
```
