## Supplementary material for "Characterization of shared and ancestry-specific signals driving complex traits using multi-ancestry fine-mapping": susiex_nc1.cs80.snp

```
BP	SNP	PIP(CS1)	LogBF(CS1,Pop1)	LogBF(CS1,Pop2)
204233252	chr1:204233252:G:A	1.58198e-17	-3.68066e-10	-1.37007
204233329	chr1:204233329:C:T	9.44424e-18	-1.88593	-4.18584e-10
204233593	chr1:204233593:C:T	2.69957e-17	-3.68066e-10	-0.835654
204233729	chr1:204233729:G:A	1.98687e-17	-1.14219	-4.18584e-10
204233834	chr1:204233834:T:C	5.01002e-18	-1.70495	-0.81494
204234790	chr1:204234790:C:T	1.56722e-17	-3.68066e-10	-1.37945
204234833	chr1:204234833:G:A	1.63811e-17	-3.68066e-10	-1.3352
204235179	chr1:204235179:A:G	3.97575e-18	-1.49086	-1.26026
204235610	chr1:204235610:C:T	5.48381e-18	-1.56759	-0.861939
204235616	chr1:204235616:T:C	5.4245e-18	-1.57674	-0.863668
204236154	chr1:204236154:G:A	5.65172e-17	-0.0967883	-4.18584e-10
204237081	chr1:204237081:T:C	3.59886e-17	0.721738	-1.26987
204237152	chr1:204237152:G:T	2.71363e-16	0.969873	0.502252
204237167	chr1:204237167:G:A	5.61981e-18	-1.57914	-0.825896
204237324	chr1:204237324:C:A	1.58734e-17	-3.68066e-10	-1.36669
204237403	chr1:204237403:G:A	1.88187e-17	-3.68066e-10	-1.19648
204237524	chr1:204237524:G:T	3.97356e-17	0.815655	-1.26474
204237969	chr1:204237969:T:C	3.43403e-17	-0.595014	-4.18584e-10
204238780	chr1:204238780:C:T	1.76824e-17	0.162677	-1.42144
204238836	chr1:204238836:A:G	5.73728e-18	-1.56344	-0.820912
204239414	chr1:204239414:T:C	2.18273e-16	0.404763	0.849653
204240391	chr1:204240391:T:A	5.2887e-18	-1.60577	-0.85999
204240561	chr1:204240561:A:C	5.63997e-18	-1.57863	-0.822828
204240998	chr1:204240998:G:A	1.48281e-17	-3.68066e-10	-1.43481
204241622	chr1:204241622:C:A	2.51844e-16	1.0139	0.383578
204241663	chr1:204241663:G:A	2.62861e-16	0.963213	0.477078
204242007	chr1:204242007:T:C	1.73574e-17	-3.68066e-10	-1.27732
204242080	chr1:204242080:T:C	2.85793e-17	-3.68066e-10	-0.778651
204242120	chr1:204242120:T:G	5.59195e-18	-1.60683	-0.803175
204242797	chr1:204242797:T:C	9.08036e-18	-0.58994	-1.33528
204242968	chr1:204242968:A:G	2.47313e-16	0.931796	0.447525
204243433	chr1:204243433:C:T	6.02048e-18	-1.51771	-0.818456
204243575	chr1:204243575:C:T	5.55927e-18	-1.62286	-0.793008
204243843	chr1:204243843:T:C	5.19553e-18	-1.59513	-0.8884
204243881	chr1:204243881:C:T	2.37588e-17	0.445824	-1.40921
204243930	chr1:204243930:C:T	2.6e-16	1.01329	0.416055
204244164	chr1:204244164:C:A	4.92097e-18	-1.51275	-1.02508
204244278	chr1:204244278:C:T	5.4046e-18	-1.57433	-0.869757
204244344	chr1:204244344:T:C	4.84082e-17	-3.68066e-10	-0.251664
204244384	chr1:204244384:A:AC	7.05662e-18	-0.97323	-1.20414
204244528	chr1:204244528:C:T	7.26713e-18	-2.14797	-4.18584e-10
204244586	chr1:204244586:G:C	3.3468e-18	-1.66538	-1.25795
204245230	chr1:204245230:C:A	2.55944e-18	-2.1005	-1.09104
204245250	chr1:204245250:G:T	1.8696e-17	-3.68066e-10	-1.20302
204245267	chr1:204245267:T:C	9.44025e-18	-1.88635	-4.18584e-10
204245493	chr1:204245493:C:T	1.65999e-17	-3.68066e-10	-1.32193
204245964	chr1:204245964:G:A	5.33243e-17	-3.68066e-10	-0.154941
204246197	chr1:204246197:C:T	2.47716e-18	-2.10194	-1.12228
204246284	chr1:204246284:G:C	7.54672e-18	-2.11022	-4.18584e-10
204246302	chr1:204246302:T:C	5.96993e-16	0.788067	1.47251
204246676	chr1:204246676:G:T	1.66096e-17	-3.68066e-10	-1.32135
204246761	chr1:204246761:C:T	2.74943e-18	-2.09797	-1.02197
204246922	chr1:204246922:G:T	4.22449e-16	-3.68066e-10	1.91474
204247138	chr1:204247138:A:G	1.76285e-17	-3.68066e-10	-1.26182
204247282	chr1:204247282:C:T	2.82223e-18	-2.08551	-1.00829
204247340	chr1:204247340:C:T	1.96198e-18	-2.09943	-1.35795
204247473	chr1:204247473:G:A	1.99725e-18	-2.08756	-1.352
204247634	chr1:204247634:C:T	1.99235e-18	-2.08917	-1.35285
204247646	chr1:204247646:GA:G	2.94911e-17	-3.68066e-10	-0.747244
204248018	chr1:204248018:A:G	1.82042e-18	-2.10575	-1.42651
204248059	chr1:204248059:G:A	4.1934e-17	0.60117	-0.996405
204248222	chr1:204248222:G:A	1.57618e-17	-3.68066e-10	-1.37374
204248343	chr1:204248343:A:G	1.49556e-16	-3.68066e-10	0.876341
204248353	chr1:204248353:C:T	2.42747e-17	-3.68066e-10	-0.941899
204248397	chr1:204248397:AC:A	1.4856e-17	-3.68066e-10	-1.43293
204248529	chr1:204248529:C:G	1.59935e-17	-3.68066e-10	-1.35915
204248807	chr1:204248807:G:A	8.77877e-18	-1.959	-4.18584e-10
204248845	chr1:204248845:G:A	3.71715e-17	-3.68066e-10	-0.51579
204248878	chr1:204248878:C:T	1.5988e-17	-3.68066e-10	-1.35949
204249505	chr1:204249505:G:C	2.76098e-18	-2.07428	-1.04147
204249724	chr1:204249724:A:G	3.20013e-18	-2.04564	-0.922503
204249793	chr1:204249793:G:A	1.63697e-17	-3.68066e-10	-1.3359
204250129	chr1:204250129:C:G	2.7815e-18	-2.07315	-1.0352
204250350	chr1:204250350:TGAG:T	4.1199e-18	-1.63249	-1.08301
204250693	chr1:204250693:C:T	1.19134e-16	0.97797	-0.329058
204251104	chr1:204251104:T:C	4.8978e-18	-1.61316	-0.929386
204251234	chr1:204251234:G:A	2.04026e-18	-2.13087	-1.28738
204251904	chr1:204251904:C:T	2.02674e-18	-2.08589	-1.33901
204251917	chr1:204251917:GT:G	4.12665e-16	-3.68066e-10	1.8913
204252113	chr1:204252113:C:T	2.9464e-17	-3.68066e-10	-0.748164
204252714	chr1:204252714:C:A	2.1904e-18	-2.12247	-1.22478
204252890	chr1:204252890:T:C	1.26465e-15	1.49184	1.51937
204253054	chr1:204253054:G:A	2.5037e-17	-3.68066e-10	-0.910977
204253226	chr1:204253226:T:C	3.55701e-16	-3.68066e-10	1.74276
204253335	chr1:204253335:C:A	1.67251e-16	-3.68066e-10	0.988161
204253897	chr1:204253897:T:C	1.59935e-17	-3.68066e-10	-1.35915
204253902	chr1:204253902:G:A	1.6462e-17	-3.68066e-10	-1.33028
204254167	chr1:204254167:C:T	2.62606e-17	-1.56715	0.703887
204254254	chr1:204254254:G:T	1.59935e-17	-3.68066e-10	-1.35915
204255056	chr1:204255056:T:C	2.58453e-17	-3.68066e-10	-0.879203
204255373	chr1:204255373:G:A	7.38037e-18	-2.13251	-4.18584e-10
204255507	chr1:204255507:T:G	2.98379e-17	-3.68066e-10	-0.735554
204256818	chr1:204256818:G:A	9.72654e-18	-1.85647	-4.18584e-10
204256986	chr1:204256986:C:T	3.81516e-16	-3.68066e-10	1.81282
204258418	chr1:204258418:C:T	1.03463e-17	-1.79471	-4.18584e-10
204258877	chr1:204258877:G:A	1.64473e-17	-3.68066e-10	-1.33117
204258990	chr1:204258990:G:A	1.545e-17	-3.68066e-10	-1.39372
204259008	chr1:204259008:A:G	1.6517e-17	-3.68066e-10	-1.32694
204259566	chr1:204259566:C:T	1.99393e-17	-3.68066e-10	-1.13864
204259873	chr1:204259873:T:G	1.84607e-16	-3.68066e-10	1.0869
204259878	chr1:204259878:T:C	1.84336e-16	-3.68066e-10	1.08543
204259970	chr1:204259970:T:G	1.78356e-16	-3.68066e-10	1.05245
204260078	chr1:204260078:T:G	3.09551e-16	-3.68066e-10	1.60379
204260417	chr1:204260417:G:A	2.16991e-17	-3.68066e-10	-1.05406
204260498	chr1:204260498:T:A	1.68897e-17	-3.68066e-10	-1.30463
204260924	chr1:204260924:A:G	2.54777e-18	-1.76628	-1.42983
204261437	chr1:204261437:G:A	2.20086e-17	-3.68066e-10	-1.0399
204261453	chr1:204261453:G:A	4.94401e-18	-1.65929	-0.873871
204261833	chr1:204261833:A:C	9.48898e-18	-0.661847	-1.21935
204262275	chr1:204262275:G:A	1.64964e-17	-3.68066e-10	-1.32819
204263444	chr1:204263444:C:T	2.20328e-17	-3.68066e-10	-1.0388
204264148	chr1:204264148:T:G	1.96266e-17	-3.68066e-10	-1.15445
204264215	chr1:204264215:G:A	2.99928e-17	-3.68066e-10	-0.730376
204264233	chr1:204264233:T:C	2.20067e-17	-3.68066e-10	-1.03998
204264326	chr1:204264326:A:G	2.52004e-18	-1.99795	-1.20911
204264404	chr1:204264404:G:A	1.97927e-17	-3.68066e-10	-1.14602
204264582	chr1:204264582:T:C	2.37744e-18	-2.00585	-1.25946
204264611	chr1:204264611:T:C	2.10835e-18	-2.03126	-1.35416
204264648	chr1:204264648:A:G	1.90055e-16	0.786875	0.329103
204264712	chr1:204264712:C:T	2.16241e-17	-3.68066e-10	-1.05752
204265772	chr1:204265772:A:G	1.94866e-17	-3.68066e-10	-1.1616
204265857	chr1:204265857:C:T	1.9223e-17	-3.68066e-10	-1.17522
204265864	chr1:204265864:C:A	1.92173e-17	-3.68066e-10	-1.17552
204265973	chr1:204265973:A:T	3.1401e-17	-3.68066e-10	-0.684494
204266495	chr1:204266495:T:C	3.13401e-18	-1.65361	-1.33541
204266637	chr1:204266637:CA:C	4.96734e-16	-3.68066e-10	2.07672
204267056	chr1:204267056:T:C	8.36857e-17	0.295735	-4.18584e-10
204267092	chr1:204267092:A:G	2.90941e-18	-1.71598	-1.3474
204267215	chr1:204267215:T:C	6.52319e-17	-3.68066e-10	0.046616
204267232	chr1:204267232:G:A	3.07282e-18	-1.59576	-1.41298
204267249	chr1:204267249:A:G	7.91256e-18	-1.33941	-0.723473
204267829	chr1:204267829:T:G	1.84252e-17	-3.68066e-10	-1.21762
204267985	chr1:204267985:TC:T	3.14309e-18	-1.5603	-1.42582
204267994	chr1:204267994:C:T	4.94191e-17	-0.230995	-4.18584e-10
204268110	chr1:204268110:A:G	1.72382e-17	-3.68066e-10	-1.28421
204268137	chr1:204268137:G:A	2.48117e-16	-3.68066e-10	1.38257
204268288	chr1:204268288:C:T	3.17423e-18	-1.54731	-1.42896
204268819	chr1:204268819:A:C	3.5402e-18	-1.43353	-1.43363
204268910	chr1:204268910:A:G	1.7847e-17	-3.68066e-10	-1.2495
204269058	chr1:204269058:C:T	1.86062e-17	-3.68066e-10	-1.20784
204269275	chr1:204269275:G:A	3.77085e-17	0.604256	-1.1057
204269377	chr1:204269377:C:T	1.00996e-17	-0.47452	-1.34432
204269569	chr1:204269569:C:T	2.05815e-18	-1.996	-1.41353
204269724	chr1:204269724:A:G	2.87782e-17	-3.68066e-10	-0.771715
204270399	chr1:204270399:G:A	3.21342e-18	-1.53079	-1.43321
204270441	chr1:204270441:C:A	1.28235e-17	-0.165485	-1.41457
204270475	chr1:204270475:T:C	1.96212e-18	-2.0485	-1.40881
204270673	chr1:204270673:C:T	3.24837e-18	-1.51884	-1.43434
204270783	chr1:204270783:C:T	1.65097e-17	-3.68066e-10	-1.32739
204270993	chr1:204270993:G:A	2.04946e-18	-2.02601	-1.38775
204271024	chr1:204271024:C:G	1.24883e-17	-0.224983	-1.38156
204271054	chr1:204271054:C:T	2.0376e-18	-2.03234	-1.38722
204271189	chr1:204271189:C:T	8.65857e-18	-1.35138	-0.621406
204271523	chr1:204271523:T:C	1.28455e-17	-0.202548	-1.37579
204271646	chr1:204271646:G:A	3.3158e-18	-1.49743	-1.4352
204271996	chr1:204271996:C:A	9.22724e-17	1.40497	-1.01156
204272044	chr1:204272044:C:T	1.06672e-17	-0.338966	-1.42519
204272379	chr1:204272379:C:T	1.90081e-17	-1.23192	0.0454503
204272597	chr1:204272597:C:T	1.38516e-17	-0.0831135	-1.41982
204272629	chr1:204272629:T:C	2.66571e-16	-3.68066e-10	1.45431
204272928	chr1:204272928:G:A	3.49835e-18	-1.44806	-1.43098
204273134	chr1:204273134:C:T	2.49463e-18	-2.04374	-1.17346
204273182	chr1:204273182:C:T	2.9643e-17	-3.68066e-10	-0.742108
204273441	chr1:204273441:C:T	2.95631e-17	-3.68066e-10	-0.744806
204273603	chr1:204273603:C:A	1.26809e-17	-0.170541	-1.4207
204273710	chr1:204273710:A:C	1.44037e-17	-0.064348	-1.3995
204273966	chr1:204273966:CTG:C	7.3899e-18	-2.13122	-4.18584e-10
204273996	chr1:204273996:C:A	1.97627e-18	-2.04562	-1.4045
204274069	chr1:204274069:G:A	1.41608e-17	-0.0797812	-1.40108
204274317	chr1:204274317:A:C	2.38879e-17	-3.68066e-10	-0.957961
204274438	chr1:204274438:G:A	2.57754e-17	-3.68066e-10	-0.881911
204274604	chr1:204274604:C:G	5.56287e-18	-1.48695	-0.928265
204274654	chr1:204274654:C:T	1.82941e-17	-3.68066e-10	-1.22475
204275345	chr1:204275345:C:T	1.33411e-17	-0.116814	-1.42367
204275433	chr1:204275433:T:C	1.94303e-17	0.250869	-1.41537
204275582	chr1:204275582:G:A	1.36655e-17	-0.305569	-1.21089
204276237	chr1:204276237:G:A	1.79382e-17	-3.68066e-10	-1.2444
204276277	chr1:204276277:G:A	1.47946e-17	-3.68066e-10	-1.43707
204277133	chr1:204277133:C:T	1.48182e-17	-3.68066e-10	-1.43547
204277152	chr1:204277152:T:C	6.02273e-17	0.498867	-0.532074
204277245	chr1:204277245:G:A	1.91896e-17	-3.68066e-10	-1.17697
204277301	chr1:204277301:T:C	1.47989e-17	-3.68066e-10	-1.43678
204277515	chr1:204277515:G:T	2.89669e-17	-0.765178	-4.18584e-10
204277814	chr1:204277814:G:A	1.61214e-17	-0.0931052	-1.25808
204277838	chr1:204277838:A:G	1.30947e-17	-0.269989	-1.28914
204278115	chr1:204278115:G:A	1.50607e-17	-3.68066e-10	-1.41924
204278260	chr1:204278260:T:C	1.48952e-17	-0.00322998	-1.42706
204278621	chr1:204278621:G:A	9.01754e-18	-1.93216	-4.18584e-10
204278650	chr1:204278650:T:G	1.44498e-17	-0.0538095	-1.40684
204279482	chr1:204279482:G:A	1.82186e-16	-3.68066e-10	1.07369
204280026	chr1:204280026:C:T	1.80264e-17	-3.68066e-10	-1.23949
204280379	chr1:204280379:G:A	2.30099e-17	-3.68066e-10	-0.995406
204280591	chr1:204280591:T:C	1.2119e-17	-0.292447	-1.34411
204280949	chr1:204280949:C:T	2.53509e-17	0.330775	-1.22929
204280998	chr1:204280998:G:A	7.72962e-18	-2.08627	-4.18584e-10
204281120	chr1:204281120:G:A	2.26665e-18	-2.0277	-1.28533
204281626	chr1:204281626:G:A	1.01e-17	-0.392471	-1.42633
204281766	chr1:204281766:C:G	5.36615e-18	-1.65198	-0.799243
204281794	chr1:204281794:CA:C	1.49931e-17	-3.68066e-10	-1.42374
204281827	chr1:204281827:G:A	1.49648e-17	-3.68066e-10	-1.42563
204281864	chr1:204281864:T:G	6.63174e-18	-1.54644	-0.69302
204282087	chr1:204282087:T:C	1.49686e-17	-3.68066e-10	-1.42538
204282177	chr1:204282177:G:C	2.28798e-16	-3.68066e-10	1.30151
204282224	chr1:204282224:C:T	1.50406e-17	-3.68066e-10	-1.42058
204282236	chr1:204282236:C:T	1.53906e-17	-3.68066e-10	-1.39757
204282387	chr1:204282387:A:C	2.4032e-16	-3.68066e-10	1.35064
204282626	chr1:204282626:A:G	1.18986e-17	-0.248344	-1.40657
204282828	chr1:204282828:G:A	1.95255e-17	-3.68066e-10	-1.15961
204283026	chr1:204283026:G:A	1.67584e-17	-3.68066e-10	-1.31244
204283775	chr1:204283775:G:A	2.81531e-18	-1.99254	-1.10373
204284074	chr1:204284074:C:T	1.87325e-17	-3.68066e-10	-1.20107
204284078	chr1:204284078:G:A	2.87846e-18	-2.03554	-1.03854
204284526	chr1:204284526:G:A	3.18199e-17	-3.68066e-10	-0.671242
204284754	chr1:204284754:G:A	1.87512e-17	0.133002	-1.33308
204285160	chr1:204285160:T:C	2.05095e-17	0.313162	-1.42361
204285327	chr1:204285327:A:G	2.12499e-17	0.353668	-1.42865
204285365	chr1:204285365:G:A	2.09758e-17	0.334282	-1.42224
204285369	chr1:204285369:T:C	5.03567e-17	-0.212201	-4.18584e-10
204285425	chr1:204285425:T:C	1.02686e-16	-3.68066e-10	0.500339
204285456	chr1:204285456:T:G	4.02504e-17	-3.68066e-10	-0.436214
204285542	chr1:204285542:T:C	2.3459e-17	0.441002	-1.41708
204285562	chr1:204285562:G:A	3.62466e-17	0.56229	-1.10328
204285634	chr1:204285634:C:T	2.19218e-18	-1.97333	-1.37311
204285667	chr1:204285667:C:T	2.8188e-18	-1.95366	-1.14136
204285852	chr1:204285852:G:A	3.33212e-17	0.35285	-0.977988
204285853	chr1:204285853:G:A	2.71884e-17	-3.68066e-10	-0.828542
204286107	chr1:204286107:CA:C	2.83853e-17	0.363213	-1.14868
204286227	chr1:204286227:T:C	2.25578e-17	-3.68066e-10	-1.01525
204286468	chr1:204286468:C:T	1.54121e-17	-3.68066e-10	-1.39618
204286703	chr1:204286703:C:A	2.70033e-17	-3.68066e-10	-0.835373
204286720	chr1:204286720:A:G	1.18021e-17	-2.12064	0.457589
204286934	chr1:204286934:T:C	7.34447e-18	-2.13739	-4.18584e-10
204286958	chr1:204286958:T:C	3.84539e-17	-3.68066e-10	-0.481872
204287005	chr1:204287005:G:T	1.4866e-17	-3.68066e-10	-1.43226
204287314	chr1:204287314:G:A	5.95404e-17	-3.68066e-10	-0.0446775
204287765	chr1:204287765:G:A	1.57711e-17	-3.68066e-10	-1.37315
204287955	chr1:204287955:A:G	2.00339e-17	-3.68066e-10	-1.13391
204288203	chr1:204288203:G:A	2.78072e-17	-3.68066e-10	-0.80604
204288279	chr1:204288279:G:A	1.60432e-17	-3.68066e-10	-1.35605
204288891	chr1:204288891:T:C	2.46681e-18	-1.84809	-1.38031
204289080	chr1:204289080:C:T	1.3377e-17	-0.110276	-1.42752
204289235	chr1:204289235:C:T	1.52846e-17	-3.68066e-10	-1.40449
204289569	chr1:204289569:G:A	8.3711e-18	-2.00655	-4.18584e-10
204289973	chr1:204289973:T:A	5.35485e-17	0.301121	-0.451866
204290225	chr1:204290225:T:C	2.62426e-18	-1.88914	-1.27739
204290284	chr1:204290284:T:C	2.6676e-17	-3.68066e-10	-0.847568
204290635	chr1:204290635:C:T	2.11944e-18	-2.04061	-1.33957
204290819	chr1:204290819:G:A	2.20048e-17	-3.68066e-10	-1.04007
204291041	chr1:204291041:C:CAG	2.40392e-18	-2.01154	-1.24269
204291491	chr1:204291491:C:T	1.20817e-15	0.0756825	2.88984
204291582	chr1:204291582:A:G	2.35096e-18	-2.11151	-1.165
204291646	chr1:204291646:T:C	7.53336e-18	-1.02519	-1.08681
204291682	chr1:204291682:A:C	3.67359e-18	-1.92795	-0.902211
204291932	chr1:204291932:A:G	9.34305e-18	-0.951961	-0.944739
204292081	chr1:204292081:T:C	2.94953e-17	-3.68066e-10	-0.747101
204292186	chr1:204292186:T:G	1.60885e-17	-3.68066e-10	-1.35323
204292290	chr1:204292290:G:A	1.89185e-17	-3.68066e-10	-1.19119
204292903	chr1:204292903:CTGTTAG:C	1.08166e-14	5.01849	0.139011
204293125	chr1:204293125:TC:T	2.16751e-17	-3.68066e-10	-1.05517
204293132	chr1:204293132:T:C	3.82978e-18	-1.39891	-1.38961
204293389	chr1:204293389:CCT:C	1.48162e-17	-3.68066e-10	-1.43561
204293453	chr1:204293453:C:T	8.008e-18	-2.05089	-4.18584e-10
204293633	chr1:204293633:A:G	1.49541e-17	-0.676579	-0.749769
204293705	chr1:204293705:T:C	4.39443e-18	-1.44084	-1.21016
204293839	chr1:204293839:G:A	3.03646e-17	-3.68066e-10	-0.718054
204293884	chr1:204293884:G:A	1.79756e-17	-3.68066e-10	-1.24232
204293907	chr1:204293907:G:C	8.5154e-15	4.99053	-0.0722324
204294056	chr1:204294056:C:T	5.53706e-18	-1.36362	-1.05625
204294431	chr1:204294431:G:A	2.93175e-18	-2.05172	-1.00401
204294629	chr1:204294629:A:G	2.48964e-17	-3.68066e-10	-0.916611
204294681	chr1:204294681:G:A	3.95571e-18	-1.35422	-1.40196
204294688	chr1:204294688:C:T	4.36409e-17	-3.68066e-10	-0.355339
204294736	chr1:204294736:C:T	1.361e-17	-1.16448	-0.356043
204294919	chr1:204294919:G:A	8.77028e-15	5.35596	-0.408169
204295231	chr1:204295231:C:T	2.69208e-17	0.598791	-1.43723
204295337	chr1:204295337:A:T	2.5141e-17	-3.68066e-10	-0.906834
204295404	chr1:204295404:C:T	2.51182e-17	-3.68066e-10	-0.907739
204295414	chr1:204295414:C:T	4.11112e-14	5.83813	0.65457
204295664	chr1:204295664:C:T	3.25852e-17	-3.68066e-10	-0.647475
204295754	chr1:204295754:C:T	7.92991e-18	-2.06069	-4.18584e-10
204295902	chr1:204295902:G:A	1.76681e-17	-3.68066e-10	-1.25957
204295999	chr1:204295999:C:T	1.09699e-17	-1.78721	0.0510253
204296000	chr1:204296000:A:G	4.82184e-17	-0.247735	-0.00785791
204296048	chr1:204296048:GC:G	1.00346e-17	-0.723456	-1.10184
204296349	chr1:204296349:A:G	7.28792e-17	-3.68066e-10	0.15747
204296487	chr1:204296487:C:T	1.70541e-17	-3.68066e-10	-1.29494
204296894	chr1:204296894:A:G	1.12089e-14	5.34868	-0.155546
204296900	chr1:204296900:T:A	8.07219e-15	5.53644	-0.671592
204297217	chr1:204297217:A:G	4.40081e-17	-3.68066e-10	-0.346958
204297448	chr1:204297448:T:C	1.99566e-17	-3.68066e-10	-1.13777
204297505	chr1:204297505:C:T	7.25921e-18	-2.14906	-4.18584e-10
204297990	chr1:204297990:A:T	3.26928e-17	-3.68066e-10	-0.644179
204298000	chr1:204298000:A:G	3.25684e-17	0.784973	-1.43296
204298413	chr1:204298413:G:A	1.88918e-18	-2.12356	-1.37163
204298437	chr1:204298437:C:T	3.55986e-17	-3.68066e-10	-0.559026
204298690	chr1:204298690:C:T	6.8669e-15	5.4223	-0.719162
204299020	chr1:204299020:T:C	1.51293e-17	-3.68066e-10	-1.4147
204299608	chr1:204299608:A:G	2.60003e-17	-3.68066e-10	-0.873225
204299865	chr1:204299865:C:T	1.02356e-17	-2.11025	0.304787
204299904	chr1:204299904:G:A	1.86665e-16	-3.68066e-10	1.09798
204300031	chr1:204300031:C:T	7.86347e-15	5.59871	-0.760063
204300057	chr1:204300057:G:A	9.28006e-15	5.69691	-0.69262
204300255	chr1:204300255:A:G	4.71066e-15	5.03818	-0.711934
204300996	chr1:204300996:A:T	2.70334e-17	0.597321	-1.43158
204301290	chr1:204301290:C:T	1.48239e-17	-3.68066e-10	-1.43509
204301845	chr1:204301845:T:C	7.71836e-18	-1.4732	-0.614526
204302631	chr1:204302631:C:T	1.54282e-17	-3.68066e-10	-1.39514
204302744	chr1:204302744:C:T	1.66521e-17	-3.68066e-10	-1.3188
204302786	chr1:204302786:G:A	3.09476e-17	0.398081	-1.09712
204303527	chr1:204303527:A:T	1.54303e-17	-3.68066e-10	-1.395
204303608	chr1:204303608:T:C	3.38022e-17	-3.68066e-10	-0.610808
204303771	chr1:204303771:A:C	1.36901e-17	-1.51466	-4.18584e-10
204304060	chr1:204304060:T:C	1.83635e-14	5.41696	0.269825
204304338	chr1:204304338:T:A	1.77871e-16	-3.68066e-10	1.04972
204304618	chr1:204304618:A:G	7.08306e-18	-1.52186	-0.65177
204305128	chr1:204305128:G:T	2.9766e-17	0.692573	-1.43054
204305388	chr1:204305388:C:A	7.94676e-18	-0.761396	-1.29717
204305391	chr1:204305391:T:C	7.06421e-18	-0.883788	-1.2925
204305483	chr1:204305483:T:C	2.50532e-17	-0.910332	-4.18584e-10
204305798	chr1:204305798:CA:C	1.97571e-17	-0.863694	-0.284127
204305877	chr1:204305877:T:G	3.56909e-17	-3.68066e-10	-0.556438
204306470	chr1:204306470:C:A	5.48491e-18	-1.48693	-0.942399
204306536	chr1:204306536:C:T	4.89512e-18	-2.02576	-0.517335
204306717	chr1:204306717:T:G	8.53841e-18	-2.14744	0.160683
204306798	chr1:204306798:C:T	1.75052e-17	-3.68066e-10	-1.26883
204306884	chr1:204306884:A:G	5.43375e-17	-3.68066e-10	-0.136118
204306912	chr1:204306912:A:C	5.96183e-16	1.79324	0.465971
204307044	chr1:204307044:T:C	5.32119e-16	3.54379	-1.39826
204307264	chr1:204307264:C:T	5.09763e-17	-3.68066e-10	-0.199973
204307299	chr1:204307299:A:T	5.14666e-17	1.04204	-1.23244
204308056	chr1:204308056:C:G	6.78294e-17	-3.68066e-10	0.0856634
204308164	chr1:204308164:T:C	3.32648e-18	-1.51405	-1.41537
204308405	chr1:204308405:G:A	1.73863e-17	-1.58602	0.310366
204308467	chr1:204308467:T:C	1.79993e-17	-3.68066e-10	-1.241
204308533	chr1:204308533:T:C	8.33355e-17	1.50089	-1.20935
204308561	chr1:204308561:T:C	7.50554e-18	-2.11569	-4.18584e-10
204308890	chr1:204308890:T:C	1.80338e-18	-2.13759	-1.40408
204308891	chr1:204308891:G:A	9.9152e-18	-1.83726	-4.18584e-10
204308896	chr1:204308896:A:G	1.04206e-17	-1.78755	-4.18584e-10
204309022	chr1:204309022:T:C	6.18068e-18	-1.47837	-0.831539
204309298	chr1:204309298:C:T	1.48714e-17	-3.68066e-10	-1.4319
204309814	chr1:204309814:G:A	6.04757e-18	-1.54632	-0.785356
204309899	chr1:204309899:C:T	6.06486e-18	-1.55558	-0.773245
204309970	chr1:204309970:C:T	2.42019e-18	-1.8604	-1.38708
204310389	chr1:204310389:C:T	1.61504e-17	-1.34939	-4.18584e-10
204311319	chr1:204311319:T:C	5.39181e-15	5.86989	-1.40859
204311407	chr1:204311407:C:T	1.66889e-17	-3.68066e-10	-1.31659
204311652	chr1:204311652:A:AAC	5.40153e-15	5.87745	-1.41435
204311708	chr1:204311708:T:C	2.88228e-18	-1.78022	-1.29253
204311947	chr1:204311947:G:T	8.01313e-18	-0.660455	-1.3898
204312080	chr1:204312080:G:A	1.59853e-17	-3.68066e-10	-1.35966
204312209	chr1:204312209:T:C	6.30528e-17	-3.68066e-10	0.01264
204312228	chr1:204312228:C:T	7.55556e-18	-2.10905	-4.18584e-10
204312250	chr1:204312250:A:G	7.63733e-18	-2.09828	-4.18584e-10
204312284	chr1:204312284:A:G	1.54752e-17	-3.68066e-10	-1.39209
204312315	chr1:204312315:A:T	1.68046e-17	-3.68066e-10	-1.30968
204312577	chr1:204312577:T:C	7.26963e-18	-2.14763	-4.18584e-10
204312719	chr1:204312719:C:T	1.75745e-17	-3.68066e-10	-1.26488
204313571	chr1:204313571:TCTC:T	1.4805e-17	-3.68066e-10	-1.43637
204313577	chr1:204313577:T:G	2.7906e-16	-3.68066e-10	1.50009
204313643	chr1:204313643:T:G	5.19523e-18	-1.62463	-0.858959
204313756	chr1:204313756:G:A	2.59503e-18	-1.74226	-1.43548
204313808	chr1:204313808:T:C	5.42913e-15	5.88151	-1.41331
204314062	chr1:204314062:G:A	2.92287e-17	-3.68066e-10	-0.756183
204314068	chr1:204314068:A:T	5.60338e-17	1.01653	-1.1219
204314231	chr1:204314231:A:G	5.6726e-15	5.92818	-1.41611
204314447	chr1:204314447:T:C	5.37398e-15	5.87622	-1.41823
204314531	chr1:204314531:T:G	1.50391e-17	-3.68066e-10	-1.42068
204314567	chr1:204314567:C:T	5.48358e-17	-3.68066e-10	-0.126989
204314679	chr1:204314679:T:C	9.2531e-14	6.47664	0.827326
204314692	chr1:204314692:C:A	2.89831e-18	-1.63488	-1.43233
204314834	chr1:204314834:AT:A	5.34528e-15	5.86703	-1.4144
204314836	chr1:204314836:T:C	5.54829e-15	5.90557	-1.41566
204314962	chr1:204314962:C:T	4.44625e-14	6.91057	-0.339506
204314978	chr1:204314978:C:T	5.42157e-17	0.986416	-1.12478
204315205	chr1:204315205:CT:C	1.48787e-17	-3.68066e-10	-1.4314
204315764	chr1:204315764:G:A	5.31498e-17	0.967311	-1.12553
204315910	chr1:204315910:T:C	1.50293e-17	-3.68066e-10	-1.42133
204315924	chr1:204315924:A:C	3.03428e-17	-2.12475	1.40598
204315947	chr1:204315947:G:A	2.31509e-17	-0.0289546	-0.960345
204316253	chr1:204316253:T:C	3.02355e-17	-2.1283	1.40598
204316279	chr1:204316279:C:G	1.50319e-17	-3.68066e-10	-1.42116
204316347	chr1:204316347:G:A	4.6425e-15	5.72521	-1.41354
204316386	chr1:204316386:C:T	5.33633e-17	0.882791	-1.037
204316541	chr1:204316541:G:A	1.51929e-17	-3.68066e-10	-1.4105
204316578	chr1:204316578:G:A	5.30586e-17	0.9826	-1.14253
204316631	chr1:204316631:G:A	5.31038e-17	0.968747	-1.12783
204316741	chr1:204316741:A:G	1.53713e-17	-3.68066e-10	-1.39883
204316891	chr1:204316891:G:A	7.30087e-18	-2.14334	-4.18584e-10
204316902	chr1:204316902:A:G	5.11941e-17	0.964159	-1.15987
204316918	chr1:204316918:A:G	4.8823e-18	-1.66492	-0.880793
204316920	chr1:204316920:A:G	5.0585e-17	0.971198	-1.17888
204316933	chr1:204316933:C:T	5.03458e-18	-1.64052	-0.874485
204317169	chr1:204317169:G:A	5.33993e-17	0.98693	-1.14046
204317184	chr1:204317184:G:A	5.24e-17	0.970618	-1.14304
204317195	chr1:204317195:A:G	5.38964e-17	1.00173	-1.146
204317266	chr1:204317266:AGCTCCAGGCAGGG:A	5.31106e-17	-3.68066e-10	-0.158957
204317412	chr1:204317412:G:A	4.72934e-15	5.73479	-1.40459
204317918	chr1:204317918:A:G	5.3542e-18	-1.56957	-0.883884
204318635	chr1:204318635:GA:G	1.35702e-16	2.13013	-1.351
204318948	chr1:204318948:G:A	5.8868e-17	1.32557	-1.38161
204318961	chr1:204318961:C:G	5.86823e-17	1.3244	-1.38359
204319276	chr1:204319276:T:C	1.52992e-17	-0.156872	-1.24666
204319304	chr1:204319304:C:T	4.94988e-17	-3.68066e-10	-0.229383
204319399	chr1:204319399:C:T	1.40075e-16	2.17481	-1.36396
204319708	chr1:204319708:C:T	1.75873e-17	-3.68066e-10	-1.26415
204319912	chr1:204319912:G:T	2.53459e-16	-3.68066e-10	1.40387
204319923	chr1:204319923:A:G	5.30222e-18	-1.85777	-0.605435
204319979	chr1:204319979:C:T	7.57565e-18	-2.10639	-4.18584e-10
204320071	chr1:204320071:A:G	5.03629e-18	-1.45507	-1.0596
204320174	chr1:204320174:C:G	2.08697e-17	-3.68066e-10	-1.09303
204320265	chr1:204320265:G:A	1.52221e-17	-0.242708	-1.16587
204320489	chr1:204320489:T:C	1.63395e-17	-0.158789	-1.17896
204320652	chr1:204320652:T:G	1.27257e-16	2.05216	-1.33729
204321259	chr1:204321259:C:T	2.00516e-17	-3.68066e-10	-1.13303
204321470	chr1:204321470:G:T	3.29088e-18	-1.52407	-1.41611
204321672	chr1:204321672:G:A	1.74741e-18	-2.1496	-1.4236
204322118	chr1:204322118:C:T	1.86339e-17	-3.68066e-10	-1.20635
204322187	chr1:204322187:GA:G	2.10292e-18	-2.10699	-1.28102
204322216	chr1:204322216:A:C	3.26553e-16	-3.68066e-10	1.65726
204322297	chr1:204322297:A:T	1.86639e-17	-3.68066e-10	-1.20474
204322315	chr1:204322315:G:A	1.91195e-18	-2.0535	-1.42971
204322605	chr1:204322605:G:A	4.68988e-18	-1.92929	-0.656636
204322712	chr1:204322712:T:A	2.90193e-16	1.53921	-4.18584e-10
204322889	chr1:204322889:C:T	1.24946e-17	-1.60604	-4.18584e-10
204323104	chr1:204323104:G:A	1.49303e-17	-3.68066e-10	-1.42794
204323442	chr1:204323442:C:T	2.40906e-17	-3.68066e-10	-0.949511
204323858	chr1:204323858:A:G	8.97498e-17	-3.68066e-10	0.365692
204324114	chr1:204324114:A:G	4.50291e-18	-1.94108	-0.685531
204324453	chr1:204324453:A:G	1.73192e-17	-3.68066e-10	-1.27952
204324482	chr1:204324482:A:G	7.33105e-17	-3.68066e-10	0.163371
204324639	chr1:204324639:G:A	2.67627e-17	-3.68066e-10	-0.844323
204324929	chr1:204324929:TA:T	3.48991e-17	-3.68066e-10	-0.578871
204324979	chr1:204324979:G:A	1.15834e-16	1.98765	-1.36683
204325019	chr1:204325019:G:A	2.30036e-17	-3.68066e-10	-0.995684
204325378	chr1:204325378:T:C	3.11457e-18	-2.12675	-0.868496
204325783	chr1:204325783:C:T	5.41041e-17	-3.68066e-10	-0.140424
204326036	chr1:204326036:G:A	1.29409e-16	0.731644	-4.18584e-10
204326330	chr1:204326330:T:C	1.84771e-17	-3.68066e-10	-1.2148
204326371	chr1:204326371:A:C	1.47199e-17	-1.44213	-4.18584e-10
204326900	chr1:204326900:T:A	1.48901e-17	-3.68066e-10	-1.43064
204326961	chr1:204326961:C:G	3.84569e-17	-3.68066e-10	-0.481795
204327169	chr1:204327169:C:T	1.49842e-17	-3.68066e-10	-1.42434
204328158	chr1:204328158:C:T	2.98285e-17	-3.68066e-10	-0.735868
204328272	chr1:204328272:G:A	2.17177e-18	-1.92359	-1.4322
204328370	chr1:204328370:T:C	7.45665e-18	-2.12223	-4.18584e-10
204328879	chr1:204328879:A:T	5.21531e-17	-3.68066e-10	-0.177149
204328951	chr1:204328951:G:A	2.65304e-18	-1.72429	-1.43133
204328995	chr1:204328995:T:C	1.02389e-15	4.11477	-1.31474
204329220	chr1:204329220:A:T	1.78025e-17	-0.0703688	-1.18162
204329298	chr1:204329298:C:A	2.01563e-17	0.0671423	-1.19496
204329488	chr1:204329488:C:A	7.37691e-18	-2.13298	-4.18584e-10
204330738	chr1:204330738:AGCCCTCCCAAG:A	3.32631e-16	2.88563	-1.20993
204330772	chr1:204330772:G:A	2.33285e-17	-3.68066e-10	-0.981655
204330783	chr1:204330783:T:C	1.57763e-17	-3.68066e-10	-1.37282
204331093	chr1:204331093:T:A	4.63987e-17	-3.68066e-10	-0.294062
204331177	chr1:204331177:G:T	2.02061e-17	-3.68066e-10	-1.12535
204331225	chr1:204331225:T:G	1.06264e-17	-1.76799	-4.18584e-10
204331260	chr1:204331260:A:G	6.89436e-17	-3.68066e-10	0.101955
204331421	chr1:204331421:G:C	1.57358e-17	-3.68066e-10	-1.37539
204331552	chr1:204331552:A:G	1.54103e-17	-3.68066e-10	-1.3963
204331738	chr1:204331738:G:C	1.57732e-17	-3.68066e-10	-1.37302
204331900	chr1:204331900:C:A	2.54219e-18	-2.10644	-1.09186
204332128	chr1:204332128:C:T	9.57289e-18	-1.8724	-4.18584e-10
204332356	chr1:204332356:G:A	5.62731e-18	-1.97343	-0.430268
204332694	chr1:204332694:T:C	4.83321e-15	4.79665	-0.444722
204332982	chr1:204332982:C:T	1.49837e-17	-3.68066e-10	-1.42437
204333692	chr1:204333692:C:T	2.78254e-15	4.67027	-0.87048
204333817	chr1:204333817:A:T	2.14831e-17	-3.68066e-10	-1.06407
204334296	chr1:204334296:T:A	1.18161e-16	-3.68066e-10	0.640713
204334330	chr1:204334330:G:C	1.52393e-17	-3.68066e-10	-1.40745
204334737	chr1:204334737:G:A	5.26845e-17	0.79835	-0.965361
204334799	chr1:204334799:T:C	1.55577e-17	-3.68066e-10	-1.38678
204335103	chr1:204335103:T:C	1.72553e-17	-3.68066e-10	-1.28322
204335143	chr1:204335143:G:A	1.62353e-17	-3.68066e-10	-1.34414
204335323	chr1:204335323:C:G	2.7755e-17	-3.68066e-10	-0.807915
204336054	chr1:204336054:T:G	1.48041e-17	-3.68066e-10	-1.43643
204336134	chr1:204336134:C:T	1.65323e-17	-3.68066e-10	-1.32601
204336135	chr1:204336135:G:A	3.77909e-17	-3.68066e-10	-0.499266
204336300	chr1:204336300:G:A	6.33345e-17	-3.68066e-10	0.0170972
204336501	chr1:204336501:G:A	2.95816e-18	-2.05092	-0.995846
204336981	chr1:204336981:T:C	1.48619e-14	4.91932	0.555901
204337086	chr1:204337086:G:T	2.85611e-18	-2.07415	-1.00772
204337334	chr1:204337334:C:T	5.00156e-17	0.851289	-1.07029
204337483	chr1:204337483:A:G	8.37997e-18	-2.00549	-4.18584e-10
204337704	chr1:204337704:C:T	1.26279e-17	-1.59542	-4.18584e-10
204337793	chr1:204337793:A:G	3.43313e-18	-2.09514	-0.802721
204337959	chr1:204337959:T:C	3.84269e-18	-2.06479	-0.720372
204338374	chr1:204338374:G:A	1.78826e-17	-0.307553	-0.939953
204338554	chr1:204338554:G:C	6.0213e-17	-3.68066e-10	-0.0334453
204338880	chr1:204338880:T:C	6.46468e-17	-3.68066e-10	0.0376052
204339204	chr1:204339204:C:T	1.64888e-17	-3.68066e-10	-1.32865
204339687	chr1:204339687:T:C	8.4889e-14	4.87322	2.34454
204339827	chr1:204339827:A:C	6.04162e-17	-3.68066e-10	-0.0300759
204340006	chr1:204340006:T:C	1.67735e-14	5.08675	0.509478
204340316	chr1:204340316:C:T	1.58908e-17	-3.68066e-10	-1.36559
204341051	chr1:204341051:T:A	3.27704e-17	-3.68066e-10	-0.641807
204341396	chr1:204341396:A:G	1.77879e-16	2.40648	-1.35671
204342227	chr1:204342227:C:A	2.77537e-18	-1.6828	-1.42774
204342650	chr1:204342650:AC:A	2.24531e-17	-1.0199	-4.18584e-10
204342905	chr1:204342905:G:A	1.98154e-17	-0.233597	-0.911275
204343209	chr1:204343209:G:A	3.62684e-17	-3.68066e-10	-0.540386
204343540	chr1:204343540:C:T	3.42643e-18	-1.46316	-1.43665
204343826	chr1:204343826:T:G	2.03736e-17	-3.68066e-10	-1.11709
204343879	chr1:204343879:G:A	9.52445e-17	-3.68066e-10	0.425115
204343944	chr1:204343944:C:T	1.52193e-17	-3.68066e-10	-1.40877
204344028	chr1:204344028:C:T	5.69866e-17	-3.68066e-10	-0.0885175
204344195	chr1:204344195:G:A	1.68606e-17	-3.68066e-10	-1.30635
204344735	chr1:204344735:A:G	1.70683e-17	-3.68066e-10	-1.29411
204345091	chr1:204345091:C:T	3.46047e-18	-2.04404	-0.845884
204345120	chr1:204345120:G:T	5.84749e-17	-3.68066e-10	-0.0627355
204345289	chr1:204345289:G:GT	5.92726e-17	-3.68066e-10	-0.0491853
204345413	chr1:204345413:T:C	8.3743e-17	1.70857	-1.41215
204345604	chr1:204345604:G:A	1.66056e-17	-3.68066e-10	-1.3216
204345923	chr1:204345923:C:G	3.66932e-17	-3.68066e-10	-0.528742
204346450	chr1:204346450:T:A	1.96346e-17	-3.68066e-10	-1.15404
204346622	chr1:204346622:C:A	1.77058e-17	-3.68066e-10	-1.25744
204346865	chr1:204346865:G:T	1.64287e-17	-3.68066e-10	-1.3323
204346954	chr1:204346954:C:T	4.44263e-16	3.35919	-1.39411
204346996	chr1:204346996:C:A	1.05879e-16	-3.68066e-10	0.530964
204347386	chr1:204347386:C:T	9.26393e-17	-3.68066e-10	0.39738
204347663	chr1:204347663:A:G	1.53336e-17	-3.68066e-10	-1.40129
204347956	chr1:204347956:G:A	1.99583e-17	-0.982415	-0.155275
204348027	chr1:204348027:A:C	5.25749e-16	3.51644	-1.38295
204348201	chr1:204348201:G:A	3.87637e-18	-2.06494	-0.711493
204348213	chr1:204348213:G:A	7.59833e-18	-2.1034	-4.18584e-10
204348257	chr1:204348257:A:T	1.94442e-17	-3.68066e-10	-1.16379
204348474	chr1:204348474:T:G	8.82586e-17	1.16038	-0.811437
204348522	chr1:204348522:G:A	8.52377e-17	1.15089	-0.836783
204349012	chr1:204349012:C:G	8.61092e-17	-3.68066e-10	0.324284
204349261	chr1:204349261:G:A	7.95459e-18	-0.731966	-1.32562
204349281	chr1:204349281:A:G	7.30021e-18	-2.14343	-4.18584e-10
204349313	chr1:204349313:C:T	6.98753e-17	0.99291	-0.87753
204349323	chr1:204349323:G:A	4.31173e-18	-1.24075	-1.42924
204349855	chr1:204349855:C:T	7.03075e-17	0.985043	-0.863498
204349869	chr1:204349869:C:T	6.41104e-16	3.64524	-1.31338
204350012	chr1:204350012:T:C	2.54947e-18	-1.8336	-1.36185
204350041	chr1:204350041:G:T	2.46073e-17	-3.68066e-10	-0.928292
204350149	chr1:204350149:G:A	6.59223e-18	-0.858762	-1.38668
204350189	chr1:204350189:C:T	1.79461e-17	-3.68066e-10	-1.24396
204350190	chr1:204350190:A:G	6.37171e-16	3.67558	-1.34987
204350371	chr1:204350371:A:C	4.29599e-16	3.29153	-1.36001
204350435	chr1:204350435:A:G	2.84835e-18	-1.65579	-1.4288
204350779	chr1:204350779:C:T	8.60645e-16	3.89498	-1.26863
204350820	chr1:204350820:C:T	5.65323e-17	-3.68066e-10	-0.096521
204351146	chr1:204351146:C:T	1.16509e-17	-1.67595	-4.18584e-10
204351222	chr1:204351222:G:A	2.68591e-17	-3.68066e-10	-0.840728
204351304	chr1:204351304:G:A	6.021e-18	-0.919665	-1.41641
204351466	chr1:204351466:C:T	3.7779e-17	-3.68066e-10	-0.49958
204351520	chr1:204351520:C:T	2.00402e-17	-3.68066e-10	-1.1336
204351887	chr1:204351887:A:C	2.32134e-17	-3.68066e-10	-0.986603
204351995	chr1:204351995:A:C	7.43344e-17	-3.68066e-10	0.17724
204352262	chr1:204352262:C:T	2.41315e-18	-1.82802	-1.42238
204352437	chr1:204352437:T:A	7.01132e-17	-3.68066e-10	0.118778
204352461	chr1:204352461:C:T	1.83702e-17	-2.05131	0.830705
204352636	chr1:204352636:A:G	6.10385e-14	4.43761	2.45032
204352791	chr1:204352791:C:A	2.44449e-18	-1.81332	-1.42418
204352837	chr1:204352837:C:T	7.67919e-18	-1.74768	-0.345137
204353202	chr1:204353202:G:A	7.30454e-18	-2.14284	-4.18584e-10
204353807	chr1:204353807:A:G	9.63982e-18	-1.73221	-0.13322
204354036	chr1:204354036:A:C	7.48112e-17	-3.68066e-10	0.183635
204354111	chr1:204354111:T:C	2.71649e-16	1.77562	-0.302438
204354146	chr1:204354146:A:G	3.13687e-16	2.02856	-0.411503
204354235	chr1:204354235:G:A	1.54568e-17	-0.988226	-0.405058
204354664	chr1:204354664:A:G	1.41952e-16	2.01303	-1.18888
204354746	chr1:204354746:G:A	1.74318e-16	2.24632	-1.21677
204354869	chr1:204354869:C:T	1.51197e-17	-3.68066e-10	-1.41534
204355262	chr1:204355262:C:T	1.10991e-17	-1.72447	-4.18584e-10
204355458	chr1:204355458:G:A	1.51782e-17	-3.68066e-10	-1.41147
204355757	chr1:204355757:C:T	7.51824e-18	-2.114	-4.18584e-10
204356014	chr1:204356014:T:G	2.39832e-17	-3.68066e-10	-0.953981
204356029	chr1:204356029:C:T	1.52109e-17	-3.68066e-10	-1.40932
204356421	chr1:204356421:G:A	3.92507e-17	-3.68066e-10	-0.461364
204356481	chr1:204356481:C:T	1.0722e-16	-3.68066e-10	0.543553
204356578	chr1:204356578:ATAATAT:A	4.9844e-17	-3.68066e-10	-0.222435
204356581	chr1:204356581:ATAT:A	7.75266e-18	-2.0833	-4.18584e-10
204356893	chr1:204356893:C:T	3.17719e-17	-3.68066e-10	-0.672751
204356925	chr1:204356925:A:G	7.28451e-17	-3.68066e-10	0.157003
204356996	chr1:204356996:T:C	1.81743e-17	-3.68066e-10	-1.23132
204357351	chr1:204357351:G:A	5.43905e-18	-1.03095	-1.40678
204357723	chr1:204357723:G:A	5.77738e-17	-3.68066e-10	-0.0747969
204358284	chr1:204358284:T:C	1.03656e-16	-3.68066e-10	0.50975
204358314	chr1:204358314:A:G	5.58494e-17	-3.68066e-10	-0.108674
204358476	chr1:204358476:A:G	6.40037e-16	3.76225	-1.43206
204358766	chr1:204358766:G:A	1.95613e-16	1.45897	-0.314168
204359126	chr1:204359126:C:T	2.32176e-17	-3.68066e-10	-0.986424
204359304	chr1:204359304:C:A	3.6651e-17	-3.68066e-10	-0.529892
204359480	chr1:204359480:G:A	1.5933e-17	-3.68066e-10	-1.36294
204359526	chr1:204359526:G:A	7.26161e-17	-3.68066e-10	0.153854
204359613	chr1:204359613:A:T	4.13621e-17	0.278349	-0.687316
204360081	chr1:204360081:C:T	5.09468e-17	-3.68066e-10	-0.20055
204360271	chr1:204360271:CCCAGCCAGCCTGGTGATCACCTTTCACCTCTGTGGCTGTCTACT:C	6.05023e-17	-3.68066e-10	-0.0286521
204360667	chr1:204360667:TC:T	8.51922e-17	-3.68066e-10	0.313577
204360683	chr1:204360683:A:G	1.98663e-18	-2.00951	-1.43538
204361690	chr1:204361690:A:G	3.51077e-17	-3.68066e-10	-0.572914
204362248	chr1:204362248:G:A	2.03004e-18	-2.08095	-1.34233
204362390	chr1:204362390:T:G	5.01462e-17	-3.68066e-10	-0.216391
204362809	chr1:204362809:G:A	2.25675e-17	-3.68066e-10	-1.01482
204362957	chr1:204362957:T:C	2.36613e-18	-2.07179	-1.19829
204364359	chr1:204364359:C:T	7.42042e-18	-2.1271	-4.18584e-10
204364498	chr1:204364498:G:A	9.43687e-18	-1.88671	-4.18584e-10
204364508	chr1:204364508:A:G	1.67242e-17	-3.68066e-10	-1.31448
204364561	chr1:204364561:T:C	1.50114e-17	-3.68066e-10	-1.42252
204364777	chr1:204364777:T:A	1.71197e-17	-3.68066e-10	-1.2911
204364948	chr1:204364948:C:A	3.40364e-18	-1.74684	-1.15965
204364967	chr1:204364967:G:A	1.4835e-16	-3.68066e-10	0.868239
204365062	chr1:204365062:G:A	3.52528e-17	-3.68066e-10	-0.568788
204365444	chr1:204365444:G:T	7.25722e-18	-2.14934	-4.18584e-10
204365467	chr1:204365467:G:C	1.47924e-17	-3.68066e-10	-1.43722
204365637	chr1:204365637:A:G	4.07038e-18	-1.74258	-0.985014
204365786	chr1:204365786:G:T	1.56158e-17	-1.38305	-4.18584e-10
204366103	chr1:204366103:G:T	2.54118e-17	-3.68066e-10	-0.89612
204366115	chr1:204366115:G:A	1.57351e-17	-3.68066e-10	-1.37544
204366377	chr1:204366377:G:A	7.31103e-18	-2.14195	-4.18584e-10
204366921	chr1:204366921:G:A	1.67816e-17	-3.68066e-10	-1.31105
204366944	chr1:204366944:C:A	2.89659e-17	-3.68066e-10	-0.765213
204367055	chr1:204367055:G:A	1.48944e-17	-3.68066e-10	-1.43035
204367354	chr1:204367354:C:T	1.53092e-17	-3.68066e-10	-1.40288
204367443	chr1:204367443:G:A	1.42443e-16	-3.68066e-10	0.827608
204367503	chr1:204367503:A:G	3.51306e-18	-1.97767	-0.897175
204367619	chr1:204367619:C:T	1.87892e-17	-3.68066e-10	-1.19805
204367788	chr1:204367788:G:A	2.9384e-17	-3.68066e-10	-0.750883
204367868	chr1:204367868:C:G	1.04867e-17	-1.78122	-4.18584e-10
204367870	chr1:204367870:A:G	1.67701e-17	-3.68066e-10	-1.31174
204368088	chr1:204368088:G:A	1.4826e-17	-3.68066e-10	-1.43495
204368110	chr1:204368110:G:A	1.64172e-17	-3.68066e-10	-1.333
204368232	chr1:204368232:G:A	1.48777e-17	-3.68066e-10	-1.43147
204368934	chr1:204368934:T:C	4.12926e-18	-1.71408	-0.999154
204369037	chr1:204369037:T:C	2.95124e-18	-1.91587	-1.13323
204369059	chr1:204369059:T:C	6.10834e-18	-1.68767	-0.634004
204369890	chr1:204369890:G:A	2.72841e-17	-3.68066e-10	-0.825028
204369998	chr1:204369998:C:T	1.52221e-17	-3.68066e-10	-1.40858
204370415	chr1:204370415:C:T	4.18001e-17	-3.68066e-10	-0.398434
204370416	chr1:204370416:G:A	2.49505e-17	-3.68066e-10	-0.91444
204370824	chr1:204370824:T:G	6.66122e-17	-3.68066e-10	0.0675551
204370872	chr1:204370872:G:T	6.24015e-18	-1.69463	-0.605704
204370919	chr1:204370919:T:A	2.61379e-17	-3.68066e-10	-0.867947
204370937	chr1:204370937:C:T	3.26519e-17	-3.68066e-10	-0.64543
204371247	chr1:204371247:G:A	1.96345e-17	-3.68066e-10	-1.15404
204371859	chr1:204371859:G:T	1.52303e-17	-3.68066e-10	-1.40805
204372793	chr1:204372793:A:C	3.11548e-17	-3.68066e-10	-0.692363
204372813	chr1:204372813:C:T	2.10485e-17	-3.68066e-10	-1.08451
204372860	chr1:204372860:A:G	1.76814e-17	-3.68066e-10	-1.25882
204373816	chr1:204373816:G:C	1.8997e-17	-3.68066e-10	-1.18705
204374041	chr1:204374041:C:T	2.04281e-17	-3.68066e-10	-1.11442
204374084	chr1:204374084:A:T	1.48656e-17	-3.68066e-10	-1.43229
204374406	chr1:204374406:C:T	1.67987e-17	-3.68066e-10	-1.31003
204374913	chr1:204374913:A:T	1.79809e-17	-3.68066e-10	-1.24202
204374984	chr1:204374984:C:T	1.75044e-18	-2.14322	-1.42824
204375054	chr1:204375054:AC:A	7.42496e-18	-2.12649	-4.18584e-10
204375117	chr1:204375117:T:C	4.4973e-17	-3.68066e-10	-0.32527
204375247	chr1:204375247:T:C	5.28108e-18	-2.01188	-0.455325
204375343	chr1:204375343:T:C	3.79139e-17	-3.68066e-10	-0.496015
204375408	chr1:204375408:C:T	2.84776e-18	-2.13049	-0.954311
204375453	chr1:204375453:A:T	1.82941e-18	-2.14559	-1.38175
204375557	chr1:204375557:T:G	8.88942e-18	-1.52683	-0.419641
204375668	chr1:204375668:C:T	1.35657e-16	1.90416	-1.12536
204375670	chr1:204375670:C:T	1.3548e-16	1.80469	-1.02719
204375825	chr1:204375825:G:A	1.48703e-17	-0.678889	-0.753075
204375979	chr1:204375979:T:C	2.78895e-18	-1.98555	-1.12011
204376134	chr1:204376134:G:A	1.50257e-17	-3.68066e-10	-1.42157
204376157	chr1:204376157:C:T	4.06897e-17	-3.68066e-10	-0.425359
204376408	chr1:204376408:C:T	1.78081e-18	-2.12331	-1.43096
204376795	chr1:204376795:G:T	2.37842e-17	0.458684	-1.421
204376878	chr1:204376878:TG:T	1.53179e-17	-3.68066e-10	-1.40231
204377008	chr1:204377008:C:T	1.60004e-17	-3.68066e-10	-1.35872
204377201	chr1:204377201:T:TAGGA	2.53783e-17	-3.68066e-10	-0.89744
204377572	chr1:204377572:G:A	1.64157e-17	-3.68066e-10	-1.33309
204377805	chr1:204377805:T:A	1.06492e-16	-3.68066e-10	0.536741
204378269	chr1:204378269:G:T	1.47929e-17	-3.68066e-10	-1.43719
204378711	chr1:204378711:C:T	1.20393e-17	-1.64316	-4.18584e-10
204378816	chr1:204378816:C:A	3.64756e-18	-2.13939	-0.697885
204379460	chr1:204379460:T:TC	1.61916e-17	-3.68066e-10	-1.34684
204379583	chr1:204379583:G:A	7.16753e-18	-2.1495	-0.0122739
204379782	chr1:204379782:A:G	3.83033e-18	-2.13325	-0.655133
204379792	chr1:204379792:T:G	2.66118e-17	-3.68066e-10	-0.849978
204380436	chr1:204380436:G:A	3.00176e-17	-0.729549	-4.18584e-10
204380642	chr1:204380642:C:T	2.21738e-18	-2.02513	-1.30988
204380940	chr1:204380940:G:A	2.08623e-18	-1.95918	-1.43679
204381760	chr1:204381760:A:C	1.05339e-17	-1.77673	-4.18584e-10
204381880	chr1:204381880:T:G	1.89506e-17	-3.68066e-10	-1.1895
204382021	chr1:204382021:C:T	3.35638e-18	-1.83945	-1.08102
204382034	chr1:204382034:T:C	1.76718e-17	-3.68066e-10	-1.25936
204382135	chr1:204382135:C:T	3.29328e-18	-1.84575	-1.0937
204382166	chr1:204382166:G:A	6.35568e-17	-3.68066e-10	0.0206004
204382554	chr1:204382554:G:C	9.90336e-17	-3.68066e-10	0.464127
204382853	chr1:204382853:A:G	1.65935e-17	-3.68066e-10	-1.32232
204382965	chr1:204382965:C:A	4.03956e-18	-1.35925	-1.37595
204383030	chr1:204383030:C:T	1.25312e-16	-3.68066e-10	0.699472
204383121	chr1:204383121:C:T	3.85473e-18	-1.40608	-1.37595
204383224	chr1:204383224:T:C	1.94757e-17	-3.68066e-10	-1.16217
204383252	chr1:204383252:G:A	9.16387e-17	-3.68066e-10	0.386521
204383702	chr1:204383702:G:A	2.78944e-17	-0.802906	-4.18584e-10
204383738	chr1:204383738:A:G	2.34448e-18	-1.95375	-1.32552
204383979	chr1:204383979:T:C	2.78201e-17	-0.805575	-4.18584e-10
204384189	chr1:204384189:G:T	1.7432e-17	-3.68066e-10	-1.27303
204384358	chr1:204384358:G:A	7.69688e-18	-2.09052	-4.18584e-10
204384824	chr1:204384824:A:T	7.23756e-17	-3.68066e-10	0.150536
204385284	chr1:204385284:G:T	1.74673e-17	-3.68066e-10	-1.271
204385420	chr1:204385420:T:C	1.73264e-18	-2.14985	-1.43183
204385827	chr1:204385827:G:C	2.2009e-18	-2.03498	-1.30749
204386116	chr1:204386116:T:G	3.89123e-18	-1.42263	-1.34997
204386518	chr1:204386518:A:G	2.07212e-18	-2.04592	-1.35684
204386813	chr1:204386813:C:T	2.18218e-18	-2.03299	-1.31802
204386905	chr1:204386905:C:A	1.64356e-17	-3.68066e-10	-1.33188
204387951	chr1:204387951:C:G	5.61901e-18	-2.14401	-0.261164
204388520	chr1:204388520:C:A	1.66812e-17	-3.68066e-10	-1.31705
204388918	chr1:204388918:G:A	3.04017e-18	-2.11977	-0.899644
204388933	chr1:204388933:G:A	8.33895e-17	-3.68066e-10	0.29219
204389004	chr1:204389004:C:T	1.01971e-17	-1.80922	-4.18584e-10
204389430	chr1:204389430:C:T	6.55462e-17	0.051423	-4.18584e-10
204389539	chr1:204389539:G:T	9.06276e-18	-1.92716	-4.18584e-10
204389779	chr1:204389779:GA:G	3.57301e-18	-1.55287	-1.30505
204389846	chr1:204389846:T:C	1.27976e-16	0.720509	-4.18584e-10
204389868	chr1:204389868:A:G	2.33357e-18	-1.84808	-1.43585
204389944	chr1:204389944:T:C	4.28436e-18	-1.34412	-1.33224
204390013	chr1:204390013:T:C	1.5346e-17	-3.68066e-10	-1.40048
204390034	chr1:204390034:C:T	2.09528e-17	-3.68066e-10	-1.08906
204390049	chr1:204390049:T:G	3.54277e-18	-2.08578	-0.780645
204390071	chr1:204390071:TC:T	1.52855e-17	-3.68066e-10	-1.40443
204390205	chr1:204390205:A:C	2.68473e-18	-2.03177	-1.11198
204390282	chr1:204390282:A:G	1.77895e-16	-3.68066e-10	1.04986
204390463	chr1:204390463:A:G	2.12597e-17	-3.68066e-10	-1.07452
204390469	chr1:204390469:T:C	1.2694e-17	-1.26602	-0.324184
204392359	chr1:204392359:A:C	4.57279e-18	-1.60475	-1.00646
204392387	chr1:204392387:G:T	2.64247e-17	-3.68066e-10	-0.857035
204393359	chr1:204393359:G:A	1.17944e-17	-1.6637	-4.18584e-10
204393523	chr1:204393523:T:C	1.65721e-17	-3.68066e-10	-1.32361
204394159	chr1:204394159:A:T	2.98433e-17	-3.68066e-10	-0.735371
204394272	chr1:204394272:T:G	1.8089e-17	-3.68066e-10	-1.23603
204395025	chr1:204395025:T:C	1.5428e-17	-3.68066e-10	-1.39515
204396470	chr1:204396470:C:A	4.38595e-17	-3.68066e-10	-0.350341
204396539	chr1:204396539:A:C	1.92397e-18	-2.0997	-1.37724
204396621	chr1:204396621:C:T	1.84159e-17	0.157471	-1.37559
204396865	chr1:204396865:G:A	1.60593e-17	-1.19733	-0.157714
204397229	chr1:204397229:T:TA	1.48364e-17	-3.68066e-10	-1.43425
204397309	chr1:204397309:G:C	4.0412e-16	1.99033	-0.119946
204397457	chr1:204397457:C:T	7.86631e-18	-2.06874	-4.18584e-10
204397585	chr1:204397585:G:A	2.12564e-17	0.305547	-1.38022
204397851	chr1:204397851:T:A	1.52425e-17	-3.68066e-10	-1.40724
204398079	chr1:204398079:A:G	2.98529e-17	0.571308	-1.30636
204398225	chr1:204398225:C:T	1.48291e-17	-3.68066e-10	-1.43474
204398495	chr1:204398495:C:A	1.47939e-17	-3.68066e-10	-1.43712
204398540	chr1:204398540:G:C	1.72402e-17	-1.29086	0.00676973
204399352	chr1:204399352:A:G	2.25957e-17	-0.822742	-0.19083
204399702	chr1:204399702:C:G	2.46746e-18	-1.87584	-1.3523
204399849	chr1:204399849:T:C	2.62021e-17	0.465814	-1.33131
204400240	chr1:204400240:A:AG	4.14851e-17	-3.68066e-10	-0.405999
204400349	chr1:204400349:A:T	1.32271e-17	-1.28425	-0.264814
204401055	chr1:204401055:G:A	1.55571e-17	-3.68066e-10	-1.38682
204401275	chr1:204401275:C:CT	1.52269e-16	-3.68066e-10	0.894316
204401286	chr1:204401286:C:T	2.35823e-18	-1.91517	-1.35825
204401584	chr1:204401584:TTA:T	1.59334e-17	-3.68066e-10	-1.36292
204401675	chr1:204401675:A:C	1.73183e-17	-3.68066e-10	-1.27957
204401911	chr1:204401911:C:T	1.98601e-17	-3.68066e-10	-1.14262
204402594	chr1:204402594:T:G	1.94779e-18	-2.11717	-1.34747
204402619	chr1:204402619:A:G	1.98865e-18	-2.13579	-1.30808
204402861	chr1:204402861:CAGG:C	5.44895e-17	-0.133325	-4.18584e-10
204403023	chr1:204403023:G:C	1.52764e-17	-3.68066e-10	-1.40502
204403262	chr1:204403262:G:C	1.53193e-17	-3.68066e-10	-1.40222
204403489	chr1:204403489:T:C	1.7566e-18	-2.1407	-1.42725
204403584	chr1:204403584:TAA:T	3.26837e-18	-2.04578	-0.901264
204404272	chr1:204404272:A:G	4.25807e-17	0.586033	-0.965963
204404708	chr1:204404708:A:G	7.57028e-18	-0.765616	-1.34149
204404935	chr1:204404935:A:G	3.87909e-17	0.431127	-0.904275
204405465	chr1:204405465:T:G	1.65591e-17	-3.68066e-10	-1.3244
204405553	chr1:204405553:C:T	1.3754e-16	1.29733	-0.504742
204405682	chr1:204405682:A:G	3.34363e-17	-3.68066e-10	-0.621692
204405683	chr1:204405683:A:C	3.33985e-17	-3.68066e-10	-0.622822
204406488	chr1:204406488:G:A	4.50414e-18	-2.14526	-0.481078
204406713	chr1:204406713:C:A	4.6895e-17	0.627114	-0.910535
204406772	chr1:204406772:TTAGA:T	2.44803e-16	-3.68066e-10	1.36912
204406905	chr1:204406905:A:C	3.09139e-16	2.78563	-1.18317
204407108	chr1:204407108:A:T	6.49533e-18	-0.858379	-1.40187
204407379	chr1:204407379:CATA:C	3.56262e-17	0.736505	-1.29476
204407516	chr1:204407516:C:T	1.56005e-17	-3.68066e-10	-1.38403
204407850	chr1:204407850:C:T	7.25805e-18	-2.14922	-4.18584e-10
204408342	chr1:204408342:A:C	1.84918e-17	-3.68066e-10	-1.21401
204408749	chr1:204408749:A:G	1.92284e-17	-3.68066e-10	-1.17495
204408782	chr1:204408782:C:A	1.4038e-16	-3.68066e-10	0.813018
204408891	chr1:204408891:C:T	1.60694e-17	-3.68066e-10	-1.35442
204409048	chr1:204409048:T:A	1.65944e-17	-3.68066e-10	-1.32227
204409082	chr1:204409082:A:G	7.92761e-18	-0.681013	-1.37997
204409404	chr1:204409404:C:T	1.3353e-16	-3.68066e-10	0.762994
204409647	chr1:204409647:T:C	2.78815e-17	-0.80337	-4.18584e-10
204410324	chr1:204410324:T:C	2.09975e-17	0.335907	-1.42284
204410404	chr1:204410404:T:C	4.28031e-17	0.534226	-0.908948
204410489	chr1:204410489:C:T	1.62664e-17	-3.68066e-10	-1.34223
204410982	chr1:204410982:C:T	1.55486e-17	-3.68066e-10	-1.38736
204411355	chr1:204411355:C:G	7.8783e-18	-1.0192	-1.04802
204411733	chr1:204411733:G:C	1.75114e-17	-3.68066e-10	-1.26848
204411887	chr1:204411887:C:T	2.31871e-17	-3.68066e-10	-0.987737
204412163	chr1:204412163:G:A	3.91438e-17	-3.68066e-10	-0.464092
204412475	chr1:204412475:A:G	1.79589e-18	-2.14835	-1.39748
204412629	chr1:204412629:C:T	2.13815e-17	-3.68066e-10	-1.06881
204412655	chr1:204412655:C:T	2.35898e-17	-3.68066e-10	-0.970518
204412986	chr1:204412986:G:A	1.16764e-17	-1.67377	-4.18584e-10
204413378	chr1:204413378:A:G	7.15551e-17	0.139135	-4.18584e-10
204415500	chr1:204415500:T:A	4.27146e-17	-3.68066e-10	-0.376793
204415659	chr1:204415659:T:C	2.00197e-17	-3.68066e-10	-1.13462
204415772	chr1:204415772:C:T	1.62492e-17	-1.90341	0.560118
204415900	chr1:204415900:TTAG:T	8.13414e-18	-2.03526	-4.18584e-10
204416424	chr1:204416424:C:T	7.82405e-18	-2.07413	-4.18584e-10
204417137	chr1:204417137:A:G	9.14193e-18	-2.13468	0.216222
204417369	chr1:204417369:T:C	1.48414e-17	-3.68066e-10	-1.43391
204417568	chr1:204417568:A:C	6.24657e-18	-1.39306	-0.906239
204418335	chr1:204418335:C:A	6.19642e-17	-1.322	1.31722
204418608	chr1:204418608:TTCC:T	2.17287e-17	-1.0527	-4.18584e-10
204419052	chr1:204419052:C:T	6.75828e-18	-2.13739	-0.0831794
204419316	chr1:204419316:C:A	3.801e-17	-3.68066e-10	-0.493484
204419405	chr1:204419405:C:T	1.83203e-17	-1.22332	-4.18584e-10
204419736	chr1:204419736:T:C	2.7968e-17	-0.800272	-4.18584e-10
204419816	chr1:204419816:G:A	1.62193e-16	2.15064	-1.19319
204419868	chr1:204419868:G:C	4.13694e-17	0.788528	-1.19732
204419939	chr1:204419939:T:G	2.30735e-17	-3.68066e-10	-0.99265
204419958	chr1:204419958:G:A	1.60194e-17	-3.68066e-10	-1.35753
204420027	chr1:204420027:G:C	1.01622e-16	1.71486	-1.22493
204420042	chr1:204420042:G:A	3.06381e-17	-0.411352	-0.297736
204420050	chr1:204420050:C:T	1.5106e-17	-3.68066e-10	-1.41624
204421076	chr1:204421076:G:A	3.22359e-16	2.39027	-0.745933
204421118	chr1:204421118:G:C	1.22222e-17	-0.477418	-1.15066
204421527	chr1:204421527:G:A	1.31549e-16	-3.68066e-10	0.748047
204421804	chr1:204421804:T:C	2.03613e-16	-3.68066e-10	1.18489
204422049	chr1:204422049:G:A	1.86807e-17	-3.68066e-10	-1.20384
204422243	chr1:204422243:G:A	6.73252e-17	-1.15796	1.23617
204422258	chr1:204422258:T:C	6.45303e-17	1.47055	-1.43475
204422341	chr1:204422341:A:G	1.48848e-17	-3.68066e-10	-1.43099
204422393	chr1:204422393:A:G	4.34055e-18	-1.79005	-0.873281
204423129	chr1:204423129:G:A	1.24573e-15	3.02986	-0.0337141
204423314	chr1:204423314:G:A	4.38985e-16	3.37938	-1.42625
204423610	chr1:204423610:A:G	1.50573e-17	-3.68066e-10	-1.41947
204424717	chr1:204424717:G:C	1.55096e-17	-3.68066e-10	-1.38987
204424945	chr1:204424945:G:A	1.50578e-17	-3.68066e-10	-1.41944
204424953	chr1:204424953:C:T	1.55824e-17	-3.68066e-10	-1.38519
204425065	chr1:204425065:G:A	1.50728e-17	-3.68066e-10	-1.41844
204425219	chr1:204425219:C:A	2.26349e-16	0.291799	0.998947
204426351	chr1:204426351:C:T	6.26717e-16	3.00225	-0.693088
204426691	chr1:204426691:C:T	3.17009e-18	-1.55044	-1.42713
204426793	chr1:204426793:A:G	1.48267e-17	-3.68066e-10	-1.43491
204426909	chr1:204426909:A:T	1.50988e-17	-3.68066e-10	-1.41672
204427070	chr1:204427070:G:A	7.95456e-18	-1.13461	-0.922976
204427504	chr1:204427504:G:A	2.2584e-17	-3.68066e-10	-1.01409
204427702	chr1:204427702:G:A	8.59811e-18	-1.19092	-0.788871
204428299	chr1:204428299:G:T	4.36847e-16	3.33124	-1.38299
204428591	chr1:204428591:T:A	3.44179e-18	-1.56493	-1.33041
204428773	chr1:204428773:G:A	7.37456e-18	-2.1333	-4.18584e-10
204428867	chr1:204428867:T:C	2.13401e-17	-3.68066e-10	-1.07074
204428945	chr1:204428945:C:T	8.04617e-18	-1.05995	-0.986187
204429044	chr1:204429044:A:G	6.92603e-18	-0.75975	-1.4363
204429416	chr1:204429416:C:T	7.7857e-18	-1.14511	-0.933933
204429628	chr1:204429628:T:C	1.14132e-17	-1.08093	-0.615636
204429810	chr1:204429810:G:A	1.19762e-17	-1.06397	-0.584441
204430407	chr1:204430407:G:A	6.30895e-18	-1.73923	-0.550138
204430449	chr1:204430449:G:A	8.70762e-18	-1.17156	-0.795577
204430938	chr1:204430938:A:G	7.67242e-16	3.60013	-1.08866
204430947	chr1:204430947:C:T	2.87069e-17	-3.68066e-10	-0.774194
204431029	chr1:204431029:T:C	4.26342e-18	-1.70963	-0.971635
204431522	chr1:204431522:A:C	9.25648e-17	1.54118	-1.14461
204431655	chr1:204431655:A:G	4.068e-17	1.00801	-1.43361
204431931	chr1:204431931:A:G	3.88574e-18	-1.84618	-0.927837
204432264	chr1:204432264:G:C	2.01251e-17	-3.68066e-10	-1.12936
204432938	chr1:204432938:G:A	1.48585e-17	-3.68066e-10	-1.43276
204433039	chr1:204433039:T:C	7.49858e-18	-1.65195	-0.464667
204433239	chr1:204433239:GTCC:G	1.48448e-17	-3.68066e-10	-1.43368
204433260	chr1:204433260:C:T	1.50953e-17	-3.68066e-10	-1.41695
204433372	chr1:204433372:C:T	3.50984e-18	-1.44822	-1.42754
204433751	chr1:204433751:A:G	1.70481e-17	-3.68066e-10	-1.2953
204433770	chr1:204433770:C:T	3.57214e-18	-1.4282	-1.42997
204434022	chr1:204434022:G:A	2.9851e-18	-1.69677	-1.34094
204434183	chr1:204434183:T:C	1.27507e-13	7.43152	0.19308
204434213	chr1:204434213:T:C	1.54435e-17	-3.68066e-10	-1.39414
204434302	chr1:204434302:T:C	3.71692e-16	-3.68066e-10	1.78673
204434355	chr1:204434355:T:C	1.71813e-17	-3.68066e-10	-1.28751
204434359	chr1:204434359:G:A	2.21673e-17	-3.68066e-10	-1.03271
204434531	chr1:204434531:A:G	3.20543e-15	5.31293	-1.37166
204434728	chr1:204434728:T:C	3.21482e-15	5.32881	-1.38461
204434731	chr1:204434731:T:C	1.75858e-17	-3.68066e-10	-1.26424
204435205	chr1:204435205:G:GA	9.02222e-14	7.40935	-0.130656
204435783	chr1:204435783:G:A	8.5183e-18	-1.63625	-0.352868
204436166	chr1:204436166:T:C	1.49304e-17	-3.68066e-10	-1.42793
204436169	chr1:204436169:T:C	1.47983e-17	-3.68066e-10	-1.43682
204436906	chr1:204436906:C:T	3.74237e-15	5.38323	-1.28708
204436946	chr1:204436946:T:C	1.63864e-16	-3.68066e-10	0.967706
204436999	chr1:204436999:C:G	1.53486e-17	-3.68066e-10	-1.40031
204437025	chr1:204437025:C:T	2.94191e-16	-3.68066e-10	1.5529
204437783	chr1:204437783:G:A	1.48151e-17	-3.68066e-10	-1.43569
204437831	chr1:204437831:G:A	1.49961e-17	-3.68066e-10	-1.42354
204437853	chr1:204437853:G:A	7.92269e-18	-0.896131	-1.16547
204438156	chr1:204438156:A:C	1.30842e-16	-3.68066e-10	0.742658
204438170	chr1:204438170:T:C	6.54096e-14	6.68678	0.270313
204438631	chr1:204438631:A:G	2.76201e-17	-3.68066e-10	-0.812791
204439007	chr1:204439007:G:A	3.13323e-18	-1.56011	-1.42916
204439258	chr1:204439258:T:C	7.58275e-18	-1.8362	-0.269257
204439292	chr1:204439292:G:A	8.10826e-18	-2.03845	-4.18584e-10
204439640	chr1:204439640:A:C	8.58238e-17	-0.41431	0.735273
204439801	chr1:204439801:A:G	2.74399e-17	-3.68066e-10	-0.819335
204440031	chr1:204440031:T:TC	1.68417e-17	-3.68066e-10	-1.30748
204440160	chr1:204440160:C:A	3.81743e-18	-1.41798	-1.37378
204441119	chr1:204441119:T:C	1.59812e-17	-3.68066e-10	-1.35992
204441201	chr1:204441201:A:G	1.58112e-17	-3.68066e-10	-1.37061
204441274	chr1:204441274:A:G	3.24493e-18	-1.52868	-1.42555
204441404	chr1:204441404:T:C	3.31487e-18	-1.50918	-1.42373
204441667	chr1:204441667:G:A	3.36888e-18	-1.49117	-1.42559
204441733	chr1:204441733:T:C	1.49433e-17	-3.68066e-10	-1.42707
204441841	chr1:204441841:T:G	1.61617e-17	-3.68066e-10	-1.34869
204441935	chr1:204441935:T:C	5.65189e-14	6.62064	0.190356
204442016	chr1:204442016:C:T	5.30683e-14	7.32515	-0.577145
204442767	chr1:204442767:A:C	1.72956e-17	-3.68066e-10	-1.28088
204442814	chr1:204442814:C:T	5.22506e-14	6.55509	0.177383
204443023	chr1:204443023:T:C	1.65896e-17	-3.68066e-10	-1.32256
204443129	chr1:204443129:C:A	1.49413e-17	-3.68066e-10	-1.4272
204443254	chr1:204443254:G:C	1.72074e-17	-3.68066e-10	-1.28599
204443712	chr1:204443712:G:A	2.00716e-17	-3.68066e-10	-1.13203
204443738	chr1:204443738:G:A	1.5392e-17	-3.68066e-10	-1.39749
204444169	chr1:204444169:C:T	2.32463e-15	4.98807	-1.36809
204444171	chr1:204444171:G:A	3.39742e-15	5.38976	-1.39033
204444612	chr1:204444612:C:T	1.82898e-18	-2.13409	-1.39349
204444717	chr1:204444717:G:A	1.83438e-18	-2.13037	-1.39425
204444792	chr1:204444792:T:A	4.95774e-17	-3.68066e-10	-0.227798
204444858	chr1:204444858:T:C	4.54994e-14	8.03066	-1.43654
204445168	chr1:204445168:C:A	5.44085e-17	-3.68066e-10	-0.134813
204445641	chr1:204445641:T:C	3.34656e-14	7.70807	-1.42113
204446319	chr1:204446319:TCGC:T	1.59184e-17	-3.68066e-10	-1.36386
204446365	chr1:204446365:G:A	2.83101e-18	-1.66105	-1.42965
204446481	chr1:204446481:G:A	3.00455e-18	-1.60156	-1.42965
204446526	chr1:204446526:G:A	1.5781e-17	-3.68066e-10	-1.37253
204446622	chr1:204446622:A:AG	2.80785e-18	-1.66973	-1.42919
204446886	chr1:204446886:G:A	2.82203e-15	5.25114	-1.43726
204446983	chr1:204446983:A:G	1.81252e-18	-2.13433	-1.40228
204447024	chr1:204447024:C:CT	1.57614e-17	-3.68066e-10	-1.37377
204447043	chr1:204447043:G:A	2.49053e-17	-3.68066e-10	-0.916252
204447373	chr1:204447373:C:T	3.91179e-14	7.87718	-1.43418
204447661	chr1:204447661:C:G	1.5771e-17	-3.68066e-10	-1.37316
204447896	chr1:204447896:G:A	3.32535e-15	5.40315	-1.42515
204448189	chr1:204448189:G:C	1.47935e-17	-3.68066e-10	-1.43715
204448420	chr1:204448420:T:C	1.4793e-17	-3.68066e-10	-1.43718
204448844	chr1:204448844:G:A	1.72165e-15	4.75662	-1.43691
204448858	chr1:204448858:C:A	2.88861e-18	-1.63386	-1.4367
204449017	chr1:204449017:C:T	3.23799e-14	7.67808	-1.42412
204449070	chr1:204449070:T:C	1.05643e-14	6.44024	-1.30634
204449348	chr1:204449348:A:AT	2.40077e-17	-3.68066e-10	-0.952957
204449354	chr1:204449354:A:C	1.49358e-17	-3.68066e-10	-1.42757
204449374	chr1:204449374:A:G	1.47924e-17	-3.68066e-10	-1.43722
204449517	chr1:204449517:C:T	4.42667e-18	-1.40705	-1.23664
204449761	chr1:204449761:C:T	2.95435e-15	5.04129	-1.18159
204449811	chr1:204449811:C:T	2.89955e-15	5.27785	-1.43687
204450322	chr1:204450322:C:T	4.50831e-16	-3.68066e-10	1.97976
204450487	chr1:204450487:C:T	3.05293e-14	7.44749	-1.25238
204450690	chr1:204450690:A:C	1.81247e-17	-3.68066e-10	-1.23406
204450714	chr1:204450714:C:T	3.11019e-16	-3.68066e-10	1.60852
204450849	chr1:204450849:G:A	3.27307e-17	-3.68066e-10	-0.643019
204450939	chr1:204450939:G:A	1.25683e-15	4.42246	-1.41745
204451501	chr1:204451501:G:A	2.49271e-18	-1.89244	-1.32552
204451533	chr1:204451533:C:A	2.60125e-18	-1.87207	-1.30327
204451597	chr1:204451597:C:T	2.45764e-18	-1.90413	-1.328
204451646	chr1:204451646:TCA:T	7.24724e-15	6.12381	-1.36676
204451775	chr1:204451775:C:T	9.433e-15	6.26327	-1.24263
204452016	chr1:204452016:C:T	8.45265e-15	6.264	-1.3531
204452019	chr1:204452019:T:C	2.30453e-18	-1.86311	-1.43334
204452190	chr1:204452190:G:A	1.71635e-17	-3.68066e-10	-1.28855
204452413	chr1:204452413:A:G	1.91851e-18	-2.06812	-1.41166
204452624	chr1:204452624:G:A	2.20268e-16	2.69558	-1.43207
204453180	chr1:204453180:T:C	1.54837e-17	-3.68066e-10	-1.39155
204453245	chr1:204453245:A:G	5.28556e-15	5.75787	-1.31647
204453261	chr1:204453261:GCA:G	7.25454e-18	-2.1497	-4.18584e-10
204453294	chr1:204453294:C:T	7.43838e-18	-2.12468	-4.18584e-10
204453403	chr1:204453403:T:C	1.89845e-18	-2.05321	-1.43709
204454039	chr1:204454039:C:T	2.24495e-15	4.94267	-1.35757
204454055	chr1:204454055:G:A	4.79507e-16	3.25245	-1.21103
204454067	chr1:204454067:G:A	4.87969e-17	-0.243665	-4.18584e-10
204454431	chr1:204454431:G:A	6.05491e-17	-0.0278788	-4.18584e-10
204454683	chr1:204454683:G:A	7.55303e-18	-2.10938	-4.18584e-10
204455115	chr1:204455115:C:T	6.75953e-17	-3.68066e-10	0.0822051
204455301	chr1:204455301:A:G	2.6532e-17	-3.68066e-10	-0.852981
204455768	chr1:204455768:G:A	2.79503e-17	-3.68066e-10	-0.800904
204456211	chr1:204456211:G:C	2.95344e-17	-3.68066e-10	-0.745778
204456303	chr1:204456303:C:T	7.26695e-16	3.55705	-1.09987
204456333	chr1:204456333:T:C	7.41875e-16	3.58908	-1.11123
204456365	chr1:204456365:G:A	7.2764e-18	-2.1467	-4.18584e-10
204456583	chr1:204456583:G:C	1.18951e-16	-3.68066e-10	0.647382
204456698	chr1:204456698:G:A	1.69928e-17	-3.68066e-10	-1.29854
204456941	chr1:204456941:A:T	3.00798e-17	-3.68066e-10	-0.727478
204457167	chr1:204457167:A:G	1.33994e-14	6.62968	-1.25804
204457245	chr1:204457245:C:T	4.85374e-15	5.68358	-1.32741
204457272	chr1:204457272:C:CATCG	9.52387e-18	-1.87753	-4.18584e-10
204457439	chr1:204457439:T:C	2.14752e-16	-3.68066e-10	1.23815
204457652	chr1:204457652:T:C	2.16928e-18	-1.97293	-1.38401
204457979	chr1:204457979:G:C	3.58641e-18	-1.41709	-1.43709
204458007	chr1:204458007:G:C	3.20968e-17	-3.68066e-10	-0.662578
204458011	chr1:204458011:T:C	1.51842e-17	-3.68066e-10	-1.41108
204458233	chr1:204458233:T:C	2.23789e-15	4.42833	-0.846376
204458489	chr1:204458489:T:C	3.06357e-18	-1.8913	-1.12045
204458652	chr1:204458652:C:T	8.2711e-18	-2.01857	-4.18584e-10
204458805	chr1:204458805:G:A	3.75776e-18	-2.01796	-0.789551
204458852	chr1:204458852:A:C	2.03952e-17	-3.68066e-10	-1.11603
204459091	chr1:204459091:TAC:T	2.74312e-18	-1.90715	-1.21508
204459324	chr1:204459324:A:G	2.77242e-18	-1.90165	-1.20997
204459648	chr1:204459648:C:T	1.64467e-17	-3.68066e-10	-1.33121
204459649	chr1:204459649:G:A	1.37951e-16	-3.68066e-10	0.795566
204459652	chr1:204459652:C:T	7.27316e-18	-2.14714	-4.18584e-10
204459735	chr1:204459735:G:A	2.64568e-17	-3.68066e-10	-0.855818
204459787	chr1:204459787:C:T	1.65649e-17	-3.68066e-10	-1.32405
204460007	chr1:204460007:C:G	1.89745e-18	-2.08947	-1.40135
204460052	chr1:204460052:G:C	1.64467e-17	-3.68066e-10	-1.33121
204460084	chr1:204460084:A:T	1.79611e-18	-2.14006	-1.40565
204460085	chr1:204460085:T:G	1.79593e-18	-2.14016	-1.40565
204460157	chr1:204460157:A:G	1.49695e-17	-3.68066e-10	-1.42532
204460527	chr1:204460527:C:T	1.67344e-17	-3.68066e-10	-1.31387
204460710	chr1:204460710:C:G	2.51444e-17	-3.68066e-10	-0.906698
204461009	chr1:204461009:G:A	2.57091e-17	-3.68066e-10	-0.884487
204461066	chr1:204461066:A:G	1.76346e-18	-2.13874	-1.42532
204461334	chr1:204461334:G:T	1.34846e-15	4.35508	-1.2797
204461489	chr1:204461489:G:A	1.6129e-17	-3.68066e-10	-1.35071
204461706	chr1:204461706:C:T	1.20801e-14	6.69625	-1.42827
204461735	chr1:204461735:T:C	1.33207e-17	-2.09988	0.557859
204461752	chr1:204461752:G:A	1.47951e-17	-3.68066e-10	-1.43704
204462135	chr1:204462135:G:A	1.59944e-17	-3.68066e-10	-1.3591
204462214	chr1:204462214:A:G	2.13817e-17	-3.68066e-10	-1.0688
204462837	chr1:204462837:C:T	1.48159e-16	-3.68066e-10	0.866951
204462919	chr1:204462919:G:T	3.03261e-17	-3.68066e-10	-0.719324
204462923	chr1:204462923:T:C	1.84747e-15	4.82749	-1.43726
204462927	chr1:204462927:T:TA	1.63925e-17	-3.68066e-10	-1.33451
204462945	chr1:204462945:T:C	7.36455e-16	3.66625	-1.19573
204463108	chr1:204463108:A:C	1.96059e-15	4.77996	-1.3303
204463282	chr1:204463282:G:A	6.29807e-15	5.69376	-1.0771
204463369	chr1:204463369:CCT:C	1.71335e-15	4.36479	-1.04992
204463965	chr1:204463965:A:C	4.87107e-16	3.26558	-1.20843
204465149	chr1:204465149:T:C	2.0395e-17	-3.68066e-10	-1.11604
204465376	chr1:204465376:T:C	3.17645e-17	-3.68066e-10	-0.672983
204465428	chr1:204465428:C:T	1.62871e-17	-3.68066e-10	-1.34096
204465436	chr1:204465436:C:T	1.29702e-16	-3.68066e-10	0.733905
204465592	chr1:204465592:C:T	3.05486e-17	-3.68066e-10	-0.712015
204465902	chr1:204465902:A:C	2.4982e-18	-2.14978	-1.06598
204466183	chr1:204466183:G:A	1.49424e-17	-3.68066e-10	-1.42713
204466453	chr1:204466453:G:A	1.61493e-17	-3.68066e-10	-1.34946
204466795	chr1:204466795:T:C	7.78285e-17	-3.68066e-10	0.223174
204466938	chr1:204466938:G:A	4.95429e-15	5.24562	-0.868944
204467149	chr1:204467149:T:TG	7.3803e-17	-3.68066e-10	0.170067
204467392	chr1:204467392:G:C	1.77403e-18	-2.1257	-1.43238
204467512	chr1:204467512:A:G	1.74803e-18	-2.13872	-1.43412
204467573	chr1:204467573:A:G	7.61236e-17	-3.68066e-10	0.201025
204467820	chr1:204467820:T:C	1.82462e-18	-2.14053	-1.38943
204467828	chr1:204467828:T:C	1.8328e-18	-2.131	-1.39448
204468295	chr1:204468295:C:G	1.81867e-18	-2.13829	-1.39494
204468339	chr1:204468339:T:A	1.50167e-17	-3.68066e-10	-1.42217
204468443	chr1:204468443:G:C	4.64652e-15	3.04897	1.26357
204468593	chr1:204468593:G:A	1.55295e-17	-3.68066e-10	-1.38859
204468631	chr1:204468631:C:G	3.02094e-18	-1.92257	-1.1032
204469206	chr1:204469206:C:T	2.63509e-17	-3.68066e-10	-0.859831
204469580	chr1:204469580:G:A	2.50833e-17	-3.68066e-10	-0.909131
204469992	chr1:204469992:C:T	3.13555e-17	-3.68066e-10	-0.685942
204470070	chr1:204470070:T:C	3.85868e-17	-3.68066e-10	-0.478422
204470131	chr1:204470131:C:A	1.25387e-17	-1.60251	-4.18584e-10
204470196	chr1:204470196:C:T	1.49212e-17	-3.68066e-10	-1.42855
204470493	chr1:204470493:A:C	1.54154e-17	-3.68066e-10	-1.39597
204470672	chr1:204470672:A:G	1.79212e-17	-3.68066e-10	-1.24535
204470965	chr1:204470965:A:G	1.62182e-17	-3.68066e-10	-1.3452
204471048	chr1:204471048:C:T	4.05522e-18	-1.60799	-1.12334
204471693	chr1:204471693:C:T	2.23621e-17	-3.68066e-10	-1.02397
204471730	chr1:204471730:C:T	1.62135e-17	-3.68066e-10	-1.34549
204472312	chr1:204472312:C:T	7.25439e-18	-2.14973	-4.18584e-10
204472415	chr1:204472415:G:A	1.94648e-17	-3.68066e-10	-1.16272
204472438	chr1:204472438:C:T	2.81235e-17	-3.68066e-10	-0.794728
204472548	chr1:204472548:G:C	2.25965e-17	-3.68066e-10	-1.01354
204473166	chr1:204473166:A:T	3.71859e-18	-1.61875	-1.19924
204473458	chr1:204473458:T:TG	1.50643e-17	-3.68066e-10	-1.41901
204474393	chr1:204474393:C:G	5.77977e-17	-3.68066e-10	-0.0743832
204474731	chr1:204474731:C:T	2.35104e-17	-3.68066e-10	-0.973891
204474943	chr1:204474943:CCTCT:C	8.60002e-17	-3.68066e-10	0.323017
204475263	chr1:204475263:C:T	1.54341e-17	-3.68066e-10	-1.39475
204475407	chr1:204475407:C:T	2.5573e-17	-3.68066e-10	-0.889796
204475559	chr1:204475559:A:G	3.29111e-17	-0.637524	-4.18584e-10
204475592	chr1:204475592:G:A	1.89415e-17	-3.68066e-10	-1.18998
204475674	chr1:204475674:C:T	7.39349e-18	-2.13073	-4.18584e-10
204475720	chr1:204475720:A:G	3.25453e-17	-3.68066e-10	-0.648699
204475762	chr1:204475762:C:A	1.89281e-17	-3.68066e-10	-1.19068
204476495	chr1:204476495:G:A	1.88105e-17	-3.68066e-10	-1.19692
204476531	chr1:204476531:G:A	4.25131e-16	1.91188	0.00918129
204477169	chr1:204477169:A:G	1.6453e-17	-3.68066e-10	-1.33083
204477185	chr1:204477185:T:C	6.63002e-18	-1.60161	-0.638111
204477281	chr1:204477281:G:A	1.48478e-17	-3.68066e-10	-1.43348
204477560	chr1:204477560:A:G	2.83014e-18	-1.74352	-1.34749
204477906	chr1:204477906:T:C	2.27422e-17	-3.68066e-10	-1.00711
204478412	chr1:204478412:A:G	2.80068e-17	-3.68066e-10	-0.798886
204478470	chr1:204478470:T:A	1.61943e-17	-3.68066e-10	-1.34667
204478934	chr1:204478934:G:C	6.16094e-17	0.187613	-0.198132
204479888	chr1:204479888:A:G	2.11951e-17	-3.68066e-10	-1.07756
204480216	chr1:204480216:C:A	4.67329e-17	-3.68066e-10	-0.286884
204480306	chr1:204480306:A:G	1.65801e-15	4.28084	-0.998796
204480422	chr1:204480422:G:A	5.68808e-17	-3.68066e-10	-0.0903752
204480586	chr1:204480586:G:A	2.14309e-17	-3.68066e-10	-1.0665
204480824	chr1:204480824:T:C	1.83858e-18	-2.11713	-1.40521
204481107	chr1:204481107:A:G	5.65662e-17	-3.68066e-10	-0.095922
204481147	chr1:204481147:T:A	4.9086e-17	-3.68066e-10	-0.23776
204481213	chr1:204481213:C:G	5.56931e-13	10.1	-1.0011
204481245	chr1:204481245:G:A	1.39357e-17	-1.49688	-4.18584e-10
204481339	chr1:204481339:C:T	1.88352e-18	-2.08632	-1.41187
204481354	chr1:204481354:A:G	1.90717e-18	-2.09367	-1.39204
204481958	chr1:204481958:C:T	1.83185e-18	-2.12139	-1.40461
204482367	chr1:204482367:T:C	2.58169e-18	-2.11036	-1.07253
204482373	chr1:204482373:T:C	1.81951e-17	-3.68066e-10	-1.23018
204482753	chr1:204482753:C:T	1.66831e-17	-3.68066e-10	-1.31694
204483000	chr1:204483000:G:A	2.56198e-18	-1.78326	-1.4073
204483119	chr1:204483119:C:T	2.70139e-18	-1.72563	-1.41194
204483150	chr1:204483150:A:G	1.98049e-15	3.81826	-0.358492
204483284	chr1:204483284:G:A	1.4892e-17	-3.68066e-10	-1.43051
204483520	chr1:204483520:G:A	5.81378e-17	-3.68066e-10	-0.0685163
204483651	chr1:204483651:G:A	1.84026e-15	3.77439	-0.388061
204483867	chr1:204483867:G:C	1.48378e-17	-3.68066e-10	-1.43415
204484007	chr1:204484007:C:T	1.53407e-17	-3.68066e-10	-1.40082
204484087	chr1:204484087:G:A	4.06125e-17	-3.68066e-10	-0.427258
204484192	chr1:204484192:C:T	3.15523e-14	7.37754	-1.14947
204484565	chr1:204484565:C:T	1.77439e-18	-2.14685	-1.41103
204484656	chr1:204484656:A:C	1.72549e-18	-2.14959	-1.43624
204485199	chr1:204485199:C:T	1.73709e-17	-3.68066e-10	-1.27654
204485223	chr1:204485223:G:A	2.00912e-18	-2.13325	-1.30038
204485401	chr1:204485401:CT:C	5.05908e-18	-2.08029	-0.429855
204485404	chr1:204485404:A:G	5.02046e-18	-2.08521	-0.432604
204485613	chr1:204485613:G:A	1.52489e-15	3.96941	-0.771061
204485823	chr1:204485823:G:A	3.95056e-18	-2.08605	-0.671422
204485876	chr1:204485876:T:C	1.48483e-17	-3.68066e-10	-1.43345
204486100	chr1:204486100:A:C	1.6335e-17	-3.68066e-10	-1.33802
204486694	chr1:204486694:C:T	2.86496e-17	-3.68066e-10	-0.776193
204487018	chr1:204487018:G:A	5.82818e-17	-3.68066e-10	-0.066043
204487154	chr1:204487154:G:A	1.88069e-18	-2.13273	-1.36697
204487301	chr1:204487301:G:A	7.0182e-17	-3.68066e-10	0.119758
204487488	chr1:204487488:C:T	1.66371e-17	-3.68066e-10	-1.3197
204487707	chr1:204487707:C:T	1.47974e-17	-3.68066e-10	-1.43688
204487794	chr1:204487794:A:G	1.48234e-17	-3.68066e-10	-1.43513
204487855	chr1:204487855:T:G	2.27065e-18	-2.023	-1.28827
204488208	chr1:204488208:G:A	1.98021e-18	-2.13136	-1.31677
204488354	chr1:204488354:C:G	2.8575e-17	-3.68066e-10	-0.778802
204488658	chr1:204488658:C:T	2.79251e-17	-2.06066	1.25885
204489753	chr1:204489753:C:T	2.20069e-17	-3.68066e-10	-1.03998
204489924	chr1:204489924:G:A	1.58124e-17	-3.68066e-10	-1.37054
204490400	chr1:204490400:C:T	4.06318e-18	-1.45247	-1.2769
204490633	chr1:204490633:G:GC	9.25006e-18	-1.9067	-4.18584e-10
204490658	chr1:204490658:T:C	1.2305e-15	3.34282	-0.358974
204491339	chr1:204491339:A:G	1.8757e-17	-3.68066e-10	-1.19976
204491553	chr1:204491553:T:C	3.48738e-18	-2.12134	-0.760843
204492354	chr1:204492354:C:A	6.46929e-17	-3.68066e-10	0.0383181
204492435	chr1:204492435:T:C	1.50377e-17	-3.68066e-10	-1.42077
204492494	chr1:204492494:C:T	1.82235e-18	-2.13316	-1.39804
204492922	chr1:204492922:A:G	3.86525e-17	-2.06924	1.59252
204493482	chr1:204493482:A:AT	1.48388e-17	-3.68066e-10	-1.43409
204493484	chr1:204493484:G:A	2.85134e-12	10.6681	0.0638487
204493662	chr1:204493662:C:CCA	1.54686e-17	-3.68066e-10	-1.39252
204493928	chr1:204493928:G:A	3.84292e-17	-3.68066e-10	-0.482515
204494174	chr1:204494174:A:C	1.58121e-17	-3.68066e-10	-1.37056
204496650	chr1:204496650:T:C	4.00316e-17	-3.68066e-10	-0.441664
204496804	chr1:204496804:G:A	2.4323e-17	-3.68066e-10	-0.939911
204496948	chr1:204496948:C:T	1.57859e-17	-3.68066e-10	-1.37221
204497048	chr1:204497048:G:A	3.47934e-18	-1.95462	-0.92987
204497209	chr1:204497209:A:G	2.97282e-17	-3.68066e-10	-0.739237
204497579	chr1:204497579:T:A	1.74931e-17	-3.68066e-10	-1.26953
204497894	chr1:204497894:A:G	1.89735e-17	-3.68066e-10	-1.18829
204499573	chr1:204499573:A:G	5.0974e-17	-3.68066e-10	-0.200018
204500016	chr1:204500016:A:G	5.76685e-17	-3.68066e-10	-0.0766226
204500186	chr1:204500186:T:C	6.89479e-12	11.5509	0.0640227
204500915	chr1:204500915:AC:A	6.20277e-17	-3.68066e-10	-0.00375241
204501001	chr1:204501001:G:C	1.91877e-18	-2.05796	-1.42169
204501375	chr1:204501375:C:T	1.0615e-17	-1.76907	-4.18584e-10
204501914	chr1:204501914:TC:T	2.93321e-18	-1.80293	-1.2523
204502498	chr1:204502498:T:C	1.50326e-17	-3.68066e-10	-1.42111
204502549	chr1:204502549:G:A	7.25645e-18	-2.14944	-4.18584e-10
204503011	chr1:204503011:A:G	2.68511e-18	-1.84474	-1.29888
204503151	chr1:204503151:C:T	4.01932e-18	-1.34882	-1.3914
204503767	chr1:204503767:C:A	1.70083e-17	-3.68066e-10	-1.29763
204504102	chr1:204504102:T:C	2.29009e-17	-3.68066e-10	-1.00016
204504406	chr1:204504406:T:C	3.81141e-17	-3.68066e-10	-0.490749
204505011	chr1:204505011:G:A	5.64831e-17	-3.68066e-10	-0.097392
204505204	chr1:204505204:C:T	1.77167e-17	-3.68066e-10	-1.25682
204505232	chr1:204505232:C:T	3.34944e-17	-3.68066e-10	-0.619956
204506465	chr1:204506465:A:G	1.51258e-17	-3.68066e-10	-1.41493
204506636	chr1:204506636:C:G	3.11001e-17	-3.68066e-10	-0.694121
204507792	chr1:204507792:A:T	1.5015e-17	-3.68066e-10	-1.42228
204507864	chr1:204507864:T:C	9.04236e-17	0.373172	-4.18584e-10
204508397	chr1:204508397:T:A	4.45439e-16	2.83626	-0.868528
204508849	chr1:204508849:A:G	1.96065e-18	-2.02287	-1.43518
204509521	chr1:204509521:C:T	2.70292e-18	-1.93089	-1.20611
204509954	chr1:204509954:T:C	1.06639e-17	-1.76446	-4.18584e-10
204510000	chr1:204510000:A:G	3.62683e-17	-3.68066e-10	-0.540389
204510048	chr1:204510048:T:C	2.92033e-18	-2.00251	-1.05712
204510661	chr1:204510661:C:T	3.85095e-17	-3.68066e-10	-0.480427
204511226	chr1:204511226:C:T	1.48934e-17	-3.68066e-10	-1.43042
204511614	chr1:204511614:T:A	1.82875e-18	-2.09658	-1.43112
204512081	chr1:204512081:G:A	2.92905e-18	-1.98909	-1.06756
204512240	chr1:204512240:T:C	2.92185e-18	-1.97449	-1.08463
204512268	chr1:204512268:A:G	8.8225e-15	3.27985	1.67388
204512882	chr1:204512882:T:C	1.69782e-17	-3.68066e-10	-1.2994
204513134	chr1:204513134:G:A	2.67682e-18	-1.94015	-1.20656
204513161	chr1:204513161:G:A	1.96859e-17	-3.68066e-10	-1.15143
204513466	chr1:204513466:C:T	1.99381e-18	-2.00435	-1.43693
204513640	chr1:204513640:G:A	7.69881e-17	-3.68066e-10	0.212319
204513723	chr1:204513723:T:C	1.96524e-17	-3.68066e-10	-1.15313
204514076	chr1:204514076:G:A	8.02066e-17	-3.68066e-10	0.253272
204514594	chr1:204514594:T:G	1.47946e-17	-3.68066e-10	-1.43707
204515185	chr1:204515185:C:G	4.5213e-18	-1.95015	-0.672379
204515429	chr1:204515429:A:G	2.01226e-18	-2.131	-1.30108
204516250	chr1:204516250:G:GC	1.70474e-17	-3.68066e-10	-1.29534
204516697	chr1:204516697:G:A	4.24545e-18	-1.99712	-0.688362
204517077	chr1:204517077:G:C	2.05047e-18	-1.98766	-1.4256
204517364	chr1:204517364:A:G	1.2367e-16	-3.68066e-10	0.686283
204518040	chr1:204518040:C:A	2.96373e-17	-3.68066e-10	-0.742299
204518651	chr1:204518651:C:T	1.48256e-17	-3.68066e-10	-1.43497
204519072	chr1:204519072:G:C	1.48116e-17	-3.68066e-10	-1.43592
204519150	chr1:204519150:G:C	2.99757e-18	-1.97312	-1.06041
204519559	chr1:204519559:A:G	1.26824e-11	11.8193	0.405091
204520015	chr1:204520015:T:C	3.14599e-18	-1.93816	-1.04705
204520429	chr1:204520429:C:A	3.66142e-18	-1.70563	-1.12785
204521505	chr1:204521505:C:CT	7.56842e-18	-2.10735	-4.18584e-10
204521546	chr1:204521546:C:T	1.86345e-11	12.4413	0.167885
204522483	chr1:204522483:C:T	3.19567e-17	-3.68066e-10	-0.66695
204522484	chr1:204522484:G:A	3.1727e-18	-1.95046	-1.02629
204522500	chr1:204522500:C:T	2.42534e-18	-1.97921	-1.26615
204522523	chr1:204522523:G:A	1.6719e-17	-3.68066e-10	-1.31479
204522674	chr1:204522674:A:G	2.1024e-18	-1.96885	-1.41941
204523025	chr1:204523025:C:G	3.09663e-18	-1.93289	-1.06813
204523159	chr1:204523159:G:A	2.57171e-17	0.443008	-1.32718
204523217	chr1:204523217:C:A	1.49118e-17	-3.68066e-10	-1.42918
204523394	chr1:204523394:G:A	1.40809e-11	12.3105	0.01854
204523656	chr1:204523656:T:C	3.77625e-16	2.65443	-0.851857
204523899	chr1:204523899:G:T	4.11183e-17	-3.68066e-10	-0.414879
204524288	chr1:204524288:T:C	1.8951e-17	-3.68066e-10	-1.18948
204524434	chr1:204524434:G:T	4.63171e-17	-3.68066e-10	-0.295822
204524435	chr1:204524435:C:T	4.63654e-17	-3.68066e-10	-0.29478
204524953	chr1:204524953:CTG:C	5.67513e-17	-3.68066e-10	-0.0926536
204525155	chr1:204525155:C:T	3.58923e-16	2.69645	-0.944674
204525308	chr1:204525308:C:T	3.48094e-16	2.66063	-0.939493
204525610	chr1:204525610:G:A	1.49641e-17	-3.68066e-10	-1.42568
204526125	chr1:204526125:G:A	3.08624e-18	-1.94973	-1.05465
204526146	chr1:204526146:C:G	4.2407e-17	-3.68066e-10	-0.38402
204526708	chr1:204526708:C:G	3.86041e-17	-3.68066e-10	-0.477976
204526718	chr1:204526718:C:A	3.8676e-17	-3.68066e-10	-0.476112
204526752	chr1:204526752:C:T	1.82323e-17	-3.68066e-10	-1.22814
204527468	chr1:204527468:A:G	2.12666e-17	-3.68066e-10	-1.0742
204527572	chr1:204527572:G:A	3.43152e-17	-0.595746	-4.18584e-10
204527701	chr1:204527701:C:CTT	1.85796e-18	-2.13221	-1.37965
204527728	chr1:204527728:C:A	3.16292e-18	-1.94523	-1.0346
204527767	chr1:204527767:A:G	3.14657e-18	-1.95492	-1.0301
204528177	chr1:204528177:A:G	1.47959e-17	-3.68066e-10	-1.43698
204528228	chr1:204528228:A:G	5.48286e-18	-1.94022	-0.489485
204528285	chr1:204528285:A:G	1.98519e-18	-2.02519	-1.42043
204528754	chr1:204528754:A:G	3.29055e-17	-3.68066e-10	-0.637693
204528785	chr1:204528785:G:C	1.81505e-18	-2.12636	-1.40886
204529236	chr1:204529236:C:T	5.35385e-18	-1.911	-0.542521
204529771	chr1:204529771:T:C	1.86605e-17	-3.68066e-10	-1.20492
204529928	chr1:204529928:A:G	3.28755e-18	-1.95494	-0.986252
204531129	chr1:204531129:G:A	1.28625e-11	12.3437	-0.105247
204532255	chr1:204532255:C:T	1.10363e-11	12.0302	0.0551385
204532272	chr1:204532272:C:T	4.20783e-17	-3.68066e-10	-0.391801
204533078	chr1:204533078:G:A	4.20683e-17	-3.68066e-10	-0.392038
204533732	chr1:204533732:T:A	1.48944e-17	-3.68066e-10	-1.43035
204533817	chr1:204533817:C:G	1.68796e-17	-3.68066e-10	-1.30523
204534517	chr1:204534517:T:G	1.9659e-17	-1.1528	-4.18584e-10
204534688	chr1:204534688:C:G	4.98654e-18	-1.92723	-0.597356
204535124	chr1:204535124:G:A	7.27244e-18	-2.14724	-4.18584e-10
204535250	chr1:204535250:C:T	1.48288e-17	-3.68066e-10	-1.43476
204535359	chr1:204535359:G:A	3.3857e-18	-1.97343	-0.938345
204535399	chr1:204535399:T:C	2.06174e-18	-2.02124	-1.38654
204535449	chr1:204535449:A:G	1.50353e-17	-3.68066e-10	-1.42093
204535535	chr1:204535535:T:C	1.66124e-17	-3.68066e-10	-1.32118
204535815	chr1:204535815:A:C	1.50038e-17	-3.68066e-10	-1.42303
204536028	chr1:204536028:G:A	4.92122e-18	-1.19171	-1.34607
204536359	chr1:204536359:T:C	3.91243e-16	2.60394	-0.765942
204536377	chr1:204536377:C:T	1.52373e-17	-3.68066e-10	-1.40759
204536979	chr1:204536979:C:T	2.09847e-18	-1.99934	-1.39078
204537046	chr1:204537046:CT:C	1.26923e-11	12.2325	-0.00735587
204537124	chr1:204537124:G:C	1.66626e-17	-3.68066e-10	-1.31817
204538313	chr1:204538313:G:A	1.4843e-17	-3.68066e-10	-1.4338
204538677	chr1:204538677:T:C	2.46376e-17	-3.68066e-10	-0.927059
204538862	chr1:204538862:C:T	3.62101e-17	-3.68066e-10	-0.541994
204539019	chr1:204539019:G:A	1.28161e-12	11.3684	-1.43614
204539031	chr1:204539031:G:A	3.85404e-18	-1.69744	-1.08477
204539064	chr1:204539064:T:C	1.47934e-17	-3.68066e-10	-1.43715
204539523	chr1:204539523:T:G	2.05216e-17	-1.10986	-4.18584e-10
204539544	chr1:204539544:T:G	1.48041e-17	-3.68066e-10	-1.43643
204539717	chr1:204539717:A:C	3.26994e-17	-3.68066e-10	-0.643976
204539782	chr1:204539782:C:A	3.20286e-17	-3.68066e-10	-0.664705
204540624	chr1:204540624:A:G	3.68457e-17	-3.68066e-10	-0.524594
204541338	chr1:204541338:G:A	8.30112e-18	-2.01494	-4.18584e-10
204541881	chr1:204541881:A:G	7.25855e-18	-2.14915	-4.18584e-10
204541910	chr1:204541910:GCA:G	3.37018e-17	-3.68066e-10	-0.61378
204542474	chr1:204542474:C:A	1.84843e-18	-2.08636	-1.43064
204542576	chr1:204542576:T:C	2.7912e-18	-1.75015	-1.35471
204542731	chr1:204542731:T:G	1.52366e-17	-3.68066e-10	-1.40763
204542742	chr1:204542742:G:A	1.54081e-17	-3.68066e-10	-1.39644
204542796	chr1:204542796:T:C	3.27195e-17	-0.64336	-4.18584e-10
204542972	chr1:204542972:T:C	3.37142e-18	-1.93636	-0.97964
204543052	chr1:204543052:A:G	1.66662e-17	-3.68066e-10	-1.31795
204543057	chr1:204543057:G:A	1.66665e-17	-3.68066e-10	-1.31793
204543067	chr1:204543067:A:T	3.78865e-18	-1.70909	-1.09023
204543413	chr1:204543413:T:C	2.73475e-17	-3.68066e-10	-0.822706
204543598	chr1:204543598:A:G	1.76546e-17	-3.68066e-10	-1.26033
204543801	chr1:204543801:A:T	1.66665e-17	-3.68066e-10	-1.31793
204543808	chr1:204543808:T:C	3.31141e-17	-3.68066e-10	-0.631373
204543893	chr1:204543893:C:T	3.04362e-17	-0.7157	-4.18584e-10
204544128	chr1:204544128:A:G	2.10436e-18	-1.99537	-1.39195
204544181	chr1:204544181:G:C	1.5417e-17	-3.68066e-10	-1.39586
204544274	chr1:204544274:G:A	2.5023e-16	2.46322	-1.07218
204545877	chr1:204545877:G:T	1.48502e-17	-3.68066e-10	-1.43332
204546171	chr1:204546171:G:C	3.89622e-18	-1.67737	-1.09396
204546632	chr1:204546632:T:C	7.51128e-18	-2.11493	-4.18584e-10
204546735	chr1:204546735:C:T	3.17204e-18	-1.95573	-1.02123
204546897	chr1:204546897:A:G	2.96339e-18	-1.92729	-1.11771
204547357	chr1:204547357:T:G	6.01029e-18	-0.919751	-1.41811
204547436	chr1:204547436:C:T	7.54596e-18	-2.11032	-4.18584e-10
204547790	chr1:204547790:C:T	1.2949e-11	12.2112	0.0339973
204547969	chr1:204547969:G:A	3.45216e-18	-1.92107	-0.971265
204549613	chr1:204549613:G:A	2.728e-17	-3.68066e-10	-0.82518
204549696	chr1:204549696:A:T	4.00411e-17	-3.68066e-10	-0.441426
204550020	chr1:204550020:G:A	3.78345e-17	-0.49811	-4.18584e-10
204550121	chr1:204550121:C:T	3.9564e-17	-3.68066e-10	-0.453415
204550123	chr1:204550123:C:T	4.03218e-17	-3.68066e-10	-0.43444
204550633	chr1:204550633:C:A	2.28888e-18	-1.99916	-1.30411
204550916	chr1:204550916:A:T	7.44378e-18	-2.12395	-4.18584e-10
204551017	chr1:204551017:G:A	4.01928e-17	-3.68066e-10	-0.437646
204551067	chr1:204551067:G:A	3.06469e-17	-3.68066e-10	-0.708801
204551147	chr1:204551147:A:G	2.18042e-17	-3.68066e-10	-1.04923
204551327	chr1:204551327:T:C	1.68807e-17	-3.68066e-10	-1.30516
204551381	chr1:204551381:G:T	1.48814e-17	-3.68066e-10	-1.43122
204551844	chr1:204551844:T:C	5.11061e-18	-2.03429	-0.465726
204551950	chr1:204551950:TACACTA:T	1.80874e-17	-3.68066e-10	-1.23612
204552274	chr1:204552274:A:G	8.33835e-17	-3.68066e-10	0.292117
204553361	chr1:204553361:C:T	2.62584e-17	-1.64912	0.785776
204553460	chr1:204553460:A:G	1.48752e-17	-3.68066e-10	-1.43164
204553904	chr1:204553904:A:G	1.77542e-17	-3.68066e-10	-1.25471
204553958	chr1:204553958:T:C	1.69678e-17	-3.68066e-10	-1.30001
204554135	chr1:204554135:C:A	5.09873e-18	-2.00517	-0.497168
204554399	chr1:204554399:T:G	1.33953e-16	-3.68066e-10	0.766154
204554791	chr1:204554791:A:G	4.06718e-17	-3.68066e-10	-0.425797
204555346	chr1:204555346:G:T	3.35254e-18	-1.76646	-1.15516
204555670	chr1:204555670:G:C	9.52761e-18	-1.87714	-4.18584e-10
204555863	chr1:204555863:A:G	1.21306e-16	-3.68066e-10	0.66698
204556004	chr1:204556004:A:G	1.1583e-16	0.620791	-4.18584e-10
204556448	chr1:204556448:A:G	4.09843e-17	-3.68066e-10	-0.418145
204556632	chr1:204556632:G:A	1.66715e-17	-3.68066e-10	-1.31763
204557031	chr1:204557031:C:T	1.6678e-17	-3.68066e-10	-1.31724
204557593	chr1:204557593:G:A	3.46569e-16	2.56602	-0.849271
204558251	chr1:204558251:A:G	2.56013e-18	-2.0177	-1.17358
204558491	chr1:204558491:C:T	7.38255e-18	-2.13221	-4.18584e-10
204558570	chr1:204558570:A:G	5.9918e-17	-3.68066e-10	-0.0383561
204559128	chr1:204559128:G:A	2.59797e-17	-1.65977	0.785758
204559216	chr1:204559216:A:C	2.44717e-18	-2.02211	-1.21429
204559727	chr1:204559727:C:T	3.27351e-17	-3.68066e-10	-0.642885
204559841	chr1:204559841:G:C	2.74147e-18	-2.00542	-1.11742
204559956	chr1:204559956:G:A	7.44441e-12	11.5535	0.138132
204560174	chr1:204560174:A:C	3.47323e-18	-1.75857	-1.12767
204560590	chr1:204560590:C:G	1.82663e-17	-3.68066e-10	-1.22627
204560680	chr1:204560680:T:C	5.33132e-18	-1.80607	-0.651669
204561232	chr1:204561232:A:G	3.31353e-17	-3.68066e-10	-0.630733
204561377	chr1:204561377:A:G	2.69085e-18	-1.98894	-1.15253
204561475	chr1:204561475:C:T	1.26776e-17	-1.5915	-4.18584e-10
204561796	chr1:204561796:C:T	3.78026e-16	2.63847	-0.83484
204562426	chr1:204562426:A:G	7.30194e-18	-2.14319	-4.18584e-10
204562439	chr1:204562439:C:T	2.41718e-17	-1.64956	0.703412
204562495	chr1:204562495:C:T	4.67428e-18	-1.53308	-1.05618
204562607	chr1:204562607:G:A	3.30762e-17	-3.68066e-10	-0.632518
204562712	chr1:204562712:C:T	2.95976e-18	-1.61289	-1.43334
204562748	chr1:204562748:T:C	3.38569e-18	-1.75763	-1.15415
204562752	chr1:204562752:G:C	1.48122e-17	-3.68066e-10	-1.43588
204563130	chr1:204563130:G:T	1.58498e-17	-3.68066e-10	-1.36818
204563195	chr1:204563195:G:A	8.54785e-12	11.6729	0.156977
204563531	chr1:204563531:C:T	4.10671e-16	2.72119	-0.83473
204563625	chr1:204563625:T:G	3.30408e-17	-3.68066e-10	-0.633591
204563711	chr1:204563711:A:G	1.48122e-17	-3.68066e-10	-1.43588
204563811	chr1:204563811:AG:A	3.08779e-18	-1.57066	-1.43322
204564115	chr1:204564115:GTGTGTGTA:G	1.18425e-16	-3.68066e-10	0.642945
204564156	chr1:204564156:A:G	1.66648e-17	-1.70381	0.385778
204564447	chr1:204564447:C:T	8.00773e-17	-3.68066e-10	0.25166
204564878	chr1:204564878:G:C	3.30762e-17	-3.68066e-10	-0.632518
204564940	chr1:204564940:A:G	1.50683e-17	-3.68066e-10	-1.41874
204565979	chr1:204565979:C:G	7.70928e-18	-2.08891	-4.18584e-10
204566247	chr1:204566247:T:C	2.2949e-17	-0.694647	-0.303413
204566478	chr1:204566478:C:T	3.59427e-17	-3.68066e-10	-0.549406
204566661	chr1:204566661:T:G	2.85892e-18	-1.92337	-1.15752
204566669	chr1:204566669:A:G	3.30307e-17	-3.68066e-10	-0.633895
204567069	chr1:204567069:A:G	2.08073e-18	-2.01188	-1.38673
204567691	chr1:204567691:G:A	1.69438e-17	-3.68066e-10	-1.30143
204568421	chr1:204568421:C:T	2.9664e-17	-3.68066e-10	-0.7414
204568520	chr1:204568520:G:A	1.80729e-18	-2.10479	-1.43471
204568594	chr1:204568594:G:C	1.4971e-17	-3.68066e-10	-1.42522
204569296	chr1:204569296:C:T	3.0048e-17	-0.286222	-0.442314
204569383	chr1:204569383:G:A	1.55122e-16	0.91288	-4.18584e-10
204569543	chr1:204569543:G:A	2.12027e-17	-3.68066e-10	-1.07721
204569870	chr1:204569870:ATATCT:A	2.84867e-17	-3.68066e-10	-0.781897
204570082	chr1:204570082:A:G	1.81873e-17	-3.68066e-10	-1.23061
204570113	chr1:204570113:T:G	2.84364e-18	-1.92785	-1.1584
204570147	chr1:204570147:C:T	8.41202e-17	-3.68066e-10	0.300914
204570153	chr1:204570153:TG:T	1.86073e-17	-3.68066e-10	-1.20778
204570163	chr1:204570163:A:G	6.85448e-12	11.4672	0.141917
204570211	chr1:204570211:T:C	7.28641e-18	-2.14532	-4.18584e-10
204570476	chr1:204570476:T:G	3.68782e-17	-3.68066e-10	-0.523712
204571657	chr1:204571657:C:T	1.66787e-17	-3.68066e-10	-1.3172
204572069	chr1:204572069:G:A	1.82455e-18	-2.11822	-1.41178
204572147	chr1:204572147:G:A	3.37826e-16	-3.68066e-10	1.6912
204572214	chr1:204572214:G:C	2.03743e-18	-2.1198	-1.29984
204572333	chr1:204572333:A:G	2.61334e-17	-0.647217	-0.220899
204572398	chr1:204572398:T:C	5.45962e-18	-1.9672	-0.466758
204572815	chr1:204572815:T:C	3.44052e-17	-1.62147	1.02835
204573010	chr1:204573010:G:T	5.5863e-17	-3.68066e-10	-0.10843
204573360	chr1:204573360:A:G	4.91285e-18	-1.95832	-0.581164
204573393	chr1:204573393:G:A	3.1343e-18	-1.92086	-1.06806
204573452	chr1:204573452:T:C	3.89178e-18	-1.72389	-1.04857
204573786	chr1:204573786:G:A	1.63869e-17	-3.68066e-10	-1.33485
204573805	chr1:204573805:G:T	1.63869e-17	-3.68066e-10	-1.33485
204573870	chr1:204573870:AAT:A	4.55742e-18	-1.52469	-1.08989
204574101	chr1:204574101:C:T	1.48119e-17	-3.68066e-10	-1.4359
204574451	chr1:204574451:G:A	7.226e-12	11.4898	0.172044
204574742	chr1:204574742:C:T	3.08576e-18	-1.57315	-1.43139
204575416	chr1:204575416:G:A	1.62777e-17	-3.68066e-10	-1.34153
204575508	chr1:204575508:T:G	1.58075e-17	-3.68066e-10	-1.37085
204575517	chr1:204575517:C:T	1.61723e-17	-3.68066e-10	-1.34803
204575721	chr1:204575721:A:G	1.47973e-17	-3.68066e-10	-1.43689
204576006	chr1:204576006:TG:T	4.45343e-18	-1.20102	-1.43664
204576073	chr1:204576073:G:C	2.07685e-17	-3.68066e-10	-1.09789
204576223	chr1:204576223:C:T	1.62542e-17	-3.68066e-10	-1.34298
204576719	chr1:204576719:CAG:C	2.78058e-17	-3.68066e-10	-0.806089
204577031	chr1:204577031:TATCTC:T	1.63869e-17	-3.68066e-10	-1.33485
204577409	chr1:204577409:G:A	1.48122e-17	-3.68066e-10	-1.43588
204577462	chr1:204577462:T:C	1.48139e-17	-3.68066e-10	-1.43577
204577589	chr1:204577589:G:A	3.8115e-17	-3.68066e-10	-0.490724
204577819	chr1:204577819:T:C	1.92529e-18	-2.11749	-1.35877
204578140	chr1:204578140:A:G	3.04819e-18	-1.94152	-1.07527
204578368	chr1:204578368:A:T	2.90652e-17	-3.68066e-10	-0.761791
204578684	chr1:204578684:G:C	1.6311e-17	-3.68066e-10	-1.3395
204579004	chr1:204579004:C:A	2.90947e-16	2.29752	-0.755713
204579256	chr1:204579256:A:G	7.59387e-17	-3.68066e-10	0.198594
204579444	chr1:204579444:A:C	1.63757e-17	-3.68066e-10	-1.33553
204580221	chr1:204580221:A:G	4.00874e-17	-3.68066e-10	-0.440272
204580247	chr1:204580247:A:G	2.21314e-18	-1.90407	-1.43286
204580368	chr1:204580368:C:T	3.186e-18	-1.95973	-1.01284
204580436	chr1:204580436:A:C	3.76688e-18	-1.78642	-1.01867
204580543	chr1:204580543:A:G	7.6084e-18	-2.10208	-4.18584e-10
204581237	chr1:204581237:TA:T	7.25469e-18	-2.14969	-4.18584e-10
204581241	chr1:204581241:T:TA	7.74575e-17	-3.68066e-10	0.218397
204581588	chr1:204581588:T:C	7.87676e-18	-2.06742	-4.18584e-10
204582098	chr1:204582098:A:G	1.4919e-17	-3.68066e-10	-1.4287
204582279	chr1:204582279:G:A	2.08308e-16	2.13477	-0.927087
204582702	chr1:204582702:T:C	6.45589e-12	10.9254	0.623809
204583385	chr1:204583385:G:A	1.56704e-17	-3.68066e-10	-1.37956
204583650	chr1:204583650:T:C	2.68396e-17	-3.68066e-10	-0.841456
204583832	chr1:204583832:C:T	1.56681e-17	-3.68066e-10	-1.37971
204584598	chr1:204584598:A:G	4.57805e-18	-1.96592	-0.644137
204584918	chr1:204584918:T:C	2.28971e-16	-3.68066e-10	1.30226
204585055	chr1:204585055:G:GT	1.47336e-16	-3.68066e-10	0.861381
204586327	chr1:204586327:G:A	3.40322e-17	-3.68066e-10	-0.604026
204586412	chr1:204586412:C:T	1.58873e-17	-3.68066e-10	-1.36581
204586425	chr1:204586425:C:T	1.4938e-17	-3.68066e-10	-1.42742
204586678	chr1:204586678:G:A	1.96352e-17	-3.68066e-10	-1.15401
204587095	chr1:204587095:C:T	1.53154e-16	2.12102	-1.22091
204587172	chr1:204587172:T:A	1.55982e-17	-3.68066e-10	-1.38417
204587350	chr1:204587350:T:A	2.89383e-18	-1.95942	-1.10934
204587460	chr1:204587460:G:A	1.56109e-17	-3.68066e-10	-1.38336
204587830	chr1:204587830:C:T	1.49278e-17	-1.6778	0.249687
204588201	chr1:204588201:TC:T	1.96541e-17	-3.68066e-10	-1.15305
204588857	chr1:204588857:G:A	4.26822e-18	-1.5909	-1.08924
204589344	chr1:204589344:G:A	4.92717e-18	-1.89698	-0.639593
204590243	chr1:204590243:A:T	2.84876e-17	-0.874188	0.0923255
204590378	chr1:204590378:A:G	2.46185e-17	-3.68066e-10	-0.927834
204590548	chr1:204590548:T:C	2.40985e-18	-1.9897	-1.26207
204590783	chr1:204590783:T:C	1.4873e-17	-3.68066e-10	-1.43178
204590897	chr1:204590897:C:T	7.45408e-18	-2.12257	-4.18584e-10
204590913	chr1:204590913:C:T	1.85421e-17	-1.21129	-4.18584e-10
204591303	chr1:204591303:TCAAA:T	3.17338e-18	-2.07217	-0.90436
204591549	chr1:204591549:A:G	3.08961e-18	-2.07868	-0.92461
204592221	chr1:204592221:C:T	1.66123e-17	-1.32119	-4.18584e-10
204592365	chr1:204592365:TG:T	3.38148e-17	-3.68066e-10	-0.610435
204592489	chr1:204592489:C:T	3.16363e-18	-2.0851	-0.894511
204592671	chr1:204592671:T:C	7.28087e-18	-2.14608	-4.18584e-10
204592919	chr1:204592919:C:A	3.66931e-17	-3.68066e-10	-0.528744
204593216	chr1:204593216:A:G	3.63216e-18	-1.84653	-0.994972
204593311	chr1:204593311:AACG:A	2.3445e-17	-3.68066e-10	-0.976677
204593665	chr1:204593665:A:G	1.56092e-17	-3.68066e-10	-1.38347
204593934	chr1:204593934:T:C	1.58687e-17	-3.68066e-10	-1.36698
204594083	chr1:204594083:C:T	6.02985e-18	-1.20444	-1.13017
204594218	chr1:204594218:C:T	1.91083e-13	4.66665	3.36248
204594495	chr1:204594495:C:T	1.69633e-17	-3.68066e-10	-1.30028
204594589	chr1:204594589:C:T	1.90651e-17	-3.68066e-10	-1.18347
204594689	chr1:204594689:G:A	1.3709e-16	1.84294	-1.05364
204595137	chr1:204595137:G:A	1.2261e-17	-1.62491	-4.18584e-10
204595430	chr1:204595430:G:A	2.15841e-13	8.05264	0.0983214
204595586	chr1:204595586:A:G	5.48388e-14	7.55952	-0.778695
204595632	chr1:204595632:G:A	9.56963e-18	-0.762933	-1.10981
204595634	chr1:204595634:G:A	1.25206e-13	7.84652	-0.240133
204595858	chr1:204595858:C:T	3.21947e-18	-2.07852	-0.883601
204596314	chr1:204596314:TTCAAGCAATTCTCCAGCC:T	1.8681e-17	-3.68066e-10	-1.20383
204597024	chr1:204597024:G:A	6.03529e-18	-1.63164	-0.702071
204597055	chr1:204597055:T:C	3.27928e-18	-2.05162	-0.892083
204597133	chr1:204597133:C:T	2.51622e-17	-0.905989	-4.18584e-10
204597596	chr1:204597596:C:A	3.74453e-17	-3.68066e-10	-0.508451
204597871	chr1:204597871:C:T	2.42704e-16	2.78335	-1.42284
204597913	chr1:204597913:A:G	6.87046e-13	9.30882	-4.18584e-10
204597990	chr1:204597990:G:A	2.87767e-17	-0.771768	-4.18584e-10
204598257	chr1:204598257:C:T	1.60067e-17	-3.68066e-10	-1.35833
204598634	chr1:204598634:C:T	1.27084e-16	1.87017	-1.15665
204599024	chr1:204599024:A:G	3.25489e-18	-2.06969	-0.881485
204599482	chr1:204599482:T:C	2.62749e-18	-2.06695	-1.09835
204600224	chr1:204600224:G:A	4.25054e-17	-3.68066e-10	-0.381702
204601026	chr1:204601026:G:A	8.01011e-18	-2.05063	-4.18584e-10
204601219	chr1:204601219:G:A	2.69499e-13	8.19703	0.175957
204601289	chr1:204601289:G:A	3.55988e-17	-3.68066e-10	-0.55902
204601388	chr1:204601388:ACT:A	4.58718e-18	-1.9487	-0.659366
204601697	chr1:204601697:G:A	1.56052e-17	-3.68066e-10	-1.38373
204601788	chr1:204601788:T:G	1.02302e-17	-0.767137	-1.03885
204602272	chr1:204602272:G:C	1.3379e-17	-1.53765	-4.18584e-10
204602543	chr1:204602543:G:A	1.76972e-17	-3.68066e-10	-1.25793
204602726	chr1:204602726:C:G	1.6705e-17	-0.75581	-0.559817
204602784	chr1:204602784:GC:G	4.40861e-18	-1.21281	-1.43497
204602922	chr1:204602922:A:G	2.57904e-18	-1.98281	-1.2011
204602943	chr1:204602943:G:A	1.72461e-16	2.41576	-1.39692
204602976	chr1:204602976:C:T	1.5036e-17	-3.68066e-10	-1.42089
204603189	chr1:204603189:G:A	3.7926e-17	-3.68066e-10	-0.495697
204603758	chr1:204603758:T:C	1.09468e-17	-0.650698	-1.08759
204604353	chr1:204604353:G:A	1.38183e-13	7.36433	0.340664
204604551	chr1:204604551:T:C	3.40426e-18	-1.94258	-0.963728
204604674	chr1:204604674:C:T	1.82181e-17	-3.68066e-10	-1.22891
204605016	chr1:204605016:G:A	2.18763e-17	-3.68066e-10	-1.04593
204605319	chr1:204605319:A:G	2.23322e-17	-3.68066e-10	-1.0253
204606236	chr1:204606236:G:A	1.49154e-17	-3.68066e-10	-1.42894
204606353	chr1:204606353:T:C	5.98176e-17	1.39225	-1.43228
204606679	chr1:204606679:G:A	1.25858e-16	2.11348	-1.40966
204606683	chr1:204606683:TTAGTAGAGACA:T	1.58238e-17	-3.68066e-10	-1.36982
204606822	chr1:204606822:G:A	1.58468e-17	-3.68066e-10	-1.36836
204607353	chr1:204607353:C:CA	1.55639e-17	-3.68066e-10	-1.38638
204607394	chr1:204607394:C:T	8.67177e-14	6.93175	0.307329
204607855	chr1:204607855:A:G	1.44431e-13	7.35665	0.392572
204607957	chr1:204607957:G:A	3.76278e-18	-1.92636	-0.879812
204608377	chr1:204608377:C:T	7.36901e-18	-2.13405	-4.18584e-10
204608426	chr1:204608426:G:A	5.08852e-16	-3.68066e-10	2.10082
204608704	chr1:204608704:G:A	2.39395e-16	2.74604	-1.39926
204608802	chr1:204608802:A:C	1.68726e-17	-3.68066e-10	-1.30564
204608936	chr1:204608936:C:G	2.18998e-17	-3.68066e-10	-1.04486
204609075	chr1:204609075:A:G	1.51959e-17	-3.68066e-10	-1.41031
204609180	chr1:204609180:C:A	2.47491e-16	2.77222	-1.39218
204609362	chr1:204609362:G:A	1.68676e-17	-3.68066e-10	-1.30594
204609766	chr1:204609766:T:G	5.68405e-17	-0.0910833	-4.18584e-10
204610011	chr1:204610011:G:A	2.01204e-16	2.58014	-1.40715
204610245	chr1:204610245:G:A	2.15375e-18	-2.13511	-1.22901
204610569	chr1:204610569:A:G	1.8922e-18	-2.14711	-1.34648
204610724	chr1:204610724:G:A	8.25571e-18	-2.02043	-4.18584e-10
204610732	chr1:204610732:A:G	5.21487e-17	1.2267	-1.40393
204610921	chr1:204610921:T:C	1.5774e-17	-3.68066e-10	-1.37297
204611011	chr1:204611011:C:T	2.59233e-16	2.78447	-1.35807
204611189	chr1:204611189:C:T	1.56215e-17	-3.68066e-10	-1.38269
204611886	chr1:204611886:A:G	6.88526e-17	1.49647	-1.39584
204613015	chr1:204613015:G:T	2.3841e-17	-3.68066e-10	-0.959927
204613091	chr1:204613091:G:A	1.48245e-17	-3.68066e-10	-1.43505
204613602	chr1:204613602:A:G	4.14852e-18	-2.14237	-0.566207
204614094	chr1:204614094:T:A	2.60003e-18	-2.13735	-1.03846
204614334	chr1:204614334:C:T	1.2485e-17	-1.33937	-0.267434
204614360	chr1:204614360:A:G	1.62518e-17	-3.68066e-10	-1.34313
204614770	chr1:204614770:A:G	5.5592e-16	-3.68066e-10	2.18929
204614873	chr1:204614873:C:G	2.1907e-17	-3.68066e-10	-1.04453
204615257	chr1:204615257:G:C	1.89558e-18	-2.1406	-1.35121
204615713	chr1:204615713:A:G	1.48936e-17	-3.68066e-10	-1.4304
204615737	chr1:204615737:C:T	1.49632e-17	-3.68066e-10	-1.42574
204616424	chr1:204616424:C:T	1.28308e-16	-3.68066e-10	0.723104
204616610	chr1:204616610:A:G	1.6017e-16	2.3495	-1.4046
204616882	chr1:204616882:T:C	1.61803e-17	-3.68066e-10	-1.34754
204617056	chr1:204617056:A:G	4.51462e-17	1.08054	-1.40197
204617191	chr1:204617191:C:T	1.50027e-17	-3.68066e-10	-1.4231
204617277	chr1:204617277:C:T	1.49848e-17	-3.68066e-10	-1.42429
204617586	chr1:204617586:A:G	1.57875e-17	-3.68066e-10	-1.37211
204617677	chr1:204617677:G:A	4.23874e-17	1.04936	-1.43384
204617684	chr1:204617684:C:T	6.33306e-14	6.62771	0.297078
204617695	chr1:204617695:C:T	1.61579e-17	-3.68066e-10	-1.34893
204618112	chr1:204618112:G:A	4.61075e-17	0.986209	-1.28657
204618441	chr1:204618441:G:C	4.50566e-14	6.38051	0.203838
204618634	chr1:204618634:G:A	1.5809e-17	-3.68066e-10	-1.37075
204618958	chr1:204618958:G:A	2.67675e-17	-3.68066e-10	-0.844144
204619012	chr1:204619012:G:A	2.77434e-15	2.43662	1.36022
204619540	chr1:204619540:G:A	8.75965e-18	-1.96118	-4.18584e-10
204619938	chr1:204619938:C:T	1.7176e-17	-1.24889	-0.0389336
204619973	chr1:204619973:G:A	8.72831e-14	6.037	1.20857
204620022	chr1:204620022:C:T	9.93985e-18	-1.83478	-4.18584e-10
204620359	chr1:204620359:C:T	2.34264e-17	-3.68066e-10	-0.97747
204620495	chr1:204620495:G:A	8.84444e-17	1.29624	-0.945203
204620564	chr1:204620564:C:T	1.66474e-17	-3.68066e-10	-1.31908
204620738	chr1:204620738:A:G	1.53078e-17	-3.68066e-10	-1.40297
204620916	chr1:204620916:G:A	2.1979e-18	-2.14822	-1.19561
204621560	chr1:204621560:C:T	1.53116e-17	-3.68066e-10	-1.40272
204621878	chr1:204621878:C:T	5.15411e-17	-3.68066e-10	-0.188953
204622096	chr1:204622096:G:A	3.77182e-17	-3.68066e-10	-0.501191
204622109	chr1:204622109:A:G	2.80482e-18	-2.14647	-0.953522
204622208	chr1:204622208:G:A	1.53513e-17	-3.68066e-10	-1.40013
204622752	chr1:204622752:C:T	2.10631e-18	-2.02465	-1.36175
204623180	chr1:204623180:T:C	1.6578e-17	-3.68066e-10	-1.32326
204623262	chr1:204623262:A:G	1.91003e-17	-3.68066e-10	-1.18163
204623598	chr1:204623598:C:G	2.59904e-17	-3.68066e-10	-0.873605
204623977	chr1:204623977:T:C	1.48138e-17	-3.68066e-10	-1.43577
204624477	chr1:204624477:A:G	5.4188e-17	-3.68066e-10	-0.138873
204624568	chr1:204624568:G:A	4.88502e-14	5.8259	0.839283
204624657	chr1:204624657:G:A	7.46953e-18	-2.1205	-4.18584e-10
204625153	chr1:204625153:C:T	1.52848e-17	-3.68066e-10	-1.40447
204625500	chr1:204625500:T:TA	5.34903e-14	5.96081	0.795112
204625719	chr1:204625719:G:T	7.25469e-18	-2.14968	-4.18584e-10
204625974	chr1:204625974:G:A	1.52529e-17	-3.68066e-10	-1.40656
204626075	chr1:204626075:G:A	1.96829e-17	-3.68066e-10	-1.15158
204626246	chr1:204626246:C:T	6.16785e-17	-3.68066e-10	-0.00939803
204626335	chr1:204626335:C:T	1.91635e-17	-3.68066e-10	-1.17832
204626464	chr1:204626464:G:A	5.83874e-16	3.40809	-1.16974
204626771	chr1:204626771:C:T	7.68235e-17	1.43161	-1.22143
204627276	chr1:204627276:A:T	2.17206e-17	-3.68066e-10	-1.05307
204627298	chr1:204627298:A:G	1.48852e-17	-3.68066e-10	-1.43096
204627326	chr1:204627326:C:T	4.04084e-16	3.14095	-1.27066
204627451	chr1:204627451:C:T	1.98399e-17	-3.68066e-10	-1.14364
204627676	chr1:204627676:G:A	2.7768e-17	-3.68066e-10	-0.807447
204627684	chr1:204627684:G:A	4.47049e-18	-1.32513	-1.3087
204628078	chr1:204628078:CTCCT:C	5.84401e-17	-3.68066e-10	-0.0633309
204628511	chr1:204628511:G:T	2.58945e-17	-3.68066e-10	-0.877302
204628891	chr1:204628891:T:C	2.52673e-17	-3.68066e-10	-0.901824
204629047	chr1:204629047:G:C	2.5506e-18	-1.92727	-1.26773
204629205	chr1:204629205:A:G	3.8846e-17	-3.68066e-10	-0.471729
204629303	chr1:204629303:T:G	4.53721e-17	-3.68066e-10	-0.316434
204629388	chr1:204629388:A:G	4.82872e-17	-3.68066e-10	-0.254167
204629558	chr1:204629558:A:T	3.99727e-17	-3.68066e-10	-0.443135
204629612	chr1:204629612:C:A	2.59497e-17	-3.68066e-10	-0.875171
204629766	chr1:204629766:G:T	7.2755e-18	-2.14682	-4.18584e-10
204630167	chr1:204630167:G:A	2.06003e-18	-2.0859	-1.32271
204630197	chr1:204630197:C:T	4.44751e-17	0.990965	-1.32737
204630247	chr1:204630247:G:A	5.87468e-17	-3.68066e-10	-0.0580964
204630272	chr1:204630272:C:T	1.84545e-18	-2.14289	-1.37572
204630333	chr1:204630333:G:A	1.94985e-18	-2.1069	-1.35668
204630564	chr1:204630564:T:A	3.43088e-17	0.738779	-1.33471
204630721	chr1:204630721:C:T	2.82747e-17	0.455172	-1.24454
204630985	chr1:204630985:G:C	2.35033e-17	-3.68066e-10	-0.974194
204630991	chr1:204630991:C:T	7.99509e-16	-3.68066e-10	2.55266
204631048	chr1:204631048:A:G	5.70862e-17	-3.68066e-10	-0.0867709
204631108	chr1:204631108:C:CCTAGT	6.08432e-14	6.6415	0.243225
204631685	chr1:204631685:A:G	3.42544e-17	-3.68066e-10	-0.597517
204632459	chr1:204632459:G:A	1.75924e-17	-0.171834	-1.09203
204632657	chr1:204632657:C:T	2.07995e-18	-1.96346	-1.43553
204632707	chr1:204632707:G:A	2.13302e-17	-3.68066e-10	-1.07121
204632747	chr1:204632747:C:T	2.24711e-14	4.51703	1.37162
204632835	chr1:204632835:G:A	3.58422e-17	0.364087	-0.916294
204632912	chr1:204632912:C:T	4.13624e-17	0.295876	-0.704836
204633746	chr1:204633746:T:C	2.67647e-18	-1.9073	-1.23953
204633750	chr1:204633750:C:T	1.048e-16	-3.68066e-10	0.520725
204634155	chr1:204634155:A:G	1.64902e-17	-3.68066e-10	-1.32857
204634254	chr1:204634254:T:C	3.70308e-17	0.132609	-0.652191
204634388	chr1:204634388:A:G	3.70791e-17	0.128297	-0.646576
204634559	chr1:204634559:G:A	4.92727e-17	-3.68066e-10	-0.233963
204634588	chr1:204634588:A:G	2.11761e-17	-3.68066e-10	-1.07846
204634589	chr1:204634589:T:C	3.11498e-17	-3.68066e-10	-0.692524
204634785	chr1:204634785:A:T	1.62164e-17	-1.34531	-4.18584e-10
204634817	chr1:204634817:A:G	2.88485e-18	-2.02067	-1.05119
204635004	chr1:204635004:T:C	1.54468e-17	-3.68066e-10	-1.39393
204636736	chr1:204636736:G:A	1.55244e-17	-3.68066e-10	-1.38892
204637446	chr1:204637446:G:A	3.13408e-17	0.305878	-0.992291
204637714	chr1:204637714:GGT:G	3.54226e-17	0.208929	-0.772913
204637736	chr1:204637736:C:T	7.4889e-18	-2.11791	-4.18584e-10
204637846	chr1:204637846:C:G	2.53034e-18	-2.14778	-1.05519
204638295	chr1:204638295:T:C	6.59594e-17	-0.952351	1.01006
204638388	chr1:204638388:T:A	1.36179e-17	-0.113871	-1.40607
204638746	chr1:204638746:T:C	8.96003e-18	-2.09145	0.152886
204639066	chr1:204639066:G:A	1.39136e-16	1.07369	-0.269569
204639210	chr1:204639210:G:A	2.37879e-17	-3.68066e-10	-0.962155
204639457	chr1:204639457:AC:A	1.93187e-18	-2.09642	-1.37643
204639515	chr1:204639515:T:C	1.15932e-16	-2.02573	2.64741
204639601	chr1:204639601:C:T	4.48697e-17	-3.68066e-10	-0.327571
204639855	chr1:204639855:G:A	7.35575e-18	-2.13585	-4.18584e-10
204640046	chr1:204640046:T:C	3.18809e-17	-3.68066e-10	-0.669325
204640066	chr1:204640066:A:G	1.53587e-17	-2.11445	0.714806
204640558	chr1:204640558:C:T	1.14673e-16	-3.68066e-10	0.610753
204640924	chr1:204640924:G:C	1.66575e-16	1.20321	-0.219102
204641347	chr1:204641347:G:A	1.87412e-17	-2.10099	0.900385
204641528	chr1:204641528:T:C	1.67417e-16	1.22303	-0.233881
204641544	chr1:204641544:C:G	1.11718e-17	-1.71794	-4.18584e-10
204641652	chr1:204641652:T:C	3.4863e-17	-2.12503	1.54512
204641770	chr1:204641770:T:C	3.23339e-17	-2.12901	1.47379
204642530	chr1:204642530:C:CAAGGGAGGG	4.15759e-17	-2.12529	1.72147
204642614	chr1:204642614:C:T	7.72275e-18	-1.0652	-1.02196
204643072	chr1:204643072:T:C	4.18093e-17	-2.11655	1.71834
204643335	chr1:204643335:T:G	1.64586e-17	-2.10172	0.771233
204643390	chr1:204643390:A:G	1.62608e-17	-2.10468	0.762108
204643409	chr1:204643409:T:C	1.5652e-17	-2.10043	0.719699
204643676	chr1:204643676:A:G	1.4835e-17	-2.09788	0.663535
204643884	chr1:204643884:C:T	1.66637e-17	-3.68066e-10	-1.3181
204644608	chr1:204644608:G:A	9.77001e-17	-3.68066e-10	0.45057
204644636	chr1:204644636:A:G	2.31444e-18	-2.14972	-1.14244
204645347	chr1:204645347:A:G	9.4418e-18	-0.481879	-1.40431
204645894	chr1:204645894:T:C	1.25098e-16	-3.68066e-10	0.697767
204645927	chr1:204645927:GA:G	1.4806e-17	-3.68066e-10	-1.4363
204646104	chr1:204646104:G:A	4.73806e-18	-1.35758	-1.21812
204646164	chr1:204646164:G:T	1.07039e-17	-1.37982	-0.380897
204646211	chr1:204646211:C:T	1.49154e-17	-3.68066e-10	-1.42894
204646272	chr1:204646272:T:A	1.14441e-16	-1.79511	2.40384
204646992	chr1:204646992:G:A	1.56976e-16	-3.68066e-10	0.92476
204647052	chr1:204647052:G:A	5.6389e-18	-1.44112	-0.960521
204647262	chr1:204647262:A:G	5.64951e-18	-2.06244	-0.337322
204647318	chr1:204647318:T:C	1.21502e-16	-3.68066e-10	0.668597
204647377	chr1:204647377:T:C	1.04746e-17	-1.78475	0.00236547
204648112	chr1:204648112:G:A	1.36158e-17	-1.42351	-0.096588
204648155	chr1:204648155:G:A	5.78738e-18	-1.53032	-0.845334
204648479	chr1:204648479:A:G	7.42653e-18	-2.12627	-4.18584e-10
204648815	chr1:204648815:T:C	3.87924e-18	-2.10483	-0.670862
204648876	chr1:204648876:C:A	3.79093e-18	-1.56477	-1.23395
204649028	chr1:204649028:G:T	1.50052e-17	-3.68066e-10	-1.42294
204649405	chr1:204649405:C:T	3.47795e-18	-1.62971	-1.25518
204649412	chr1:204649412:A:C	3.13414e-18	-2.1117	-0.877281
204649686	chr1:204649686:C:T	2.02364e-18	-2.01755	-1.40889
204649733	chr1:204649733:A:G	3.32724e-18	-2.09364	-0.835553
204649790	chr1:204649790:C:T	1.54177e-17	-3.68066e-10	-1.39581
204650663	chr1:204650663:A:G	1.15836e-16	-3.68066e-10	0.620838
204650797	chr1:204650797:C:T	1.13745e-16	-3.68066e-10	0.602628
204651047	chr1:204651047:CAT:C	8.90561e-17	-3.68066e-10	0.357933
204651120	chr1:204651120:T:C	6.89983e-17	-3.68066e-10	0.102749
204651165	chr1:204651165:A:G	4.59864e-17	-1.68939	1.3864
204651167	chr1:204651167:C:G	1.73296e-17	-3.68066e-10	-1.27892
204651226	chr1:204651226:A:G	3.10123e-18	-2.13868	-0.860852
204651306	chr1:204651306:C:T	3.13011e-17	-3.68066e-10	-0.68768
204651648	chr1:204651648:A:G	1.16818e-16	-3.68066e-10	0.629285
204651928	chr1:204651928:T:C	6.88356e-18	-1.18834	-1.01385
204651941	chr1:204651941:T:C	1.95339e-18	-2.09133	-1.37043
204652050	chr1:204652050:A:G	9.3754e-17	-1.98776	2.39711
204652113	chr1:204652113:G:A	1.15374e-17	-0.90719	-0.77855
204652119	chr1:204652119:G:A	3.96829e-17	-1.94869	1.49827
204652691	chr1:204652691:A:C	1.81822e-18	-2.14934	-1.38414
204652697	chr1:204652697:G:A	3.57535e-18	-1.44171	-1.41556
204652765	chr1:204652765:G:A	3.74516e-18	-1.41458	-1.39629
204652930	chr1:204652930:A:C	1.49497e-17	-3.68066e-10	-1.42664
204652936	chr1:204652936:C:A	6.34546e-17	1.44666	-1.42767
204653086	chr1:204653086:C:G	3.21461e-18	-2.08266	-0.880969
204653177	chr1:204653177:T:C	1.50202e-17	-3.68066e-10	-1.42193
204653334	chr1:204653334:G:A	1.48705e-17	-3.68066e-10	-1.43195
204653697	chr1:204653697:C:T	4.57812e-17	-3.68066e-10	-0.307459
204653949	chr1:204653949:T:G	2.46618e-18	-1.79144	-1.43722
204653975	chr1:204653975:G:A	1.50607e-17	-3.68066e-10	-1.41924
204654102	chr1:204654102:G:C	1.509e-17	-3.68066e-10	-1.4173
204654288	chr1:204654288:T:C	3.59534e-17	0.541922	-1.09103
204654430	chr1:204654430:A:G	2.21393e-17	-3.68066e-10	-1.03398
204654485	chr1:204654485:T:C	5.1818e-18	-1.2309	-1.25528
204654487	chr1:204654487:A:G	5.19238e-18	-1.2303	-1.25384
204654777	chr1:204654777:T:C	4.95717e-18	-1.24947	-1.28103
204654780	chr1:204654780:T:C	5.05549e-18	-1.23299	-1.27787
204655151	chr1:204655151:G:A	4.82773e-18	-1.2498	-1.30716
204655168	chr1:204655168:A:G	5.14213e-18	-1.22804	-1.26582
204655307	chr1:204655307:AG:A	2.66785e-18	-1.851	-1.29906
204655310	chr1:204655310:C:T	2.25647e-17	0.388412	-1.40336
204655334	chr1:204655334:C:A	2.13031e-16	-3.68066e-10	1.23011
204655514	chr1:204655514:T:C	4.36556e-17	-3.68066e-10	-0.355001
204655801	chr1:204655801:G:A	4.456e-17	-1.1057	0.771207
204655870	chr1:204655870:C:T	4.79307e-18	-1.26853	-1.29564
204655879	chr1:204655879:T:C	1.78499e-18	-2.14986	-1.40205
204655949	chr1:204655949:G:A	2.39092e-17	0.457184	-1.41425
204655967	chr1:204655967:T:C	1.52626e-17	-3.68066e-10	-1.40592
204655995	chr1:204655995:C:T	1.50336e-17	-3.68066e-10	-1.42104
204656002	chr1:204656002:C:T	2.43192e-17	-1.6865	0.746434
204656145	chr1:204656145:A:G	4.27511e-18	-1.42139	-1.25713
204656319	chr1:204656319:G:A	2.56884e-18	-1.88051	-1.30736
204656327	chr1:204656327:A:G	4.79519e-18	-1.27603	-1.28769
204656588	chr1:204656588:G:A	1.53965e-17	-3.68066e-10	-1.39719
204657008	chr1:204657008:A:T	5.03153e-17	-3.68066e-10	-0.213023
204657200	chr1:204657200:G:A	7.41266e-18	-2.12814	-4.18584e-10
204657240	chr1:204657240:G:A	5.04198e-18	-1.21672	-1.29681
204657421	chr1:204657421:C:T	4.89764e-18	-1.31724	-1.22534
204657572	chr1:204657572:TG:T	2.42013e-17	0.463558	-1.40849
204657614	chr1:204657614:A:G	3.06489e-18	-2.14971	-0.861606
204657678	chr1:204657678:G:A	2.38311e-17	0.454232	-1.41457
204657924	chr1:204657924:C:T	3.34781e-18	-2.14944	-0.773585
204658059	chr1:204658059:C:A	1.47929e-17	-3.68066e-10	-1.43718
204658420	chr1:204658420:G:C	4.17967e-17	-3.68066e-10	-0.398515
204658728	chr1:204658728:C:T	1.51511e-17	-3.68066e-10	-1.41326
204658973	chr1:204658973:G:A	4.73805e-17	-0.956464	0.683341
204659473	chr1:204659473:G:T	1.57936e-17	-1.32611	-0.045616
204660477	chr1:204660477:CTCTT:C	1.47978e-17	-3.68066e-10	-1.43685
204660872	chr1:204660872:C:T	2.16778e-17	-3.68066e-10	-1.05504
204660953	chr1:204660953:C:T	1.98012e-17	-1.14559	-4.18584e-10
204661393	chr1:204661393:G:A	6.44709e-18	-2.08028	-0.18742
204661555	chr1:204661555:G:A	2.37241e-18	-1.9713	-1.29613
204661794	chr1:204661794:G:A	1.48226e-17	-3.68066e-10	-1.43518
204662000	chr1:204662000:A:G	4.7317e-17	-3.68066e-10	-0.274464
204662317	chr1:204662317:G:T	1.01345e-15	-3.68066e-10	2.78978
204662660	chr1:204662660:T:C	1.79694e-16	1.05993	-4.18584e-10
204662937	chr1:204662937:A:G	6.65708e-18	-1.89639	-0.339258
204663035	chr1:204663035:T:C	8.46546e-18	-1.99534	-4.18584e-10
204663205	chr1:204663205:T:C	7.88837e-18	-0.726072	-1.33987
204663353	chr1:204663353:A:G	1.14043e-17	-2.07197	0.374623
204663945	chr1:204663945:G:A	1.48624e-17	-3.68066e-10	-1.4325
204664269	chr1:204664269:A:G	3.1689e-18	-1.6459	-1.33205
204664398	chr1:204664398:C:T	2.51865e-18	-1.77569	-1.43192
204664566	chr1:204664566:C:T	2.67278e-18	-1.76554	-1.38268
204664730	chr1:204664730:G:A	3.57133e-16	1.00014	0.746636
204664750	chr1:204664750:G:A	1.01313e-16	-3.68066e-10	0.486882
204665016	chr1:204665016:G:A	5.19275e-17	1.18051	-1.362
204665108	chr1:204665108:C:G	9.50515e-17	-3.68066e-10	0.423086
204666233	chr1:204666233:G:A	3.70509e-17	-3.68066e-10	-0.519039
204667053	chr1:204667053:T:C	9.3786e-18	-1.8929	-4.18584e-10
204667101	chr1:204667101:C:T	9.72957e-17	1.88361	-1.43719
204667223	chr1:204667223:G:A	1.69677e-17	-3.68066e-10	-1.30002
204667668	chr1:204667668:C:T	2.41581e-17	-3.68066e-10	-0.946714
204667742	chr1:204667742:G:A	2.28036e-16	-0.564294	1.86247
204667769	chr1:204667769:C:T	1.1991e-16	2.09266	-1.43725
204668060	chr1:204668060:C:T	1.21467e-16	2.10444	-1.43613
204668281	chr1:204668281:G:A	2.28156e-17	-3.68066e-10	-1.00389
204668552	chr1:204668552:G:A	1.52142e-17	-3.68066e-10	-1.4091
204668808	chr1:204668808:T:C	2.1781e-16	1.25229	-4.18584e-10
204669142	chr1:204669142:C:T	4.82573e-15	-0.15666	4.50704
204669706	chr1:204669706:G:A	5.7797e-16	-0.201304	2.42949
204669742	chr1:204669742:C:CAA	6.08533e-16	-0.168838	2.44856
204670545	chr1:204670545:G:A	1.80246e-17	-1.2396	-4.18584e-10
204670912	chr1:204670912:T:C	7.56284e-18	-2.10809	-4.18584e-10
204671355	chr1:204671355:C:T	4.7724e-15	-0.129104	4.46838
204672025	chr1:204672025:G:A	1.66323e-17	-3.68066e-10	-1.31999
204672935	chr1:204672935:C:G	2.21814e-17	-3.68066e-10	-1.03208
204673296	chr1:204673296:A:G	1.90989e-17	-1.1817	-4.18584e-10
204673316	chr1:204673316:G:T	3.55921e-15	0.158602	3.88736
204673463	chr1:204673463:C:T	9.95939e-16	0.0967247	2.67563
204673798	chr1:204673798:T:C	1.73796e-17	-3.68066e-10	-1.27604
204674396	chr1:204674396:G:A	3.44495e-17	-3.68066e-10	-0.591839
204674861	chr1:204674861:T:G	2.23802e-17	-3.68066e-10	-1.02316
204675490	chr1:204675490:C:T	4.20548e-16	-0.14776	2.05799
204676377	chr1:204676377:T:G	8.88365e-16	-1.18843	3.84648
204677002	chr1:204677002:C:T	1.52122e-17	-3.68066e-10	-1.40924
204677133	chr1:204677133:G:A	5.58733e-17	1.32607	-1.43432
204677167	chr1:204677167:G:A	5.80296e-17	1.36676	-1.43714
204677266	chr1:204677266:G:T	1.62626e-17	-3.68066e-10	-1.34247
204677919	chr1:204677919:G:A	2.15874e-17	-3.68066e-10	-1.05922
204678309	chr1:204678309:T:C	1.48126e-17	-3.68066e-10	-1.43586
204678330	chr1:204678330:C:G	2.01997e-17	-3.68066e-10	-1.12566
204678365	chr1:204678365:G:A	6.14482e-17	1.42408	-1.43722
204678474	chr1:204678474:G:A	3.42042e-17	-3.68066e-10	-0.598984
204678931	chr1:204678931:C:T	7.30134e-18	-2.14327	-4.18584e-10
204679047	chr1:204679047:C:A	5.23738e-16	-0.296428	2.42609
204679055	chr1:204679055:G:A	1.77002e-17	-3.68066e-10	-1.25776
204679072	chr1:204679072:G:A	4.0304e-17	-3.68066e-10	-0.434883
204679361	chr1:204679361:C:T	2.00627e-17	-3.68066e-10	-1.13247
204679368	chr1:204679368:G:A	1.7101e-17	-1.29219	-4.18584e-10
204680506	chr1:204680506:G:A	6.02608e-17	1.39995	-1.4326
204680636	chr1:204680636:G:C	5.95481e-17	-3.68066e-10	-0.0445483
204680721	chr1:204680721:T:C	1.47918e-17	-3.68066e-10	-1.43726
204680744	chr1:204680744:AC:A	2.38597e-17	-3.68066e-10	-0.959142
204681042	chr1:204681042:C:T	1.55882e-17	-3.68066e-10	-1.38482
204681092	chr1:204681092:G:T	8.21408e-18	-2.02548	-4.18584e-10
204682095	chr1:204682095:T:C	7.35846e-18	-2.13548	-4.18584e-10
204682199	chr1:204682199:A:G	7.43067e-16	-0.886022	3.36548
204682719	chr1:204682719:T:C	1.07944e-15	-0.0564989	2.90936
204682807	chr1:204682807:G:A	1.56144e-17	-3.68066e-10	-1.38314
204683225	chr1:204683225:G:T	1.70581e-17	-3.68066e-10	-1.29471
204683229	chr1:204683229:A:G	2.30699e-15	0.0189585	3.59341
204685422	chr1:204685422:G:A	1.85238e-17	-3.68066e-10	-1.21227
204685424	chr1:204685424:C:T	1.63564e-17	-3.68066e-10	-1.33671
204685882	chr1:204685882:A:G	3.6194e-17	0.893064	-1.4355
204686005	chr1:204686005:C:A	1.64597e-17	-3.68066e-10	-1.33042
204686279	chr1:204686279:G:A	2.46731e-16	-1.20038	2.57735
204686625	chr1:204686625:AG:A	2.59352e-17	0.550446	-1.42618
204686955	chr1:204686955:A:G	2.88757e-16	-1.6239	3.15815
204687080	chr1:204687080:A:G	3.07004e-17	-3.68066e-10	-0.707057
204687187	chr1:204687187:A:C	1.61563e-17	-3.68066e-10	-1.34902
204687675	chr1:204687675:A:C	6.17133e-16	-0.775361	3.06911
204687819	chr1:204687819:A:T	1.72696e-17	0.154225	-1.43661
204688055	chr1:204688055:A:G	4.15712e-17	-0.98659	0.582666
204688138	chr1:204688138:C:A	1.19534e-16	-3.68066e-10	0.652272
204688307	chr1:204688307:A:C	2.0537e-17	-3.68066e-10	-1.10911
204688355	chr1:204688355:C:T	9.68068e-17	-3.68066e-10	0.441384
204688907	chr1:204688907:A:G	1.59046e-17	-3.68066e-10	-1.36473
204688964	chr1:204688964:C:T	1.57448e-17	-3.68066e-10	-1.37482
204689326	chr1:204689326:G:T	1.71757e-17	-3.68066e-10	-1.28784
204690005	chr1:204690005:A:G	1.73291e-17	-1.27894	-4.18584e-10
204690068	chr1:204690068:A:G	6.21325e-17	-3.68066e-10	-0.00206406
204690157	chr1:204690157:C:T	1.64339e-17	-3.68066e-10	-1.33199
204690161	chr1:204690161:T:C	4.93346e-16	-1.11134	3.18122
204690217	chr1:204690217:A:T	7.20034e-17	-3.68066e-10	0.14538
204690382	chr1:204690382:G:A	1.68172e-17	0.127518	-1.43645
204690678	chr1:204690678:G:A	5.36793e-17	-3.68066e-10	-0.148305
204691144	chr1:204691144:C:T	8.76274e-16	-3.68066e-10	2.64435
204691360	chr1:204691360:A:G	7.80265e-17	-3.68066e-10	0.225715
204692122	chr1:204692122:T:C	1.65057e-17	-3.68066e-10	-1.32763
204692273	chr1:204692273:C:T	4.39443e-16	-1.32222	3.27639
204692399	chr1:204692399:T:C	1.75709e-17	-3.68066e-10	-1.26509
204692410	chr1:204692410:G:A	1.65647e-17	-3.68066e-10	-1.32406
204692952	chr1:204692952:CT:C	1.63974e-17	-3.68066e-10	-1.33421
204693170	chr1:204693170:A:T	2.58959e-17	-0.877248	-4.18584e-10
204693230	chr1:204693230:C:G	2.68871e-17	-3.68066e-10	-0.839688
204694655	chr1:204694655:G:A	1.48127e-17	-3.68066e-10	-1.43585
204694666	chr1:204694666:C:T	1.48144e-17	-3.68066e-10	-1.43573
204695129	chr1:204695129:A:T	3.53595e-17	-1.22303	0.657267
204695597	chr1:204695597:G:A	2.28115e-17	-3.68066e-10	-1.00407
204696401	chr1:204696401:T:G	2.09351e-17	0.3432	-1.43311
204696534	chr1:204696534:G:C	1.49416e-17	-3.68066e-10	-1.42718
204696583	chr1:204696583:T:C	1.66991e-17	-3.68066e-10	-1.31598
204696604	chr1:204696604:C:T	2.36116e-17	-3.68066e-10	-0.969597
204696827	chr1:204696827:T:C	1.4792e-17	-3.68066e-10	-1.43725
204697047	chr1:204697047:G:T	2.91732e-16	-3.68066e-10	1.5445
204697580	chr1:204697580:T:G	1.50944e-17	-3.68066e-10	-1.41701
204697699	chr1:204697699:G:A	1.52799e-17	-3.68066e-10	-1.40479
204698054	chr1:204698054:G:A	2.52267e-17	-3.68066e-10	-0.903431
204698492	chr1:204698492:G:A	5.13047e-17	-3.68066e-10	-0.193551
204698686	chr1:204698686:T:C	1.50284e-17	-1.58982	0.168426
204699014	chr1:204699014:C:T	4.62271e-18	-1.16979	-1.43056
204699152	chr1:204699152:C:T	7.47506e-18	-0.719125	-1.40064
204699262	chr1:204699262:G:A	1.51585e-17	-3.68066e-10	-1.41277
204699529	chr1:204699529:T:C	1.26093e-17	-1.59689	-4.18584e-10
204699579	chr1:204699579:G:A	2.35823e-17	-3.68066e-10	-0.970837
204700069	chr1:204700069:G:A	1.6303e-17	-3.68066e-10	-1.33999
204700170	chr1:204700170:G:A	1.52813e-17	-3.68066e-10	-1.4047
204700329	chr1:204700329:C:T	2.72386e-17	-0.956184	0.129485
204700435	chr1:204700435:T:C	5.52507e-18	-1.0098	-1.41224
204700517	chr1:204700517:A:T	9.05787e-18	-1.09245	-0.835253
204700543	chr1:204700543:G:A	2.54222e-17	-3.68066e-10	-0.895708
204700740	chr1:204700740:C:T	4.41484e-17	0.49923	-0.843005
204701101	chr1:204701101:C:T	7.69122e-18	-0.698128	-1.39313
204701398	chr1:204701398:G:C	1.65109e-17	-3.68066e-10	-1.32731
204701455	chr1:204701455:G:A	1.54144e-16	0.644581	0.261975
204701543	chr1:204701543:C:T	1.38472e-16	0.879794	-0.080458
204701797	chr1:204701797:C:T	9.03873e-17	0.717584	-0.344813
204701802	chr1:204701802:G:A	1.50182e-17	-3.68066e-10	-1.42207
204702155	chr1:204702155:G:A	2.8847e-17	-0.879163	0.109835
204702280	chr1:204702280:C:T	1.74882e-17	-3.68066e-10	-1.26981
204702645	chr1:204702645:A:G	1.7631e-17	-0.486706	-0.774967
204702747	chr1:204702747:C:T	7.37952e-18	-0.890979	-1.24165
204703258	chr1:204703258:G:A	2.35982e-17	0.288485	-1.25865
204703459	chr1:204703459:G:A	1.48773e-17	-3.68066e-10	-1.4315
204703563	chr1:204703563:C:T	2.47068e-17	-3.68066e-10	-0.924255
204703615	chr1:204703615:C:T	6.13602e-18	-1.33855	-0.978609
204703670	chr1:204703670:G:A	1.85272e-17	-3.68066e-10	-1.21209
204703904	chr1:204703904:G:A	3.13386e-17	-3.68066e-10	-0.686482
204704177	chr1:204704177:G:A	2.7386e-17	-3.68066e-10	-0.821299
204704211	chr1:204704211:A:G	2.51628e-17	-3.68066e-10	-0.905965
204704352	chr1:204704352:G:A	2.07338e-17	-3.68066e-10	-1.09957
204704710	chr1:204704710:C:T	1.65287e-17	-3.68066e-10	-1.32623
204704813	chr1:204704813:A:G	1.87459e-17	-1.20036	-4.18584e-10
204704898	chr1:204704898:C:T	4.81102e-18	-1.49708	-1.06335
204705455	chr1:204705455:G:A	2.15293e-17	-3.68066e-10	-1.06192
204705540	chr1:204705540:G:A	7.88224e-18	-0.864162	-1.20256
204705841	chr1:204705841:G:A	1.52581e-17	-3.68066e-10	-1.40622
204706028	chr1:204706028:G:A	7.64979e-18	-2.09665	-4.18584e-10
204706041	chr1:204706041:C:A	7.73561e-18	-2.0855	-4.18584e-10
204706049	chr1:204706049:C:A	6.13422e-18	-0.887057	-1.43039
204706050	chr1:204706050:G:A	2.45581e-17	0.317498	-1.24779
204706158	chr1:204706158:A:C	1.65327e-17	-3.68066e-10	-1.32599
204706225	chr1:204706225:A:T	1.6526e-17	-0.870906	-0.455492
204706290	chr1:204706290:T:G	9.8455e-18	-1.84432	-4.18584e-10
204706553	chr1:204706553:G:A	3.22105e-17	0.39622	-1.05526
204707171	chr1:204707171:C:G	2.1673e-17	-3.68066e-10	-1.05527
204707415	chr1:204707415:G:T	1.79225e-17	-3.68066e-10	-1.24528
204707614	chr1:204707614:C:T	1.65591e-17	-3.68066e-10	-1.3244
204707961	chr1:204707961:G:A	1.60976e-17	-3.68066e-10	-1.35266
204708141	chr1:204708141:C:T	1.4923e-17	-3.68066e-10	-1.42843
204708203	chr1:204708203:G:A	1.58005e-17	-3.68066e-10	-1.37129
204708255	chr1:204708255:A:G	1.51429e-17	-3.68066e-10	-1.4138
204708271	chr1:204708271:A:G	1.51515e-17	-3.68066e-10	-1.41323
204708449	chr1:204708449:C:T	1.6082e-17	-3.68066e-10	-1.35363
204708481	chr1:204708481:C:T	1.77142e-17	-0.782536	-0.474432
204708770	chr1:204708770:T:G	1.82121e-17	-3.68066e-10	-1.22925
204709068	chr1:204709068:G:A	1.32851e-17	-1.54469	-4.18584e-10
204709075	chr1:204709075:G:T	1.03477e-17	-1.41167	-0.382893
204709095	chr1:204709095:C:T	1.74537e-17	-3.68066e-10	-1.27178
204709105	chr1:204709105:G:T	9.12174e-17	1.17898	-0.797065
204709124	chr1:204709124:A:G	5.52704e-17	0.979553	-1.09865
204709483	chr1:204709483:G:A	1.73167e-17	-3.68066e-10	-1.27966
204709608	chr1:204709608:T:C	1.47925e-17	-3.68066e-10	-1.43721
204709763	chr1:204709763:C:G	4.37107e-17	0.781251	-1.13499
204709774	chr1:204709774:C:T	3.08528e-17	0.476808	-1.17891
204710029	chr1:204710029:A:T	1.58573e-17	-3.68066e-10	-1.3677
204710120	chr1:204710120:G:A	2.48348e-17	0.142485	-1.06157
204710282	chr1:204710282:A:G	1.77816e-17	-3.68066e-10	-1.25317
204710492	chr1:204710492:T:C	1.49217e-17	-3.68066e-10	-1.42851
204710499	chr1:204710499:G:A	1.1539e-16	-3.68066e-10	0.616983
204710896	chr1:204710896:T:G	2.17724e-17	-3.68066e-10	-1.05069
204711089	chr1:204711089:T:C	1.48126e-17	-3.68066e-10	-1.43585
204711174	chr1:204711174:G:A	1.05047e-15	-3.68066e-10	2.82566
204711185	chr1:204711185:T:G	1.6305e-17	-3.68066e-10	-1.33986
204711204	chr1:204711204:C:T	3.26225e-18	-1.74369	-1.20522
204711573	chr1:204711573:C:T	1.92803e-17	-1.17225	-4.18584e-10
204711689	chr1:204711689:T:C	1.54617e-17	-3.68066e-10	-1.39297
204711727	chr1:204711727:C:T	5.6614e-17	0.856061	-0.951137
204711808	chr1:204711808:A:G	1.99362e-17	-3.68066e-10	-1.1388
204711869	chr1:204711869:C:G	1.50241e-17	-3.68066e-10	-1.42168
204711881	chr1:204711881:G:A	5.48594e-17	-3.68066e-10	-0.126559
204711882	chr1:204711882:C:T	6.35926e-18	-0.98217	-1.29925
204711936	chr1:204711936:T:C	3.98722e-17	-3.68066e-10	-0.445653
204712113	chr1:204712113:G:A	1.56949e-17	-3.68066e-10	-1.378
204712729	chr1:204712729:T:C	2.41257e-17	-3.68066e-10	-0.948053
204712883	chr1:204712883:C:T	8.89272e-18	-1.20025	-0.745847
204713109	chr1:204713109:C:T	1.15665e-17	-0.538721	-1.1445
204713139	chr1:204713139:A:C	8.40819e-18	-0.569213	-1.43291
204713283	chr1:204713283:T:G	7.6486e-18	-0.82383	-1.27298
204713409	chr1:204713409:A:G	7.97525e-18	-2.05499	-4.18584e-10
204713591	chr1:204713591:T:C	7.90792e-18	-0.644622	-1.41885
204713635	chr1:204713635:G:A	9.13381e-18	-0.750737	-1.16861
204713943	chr1:204713943:G:C	7.08224e-17	-3.68066e-10	0.128842
204714274	chr1:204714274:C:T	5.13382e-18	-1.08462	-1.41086
204714390	chr1:204714390:G:A	7.97529e-17	-3.68066e-10	0.2476
204714421	chr1:204714421:G:A	1.57436e-17	-3.68066e-10	-1.3749
204714526	chr1:204714526:C:T	7.41693e-18	-2.12757	-4.18584e-10
204714785	chr1:204714785:A:C	1.51703e-17	-0.074271	-1.33772
204715034	chr1:204715034:T:C	1.6158e-17	-3.68066e-10	-1.34892
204715109	chr1:204715109:T:C	9.46884e-18	-0.668207	-1.21512
204715245	chr1:204715245:C:T	4.71096e-17	-3.68066e-10	-0.278856
204715297	chr1:204715297:C:T	1.73931e-17	-3.68066e-10	-1.27526
204715606	chr1:204715606:C:T	5.42264e-18	-1.06743	-1.37332
204715718	chr1:204715718:G:A	3.33029e-17	-3.68066e-10	-0.625689
204716076	chr1:204716076:T:G	1.7752e-18	-2.13418	-1.42324
204716339	chr1:204716339:A:G	2.93494e-18	-1.8484	-1.20625
204716431	chr1:204716431:A:G	1.58742e-17	-3.68066e-10	-1.36664
204716496	chr1:204716496:C:T	3.1276e-18	-2.08249	-0.908577
204716636	chr1:204716636:G:A	2.86597e-18	-1.84407	-1.23435
204716655	chr1:204716655:G:C	6.50336e-17	-3.68066e-10	0.0435714
204716732	chr1:204716732:T:G	2.90704e-18	-1.83956	-1.22463
204716878	chr1:204716878:C:T	2.78496e-18	-1.86796	-1.23914
204717951	chr1:204717951:C:T	2.86982e-18	-1.87203	-1.20505
204717957	chr1:204717957:G:T	3.39689e-18	-2.08807	-0.820399
204718196	chr1:204718196:C:T	2.26353e-17	-3.68066e-10	-1.01182
204718246	chr1:204718246:G:GC	1.8e-18	-2.10823	-1.43532
204719237	chr1:204719237:T:C	7.17577e-18	-0.868703	-1.29192
204719238	chr1:204719238:A:G	1.61543e-17	-3.68066e-10	-1.34915
204719309	chr1:204719309:C:T	1.4792e-17	-3.68066e-10	-1.43724
204719331	chr1:204719331:T:G	3.03121e-17	-3.68066e-10	-0.719787
204719385	chr1:204719385:T:C	2.12323e-17	-3.68066e-10	-1.07581
204719509	chr1:204719509:C:A	1.10465e-17	-1.72922	-4.18584e-10
204719900	chr1:204719900:A:T	2.05056e-17	-3.68066e-10	-1.11064
204719974	chr1:204719974:G:A	2.48799e-18	-1.88497	-1.33489
204719976	chr1:204719976:T:C	2.3113e-18	-1.96597	-1.32755
204719998	chr1:204719998:G:A	1.50193e-17	-3.68066e-10	-1.422
204720084	chr1:204720084:T:G	3.27926e-17	-3.68066e-10	-0.64113
204720273	chr1:204720273:G:A	1.47933e-17	-3.68066e-10	-1.43716
204720335	chr1:204720335:G:A	5.20947e-17	-3.68066e-10	-0.178269
204720355	chr1:204720355:C:T	1.88154e-17	-3.68066e-10	-1.19665
204720649	chr1:204720649:T:C	1.48134e-17	-3.68066e-10	-1.4358
204720697	chr1:204720697:T:C	1.25992e-17	-1.5977	-4.18584e-10
204720706	chr1:204720706:T:A	2.23541e-17	-3.68066e-10	-1.02432
204720712	chr1:204720712:C:T	2.48922e-18	-1.90551	-1.31386
204720775	chr1:204720775:C:T	4.83284e-18	-2.12841	-0.427493
204720861	chr1:204720861:C:T	1.48492e-17	-3.68066e-10	-1.43339
204720869	chr1:204720869:G:A	2.05494e-17	-3.68066e-10	-1.1085
204721220	chr1:204721220:A:G	2.3407e-18	-1.98145	-1.29943
204721228	chr1:204721228:A:G	4.80195e-18	-1.98253	-0.579786
204721912	chr1:204721912:G:A	5.23492e-17	-3.68066e-10	-0.173396
204722110	chr1:204722110:T:C	1.55379e-17	-3.68066e-10	-1.38805
204722156	chr1:204722156:TA:T	1.65281e-17	-3.68066e-10	-1.32627
204722197	chr1:204722197:G:A	2.21047e-18	-2.06352	-1.27461
204722495	chr1:204722495:G:A	1.48326e-17	-3.68066e-10	-1.43451
204722755	chr1:204722755:TG:T	4.03304e-18	-1.99013	-0.746681
204722763	chr1:204722763:G:A	1.48092e-17	-3.68066e-10	-1.43609
204723401	chr1:204723401:C:T	8.56305e-17	-3.68066e-10	0.318709
204723465	chr1:204723465:G:A	6.2691e-17	-3.68066e-10	0.00688563
204723489	chr1:204723489:C:A	5.22366e-17	-3.68066e-10	-0.175549
204723908	chr1:204723908:T:C	8.07194e-18	-2.02721	-0.0157287
204724438	chr1:204724438:C:G	3.7783e-18	-1.87836	-0.923695
204724454	chr1:204724454:C:G	1.49228e-17	-3.68066e-10	-1.42845
204724461	chr1:204724461:T:C	1.94443e-17	-3.68066e-10	-1.16378
204724604	chr1:204724604:T:C	8.29636e-18	-2.10961	0.0940955
204724787	chr1:204724787:G:C	3.0333e-17	-3.68066e-10	-0.719098
204724795	chr1:204724795:G:A	1.26777e-16	-3.68066e-10	0.711096
204724952	chr1:204724952:C:T	2.00177e-17	-3.68066e-10	-1.13472
204725060	chr1:204725060:G:A	5.25133e-18	-2.11	-0.362851
204725347	chr1:204725347:G:T	1.4895e-17	-3.68066e-10	-1.43031
204725478	chr1:204725478:C:T	1.52571e-17	-1.40629	-4.18584e-10
204725581	chr1:204725581:A:T	5.95561e-18	-2.10969	-0.237306
204725808	chr1:204725808:A:G	7.47484e-18	-2.11979	-4.18584e-10
204726004	chr1:204726004:C:T	3.74783e-17	-3.68066e-10	-0.50757
204726086	chr1:204726086:G:A	1.97627e-17	-3.68066e-10	-1.14754
204726217	chr1:204726217:C:T	5.67498e-18	-2.10167	-0.293601
204726218	chr1:204726218:T:A	5.6224e-18	-2.10188	-0.3027
204726329	chr1:204726329:C:T	1.47918e-17	-3.68066e-10	-1.43726
204726580	chr1:204726580:T:C	7.10599e-18	-1.02929	-1.14111
204726683	chr1:204726683:G:A	2.76183e-17	-3.68066e-10	-0.812855
204726885	chr1:204726885:A:G	4.30026e-18	-2.08752	-0.585141
204727051	chr1:204727051:C:T	9.19238e-18	-0.736997	-1.17596
204727192	chr1:204727192:T:C	5.46165e-18	-2.03402	-0.399567
204727344	chr1:204727344:T:G	2.15234e-18	-2.09053	-1.27424
204727416	chr1:204727416:G:A	2.16908e-18	-2.0849	-1.27213
204727439	chr1:204727439:C:T	1.6036e-17	-3.68066e-10	-1.35649
204727473	chr1:204727473:C:A	4.71278e-18	-2.09675	-0.484302
204727499	chr1:204727499:A:G	4.56974e-18	-2.10212	-0.509756
204727810	chr1:204727810:A:G	1.87217e-17	-3.68066e-10	-1.20165
204727947	chr1:204727947:A:T	1.55576e-17	-3.68066e-10	-1.38678
204728081	chr1:204728081:G:A	1.4792e-17	-3.68066e-10	-1.43725
204728111	chr1:204728111:TA:T	1.48313e-17	-3.68066e-10	-1.43459
204728116	chr1:204728116:A:G	1.4829e-17	-3.68066e-10	-1.43475
204728260	chr1:204728260:C:G	1.48065e-17	-3.68066e-10	-1.43627
204728449	chr1:204728449:T:C	4.87283e-18	-2.10592	-0.441736
204728512	chr1:204728512:T:C	1.48293e-17	-3.68066e-10	-1.43473
204728533	chr1:204728533:C:T	1.48181e-17	-3.68066e-10	-1.43548
204728580	chr1:204728580:A:G	2.42542e-18	-1.97286	-1.27247
204728684	chr1:204728684:G:A	1.47964e-17	-3.68066e-10	-1.43695
204728839	chr1:204728839:A:G	7.27785e-17	-3.68066e-10	0.156088
204728999	chr1:204728999:T:C	2.64991e-17	-0.854221	-4.18584e-10
204729167	chr1:204729167:T:C	1.48974e-17	-3.68066e-10	-1.43015
204729309	chr1:204729309:T:A	8.58582e-18	-1.98122	-4.18584e-10
204729333	chr1:204729333:G:A	2.10244e-18	-2.07685	-1.31138
204729402	chr1:204729402:G:A	2.11665e-18	-2.06944	-1.31206
204729441	chr1:204729441:A:G	2.09885e-18	-2.07227	-1.31768
204729513	chr1:204729513:G:A	2.05637e-18	-2.09519	-1.3152
204729554	chr1:204729554:C:T	3.44714e-18	-1.8744	-1.01939
204729926	chr1:204729926:A:AC	2.35105e-18	-1.96879	-1.30768
204730371	chr1:204730371:C:T	2.01917e-18	-2.12376	-1.30489
204730372	chr1:204730372:A:G	2.10145e-18	-2.06389	-1.32482
204730416	chr1:204730416:A:G	2.0681e-18	-2.08654	-1.31817
204730417	chr1:204730417:A:G	2.05609e-18	-2.08866	-1.32187
204730654	chr1:204730654:GCGC:G	2.06978e-18	-2.07308	-1.33081
204730682	chr1:204730682:T:G	2.08854e-18	-2.07549	-1.31938
204730707	chr1:204730707:A:C	1.49387e-17	-3.68066e-10	-1.42738
204730737	chr1:204730737:C:T	1.51273e-17	-3.68066e-10	-1.41483
204730837	chr1:204730837:A:AG	2.14318e-18	-2.10868	-1.26036
204731282	chr1:204731282:C:A	2.14393e-18	-2.11108	-1.25761
204731354	chr1:204731354:G:A	2.47338e-17	-0.923161	-4.18584e-10
204731398	chr1:204731398:C:T	1.94529e-17	-3.68066e-10	-1.16334
204731940	chr1:204731940:A:G	2.51161e-18	-1.96387	-1.24654
204732090	chr1:204732090:G:C	7.88232e-17	-3.68066e-10	0.235874
204732112	chr1:204732112:A:G	8.3563e-18	-2.00832	-4.18584e-10
204732651	chr1:204732651:T:C	3.37074e-18	-2.08712	-0.829084
204732731	chr1:204732731:G:A	3.88491e-17	-3.68066e-10	-0.471649
204732819	chr1:204732819:G:A	4.55712e-17	-3.68066e-10	-0.312057
204733112	chr1:204733112:T:C	9.18304e-18	-0.76445	-1.14952
204733124	chr1:204733124:G:A	2.96805e-16	2.55835	-0.996611
204733218	chr1:204733218:G:A	1.52717e-17	-3.68066e-10	-1.40533
204733436	chr1:204733436:C:T	1.60774e-17	-3.68066e-10	-1.35392
204733514	chr1:204733514:C:T	7.51748e-18	-0.689671	-1.42443
204733524	chr1:204733524:C:T	6.03335e-17	-3.68066e-10	-0.0314456
204733743	chr1:204733743:G:A	9.65782e-17	-3.68066e-10	0.439021
204733938	chr1:204733938:G:A	2.72792e-16	2.4991	-1.02172
204734015	chr1:204734015:A:G	1.96577e-17	-3.68066e-10	-1.15286
204734352	chr1:204734352:A:G	6.18446e-18	-0.874839	-1.43445
204734397	chr1:204734397:G:A	4.02191e-17	-3.68066e-10	-0.436991
204734741	chr1:204734741:T:G	6.46838e-18	-0.83251	-1.4319
204734893	chr1:204734893:T:C	6.0653e-17	-3.68066e-10	-0.026164
204735049	chr1:204735049:G:C	6.78689e-18	-0.784736	-1.4316
204735059	chr1:204735059:G:A	6.755e-18	-0.789384	-1.43167
204735121	chr1:204735121:C:T	7.57642e-17	-3.68066e-10	0.196292
204735559	chr1:204735559:G:A	6.98013e-18	-0.756231	-1.43203
204735751	chr1:204735751:C:T	1.4792e-17	-3.68066e-10	-1.43724
204736051	chr1:204736051:C:T	5.60017e-17	-3.68066e-10	-0.105951
204736285	chr1:204736285:G:A	1.55178e-17	-3.68066e-10	-1.38935
204736287	chr1:204736287:G:A	1.52703e-17	-3.68066e-10	-1.40542
204736479	chr1:204736479:C:T	4.68089e-17	-3.68066e-10	-0.28526
204737104	chr1:204737104:A:G	8.44636e-18	-0.77109	-1.22651
204737189	chr1:204737189:G:T	1.73427e-17	-3.68066e-10	-1.27816
204737456	chr1:204737456:T:C	1.08517e-17	-0.778137	-0.968872
204737551	chr1:204737551:T:C	1.50172e-17	-3.68066e-10	-1.42213
204737938	chr1:204737938:G:A	1.50086e-17	-3.68066e-10	-1.42271
204738118	chr1:204738118:G:T	9.4004e-18	-0.461375	-1.42921
204738351	chr1:204738351:T:G	4.73156e-17	-3.68066e-10	-0.274493
204738354	chr1:204738354:G:A	1.05543e-17	-0.686172	-1.08863
204738594	chr1:204738594:A:G	1.48292e-17	-3.68066e-10	-1.43473
204738906	chr1:204738906:G:A	5.78768e-17	-3.68066e-10	-0.0730165
204739234	chr1:204739234:T:C	2.23427e-17	-1.02483	-4.18584e-10
204739314	chr1:204739314:A:G	9.01748e-18	-0.504732	-1.42744
204739704	chr1:204739704:C:T	8.86924e-17	-3.68066e-10	0.353841
204740469	chr1:204740469:A:G	3.63907e-18	-1.88434	-0.955268
204740834	chr1:204740834:G:A	6.79991e-18	-0.784123	-1.4303
204741035	chr1:204741035:G:C	3.38665e-17	-3.68066e-10	-0.608906
204741448	chr1:204741448:G:T	1.56842e-17	-3.68066e-10	-1.37868
204741651	chr1:204741651:C:T	7.67893e-18	-0.655991	-1.43686
204741658	chr1:204741658:A:G	7.8406e-18	-0.635099	-1.43692
204741842	chr1:204741842:T:A	1.52731e-17	-3.68066e-10	-1.40524
204741916	chr1:204741916:C:A	7.75724e-18	-2.08271	-4.18584e-10
204742332	chr1:204742332:A:G	5.2293e-18	-2.1124	-0.364654
204742374	chr1:204742374:T:C	2.91429e-17	-3.68066e-10	-0.759122
204742446	chr1:204742446:A:G	1.25981e-17	-0.512499	-1.08529
204742731	chr1:204742731:T:C	9.59823e-18	-0.435214	-1.43454
204742836	chr1:204742836:G:A	2.40963e-17	-3.68066e-10	-0.949274
204742880	chr1:204742880:G:A	1.52272e-17	-3.68066e-10	-1.40825
204742943	chr1:204742943:G:A	1.52711e-17	-3.68066e-10	-1.40537
204743129	chr1:204743129:G:A	2.33587e-17	-3.68066e-10	-0.980362
204743142	chr1:204743142:T:G	9.36466e-18	-0.460751	-1.43364
204743325	chr1:204743325:C:A	1.52684e-17	-3.68066e-10	-1.40555
204743372	chr1:204743372:ACG:A	2.20815e-17	-3.68066e-10	-1.03659
204743407	chr1:204743407:G:C	7.38289e-17	-3.68066e-10	0.170418
204743675	chr1:204743675:T:A	9.38869e-18	-0.747166	-1.14466
204743876	chr1:204743876:A:C	5.95723e-17	-3.68066e-10	-0.0441421
204743941	chr1:204743941:C:G	9.51113e-18	-0.749419	-1.12945
204744030	chr1:204744030:C:T	1.96434e-18	-2.13041	-1.32577
204744243	chr1:204744243:T:C	1.52437e-17	-3.68066e-10	-1.40717
204744301	chr1:204744301:C:G	2.37679e-17	-3.68066e-10	-0.962998
204744405	chr1:204744405:C:T	1.48015e-17	-3.68066e-10	-1.43661
204744532	chr1:204744532:A:G	3.59606e-18	-1.90115	-0.950343
204745366	chr1:204745366:T:C	1.49255e-17	-3.68066e-10	-1.42826
204745445	chr1:204745445:T:C	8.65763e-18	-0.777489	-1.1954
204745522	chr1:204745522:C:A	9.71209e-18	-0.668007	-1.18995
204745689	chr1:204745689:T:C	1.48291e-17	-3.68066e-10	-1.43474
204745957	chr1:204745957:A:T	5.61367e-17	-3.68066e-10	-0.103542
204746134	chr1:204746134:A:C	1.15886e-17	-0.490731	-1.19058
204746178	chr1:204746178:C:T	2.11277e-17	-3.68066e-10	-1.08075
204746371	chr1:204746371:G:A	4.41832e-18	-1.21741	-1.42817
204746383	chr1:204746383:C:T	6.54624e-17	0.833454	-0.783311
204746472	chr1:204746472:G:A	1.47919e-17	-3.68066e-10	-1.43726
204746490	chr1:204746490:C:T	2.89254e-17	-3.68066e-10	-0.766613
204747407	chr1:204747407:G:T	3.44081e-18	-1.62237	-1.27326
204747436	chr1:204747436:G:C	3.05463e-18	-1.97381	-1.04086
204747684	chr1:204747684:A:T	1.5074e-17	-3.68066e-10	-1.41836
204747903	chr1:204747903:A:G	5.21433e-17	-3.68066e-10	-0.177337
204748083	chr1:204748083:C:T	3.96857e-18	-1.43299	-1.31994
204748336	chr1:204748336:C:T	4.72842e-17	-3.68066e-10	-0.275157
204748495	chr1:204748495:TG:T	3.70349e-17	-3.68066e-10	-0.519472
204749134	chr1:204749134:G:C	2.61475e-18	-1.76355	-1.40661
204749818	chr1:204749818:C:T	1.62873e-17	-3.68066e-10	-1.34095
204749902	chr1:204749902:G:A	1.58129e-17	-3.68066e-10	-1.37051
204750074	chr1:204750074:T:C	1.9982e-17	-3.68066e-10	-1.1365
204750511	chr1:204750511:T:A	2.89983e-17	-3.68066e-10	-0.764097
204750611	chr1:204750611:T:C	1.4061e-17	-1.48793	-4.18584e-10
204750621	chr1:204750621:G:A	2.21655e-17	-3.68066e-10	-1.0328
204751374	chr1:204751374:C:G	1.67564e-17	-3.68066e-10	-1.31255
204751423	chr1:204751423:T:C	2.1352e-18	-2.04483	-1.32794
204751498	chr1:204751498:C:T	1.49171e-17	-3.68066e-10	-1.42882
204751521	chr1:204751521:A:G	3.78356e-17	-3.68066e-10	-0.498082
204752230	chr1:204752230:A:G	2.32266e-18	-2.14444	-1.14418
204752475	chr1:204752475:G:A	4.34934e-17	-3.68066e-10	-0.358725
204752648	chr1:204752648:G:A	3.11582e-17	-3.68066e-10	-0.692256
204752727	chr1:204752727:C:CAG	1.61173e-17	-3.68066e-10	-1.35144
204752776	chr1:204752776:G:A	1.49169e-17	-3.68066e-10	-1.42884
204753534	chr1:204753534:T:C	1.75297e-17	-3.68066e-10	-1.26744
204754249	chr1:204754249:G:A	1.65094e-17	-3.68066e-10	-1.3274
204754348	chr1:204754348:G:A	6.82108e-17	-3.68066e-10	0.0912706
204754388	chr1:204754388:T:C	4.1644e-17	-3.68066e-10	-0.402174
204754543	chr1:204754543:C:G	2.30366e-18	-2.14728	-1.14956
204755070	chr1:204755070:C:T	5.63873e-17	-3.68066e-10	-0.0990883
204755158	chr1:204755158:C:G	1.47983e-17	-3.68066e-10	-1.43682
204755220	chr1:204755220:G:A	1.47934e-17	-3.68066e-10	-1.43715
204755480	chr1:204755480:G:A	1.83444e-18	-2.14557	-1.37902
204755516	chr1:204755516:C:T	3.00282e-17	-3.68066e-10	-0.729197
204755970	chr1:204755970:T:C	2.63173e-17	-3.68066e-10	-0.861106
204756121	chr1:204756121:C:T	1.51628e-17	-3.68066e-10	-1.41249
204756199	chr1:204756199:G:T	2.16718e-17	-3.68066e-10	-1.05532
204756518	chr1:204756518:T:C	1.54665e-17	-3.68066e-10	-1.39266
204756759	chr1:204756759:G:A	6.18755e-17	-3.68066e-10	-0.00620933
204757939	chr1:204757939:T:C	1.54826e-17	-3.68066e-10	-1.39162
204758012	chr1:204758012:C:T	1.48456e-17	-3.68066e-10	-1.43363
204758200	chr1:204758200:CA:C	1.80323e-17	-3.68066e-10	-1.23917
204758254	chr1:204758254:T:C	2.21926e-18	-1.90687	-1.42729
204758359	chr1:204758359:A:G	2.07147e-17	-3.68066e-10	-1.10049
204758379	chr1:204758379:C:CAATATAT	1.8721e-17	-3.68066e-10	-1.20169
204759244	chr1:204759244:G:A	1.50693e-17	-3.68066e-10	-1.41867
204760070	chr1:204760070:A:G	2.20736e-18	-1.92682	-1.41272
204760166	chr1:204760166:G:A	1.51679e-17	-3.68066e-10	-1.41215
204760196	chr1:204760196:G:T	1.62905e-17	-3.68066e-10	-1.34075
204760706	chr1:204760706:C:T	1.48485e-17	-3.68066e-10	-1.43344
204760844	chr1:204760844:C:T	2.22531e-17	-3.68066e-10	-1.02885
204761011	chr1:204761011:A:G	1.52115e-17	-3.68066e-10	-1.40928
204761862	chr1:204761862:G:T	1.49196e-17	-3.68066e-10	-1.42866
204762889	chr1:204762889:A:G	1.68426e-17	-3.68066e-10	-1.30742
204762937	chr1:204762937:G:A	1.62165e-17	-3.68066e-10	-1.3453
204763145	chr1:204763145:A:G	1.59486e-17	-3.68066e-10	-1.36196
204763831	chr1:204763831:T:C	2.54172e-18	-1.90912	-1.28938
204763838	chr1:204763838:C:T	2.07165e-17	-3.68066e-10	-1.1004
204763918	chr1:204763918:C:G	2.35738e-17	-3.68066e-10	-0.971198
204764129	chr1:204764129:T:C	1.56833e-17	-3.68066e-10	-1.37873
204764205	chr1:204764205:C:T	1.57483e-17	-3.68066e-10	-1.3746
204764289	chr1:204764289:T:A	2.13592e-17	-3.68066e-10	-1.06985
204764351	chr1:204764351:G:T	2.56229e-17	-3.68066e-10	-0.887846
204764553	chr1:204764553:C:T	1.51784e-17	-3.68066e-10	-1.41146
204764646	chr1:204764646:T:C	2.61002e-17	-3.68066e-10	-0.869392
204764781	chr1:204764781:C:T	1.16245e-17	-1.67822	-4.18584e-10
204764835	chr1:204764835:A:G	1.29756e-17	-1.56826	-4.18584e-10
204764926	chr1:204764926:T:G	1.48116e-17	-3.68066e-10	-1.43592
204764959	chr1:204764959:A:T	1.15258e-17	-1.68674	-4.18584e-10
204765145	chr1:204765145:G:A	2.56703e-18	-1.90888	-1.27971
204765367	chr1:204765367:G:A	1.62688e-17	-3.68066e-10	-1.34209
204765464	chr1:204765464:C:T	1.5436e-17	-3.68066e-10	-1.39463
204765468	chr1:204765468:C:T	2.51987e-18	-1.90389	-1.30323
204765521	chr1:204765521:C:G	1.62165e-17	-3.68066e-10	-1.3453
204765679	chr1:204765679:T:C	7.02306e-17	-3.68066e-10	0.120452
204765869	chr1:204765869:C:G	3.12738e-18	-1.75605	-1.23508
204766149	chr1:204766149:A:G	2.56233e-18	-1.88449	-1.30593
204766403	chr1:204766403:C:T	2.57565e-18	-1.89124	-1.294
204766790	chr1:204766790:A:G	1.47332e-17	-1.44123	-4.18584e-10
204766847	chr1:204766847:T:C	2.58085e-18	-1.88348	-1.29973
204767212	chr1:204767212:G:A	2.37436e-18	-1.92714	-1.33946
204767396	chr1:204767396:C:T	1.96284e-17	-3.68066e-10	-1.15436
204767487	chr1:204767487:T:C	1.34319e-17	-1.5337	-4.18584e-10
204767577	chr1:204767577:A:G	2.35652e-18	-1.93662	-1.33753
204767939	chr1:204767939:T:C	2.35124e-18	-1.93239	-1.344
204768125	chr1:204768125:C:T	1.75537e-17	-3.68066e-10	-1.26607
204768558	chr1:204768558:C:T	2.24759e-18	-2.14964	-1.17183
204768564	chr1:204768564:A:C	1.4794e-17	-3.68066e-10	-1.43711
204768594	chr1:204768594:C:CT	1.80403e-17	-3.68066e-10	-1.23873
204768898	chr1:204768898:T:G	2.33225e-18	-1.94333	-1.34117
204769229	chr1:204769229:T:C	1.55548e-17	-3.68066e-10	-1.38697
204769232	chr1:204769232:A:G	1.71344e-17	-3.68066e-10	-1.29025
204769417	chr1:204769417:A:G	2.36557e-18	-1.93962	-1.3307
204769430	chr1:204769430:C:T	2.05377e-17	-3.68066e-10	-1.10907
204769695	chr1:204769695:C:T	2.9084e-17	-3.68066e-10	-0.761144
204770137	chr1:204770137:C:T	1.74039e-17	-3.68066e-10	-1.27464
204770208	chr1:204770208:TG:T	1.72056e-17	-3.68066e-10	-1.2861
204770233	chr1:204770233:C:A	4.10456e-17	-3.68066e-10	-0.416649
204770489	chr1:204770489:G:A	1.47922e-17	-3.68066e-10	-1.43723
204770494	chr1:204770494:T:A	2.26703e-18	-2.14961	-1.16326
204770687	chr1:204770687:A:G	2.40179e-18	-1.92562	-1.3295
204771015	chr1:204771015:A:G	1.5422e-17	-3.68066e-10	-1.39554
204771682	chr1:204771682:T:C	2.65167e-17	-3.68066e-10	-0.853557
204771759	chr1:204771759:G:A	2.43814e-18	-2.1497	-1.09039
204771882	chr1:204771882:G:A	4.00631e-17	-3.68066e-10	-0.440878
204771899	chr1:204771899:T:A	1.55527e-17	-3.68066e-10	-1.3871
204772109	chr1:204772109:C:T	1.55206e-17	-3.68066e-10	-1.38917
204772349	chr1:204772349:T:C	1.88508e-17	-3.68066e-10	-1.19478
204772655	chr1:204772655:C:T	1.53745e-17	-3.68066e-10	-1.39862
204772864	chr1:204772864:T:C	2.54269e-17	-3.68066e-10	-0.895526
204773163	chr1:204773163:C:A	2.1224e-18	-2.14936	-1.22943
204773524	chr1:204773524:T:C	1.95682e-17	-3.68066e-10	-1.15743
204773662	chr1:204773662:A:C	1.48649e-17	-3.68066e-10	-1.43233
204774173	chr1:204774173:A:G	1.50573e-17	-3.68066e-10	-1.41947
204774363	chr1:204774363:T:C	1.5e-17	-3.68066e-10	-1.42328
204774620	chr1:204774620:T:C	1.4868e-17	-3.68066e-10	-1.43212
204774698	chr1:204774698:T:C	1.74858e-17	-3.68066e-10	-1.26994
204774769	chr1:204774769:C:A	1.04878e-17	-1.78112	-4.18584e-10
204774836	chr1:204774836:G:A	5.88936e-18	-1.17633	-1.18185
204775037	chr1:204775037:T:C	1.55471e-17	-3.68066e-10	-1.38746
204775122	chr1:204775122:C:T	4.53584e-18	-1.48614	-1.13318
204775156	chr1:204775156:G:A	7.27101e-18	-2.14744	-4.18584e-10
204775220	chr1:204775220:C:T	1.80278e-18	-2.1498	-1.3922
204775365	chr1:204775365:T:C	1.48685e-17	-3.68066e-10	-1.43209
204775431	chr1:204775431:G:A	1.50305e-17	-3.68066e-10	-1.42125
204775474	chr1:204775474:C:T	8.3743e-18	-2.00617	-4.18584e-10
204775529	chr1:204775529:A:C	7.28995e-18	-2.14484	-4.18584e-10
204776042	chr1:204776042:A:G	1.49815e-17	-3.68066e-10	-1.42452
204776465	chr1:204776465:ACT:A	1.50404e-17	-3.68066e-10	-1.42059
204776660	chr1:204776660:C:T	1.41625e-17	-1.48073	-4.18584e-10
204776935	chr1:204776935:A:G	3.81157e-17	-3.68066e-10	-0.490706
204777174	chr1:204777174:T:C	1.66611e-17	-3.68066e-10	-1.31826
204777561	chr1:204777561:G:A	2.80257e-17	-3.68066e-10	-0.798212
204777677	chr1:204777677:G:A	2.15074e-17	-3.68066e-10	-1.06294
204777763	chr1:204777763:C:T	1.624e-17	-3.68066e-10	-1.34386
204777946	chr1:204777946:C:T	1.54231e-17	-3.68066e-10	-1.39546
204778363	chr1:204778363:G:A	1.48036e-17	-3.68066e-10	-1.43646
204778810	chr1:204778810:A:G	2.27375e-18	-2.14815	-1.16175
204779039	chr1:204779039:G:A	1.09207e-17	-1.74068	-4.18584e-10
204779042	chr1:204779042:G:A	1.49756e-17	-3.68066e-10	-1.42491
204779267	chr1:204779267:G:A	2.18423e-18	-1.94336	-1.40671
204779401	chr1:204779401:A:G	2.1734e-18	-2.14775	-1.20729
204779522	chr1:204779522:ACATCT:A	2.45539e-18	-1.84022	-1.39283
204779534	chr1:204779534:A:T	1.49204e-16	0.873982	-4.18584e-10
204780013	chr1:204780013:G:C	1.49876e-17	-3.68066e-10	-1.42411
204780039	chr1:204780039:T:C	1.51556e-17	-3.68066e-10	-1.41296
204780135	chr1:204780135:C:G	1.50087e-17	-3.68066e-10	-1.42271
204780339	chr1:204780339:T:C	2.54409e-18	-1.88347	-1.31408
204780373	chr1:204780373:G:A	1.85398e-17	-3.68066e-10	-1.21141
204780574	chr1:204780574:A:G	1.92099e-17	-3.68066e-10	-1.17591
204781107	chr1:204781107:C:T	1.67633e-17	-3.68066e-10	-1.31214
204781479	chr1:204781479:GA:G	1.48307e-17	-3.68066e-10	-1.43463
204781631	chr1:204781631:A:C	1.86059e-17	-3.68066e-10	-1.20785
204781636	chr1:204781636:A:C	1.48401e-17	-3.68066e-10	-1.434
204783274	chr1:204783274:C:T	1.89615e-17	-3.68066e-10	-1.18892
204783314	chr1:204783314:A:G	1.50453e-17	-3.68066e-10	-1.42027
204784119	chr1:204784119:C:T	2.45358e-17	-3.68066e-10	-0.931198
204784411	chr1:204784411:T:C	1.42588e-16	-0.770737	1.59936
204784794	chr1:204784794:T:C	1.50468e-17	-3.68066e-10	-1.42017
204785567	chr1:204785567:G:A	2.26317e-18	-2.14011	-1.17445
204785990	chr1:204785990:G:A	1.75502e-17	-3.68066e-10	-1.26627
204786168	chr1:204786168:C:T	1.78654e-17	-3.68066e-10	-1.24847
204786502	chr1:204786502:G:A	1.48748e-17	-3.68066e-10	-1.43166
204786975	chr1:204786975:A:C	2.13206e-18	-2.14866	-1.22558
204787046	chr1:204787046:C:T	1.92436e-18	-2.1192	-1.35753
204787310	chr1:204787310:C:T	2.80086e-17	-3.68066e-10	-0.79882
204787386	chr1:204787386:C:A	5.01386e-17	-3.68066e-10	-0.216541
204787444	chr1:204787444:T:C	1.76581e-17	-3.68066e-10	-1.26014
204787576	chr1:204787576:A:T	1.35746e-17	-1.52314	-4.18584e-10
204788227	chr1:204788227:G:C	2.14197e-18	-2.14671	-1.2229
204788966	chr1:204788966:C:T	1.48239e-17	-3.68066e-10	-1.43509
204789121	chr1:204789121:C:G	2.79567e-17	-3.68066e-10	-0.800675
204789540	chr1:204789540:A:C	1.48999e-17	-3.68066e-10	-1.42998
204789547	chr1:204789547:T:C	2.11907e-17	-3.68066e-10	-1.07777
204789548	chr1:204789548:A:G	1.47919e-17	-3.68066e-10	-1.43725
204789789	chr1:204789789:A:T	1.4873e-17	-3.68066e-10	-1.43178
204790022	chr1:204790022:C:T	1.86479e-18	-2.14571	-1.36248
204790414	chr1:204790414:A:G	2.3868e-17	-3.68066e-10	-0.958794
204790611	chr1:204790611:C:T	1.49989e-17	-3.68066e-10	-1.42336
204790725	chr1:204790725:T:G	1.54339e-17	-3.68066e-10	-1.39477
204790788	chr1:204790788:C:T	3.43234e-17	-0.401787	-0.193719
204790923	chr1:204790923:C:T	1.57768e-17	-3.68066e-10	-1.37279
204790960	chr1:204790960:A:C	2.39003e-18	-1.98897	-1.27106
204791021	chr1:204791021:A:G	1.57599e-17	-3.68066e-10	-1.37386
204791252	chr1:204791252:GT:G	2.27358e-17	-3.68066e-10	-1.00739
204791411	chr1:204791411:A:T	1.50074e-17	-3.68066e-10	-1.42279
204791934	chr1:204791934:T:C	6.7355e-17	-3.68066e-10	0.0786443
204792229	chr1:204792229:G:T	1.96244e-17	-3.68066e-10	-1.15456
204792237	chr1:204792237:G:A	1.69368e-17	-3.68066e-10	-1.30185
204792477	chr1:204792477:GGA:G	4.71682e-17	-3.68066e-10	-0.277613
204792481	chr1:204792481:AG:A	3.21575e-17	-3.68066e-10	-0.660687
204792491	chr1:204792491:G:A	3.51237e-17	-3.68066e-10	-0.572457
204792498	chr1:204792498:C:A	1.87958e-18	-2.14847	-1.35181
204792600	chr1:204792600:C:T	1.59714e-17	-3.68066e-10	-1.36053
204792614	chr1:204792614:A:G	3.67532e-17	-3.68066e-10	-0.527108
204792913	chr1:204792913:G:A	1.74297e-17	-3.68066e-10	-1.27316
204793144	chr1:204793144:C:T	2.23954e-17	-3.68066e-10	-1.02248
204793320	chr1:204793320:G:A	3.64182e-17	-3.68066e-10	-0.536264
204793323	chr1:204793323:C:T	1.24168e-17	-1.3761	-0.236182
204793492	chr1:204793492:A:C	2.17859e-18	-2.14395	-1.20871
204793685	chr1:204793685:T:C	1.76438e-17	-3.68066e-10	-1.26095
204794086	chr1:204794086:A:G	5.92339e-17	-3.68066e-10	-0.0498387
204794227	chr1:204794227:C:T	2.17392e-17	-3.68066e-10	-1.05222
204795411	chr1:204795411:T:C	1.59328e-17	-3.68066e-10	-1.36296
204795499	chr1:204795499:G:A	1.78538e-17	-3.68066e-10	-1.24911
204795639	chr1:204795639:T:G	1.50063e-17	-3.68066e-10	-1.42286
204795640	chr1:204795640:T:G	2.54776e-17	-3.68066e-10	-0.893535
204795643	chr1:204795643:T:G	1.5714e-17	-3.68066e-10	-1.37678
204795881	chr1:204795881:G:A	1.53062e-17	-3.68066e-10	-1.40308
204796057	chr1:204796057:C:T	3.29161e-17	-3.68066e-10	-0.637371
204796224	chr1:204796224:C:T	1.73136e-17	-3.68066e-10	-1.27984
204796397	chr1:204796397:T:C	2.40576e-17	-0.950881	-4.18584e-10
204796553	chr1:204796553:G:A	1.49053e-17	-3.68066e-10	-1.42962
204796665	chr1:204796665:TGATATA:T	2.2039e-17	-3.68066e-10	-1.03852
204796832	chr1:204796832:A:G	2.14751e-17	-3.68066e-10	-1.06444
204797105	chr1:204797105:T:C	2.17137e-17	-3.68066e-10	-1.05339
204797308	chr1:204797308:C:T	1.76633e-17	-3.68066e-10	-1.25984
204797486	chr1:204797486:C:T	1.52149e-17	-3.68066e-10	-1.40906
204797813	chr1:204797813:T:C	2.7453e-17	-3.68066e-10	-0.818858
204798039	chr1:204798039:CCTGAGTGAGGG:C	1.51203e-17	-3.68066e-10	-1.41529
204798048	chr1:204798048:G:A	2.29707e-18	-2.14131	-1.15839
204798058	chr1:204798058:G:C	1.82075e-18	-2.13014	-1.40194
204798660	chr1:204798660:G:T	1.69834e-17	-3.68066e-10	-1.2991
204798704	chr1:204798704:G:A	3.29332e-17	-3.68066e-10	-0.636851
204798736	chr1:204798736:G:C	7.04164e-17	0.123093	-4.18584e-10
204799066	chr1:204799066:T:A	1.84529e-18	-2.10852	-1.41018
204799167	chr1:204799167:G:A	1.50816e-17	-3.68066e-10	-1.41786
204799179	chr1:204799179:T:C	1.8259e-18	-2.13777	-1.39149
204799189	chr1:204799189:G:A	2.15831e-17	-3.68066e-10	-1.05942
204799316	chr1:204799316:T:C	2.30595e-18	-2.13909	-1.15675
204799832	chr1:204799832:T:C	1.55518e-17	-3.68066e-10	-1.38716
204800092	chr1:204800092:G:A	4.44844e-17	-3.68066e-10	-0.336194
204800122	chr1:204800122:A:G	1.84725e-17	-3.68066e-10	-1.21505
204800653	chr1:204800653:G:A	1.53204e-17	-3.68066e-10	-1.40215
204800872	chr1:204800872:C:A	1.53318e-17	-3.68066e-10	-1.40141
204800951	chr1:204800951:C:T	1.51324e-17	-3.68066e-10	-1.4145
204801322	chr1:204801322:C:T	1.17971e-16	-3.68066e-10	0.639107
204801460	chr1:204801460:G:A	1.79511e-18	-2.14483	-1.40143
204801693	chr1:204801693:G:A	2.31204e-18	-2.13795	-1.15525
204801705	chr1:204801705:C:T	1.49044e-17	-3.68066e-10	-1.42967
204801797	chr1:204801797:C:T	1.48066e-17	-3.68066e-10	-1.43626
204801813	chr1:204801813:G:T	3.33086e-17	-3.68066e-10	-0.625516
204801854	chr1:204801854:CCA:C	1.93657e-17	-3.68066e-10	-1.16783
204801947	chr1:204801947:C:T	2.41659e-17	-3.68066e-10	-0.946391
204802041	chr1:204802041:A:G	2.37545e-17	-3.68066e-10	-0.963562
204802090	chr1:204802090:C:T	2.36547e-17	-3.68066e-10	-0.96777
204802207	chr1:204802207:T:C	7.74139e-17	-3.68066e-10	0.217833
204802572	chr1:204802572:G:A	7.82137e-18	-2.07447	-4.18584e-10
204802601	chr1:204802601:G:A	6.73198e-17	-3.68066e-10	0.0781209
204802875	chr1:204802875:G:A	2.89438e-17	-3.68066e-10	-0.765976
204803199	chr1:204803199:C:T	2.60075e-17	-3.68066e-10	-0.872948
204803291	chr1:204803291:T:A	1.84421e-16	-3.68066e-10	1.08589
204803711	chr1:204803711:T:A	1.93739e-16	-3.68066e-10	1.13518
204804030	chr1:204804030:A:G	7.80247e-18	-2.07689	-4.18584e-10
204804935	chr1:204804935:G:T	2.44381e-17	-3.68066e-10	-0.935191
204805028	chr1:204805028:C:A	1.59268e-17	-3.68066e-10	-1.36333
204805123	chr1:204805123:T:A	1.81009e-17	-3.68066e-10	-1.23537
204805868	chr1:204805868:T:C	8.00176e-18	-2.05167	-4.18584e-10
204806081	chr1:204806081:C:A	1.55538e-17	-3.68066e-10	-1.38703
204806258	chr1:204806258:A:G	7.9304e-18	-2.06063	-4.18584e-10
204806313	chr1:204806313:A:G	7.95232e-16	-3.68066e-10	2.5473
204806345	chr1:204806345:G:A	1.51091e-17	-3.68066e-10	-1.41604
204806952	chr1:204806952:A:G	2.55006e-17	-3.68066e-10	-0.892631
204807080	chr1:204807080:C:G	6.18932e-16	-3.68066e-10	2.29666
204807148	chr1:204807148:G:A	2.27802e-17	-3.68066e-10	-1.00544
204807233	chr1:204807233:C:T	4.65222e-17	-3.68066e-10	-0.291404
204807367	chr1:204807367:G:A	2.08942e-17	-3.68066e-10	-1.09186
204807616	chr1:204807616:A:G	1.22115e-16	0.673627	-4.18584e-10
204808141	chr1:204808141:C:T	3.25722e-17	-3.68066e-10	-0.647873
204808310	chr1:204808310:A:G	1.8262e-17	-3.68066e-10	-1.22651
204808390	chr1:204808390:G:A	1.8262e-17	-3.68066e-10	-1.22651
204808473	chr1:204808473:C:T	2.46456e-16	-3.68066e-10	1.37585
204808675	chr1:204808675:C:T	2.12829e-17	-3.68066e-10	-1.07343
204808722	chr1:204808722:A:G	8.07128e-18	-2.04302	-4.18584e-10
204808845	chr1:204808845:A:G	1.73577e-17	-3.68066e-10	-1.2773
204809279	chr1:204809279:T:A	1.76537e-17	-3.68066e-10	-1.26039
204809332	chr1:204809332:T:C	1.18868e-16	-3.68066e-10	0.646679
204809393	chr1:204809393:A:G	7.32457e-18	-2.1401	-4.18584e-10
204809403	chr1:204809403:T:C	8.24826e-18	-2.02133	-4.18584e-10
204809467	chr1:204809467:A:G	1.75468e-17	-3.68066e-10	-1.26646
204809617	chr1:204809617:T:C	2.29368e-16	-3.68066e-10	1.30399
204809659	chr1:204809659:G:A	2.26272e-16	-3.68066e-10	1.29041
204809932	chr1:204809932:T:G	1.20184e-16	-3.68066e-10	0.657692
204809945	chr1:204809945:G:A	6.02447e-16	-3.68066e-10	2.26967
204809994	chr1:204809994:G:A	1.15874e-16	-3.68066e-10	0.621171
204809996	chr1:204809996:C:T	1.13253e-16	-3.68066e-10	0.598296
204810098	chr1:204810098:C:T	5.30036e-17	-0.160973	-4.18584e-10
204810162	chr1:204810162:G:T	4.01062e-17	-0.439801	-4.18584e-10
204810247	chr1:204810247:C:T	1.20473e-16	-3.68066e-10	0.66009
204810368	chr1:204810368:C:T	3.94763e-17	-0.455633	-4.18584e-10
204810473	chr1:204810473:A:G	2.13605e-17	-3.68066e-10	-1.06979
204810659	chr1:204810659:A:G	2.89948e-16	-3.68066e-10	1.53837
204810735	chr1:204810735:A:G	1.52677e-17	-3.68066e-10	-1.4056
204810944	chr1:204810944:A:G	1.02433e-15	-3.68066e-10	2.80046
204811016	chr1:204811016:GT:G	9.57778e-16	-3.68066e-10	2.73328
204811176	chr1:204811176:C:T	1.65211e-17	-3.68066e-10	-1.32669
204811192	chr1:204811192:T:C	5.68177e-16	-3.68066e-10	2.2111
204811232	chr1:204811232:C:A	4.99488e-17	-3.68066e-10	-0.220335
204811323	chr1:204811323:T:C	3.05124e-16	-3.68066e-10	1.58939
204811391	chr1:204811391:C:T	8.19877e-18	-2.02735	-4.18584e-10
204811538	chr1:204811538:G:T	2.22133e-17	-3.68066e-10	-1.03064
204811565	chr1:204811565:C:T	2.85193e-17	-3.68066e-10	-0.780753
204811702	chr1:204811702:C:T	8.36633e-18	-2.00712	-4.18584e-10
204811778	chr1:204811778:AG:A	9.23191e-16	-3.68066e-10	2.6965
204811793	chr1:204811793:C:A	3.1511e-16	-3.68066e-10	1.62159
204811857	chr1:204811857:G:A	1.01968e-16	-3.68066e-10	0.493328
204812003	chr1:204812003:C:G	2.18151e-17	-3.68066e-10	-1.04873
204812069	chr1:204812069:G:C	1.94579e-17	-3.68066e-10	-1.16308
204812316	chr1:204812316:A:G	1.65047e-17	-3.68066e-10	-1.32768
204812712	chr1:204812712:T:C	8.15001e-17	-3.68066e-10	0.269272
204812860	chr1:204812860:A:T	2.26715e-17	-3.68066e-10	-1.01022
204813419	chr1:204813419:T:C	3.13585e-16	-3.68066e-10	1.61674
204813547	chr1:204813547:C:T	9.98198e-16	-3.68066e-10	2.77462
204814077	chr1:204814077:A:G	3.08168e-15	-3.68066e-10	3.9019
204814311	chr1:204814311:G:C	2.38317e-16	-3.68066e-10	1.34227
204814479	chr1:204814479:A:G	6.49808e-17	-3.68066e-10	0.0427585
204815211	chr1:204815211:A:G	6.43643e-17	-3.68066e-10	0.0332257
204815841	chr1:204815841:G:A	1.07069e-16	-3.68066e-10	0.542142
204815865	chr1:204815865:C:T	2.55364e-18	-1.89695	-1.29686
204815972	chr1:204815972:G:T	5.21693e-17	-3.68066e-10	-0.176838
204816061	chr1:204816061:G:A	7.81639e-18	-2.07511	-4.18584e-10
204816260	chr1:204816260:G:A	1.91566e-18	-2.11716	-1.36411
204816461	chr1:204816461:C:T	3.1936e-18	-2.08741	-0.882774
204816551	chr1:204816551:A:T	9.83214e-18	-1.84568	-4.18584e-10
204816684	chr1:204816684:T:A	1.48187e-17	-3.68066e-10	-1.43544
204816697	chr1:204816697:G:T	4.55684e-17	-3.68066e-10	-0.312119
204817096	chr1:204817096:T:C	1.56404e-17	-3.68066e-10	-1.38148
204817183	chr1:204817183:G:T	1.24614e-16	-3.68066e-10	0.693884
204817329	chr1:204817329:T:C	1.96336e-18	-2.09187	-1.36481
204817433	chr1:204817433:A:C	1.98564e-18	-2.07376	-1.37163
204817980	chr1:204817980:G:A	1.80901e-17	-3.68066e-10	-1.23597
204818116	chr1:204818116:C:T	1.58199e-17	-3.68066e-10	-1.37007
204818309	chr1:204818309:T:C	1.36361e-16	-3.68066e-10	0.783973
204818873	chr1:204818873:G:A	1.85736e-18	-2.10204	-1.41014
204819069	chr1:204819069:C:T	1.59911e-17	-3.68066e-10	-1.3593
204819126	chr1:204819126:T:C	4.77513e-17	-0.265327	-4.18584e-10
204819186	chr1:204819186:T:C	1.49402e-17	-3.68066e-10	-1.42728
204819205	chr1:204819205:G:A	5.9197e-16	-3.68066e-10	2.25212
204819215	chr1:204819215:T:C	5.73653e-17	-3.68066e-10	-0.0818935
204819225	chr1:204819225:T:C	1.49231e-17	-3.68066e-10	-1.42842
204819501	chr1:204819501:C:A	2.57978e-16	-3.68066e-10	1.42154
204819644	chr1:204819644:T:C	1.59286e-17	-3.68066e-10	-1.36322
204820201	chr1:204820201:G:A	2.11541e-18	-2.01771	-1.36437
204820496	chr1:204820496:G:A	5.71054e-17	-3.68066e-10	-0.0864345
204820686	chr1:204820686:A:T	1.26223e-16	-3.68066e-10	0.706719
204821130	chr1:204821130:A:G	1.48154e-17	-3.68066e-10	-1.43566
204821297	chr1:204821297:A:G	1.98145e-18	-2.07204	-1.37546
204821789	chr1:204821789:C:T	1.59267e-17	-3.68066e-10	-1.36334
204821849	chr1:204821849:A:G	1.49505e-17	-3.68066e-10	-1.42659
204822032	chr1:204822032:C:T	1.50368e-17	-3.68066e-10	-1.42083
204822325	chr1:204822325:A:G	2.48942e-17	-3.68066e-10	-0.9167
204822417	chr1:204822417:C:T	1.51438e-17	-3.68066e-10	-1.41374
204822598	chr1:204822598:C:T	1.58517e-17	-3.68066e-10	-1.36805
204822648	chr1:204822648:T:C	1.60036e-17	-3.68066e-10	-1.35852
204822697	chr1:204822697:C:A	2.31431e-16	-3.68066e-10	1.31295
204822780	chr1:204822780:A:G	2.54349e-16	-3.68066e-10	1.40738
204822812	chr1:204822812:C:G	2.57978e-16	-3.68066e-10	1.42154
204822873	chr1:204822873:T:C	1.49499e-17	-3.68066e-10	-1.42663
204822977	chr1:204822977:C:T	7.49853e-18	-2.11663	-4.18584e-10
204823038	chr1:204823038:C:T	1.4965e-17	-3.68066e-10	-1.42562
204823311	chr1:204823311:C:T	6.32421e-17	-3.68066e-10	0.0156377
204823428	chr1:204823428:C:G	1.50161e-17	-3.68066e-10	-1.42221
204823486	chr1:204823486:T:C	5.50797e-17	-3.68066e-10	-0.122551
204823867	chr1:204823867:C:T	1.58829e-17	-3.68066e-10	-1.36609
204823940	chr1:204823940:C:T	1.49581e-17	-3.68066e-10	-1.42608
204824171	chr1:204824171:G:A	2.00431e-18	-2.05979	-1.37625
204824280	chr1:204824280:T:C	1.49266e-17	-3.68066e-10	-1.42819
204824313	chr1:204824313:TGTGCAAATTGGGATGCAACTTTCC:T	1.19164e-16	-3.68066e-10	0.649169
204824350	chr1:204824350:G:A	1.49099e-17	-3.68066e-10	-1.42931
204824574	chr1:204824574:T:A	1.49118e-17	-3.68066e-10	-1.42918
204824812	chr1:204824812:T:C	1.59669e-17	-3.68066e-10	-1.36081
204824853	chr1:204824853:G:A	1.61361e-17	-3.68066e-10	-1.35027
204825023	chr1:204825023:T:C	1.49136e-17	-3.68066e-10	-1.42906
204825024	chr1:204825024:G:A	1.49369e-17	-3.68066e-10	-1.4275
204825253	chr1:204825253:G:C	1.18975e-16	-3.68066e-10	0.647581
204825609	chr1:204825609:T:G	1.61405e-17	-3.68066e-10	-1.35
204825907	chr1:204825907:G:A	2.32985e-17	-3.68066e-10	-0.982943
204826787	chr1:204826787:C:T	1.49969e-17	-3.68066e-10	-1.42349
204827312	chr1:204827312:G:A	1.49188e-17	-3.68066e-10	-1.42871
204827383	chr1:204827383:G:A	1.49237e-17	-3.68066e-10	-1.42838
204827436	chr1:204827436:A:T	1.62988e-17	-3.68066e-10	-1.34024
204827651	chr1:204827651:A:G	1.58833e-17	-3.68066e-10	-1.36606
204827758	chr1:204827758:C:T	1.34176e-16	-3.68066e-10	0.767821
204828052	chr1:204828052:T:G	1.49562e-17	-3.68066e-10	-1.42621
204828302	chr1:204828302:A:G	1.49295e-17	-3.68066e-10	-1.42799
204828332	chr1:204828332:A:C	1.49683e-17	-3.68066e-10	-1.4254
204828763	chr1:204828763:C:G	1.50969e-17	-3.68066e-10	-1.41684
204828864	chr1:204828864:G:C	1.52923e-17	-3.68066e-10	-1.40398
204829213	chr1:204829213:T:C	1.68053e-17	-3.68066e-10	-1.30964
204829602	chr1:204829602:T:C	4.1325e-18	-2.11769	-0.59476
204830215	chr1:204830215:G:A	3.22421e-17	-3.68066e-10	-0.658059
204830528	chr1:204830528:C:T	5.08679e-17	-3.68066e-10	-0.202101
204830688	chr1:204830688:G:A	1.52032e-17	-3.68066e-10	-1.40983
204830755	chr1:204830755:C:A	2.54684e-17	-3.68066e-10	-0.893895
204830761	chr1:204830761:G:A	2.5714e-17	-3.68066e-10	-0.884296
204830877	chr1:204830877:A:G	1.52867e-17	-3.68066e-10	-1.40435
204830878	chr1:204830878:C:T	2.79941e-16	-3.68066e-10	1.50324
204830989	chr1:204830989:C:T	1.53793e-17	-3.68066e-10	-1.39831
204831355	chr1:204831355:C:T	1.78438e-17	-3.68066e-10	-1.24968
204831590	chr1:204831590:A:C	1.54125e-17	-3.68066e-10	-1.39615
204831595	chr1:204831595:C:A	2.53483e-17	-3.68066e-10	-0.898623
204831794	chr1:204831794:C:T	2.91267e-18	-1.99355	-1.06871
204832143	chr1:204832143:GAACACC:G	1.51632e-17	-3.68066e-10	-1.41246
204832150	chr1:204832150:TGTGTGAACA:T	1.52312e-17	-3.68066e-10	-1.40799
204832380	chr1:204832380:G:A	2.05202e-18	-2.03407	-1.37844
204833234	chr1:204833234:A:G	1.543e-17	-3.68066e-10	-1.39502
204833265	chr1:204833265:CA:C	2.17911e-18	-2.14504	-1.20738
204833340	chr1:204833340:T:C	2.75223e-17	-3.68066e-10	-0.816335
204833680	chr1:204833680:T:G	1.77602e-17	-3.68066e-10	-1.25437
204833752	chr1:204833752:G:T	1.84539e-17	-3.68066e-10	-1.21605
204833887	chr1:204833887:T:C	1.77925e-17	-3.68066e-10	-1.25256
204833947	chr1:204833947:A:G	2.36108e-17	-3.68066e-10	-0.969627
204834538	chr1:204834538:C:T	2.11192e-17	-3.68066e-10	-1.08115
204835207	chr1:204835207:G:A	2.57311e-17	-0.883631	-4.18584e-10
204835362	chr1:204835362:A:G	1.51143e-17	-3.68066e-10	-1.41569
204835605	chr1:204835605:A:G	1.22701e-16	-3.68066e-10	0.678418
204835815	chr1:204835815:G:A	2.76365e-17	-3.68066e-10	-0.812195
204836775	chr1:204836775:C:T	3.50212e-16	-3.68066e-10	1.7272
204837351	chr1:204837351:G:T	1.49238e-17	-3.68066e-10	-1.42838
204837456	chr1:204837456:T:A	1.60993e-17	-3.68066e-10	-1.35256
204837460	chr1:204837460:G:A	3.05373e-17	-3.68066e-10	-0.712385
204837565	chr1:204837565:A:G	2.77844e-16	1.49573	-4.18584e-10
204837737	chr1:204837737:G:A	1.49277e-17	-3.68066e-10	-1.42812
204837775	chr1:204837775:TTCTGCCTAGGACTAGGCAGCATGTG:T	7.5359e-18	-2.11165	-4.18584e-10
204837999	chr1:204837999:C:T	3.30832e-17	-3.68066e-10	-0.632307
204838123	chr1:204838123:C:G	3.30832e-17	-3.68066e-10	-0.632307
204838297	chr1:204838297:A:G	1.2077e-16	-3.68066e-10	0.662553
204838359	chr1:204838359:TTAGAG:T	2.67791e-16	-3.68066e-10	1.45887
204838372	chr1:204838372:G:A	1.49154e-17	-3.68066e-10	-1.42894
204838524	chr1:204838524:A:G	4.78263e-17	-3.68066e-10	-0.263758
204838646	chr1:204838646:T:A	5.76588e-17	-3.68066e-10	-0.0767905
204838809	chr1:204838809:C:A	1.90202e-17	-3.68066e-10	-1.18583
204839006	chr1:204839006:C:T	1.75401e-17	-3.68066e-10	-1.26684
204839042	chr1:204839042:T:G	1.51253e-17	-3.68066e-10	-1.41497
204839270	chr1:204839270:G:A	2.94788e-16	-3.68066e-10	1.55492
204839449	chr1:204839449:C:T	1.50335e-17	-3.68066e-10	-1.42105
204839600	chr1:204839600:T:C	1.78312e-17	-3.68066e-10	-1.25038
204840015	chr1:204840015:T:C	1.49598e-17	-3.68066e-10	-1.42597
204840196	chr1:204840196:C:T	1.51051e-17	-3.68066e-10	-1.4163
204840197	chr1:204840197:A:G	1.51504e-17	-3.68066e-10	-1.41331
204840546	chr1:204840546:T:A	2.77159e-17	-3.68066e-10	-0.809326
204840735	chr1:204840735:G:T	1.64898e-17	-3.68066e-10	-1.32859
204840845	chr1:204840845:A:C	7.29101e-18	-2.14469	-4.18584e-10
204841508	chr1:204841508:A:G	1.51862e-17	-3.68066e-10	-1.41094
204842000	chr1:204842000:T:A	1.73144e-17	-3.68066e-10	-1.2798
204842488	chr1:204842488:CTT:C	1.58159e-17	-3.68066e-10	-1.37032
204842601	chr1:204842601:C:T	1.54668e-17	-3.68066e-10	-1.39264
204843186	chr1:204843186:G:A	4.55199e-17	-3.68066e-10	-0.313184
204843348	chr1:204843348:A:G	1.4976e-17	-3.68066e-10	-1.42489
204843922	chr1:204843922:C:T	3.398e-17	-3.68066e-10	-0.60556
204844052	chr1:204844052:C:T	1.50775e-17	-3.68066e-10	-1.41813
204844325	chr1:204844325:A:G	1.4909e-17	-3.68066e-10	-1.42937
204844504	chr1:204844504:T:C	1.80661e-17	-3.68066e-10	-1.23729
204844602	chr1:204844602:T:C	1.50077e-17	-3.68066e-10	-1.42277
204844606	chr1:204844606:C:T	2.26674e-17	-3.68066e-10	-1.0104
204844772	chr1:204844772:G:A	1.50474e-17	-3.68066e-10	-1.42013
204844794	chr1:204844794:C:T	1.5015e-17	-3.68066e-10	-1.42228
204844924	chr1:204844924:C:T	1.82007e-17	-3.68066e-10	-1.22988
204845147	chr1:204845147:A:G	3.45003e-17	-0.590364	-4.18584e-10
204845470	chr1:204845470:A:G	7.82023e-18	-2.07462	-4.18584e-10
204845613	chr1:204845613:A:G	1.01504e-17	-0.958369	-0.855455
204845765	chr1:204845765:A:G	9.7231e-18	-1.00855	-0.848277
204845894	chr1:204845894:T:C	2.06603e-17	-3.68066e-10	-1.10312
204845910	chr1:204845910:A:T	9.8853e-18	-0.955416	-0.884868
204846086	chr1:204846086:G:A	2.49222e-16	-3.68066e-10	1.38701
204846228	chr1:204846228:G:A	1.53213e-17	-3.68066e-10	-1.40209
204846310	chr1:204846310:A:G	2.08395e-17	-1.09448	-4.18584e-10
204846450	chr1:204846450:G:A	1.48428e-17	-3.68066e-10	-1.43381
204846484	chr1:204846484:T:C	1.48468e-17	-3.68066e-10	-1.43355
204846929	chr1:204846929:A:G	1.99065e-17	-3.68066e-10	-1.14029
204847228	chr1:204847228:G:A	1.51644e-17	-3.68066e-10	-1.41238
204847294	chr1:204847294:T:C	5.33988e-17	-3.68066e-10	-0.153544
204847545	chr1:204847545:C:T	1.48284e-17	-3.68066e-10	-1.43479
204847574	chr1:204847574:C:T	1.66365e-17	-3.68066e-10	-1.31973
204848066	chr1:204848066:C:T	2.29913e-17	-3.68066e-10	-0.996217
204848292	chr1:204848292:G:A	5.72664e-16	-3.68066e-10	2.21897
204848324	chr1:204848324:C:T	2.55879e-17	-3.68066e-10	-0.889213
204848922	chr1:204848922:A:G	5.9049e-17	-3.68066e-10	-0.0529651
204848968	chr1:204848968:A:G	1.48438e-17	-3.68066e-10	-1.43375
204849895	chr1:204849895:C:A	1.49335e-17	-3.68066e-10	-1.42773
204849935	chr1:204849935:A:G	1.49827e-17	-3.68066e-10	-1.42444
204850165	chr1:204850165:A:G	1.48916e-17	-3.68066e-10	-1.43054
204850633	chr1:204850633:T:C	1.51203e-17	-3.68066e-10	-1.41529
204850829	chr1:204850829:T:C	1.51665e-17	-3.68066e-10	-1.41224
204850911	chr1:204850911:A:C	1.49478e-17	-3.68066e-10	-1.42677
204851298	chr1:204851298:T:C	2.04991e-17	-1.11095	-4.18584e-10
204851418	chr1:204851418:C:T	2.36236e-17	-3.68066e-10	-0.969086
204851631	chr1:204851631:T:C	1.82763e-17	-3.68066e-10	-1.22573
204851711	chr1:204851711:AT:A	1.51544e-17	-3.68066e-10	-1.41304
204852036	chr1:204852036:G:A	2.78442e-17	-3.68066e-10	-0.80471
204852085	chr1:204852085:T:C	2.61551e-17	-3.68066e-10	-0.867289
204852342	chr1:204852342:T:C	7.36442e-17	-3.68066e-10	0.167913
204852424	chr1:204852424:T:C	2.68711e-17	-3.68066e-10	-0.84028
204852559	chr1:204852559:A:G	1.51111e-17	-3.68066e-10	-1.4159
204852993	chr1:204852993:A:G	1.69821e-17	-3.68066e-10	-1.29917
204853907	chr1:204853907:G:A	1.63072e-17	-3.68066e-10	-1.33973
204853969	chr1:204853969:C:T	1.48389e-17	-3.68066e-10	-1.43408
204854033	chr1:204854033:A:G	1.48096e-17	-3.68066e-10	-1.43606
204854129	chr1:204854129:C:T	1.48598e-17	-3.68066e-10	-1.43267
204854133	chr1:204854133:A:G	1.70654e-17	-3.68066e-10	-1.29428
204854795	chr1:204854795:C:G	2.29712e-17	-3.68066e-10	-0.997092
204855348	chr1:204855348:G:A	7.32613e-18	-2.13989	-4.18584e-10
204855419	chr1:204855419:CAAT:C	1.84016e-17	-3.68066e-10	-1.2189
204855471	chr1:204855471:G:A	6.78083e-17	-3.68066e-10	0.0853518
204855527	chr1:204855527:G:T	1.50144e-17	-3.68066e-10	-1.42233
204855636	chr1:204855636:G:A	1.48785e-17	-3.68066e-10	-1.43142
204856010	chr1:204856010:C:T	2.55525e-17	-3.68066e-10	-0.890598
204856142	chr1:204856142:T:G	1.48991e-17	-3.68066e-10	-1.43003
204856158	chr1:204856158:C:T	1.49483e-17	-3.68066e-10	-1.42673
204856254	chr1:204856254:A:G	1.45254e-16	-3.68066e-10	0.847153
204856738	chr1:204856738:C:G	1.83982e-17	-3.68066e-10	-1.21908
204856839	chr1:204856839:G:A	1.53681e-17	-3.68066e-10	-1.39904
204856846	chr1:204856846:A:G	1.55996e-17	-3.68066e-10	-1.38409
204857089	chr1:204857089:G:A	1.87224e-17	-3.68066e-10	-1.20161
204857200	chr1:204857200:A:G	1.5148e-17	-3.68066e-10	-1.41346
204857347	chr1:204857347:C:T	4.88258e-17	-0.243073	-4.18584e-10
204857980	chr1:204857980:C:T	9.45197e-18	-1.88511	-4.18584e-10
204858409	chr1:204858409:C:A	2.07207e-17	-3.68066e-10	-1.1002
204858517	chr1:204858517:A:G	1.59442e-17	-3.68066e-10	-1.36224
204858529	chr1:204858529:T:C	1.48393e-17	-3.68066e-10	-1.43406
204858653	chr1:204858653:C:T	5.0273e-17	-3.68066e-10	-0.213865
204858807	chr1:204858807:G:A	1.10816e-17	-0.300683	-1.42537
204858822	chr1:204858822:A:T	1.47472e-17	-1.46343	0.0231549
204858905	chr1:204858905:G:A	8.3919e-16	-3.68066e-10	2.6011
204858991	chr1:204858991:T:C	8.96391e-17	-3.68066e-10	0.364458
204859154	chr1:204859154:T:A	3.03424e-17	-3.68066e-10	-0.718787
204859175	chr1:204859175:G:A	2.08858e-17	-3.68066e-10	-1.09226
204859290	chr1:204859290:A:C	4.89241e-17	-3.68066e-10	-0.241062
204859326	chr1:204859326:C:G	1.64283e-17	-3.68066e-10	-1.33233
204859697	chr1:204859697:T:C	7.32671e-18	-2.13981	-4.18584e-10
204860220	chr1:204860220:C:T	1.5067e-17	-3.68066e-10	-1.41883
204860770	chr1:204860770:T:C	1.60205e-17	-3.68066e-10	-1.35746
204860943	chr1:204860943:A:G	1.52542e-17	-3.68066e-10	-1.40648
204861192	chr1:204861192:A:G	1.49954e-17	-3.68066e-10	-1.42359
204861251	chr1:204861251:G:A	5.13939e-17	-3.68066e-10	-0.191814
204861650	chr1:204861650:C:T	1.8752e-17	-3.68066e-10	-1.20003
204861937	chr1:204861937:T:C	1.93436e-17	-3.68066e-10	-1.16897
204862960	chr1:204862960:A:G	2.71883e-17	-3.68066e-10	-0.828547
204863179	chr1:204863179:G:A	2.15192e-17	-3.68066e-10	-1.06239
204863232	chr1:204863232:A:G	2.0238e-17	-3.68066e-10	-1.12377
204863447	chr1:204863447:C:G	2.00789e-17	-3.68066e-10	-1.13166
204863717	chr1:204863717:C:T	2.17068e-17	-3.68066e-10	-1.05371
204863726	chr1:204863726:G:A	2.74693e-17	-3.68066e-10	-0.818265
204863916	chr1:204863916:G:A	7.28827e-18	-2.14507	-4.18584e-10
204864072	chr1:204864072:C:T	2.16841e-17	-3.68066e-10	-1.05475
204864077	chr1:204864077:C:T	1.54023e-17	-3.68066e-10	-1.39681
204864281	chr1:204864281:T:C	1.23055e-17	-1.62128	-4.18584e-10
204864318	chr1:204864318:G:A	2.00676e-17	-3.68066e-10	-1.13223
204864502	chr1:204864502:A:G	1.7137e-17	-3.68066e-10	-1.29009
204864723	chr1:204864723:C:G	2.88559e-18	-2.10157	-0.970027
204864903	chr1:204864903:T:G	1.66007e-17	-3.68066e-10	-1.32189
204865154	chr1:204865154:C:A	1.53354e-17	-3.68066e-10	-1.40117
204865313	chr1:204865313:A:G	4.85799e-17	-3.68066e-10	-0.248122
204865371	chr1:204865371:A:G	3.66718e-17	-3.68066e-10	-0.529326
204866214	chr1:204866214:A:G	2.52759e-17	-3.68066e-10	-0.901481
204866260	chr1:204866260:T:C	2.61997e-17	-3.68066e-10	-0.865585
204866400	chr1:204866400:G:A	2.36208e-17	-3.68066e-10	-0.969206
204867249	chr1:204867249:G:A	1.49129e-17	-3.68066e-10	-1.42911
204867309	chr1:204867309:A:G	1.49848e-17	-3.68066e-10	-1.4243
204867524	chr1:204867524:A:G	2.90263e-18	-2.13509	-0.930629
204867733	chr1:204867733:G:A	4.89527e-18	-2.09993	-0.443133
204867805	chr1:204867805:A:T	2.35822e-17	-3.68066e-10	-0.970841
204868191	chr1:204868191:C:T	2.08537e-17	-3.68066e-10	-1.0938
204868634	chr1:204868634:T:C	1.8186e-17	-3.68066e-10	-1.23068
204868693	chr1:204868693:T:C	1.83497e-17	-3.68066e-10	-1.22172
204869582	chr1:204869582:A:C	2.23576e-17	-3.68066e-10	-1.02417
204870011	chr1:204870011:A:G	1.48054e-17	-3.68066e-10	-1.43634
204870014	chr1:204870014:C:T	3.6376e-17	-3.68066e-10	-0.537423
204870026	chr1:204870026:T:G	4.38029e-17	-3.68066e-10	-0.351633
204870553	chr1:204870553:G:A	1.02095e-16	0.494569	-4.18584e-10
204870824	chr1:204870824:T:C	9.989e-17	0.472737	-4.18584e-10
204870831	chr1:204870831:G:C	1.64698e-17	-3.68066e-10	-1.3298
204870976	chr1:204870976:C:A	1.99054e-17	-3.68066e-10	-1.14034
204871352	chr1:204871352:G:A	1.48491e-17	-3.68066e-10	-1.4334
204871357	chr1:204871357:C:T	2.30428e-17	-0.993981	-4.18584e-10
204871479	chr1:204871479:G:A	1.47918e-17	-3.68066e-10	-1.43726
204871508	chr1:204871508:T:C	1.6912e-17	-3.68066e-10	-1.30331
204872153	chr1:204872153:C:G	9.56742e-17	-3.68066e-10	0.429616
204872252	chr1:204872252:T:A	1.68869e-17	-3.68066e-10	-1.3048
204872974	chr1:204872974:G:A	8.75968e-17	-3.68066e-10	0.341411
204873052	chr1:204873052:A:G	1.82398e-17	-3.68066e-10	-1.22773
204873160	chr1:204873160:C:T	4.91923e-17	-3.68066e-10	-0.235597
204873341	chr1:204873341:C:A	2.30192e-17	-3.68066e-10	-0.995004
204873426	chr1:204873426:C:T	1.53464e-16	0.902133	-4.18584e-10
204873676	chr1:204873676:TC:T	2.34386e-17	-3.68066e-10	-0.976949
204873687	chr1:204873687:G:A	1.57431e-17	-3.68066e-10	-1.37493
204873955	chr1:204873955:G:A	1.64003e-17	-3.68066e-10	-1.33404
204874156	chr1:204874156:G:A	1.62379e-17	-3.68066e-10	-1.34398
204874181	chr1:204874181:G:C	1.74948e-17	-3.68066e-10	-1.26943
204874266	chr1:204874266:C:G	2.10966e-17	-3.68066e-10	-1.08222
204874562	chr1:204874562:C:T	1.73711e-17	-3.68066e-10	-1.27653
204874564	chr1:204874564:C:T	2.00424e-17	-1.13348	-4.18584e-10
204874573	chr1:204874573:A:G	1.6631e-17	-3.68066e-10	-1.32007
204875140	chr1:204875140:G:T	1.67468e-17	-3.68066e-10	-1.31313
204875657	chr1:204875657:C:T	1.93822e-17	-3.68066e-10	-1.16698
204875937	chr1:204875937:A:G	1.64506e-17	-3.68066e-10	-1.33097
204875981	chr1:204875981:A:G	7.91686e-17	0.240247	-4.18584e-10
204876219	chr1:204876219:T:C	1.53601e-17	-3.68066e-10	-1.39956
204876573	chr1:204876573:A:G	1.72064e-17	-3.68066e-10	-1.28605
204876664	chr1:204876664:G:A	1.6483e-17	-3.68066e-10	-1.32901
204876724	chr1:204876724:A:G	1.4801e-17	-3.68066e-10	-1.43664
204876903	chr1:204876903:C:T	1.49207e-17	-3.68066e-10	-1.42858
204877200	chr1:204877200:C:A	1.47921e-17	-3.68066e-10	-1.43724
204877336	chr1:204877336:A:G	1.5592e-17	-3.68066e-10	-1.38457
204877354	chr1:204877354:G:A	1.48167e-17	-3.68066e-10	-1.43558
204877481	chr1:204877481:G:A	2.42769e-17	-3.68066e-10	-0.941809
204877644	chr1:204877644:C:T	5.63878e-18	-1.56036	-0.841301
204877756	chr1:204877756:G:A	1.48337e-17	-3.68066e-10	-1.43443
204878143	chr1:204878143:T:G	2.52326e-17	-3.68066e-10	-0.903195
204878366	chr1:204878366:G:A	1.4836e-17	-3.68066e-10	-1.43427
204878540	chr1:204878540:C:T	1.78851e-17	-3.68066e-10	-1.24736
204878601	chr1:204878601:A:G	2.42656e-17	-3.68066e-10	-0.942272
204878660	chr1:204878660:T:G	1.50123e-17	-3.68066e-10	-1.42246
204878683	chr1:204878683:C:T	1.67901e-17	-3.68066e-10	-1.31054
204878787	chr1:204878787:G:A	1.48412e-17	-3.68066e-10	-1.43392
204879003	chr1:204879003:C:G	2.44363e-17	-3.68066e-10	-0.935264
204879059	chr1:204879059:C:G	2.04283e-17	-3.68066e-10	-1.11441
204879190	chr1:204879190:A:G	1.48623e-17	-3.68066e-10	-1.4325
204879233	chr1:204879233:T:C	1.67449e-17	-3.68066e-10	-1.31324
204879264	chr1:204879264:A:G	7.22956e-17	-3.68066e-10	0.149431
204879266	chr1:204879266:T:C	1.48602e-17	-3.68066e-10	-1.43265
204879317	chr1:204879317:TTG:T	1.48592e-17	-3.68066e-10	-1.43271
204879533	chr1:204879533:G:A	1.91393e-17	-3.68066e-10	-1.17959
204879942	chr1:204879942:G:T	2.44473e-17	-3.68066e-10	-0.934813
204879972	chr1:204879972:C:T	2.15281e-17	-3.68066e-10	-1.06197
204880028	chr1:204880028:G:T	2.33772e-17	-3.68066e-10	-0.979573
204880148	chr1:204880148:G:T	1.67901e-17	-3.68066e-10	-1.31054
204880203	chr1:204880203:C:T	1.70832e-17	-3.68066e-10	-1.29324
204880222	chr1:204880222:G:A	1.4847e-17	-3.68066e-10	-1.43353
204880358	chr1:204880358:T:G	1.48269e-17	-3.68066e-10	-1.43489
204880465	chr1:204880465:C:T	1.54934e-17	-3.68066e-10	-1.39092
204880791	chr1:204880791:C:T	1.48913e-17	-3.68066e-10	-1.43056
204881349	chr1:204881349:G:T	2.51185e-17	-3.68066e-10	-0.907727
204881568	chr1:204881568:G:A	1.48408e-17	-3.68066e-10	-1.43395
204881608	chr1:204881608:C:T	1.73221e-17	-3.68066e-10	-1.27935
204881963	chr1:204881963:G:A	1.847e-17	-3.68066e-10	-1.21518
204882104	chr1:204882104:C:T	1.51387e-17	-3.68066e-10	-1.41408
204882242	chr1:204882242:T:C	2.29326e-18	-2.14367	-1.15768
204882602	chr1:204882602:C:G	1.62815e-17	-3.68066e-10	-1.34131
204882811	chr1:204882811:T:G	1.54696e-17	-3.68066e-10	-1.39245
204882815	chr1:204882815:G:A	2.32291e-18	-2.13302	-1.15549
204882962	chr1:204882962:C:T	9.42769e-17	-3.68066e-10	0.414903
204883244	chr1:204883244:G:A	1.75428e-17	-3.68066e-10	-1.26669
204883464	chr1:204883464:C:G	3.5277e-17	-3.68066e-10	-0.568101
204883498	chr1:204883498:A:G	2.33385e-18	-2.13723	-1.14658
204883715	chr1:204883715:T:C	2.2979e-18	-2.13902	-1.16032
204883765	chr1:204883765:G:A	1.71073e-17	-3.68066e-10	-1.29182
204883813	chr1:204883813:G:A	1.74359e-17	-3.68066e-10	-1.2728
204884033	chr1:204884033:C:T	1.55479e-17	-3.68066e-10	-1.38741
204884088	chr1:204884088:C:G	2.20541e-17	-3.68066e-10	-1.03784
204884210	chr1:204884210:A:G	2.31953e-18	-2.14281	-1.14716
204884255	chr1:204884255:C:T	2.24502e-18	-2.11552	-1.2071
204884353	chr1:204884353:A:G	2.52767e-17	-3.68066e-10	-0.901448
204884425	chr1:204884425:C:T	1.50098e-17	-3.68066e-10	-1.42263
204884876	chr1:204884876:G:A	6.22495e-17	-0.000182646	-4.18584e-10
204884932	chr1:204884932:A:T	1.62865e-17	-3.68066e-10	-1.341
204886770	chr1:204886770:G:A	8.05334e-18	-2.04525	-4.18584e-10
204886838	chr1:204886838:G:A	3.21924e-18	-2.10715	-0.855036
204886911	chr1:204886911:C:T	1.85956e-17	-3.68066e-10	-1.20841
204888016	chr1:204888016:G:T	1.49665e-17	-3.68066e-10	-1.42552
204888322	chr1:204888322:C:T	1.51015e-17	-3.68066e-10	-1.41654
204888505	chr1:204888505:A:C	9.24661e-18	-1.90708	-4.18584e-10
204888569	chr1:204888569:C:T	5.92121e-17	-0.0502065	-4.18584e-10
204888869	chr1:204888869:G:A	1.49979e-17	-3.68066e-10	-1.42343
204889197	chr1:204889197:T:C	1.50502e-17	-3.68066e-10	-1.41994
204889947	chr1:204889947:G:A	1.75085e-17	-3.68066e-10	-1.26865
204890380	chr1:204890380:G:A	1.70962e-17	-3.68066e-10	-1.29247
204890621	chr1:204890621:A:G	5.10707e-16	-3.68066e-10	2.10446
204890694	chr1:204890694:C:T	1.53458e-17	-3.68066e-10	-1.40049
204891104	chr1:204891104:C:T	1.48859e-17	-3.68066e-10	-1.43092
204892134	chr1:204892134:A:G	2.15623e-17	-3.68066e-10	-1.06038
204892243	chr1:204892243:C:T	1.57258e-17	-3.68066e-10	-1.37603
204892691	chr1:204892691:A:G	3.86597e-17	-3.68066e-10	-0.476534
204893690	chr1:204893690:G:A	1.49561e-17	-3.68066e-10	-1.42622
204893993	chr1:204893993:A:G	1.55689e-17	-3.68066e-10	-1.38606
204894178	chr1:204894178:T:A	1.67696e-17	-3.68066e-10	-1.31177
204895024	chr1:204895024:A:G	1.61068e-17	-3.68066e-10	-1.35209
204895952	chr1:204895952:A:G	1.07137e-17	-1.75981	-4.18584e-10
204896044	chr1:204896044:G:A	2.99456e-17	-3.68066e-10	-0.73195
204896420	chr1:204896420:C:G	2.2658e-17	-3.68066e-10	-1.01082
204896530	chr1:204896530:T:A	2.6973e-17	-3.68066e-10	-0.836498
204897275	chr1:204897275:A:C	3.2097e-17	-3.68066e-10	-0.66257
204897640	chr1:204897640:C:T	1.02596e-16	-3.68066e-10	0.499466
204898145	chr1:204898145:A:G	1.48719e-17	-3.68066e-10	-1.43186
204898301	chr1:204898301:G:A	1.60362e-17	-3.68066e-10	-1.35648
204898309	chr1:204898309:T:C	1.4167e-17	-1.48041	-4.18584e-10
204898509	chr1:204898509:TATC:T	3.28101e-17	-3.68066e-10	-0.640596
204899369	chr1:204899369:G:C	1.89797e-18	-2.11112	-1.37942
204899420	chr1:204899420:A:AG	3.57647e-17	-3.68066e-10	-0.554371
204899439	chr1:204899439:C:T	2.00953e-17	-3.68066e-10	-1.13085
204899709	chr1:204899709:T:C	1.99582e-17	-3.68066e-10	-1.13769
204900176	chr1:204900176:A:G	1.5635e-17	-3.68066e-10	-1.38182
204900326	chr1:204900326:T:G	1.51172e-17	-3.68066e-10	-1.4155
204900431	chr1:204900431:A:G	3.77911e-17	-3.68066e-10	-0.499258
204900879	chr1:204900879:G:A	1.57648e-17	-3.68066e-10	-1.37355
204901860	chr1:204901860:G:A	3.12329e-18	-2.10691	-0.885536
204901930	chr1:204901930:C:G	4.0426e-18	-2.143	-0.591446
204902130	chr1:204902130:C:T	1.47928e-17	-3.68066e-10	-1.43719
204902648	chr1:204902648:T:C	2.88818e-17	-3.68066e-10	-0.768122
204902702	chr1:204902702:T:C	1.2849e-15	2.6	0.427101
204902853	chr1:204902853:G:A	4.17334e-18	-2.0462	-0.656416
204902940	chr1:204902940:A:G	1.76179e-18	-2.14967	-1.41533
204903359	chr1:204903359:C:T	1.67517e-17	-1.53977	0.226932
204903504	chr1:204903504:G:T	4.05742e-17	-3.68066e-10	-0.428201
204903714	chr1:204903714:G:A	1.74914e-18	-2.14635	-1.42586
204904819	chr1:204904819:T:C	8.99674e-18	-0.639641	-1.29483
204904883	chr1:204904883:TC:T	9.24746e-17	-0.273758	0.66936
204905132	chr1:204905132:T:A	2.32631e-17	-3.68066e-10	-0.984465
204905443	chr1:204905443:C:T	1.56065e-17	-3.68066e-10	-1.38365
204906202	chr1:204906202:A:T	1.49005e-17	-0.0603748	-1.36956
204906736	chr1:204906736:G:A	2.97909e-17	-3.68066e-10	-0.73713
204906779	chr1:204906779:C:T	7.40141e-18	-2.12966	-4.18584e-10
204906882	chr1:204906882:A:G	7.2346e-17	-3.68066e-10	0.150127
204907521	chr1:204907521:G:A	2.99753e-17	-3.68066e-10	-0.730961
204907838	chr1:204907838:T:G	5.93424e-18	-0.916575	-1.43402
204907941	chr1:204907941:T:C	2.23638e-17	-0.435969	-0.587922
204908014	chr1:204908014:T:C	1.24635e-17	-0.312775	-1.29575
204908524	chr1:204908524:G:A	1.08931e-16	-0.273822	0.833201
204908565	chr1:204908565:T:C	1.89763e-17	-3.68066e-10	-1.18814
204908808	chr1:204908808:T:G	1.4939e-17	-3.68066e-10	-1.42736
204908917	chr1:204908917:A:G	7.0202e-18	-0.760132	-1.42241
204909474	chr1:204909474:GAAAGTTCTTC:G	5.43729e-17	-3.68066e-10	-0.135467
204909576	chr1:204909576:A:G	7.45566e-18	-1.97567	-0.146687
204909660	chr1:204909660:A:G	1.9582e-17	-3.68066e-10	-1.15672
204909763	chr1:204909763:T:A	1.55224e-17	-3.68066e-10	-1.38905
204909809	chr1:204909809:A:G	1.85264e-17	-3.68066e-10	-1.21214
204909961	chr1:204909961:A:G	8.80759e-18	-1.98151	0.0257915
204910621	chr1:204910621:A:G	2.81539e-17	-3.68066e-10	-0.793648
204910695	chr1:204910695:A:T	2.29521e-17	-0.314602	-0.683319
204910906	chr1:204910906:G:C	1.03698e-17	-1.14523	-0.647196
204910947	chr1:204910947:A:G	7.93431e-18	-2.001	-0.0591402
204911068	chr1:204911068:T:C	1.31927e-16	0.750916	-4.18584e-10
204911079	chr1:204911079:C:T	1.84184e-17	-3.68066e-10	-1.21798
204911260	chr1:204911260:T:C	7.54835e-18	-0.692707	-1.4173
204912077	chr1:204912077:A:G	8.14725e-18	-1.20401	-0.829646
204912079	chr1:204912079:G:A	7.4101e-18	-1.23156	-0.896924
204912139	chr1:204912139:T:C	1.91877e-17	-3.68066e-10	-1.17707
204912210	chr1:204912210:C:T	7.02348e-18	-1.21159	-0.970482
204912214	chr1:204912214:G:A	1.89205e-17	-3.68066e-10	-1.19109
204912274	chr1:204912274:A:G	1.85106e-17	-3.68066e-10	-1.21299
204912480	chr1:204912480:T:C	1.51477e-17	-3.68066e-10	-1.41348
204912571	chr1:204912571:C:G	4.19019e-18	-1.31741	-1.38118
204912867	chr1:204912867:AT:A	2.04758e-17	-3.68066e-10	-1.11209
204912880	chr1:204912880:T:C	2.6752e-18	-2.1093	-1.03801
204912905	chr1:204912905:A:G	1.47919e-17	-3.68066e-10	-1.43725
204913042	chr1:204913042:A:T	1.48044e-17	-3.68066e-10	-1.43641
204913100	chr1:204913100:A:C	8.09532e-18	-1.2436	-0.796443
204913164	chr1:204913164:C:T	7.28843e-18	-1.24865	-0.896399
204913382	chr1:204913382:G:A	8.49479e-18	-1.17738	-0.814495
204913405	chr1:204913405:A:G	8.02624e-18	-1.20328	-0.845338
204913823	chr1:204913823:A:G	1.00146e-17	-1.40976	-0.417527
204914283	chr1:204914283:A:G	6.33472e-18	-2.03523	-0.250056
204914320	chr1:204914320:G:A	1.85366e-17	-3.68066e-10	-1.21159
204914825	chr1:204914825:T:A	7.38742e-18	-1.86527	-0.266281
204914976	chr1:204914976:A:G	6.21776e-18	-2.02243	-0.281496
204915049	chr1:204915049:A:G	6.17776e-18	-2.02641	-0.283968
204915163	chr1:204915163:C:T	6.5727e-18	-2.00466	-0.243752
204915271	chr1:204915271:ACT:A	3.39069e-17	-3.68066e-10	-0.607713
204915302	chr1:204915302:A:T	6.34757e-18	-1.98894	-0.294318
204915471	chr1:204915471:A:G	6.23604e-18	-1.98884	-0.312144
204915516	chr1:204915516:C:T	3.13964e-17	-3.68066e-10	-0.684641
204915581	chr1:204915581:G:A	2.91723e-18	-1.85086	-1.20983
204915693	chr1:204915693:T:G	6.76177e-18	-2.00236	-0.217691
204915708	chr1:204915708:T:A	6.08729e-18	-1.45531	-0.869823
204915722	chr1:204915722:G:T	1.51273e-17	-3.68066e-10	-1.41483
204915743	chr1:204915743:G:A	1.03518e-17	-1.9818	0.187621
204915909	chr1:204915909:T:C	1.99846e-17	-3.68066e-10	-1.13637
204916006	chr1:204916006:G:A	6.13897e-18	-1.98289	-0.333787
204916082	chr1:204916082:G:A	6.37046e-18	-1.98128	-0.298383
204916237	chr1:204916237:T:C	1.75026e-17	-3.68066e-10	-1.26898
204916355	chr1:204916355:G:A	9.37132e-17	-3.68066e-10	0.408907
204916356	chr1:204916356:G:A	6.05619e-18	-1.98586	-0.344388
204916830	chr1:204916830:T:C	6.74431e-18	-1.97422	-0.248415
204917114	chr1:204917114:G:T	2.14958e-17	-3.68066e-10	-1.06347
204917238	chr1:204917238:A:G	1.50005e-17	-3.68066e-10	-1.42325
204917441	chr1:204917441:A:T	2.21533e-17	-3.68066e-10	-1.03335
204917933	chr1:204917933:A:G	8.75866e-17	-3.68066e-10	0.341295
204918258	chr1:204918258:A:G	1.56236e-17	-3.68066e-10	-1.38255
204918805	chr1:204918805:C:T	1.60605e-17	-3.68066e-10	-1.35497
204918832	chr1:204918832:A:C	1.79408e-16	1.05833	-4.18584e-10
204919216	chr1:204919216:G:T	3.7189e-18	-1.76654	-1.05136
204919408	chr1:204919408:G:A	1.96524e-18	-2.1413	-1.31442
204919524	chr1:204919524:A:C	8.07478e-18	-2.04259	-4.18584e-10
204919626	chr1:204919626:G:T	4.32482e-18	-1.72741	-0.939551
204919753	chr1:204919753:C:T	1.58901e-17	-3.68066e-10	-1.36564
204920404	chr1:204920404:C:T	2.04023e-18	-2.14817	-1.2701
204920781	chr1:204920781:G:A	6.81332e-17	-0.255807	0.345939
204921522	chr1:204921522:T:G	1.69092e-17	-3.68066e-10	-1.30348
204921544	chr1:204921544:CT:C	1.87448e-17	-3.68066e-10	-1.20042
204921603	chr1:204921603:A:G	7.65745e-18	-2.05998	-0.0356723
204921670	chr1:204921670:C:A	1.77372e-17	-3.68066e-10	-1.25567
204922096	chr1:204922096:A:G	1.65621e-17	-3.68066e-10	-1.32421
204922107	chr1:204922107:C:T	5.48945e-16	0.949194	1.22747
204922109	chr1:204922109:G:T	1.56914e-17	-3.68066e-10	-1.37822
204922429	chr1:204922429:C:G	1.71031e-17	-3.68066e-10	-1.29207
204922780	chr1:204922780:A:G	1.70566e-17	-3.68066e-10	-1.29479
204922829	chr1:204922829:A:G	2.81677e-17	-3.68066e-10	-0.793157
204923201	chr1:204923201:C:T	2.11937e-17	-1.22783	0.150199
204923518	chr1:204923518:T:A	4.43658e-17	-3.68066e-10	-0.338865
204923575	chr1:204923575:C:T	1.66047e-17	-3.68066e-10	-1.32164
204923713	chr1:204923713:G:A	1.65643e-17	-3.68066e-10	-1.32409
204924524	chr1:204924524:G:C	3.12604e-17	-3.68066e-10	-0.688982
204924757	chr1:204924757:A:C	1.03982e-17	-0.664853	-1.12485
204925184	chr1:204925184:G:A	1.49072e-17	-3.68066e-10	-1.42949
204925271	chr1:204925271:A:G	2.46842e-17	-3.68066e-10	-0.925171
204925442	chr1:204925442:C:T	3.67505e-17	-3.68066e-10	-0.527181
204925802	chr1:204925802:C:T	1.57001e-17	-3.68066e-10	-1.37767
204926088	chr1:204926088:G:A	2.99884e-18	-2.01366	-1.01945
204926768	chr1:204926768:T:G	1.50996e-17	-3.68066e-10	-1.41667
204926793	chr1:204926793:G:A	1.48288e-17	-3.68066e-10	-1.43476
204926967	chr1:204926967:C:T	1.69574e-17	-3.68066e-10	-1.30063
204927053	chr1:204927053:T:C	1.48288e-17	-3.68066e-10	-1.43476
204927202	chr1:204927202:C:T	3.61089e-16	-3.68066e-10	1.75779
204927486	chr1:204927486:G:C	1.49851e-17	-3.68066e-10	-1.42428
204927676	chr1:204927676:C:G	7.25374e-18	-2.14982	-4.18584e-10
204928206	chr1:204928206:G:A	1.47949e-17	-3.68066e-10	-1.43705
204928444	chr1:204928444:G:C	1.8793e-18	-2.09941	-1.40103
204928518	chr1:204928518:G:A	2.94918e-17	-3.68066e-10	-0.747219
204929002	chr1:204929002:A:G	7.27012e-18	-2.14756	-4.18584e-10
204929129	chr1:204929129:G:T	5.49965e-17	-3.68066e-10	-0.124062
204930016	chr1:204930016:A:G	3.72799e-17	-3.68066e-10	-0.51288
204930650	chr1:204930650:G:A	2.0208e-18	-2.04352	-1.38432
204930789	chr1:204930789:C:T	3.23581e-18	-2.086	-0.871055
204931085	chr1:204931085:A:G	1.49198e-17	-3.68066e-10	-1.42864
204932060	chr1:204932060:T:C	2.5097e-17	-3.68066e-10	-0.908584
204932489	chr1:204932489:T:A	2.63571e-17	-3.68066e-10	-0.859594
204933196	chr1:204933196:G:A	1.67233e-17	-3.68066e-10	-1.31453
204933233	chr1:204933233:C:G	2.28166e-17	-3.68066e-10	-1.00384
204933473	chr1:204933473:A:G	2.17355e-18	-2.06357	-1.29141
204933789	chr1:204933789:T:A	5.87929e-17	-3.68066e-10	-0.0573123
204934069	chr1:204934069:C:T	8.00249e-15	4.67664	0.179533
204934294	chr1:204934294:G:T	5.60465e-17	1.1563	-1.26145
204934695	chr1:204934695:A:G	3.13918e-18	-1.85789	-1.12948
204934746	chr1:204934746:C:T	2.27436e-18	-1.91724	-1.39239
204934775	chr1:204934775:G:T	2.24995e-17	-3.68066e-10	-1.01784
204934830	chr1:204934830:T:C	1.6805e-17	0.116385	-1.42604
204935208	chr1:204935208:A:G	1.48308e-17	-3.68066e-10	-1.43463
204935575	chr1:204935575:T:C	1.95677e-18	-2.05412	-1.40592
204935707	chr1:204935707:G:A	3.13615e-18	-1.5893	-1.39904
204935877	chr1:204935877:G:A	5.204e-17	-3.68066e-10	-0.179319
204935892	chr1:204935892:T:A	2.58569e-18	-2.13829	-1.04305
204936201	chr1:204936201:TTTC:T	1.79657e-17	-3.68066e-10	-1.24287
204936203	chr1:204936203:TC:T	7.35313e-18	-2.13621	-4.18584e-10
204936418	chr1:204936418:C:T	2.89343e-17	0.66617	-1.43248
204936475	chr1:204936475:T:C	2.25102e-17	-3.68066e-10	-1.01736
204936689	chr1:204936689:C:T	1.59374e-17	-3.68066e-10	-1.36266
204936716	chr1:204936716:T:C	2.80177e-17	0.633796	-1.43229
204936792	chr1:204936792:G:A	2.69263e-17	0.596666	-1.4349
204936906	chr1:204936906:C:T	3.06141e-17	-3.68066e-10	-0.709873
204936925	chr1:204936925:A:G	5.50726e-17	1.19165	-1.31433
204937047	chr1:204937047:T:TA	2.04424e-18	-1.99016	-1.42614
204937071	chr1:204937071:G:T	3.08648e-17	0.733924	-1.43564
204937106	chr1:204937106:G:A	2.89931e-17	0.672302	-1.43658
204937170	chr1:204937170:C:G	2.38891e-17	0.4788	-1.43671
204937385	chr1:204937385:A:G	2.74312e-17	0.593602	-1.41325
204937466	chr1:204937466:T:C	2.73797e-17	0.613929	-1.43546
204937472	chr1:204937472:T:C	2.7782e-17	0.628736	-1.43568
204937486	chr1:204937486:C:T	3.04468e-17	0.720296	-1.43565
204937501	chr1:204937501:G:C	2.95811e-17	0.691046	-1.43524
204937604	chr1:204937604:T:C	2.74577e-17	0.61815	-1.43684
204937794	chr1:204937794:T:C	2.66164e-17	0.58652	-1.43632
204937811	chr1:204937811:G:T	3.0477e-17	0.524239	-1.2386
204937818	chr1:204937818:A:G	2.01646e-17	-3.68066e-10	-1.1274
204937869	chr1:204937869:A:G	2.91894e-17	0.677788	-1.43532
204937915	chr1:204937915:A:G	2.83548e-17	0.649418	-1.43595
204938173	chr1:204938173:G:A	1.57614e-17	-3.68066e-10	-1.37377
204938561	chr1:204938561:A:T	2.40185e-17	0.395645	-1.34815
204938656	chr1:204938656:A:G	3.27975e-18	-1.71734	-1.22623
204938688	chr1:204938688:G:A	3.86004e-17	-3.68066e-10	-0.478071
204938768	chr1:204938768:C:T	2.24995e-17	-3.68066e-10	-1.01784
204938844	chr1:204938844:T:A	2.71203e-17	0.603372	-1.43442
204938862	chr1:204938862:T:C	2.53162e-17	0.534316	-1.4342
204939288	chr1:204939288:A:G	2.38963e-17	0.4795	-1.43711
204939646	chr1:204939646:C:T	3.76106e-16	1.79854	-4.18584e-10
204939741	chr1:204939741:G:A	1.84227e-18	-2.08543	-1.43491
204939832	chr1:204939832:T:C	5.15259e-17	-3.68066e-10	-0.189248
204939930	chr1:204939930:T:C	2.35903e-17	0.465709	-1.43621
204940139	chr1:204940139:A:G	4.48647e-17	-3.68066e-10	-0.327682
204940580	chr1:204940580:G:A	2.70697e-17	0.519311	-1.35223
204940588	chr1:204940588:CCTT:C	2.64373e-17	0.499697	-1.35625
204940601	chr1:204940601:C:T	2.65207e-17	0.498819	-1.35223
204940643	chr1:204940643:G:A	3.28898e-17	0.505821	-1.14399
204940644	chr1:204940644:T:C	2.40572e-17	0.416906	-1.3678
204941228	chr1:204941228:T:A	3.3395e-18	-1.91827	-1.00724
204941233	chr1:204941233:T:A	2.31994e-17	0.265786	-1.25299
204941384	chr1:204941384:T:C	2.81154e-16	-3.68066e-10	1.50757
204941448	chr1:204941448:A:G	2.24445e-17	-0.143739	-0.876549
204941560	chr1:204941560:T:C	2.32849e-17	-0.0947254	-0.888803
204942025	chr1:204942025:T:C	1.49692e-17	-3.68066e-10	-1.42534
204942813	chr1:204942813:C:A	1.64411e-17	-3.68066e-10	-1.33155
204942838	chr1:204942838:G:A	2.10046e-17	-1.08659	-4.18584e-10
204942849	chr1:204942849:T:C	1.48507e-17	-3.68066e-10	-1.43329
204942966	chr1:204942966:C:T	5.33635e-18	-1.14764	-1.30915
204942972	chr1:204942972:C:T	2.40491e-18	-1.82577	-1.42805
204943439	chr1:204943439:C:T	2.27431e-17	-3.68066e-10	-1.00707
204943700	chr1:204943700:C:G	1.83239e-18	-2.10213	-1.42358
204943715	chr1:204943715:G:A	2.3809e-18	-1.82698	-1.43688
204944143	chr1:204944143:C:G	3.87135e-18	-1.35331	-1.42442
204944230	chr1:204944230:G:T	2.41691e-17	-0.946258	-4.18584e-10
204944508	chr1:204944508:T:G	2.12357e-17	-3.68066e-10	-1.07565
204944524	chr1:204944524:A:G	2.46171e-17	-3.68066e-10	-0.927892
204944666	chr1:204944666:G:A	4.66948e-17	-3.68066e-10	-0.287701
204945037	chr1:204945037:T:G	3.30636e-17	-3.68066e-10	-0.6329
204945514	chr1:204945514:GCTGCCC:G	4.22511e-18	-1.67595	-1.01433
204945565	chr1:204945565:T:G	7.4856e-18	-2.11835	-4.18584e-10
204945964	chr1:204945964:G:A	3.58279e-17	-3.68066e-10	-0.552605
204946219	chr1:204946219:G:A	5.01505e-16	2.08628	-4.18584e-10
204946265	chr1:204946265:A:G	1.56881e-17	-3.68066e-10	-1.37843
204946365	chr1:204946365:G:A	3.8987e-17	-3.68066e-10	-0.468105
204946513	chr1:204946513:A:G	7.65636e-17	-3.68066e-10	0.206789
204946629	chr1:204946629:G:A	2.89015e-17	0.664129	-1.43157
204946717	chr1:204946717:A:G	2.45218e-17	-3.68066e-10	-0.93177
204946776	chr1:204946776:A:G	1.57747e-17	-3.68066e-10	-1.37292
204946792	chr1:204946792:T:C	2.2667e-17	-3.68066e-10	-1.01042
204946811	chr1:204946811:T:C	2.29922e-18	-1.86203	-1.43673
204947010	chr1:204947010:G:C	2.77216e-17	-3.68066e-10	-0.809119
204947111	chr1:204947111:G:A	1.56961e-17	-3.68066e-10	-1.37792
204947179	chr1:204947179:G:T	2.28162e-17	-3.68066e-10	-1.00386
204947331	chr1:204947331:A:G	2.66513e-17	-3.68066e-10	-0.848496
204947397	chr1:204947397:G:A	2.98982e-17	-3.68066e-10	-0.733533
204947472	chr1:204947472:C:T	3.11575e-17	-3.68066e-10	-0.692278
204947844	chr1:204947844:A:G	3.4734e-18	-1.5474	-1.3388
204947980	chr1:204947980:G:A	5.9001e-15	1.96672	2.58467
204948452	chr1:204948452:T:G	1.06804e-14	4.83675	0.308078
204948552	chr1:204948552:C:T	2.45525e-18	-1.92178	-1.31133
204948571	chr1:204948571:G:A	2.07275e-18	-2.14964	-1.25282
204948572	chr1:204948572:G:T	2.04976e-18	-2.14975	-1.26386
204948781	chr1:204948781:T:C	6.24935e-17	1.43851	-1.43478
204949199	chr1:204949199:G:A	2.78995e-17	-3.68066e-10	-0.802724
204949631	chr1:204949631:G:C	3.17141e-17	-3.68066e-10	-0.674571
204949942	chr1:204949942:T:C	3.36125e-17	0.53356	-1.14999
204950104	chr1:204950104:G:A	1.52626e-17	-0.182342	-1.22359
204950282	chr1:204950282:A:G	2.71471e-17	-3.68066e-10	-0.830062
204950335	chr1:204950335:G:A	1.73783e-17	-1.27611	-4.18584e-10
204950366	chr1:204950366:C:T	5.39769e-16	2.24056	-0.0807523
204950824	chr1:204950824:GT:G	7.43007e-17	-3.68066e-10	0.176788
204950879	chr1:204950879:G:A	2.08751e-17	-3.68066e-10	-1.09277
204951083	chr1:204951083:G:A	2.9844e-17	-3.68066e-10	-0.735351
204951194	chr1:204951194:G:C	2.19031e-18	-1.97525	-1.37204
204951321	chr1:204951321:T:G	1.52867e-16	-3.68066e-10	0.898233
204951419	chr1:204951419:C:T	1.53249e-17	-3.68066e-10	-1.40186
204951507	chr1:204951507:C:T	7.30657e-18	-1.7668	-0.375755
204951564	chr1:204951564:G:A	1.48095e-17	-3.68066e-10	-1.43606
204951587	chr1:204951587:G:A	1.97622e-17	-3.68066e-10	-1.14756
204951641	chr1:204951641:T:G	2.08037e-17	-3.68066e-10	-1.0962
204951678	chr1:204951678:C:T	2.67522e-17	-3.68066e-10	-0.844718
204951705	chr1:204951705:G:A	2.66337e-17	-3.68066e-10	-0.849154
204951814	chr1:204951814:G:A	1.98065e-17	-3.68066e-10	-1.14532
204952130	chr1:204952130:A:G	3.41235e-18	-1.60588	-1.29806
204952154	chr1:204952154:G:A	1.75522e-18	-2.14547	-1.42327
204952184	chr1:204952184:C:T	1.5221e-17	-1.40866	-4.18584e-10
204952403	chr1:204952403:T:C	5.26776e-18	-1.19944	-1.27029
204952457	chr1:204952457:TC:T	5.41543e-17	1.29666	-1.43615
204952635	chr1:204952635:A:AG	2.09836e-17	-3.68066e-10	-1.08759
204952670	chr1:204952670:G:T	1.8262e-17	-3.68066e-10	-1.22651
204952681	chr1:204952681:G:A	2.63705e-17	0.576485	-1.43557
204952699	chr1:204952699:C:T	1.74443e-18	-2.14701	-1.42789
204952744	chr1:204952744:G:A	2.8543e-17	-3.68066e-10	-0.779923
204952947	chr1:204952947:C:T	1.56109e-17	-3.68066e-10	-1.38336
204953000	chr1:204953000:T:A	1.73276e-18	-2.14983	-1.43179
204953158	chr1:204953158:T:C	3.5046e-17	-3.68066e-10	-0.574672
204953512	chr1:204953512:G:A	1.47979e-17	-3.68066e-10	-1.43685
204953575	chr1:204953575:C:T	2.03511e-17	-3.68066e-10	-1.1182
204953700	chr1:204953700:G:A	1.52341e-17	-3.68066e-10	-1.4078
204953863	chr1:204953863:A:G	9.92547e-18	-1.6611	-0.175128
204953898	chr1:204953898:C:G	5.96712e-18	-0.994858	-1.35021
204954154	chr1:204954154:C:T	1.49977e-17	-3.68066e-10	-1.42343
204954521	chr1:204954521:C:A	2.11327e-17	-3.68066e-10	-1.08051
204954666	chr1:204954666:C:T	1.86638e-17	-3.68066e-10	-1.20475
204954769	chr1:204954769:C:T	1.58021e-17	-3.68066e-10	-1.37119
204955105	chr1:204955105:G:A	3.70101e-17	-3.68066e-10	-0.520142
204955557	chr1:204955557:G:A	3.39553e-18	-1.5988	-1.31007
204955659	chr1:204955659:GC:G	2.28237e-17	-3.68066e-10	-1.00353
204956805	chr1:204956805:G:A	2.10849e-17	-3.68066e-10	-1.08278
204957245	chr1:204957245:A:G	3.52611e-18	-1.52085	-1.35028
204957379	chr1:204957379:G:A	1.52301e-17	-3.68066e-10	-1.40806
204957555	chr1:204957555:C:T	9.58539e-18	-1.87109	-4.18584e-10
204957852	chr1:204957852:C:T	3.50827e-18	-1.51296	-1.36325
204957870	chr1:204957870:A:C	1.72591e-17	-3.68066e-10	-1.283
204958008	chr1:204958008:A:G	3.86006e-18	-1.43034	-1.35031
204958290	chr1:204958290:A:G	3.49631e-18	-1.52802	-1.35161
204959027	chr1:204959027:A:G	2.37561e-17	-1.38619	0.422693
204959148	chr1:204959148:T:C	1.61484e-17	-3.68066e-10	-1.34951
204959331	chr1:204959331:C:T	8.75169e-18	-2.04069	0.0785992
204959554	chr1:204959554:G:A	5.50857e-18	-1.65552	-0.769509
204959577	chr1:204959577:G:T	1.54213e-17	-3.68066e-10	-1.39558
204959580	chr1:204959580:C:T	2.31944e-18	-1.85822	-1.43179
204959622	chr1:204959622:C:G	2.69853e-17	-0.819458	-0.0165833
204959694	chr1:204959694:T:C	1.62703e-17	-3.68066e-10	-1.34199
204960007	chr1:204960007:G:A	3.69795e-17	0.590628	-1.1116
204960091	chr1:204960091:G:A	5.97125e-17	-3.68066e-10	-0.0417919
204960404	chr1:204960404:C:T	5.83868e-17	-3.68066e-10	-0.064243
204961015	chr1:204961015:T:C	1.08341e-17	-0.941013	-0.807617
204961147	chr1:204961147:A:G	1.43171e-14	6.70389	-1.26602
204961540	chr1:204961540:C:T	2.74239e-18	-1.69829	-1.42422
204962009	chr1:204962009:A:G	9.64583e-14	8.71155	-1.36601
204962263	chr1:204962263:C:T	2.33015e-17	-3.68066e-10	-0.982815
204962478	chr1:204962478:A:G	6.16734e-16	-3.68066e-10	2.29311
204962520	chr1:204962520:TGAAGA:T	3.70669e-17	-3.68066e-10	-0.518607
204962744	chr1:204962744:G:A	1.00262e-16	-3.68066e-10	0.476457
204962813	chr1:204962813:C:A	2.05988e-17	-3.68066e-10	-1.1061
204963273	chr1:204963273:G:T	2.38231e-16	-3.68066e-10	1.34191
204963483	chr1:204963483:A:G	9.72089e-13	6.56084	3.09503
204963493	chr1:204963493:G:A	2.30186e-12	7.12147	3.39643
204963621	chr1:204963621:A:G	9.26931e-18	-1.90462	-4.18584e-10
204963677	chr1:204963677:C:T	3.51228e-13	6.27531	2.36255
204963682	chr1:204963682:G:A	3.44329e-16	-3.68066e-10	1.71026
204963786	chr1:204963786:A:G	1.55451e-17	-3.68066e-10	-1.38758
204963865	chr1:204963865:C:T	6.05238e-17	-3.68066e-10	-0.0282964
204963975	chr1:204963975:C:G	2.40676e-17	-3.68066e-10	-0.950464
204964261	chr1:204964261:G:A	7.28183e-18	-2.14595	-4.18584e-10
204965059	chr1:204965059:G:T	3.46875e-17	-3.68066e-10	-0.584953
204965380	chr1:204965380:G:T	2.91158e-16	-3.68066e-10	1.54253
204965402	chr1:204965402:T:C	2.07104e-17	-3.68066e-10	-1.1007
204965420	chr1:204965420:A:G	7.46792e-18	-2.12072	-4.18584e-10
204966300	chr1:204966300:G:A	3.31072e-16	-3.68066e-10	1.671
204966394	chr1:204966394:A:G	1.49949e-17	-3.68066e-10	-1.42362
204966406	chr1:204966406:G:T	3.63408e-16	-3.68066e-10	1.76419
204966807	chr1:204966807:C:G	1.81313e-17	-3.68066e-10	-1.23369
204966828	chr1:204966828:A:G	4.2175e-17	-3.68066e-10	-0.389505
204967030	chr1:204967030:C:T	3.78835e-16	-3.68066e-10	1.80577
204967207	chr1:204967207:A:G	3.57366e-16	-3.68066e-10	1.74743
204967220	chr1:204967220:C:T	1.86241e-17	-3.68066e-10	-1.20688
204967312	chr1:204967312:T:A	7.28621e-18	-2.14535	-4.18584e-10
204967479	chr1:204967479:A:G	2.50052e-17	-1.35001	0.437759
204967690	chr1:204967690:C:A	1.15816e-17	-1.68192	-4.18584e-10
204968115	chr1:204968115:G:T	3.15731e-16	-3.68066e-10	1.62356
204968221	chr1:204968221:C:T	1.48276e-17	-3.68066e-10	-1.43484
204968600	chr1:204968600:C:G	5.52743e-17	-3.68066e-10	-0.119025
204968620	chr1:204968620:C:T	1.63386e-17	-3.68066e-10	-1.3378
204968686	chr1:204968686:A:G	1.78404e-17	-3.68066e-10	-1.24987
204968747	chr1:204968747:A:T	1.14404e-16	-3.68066e-10	0.6084
204969243	chr1:204969243:G:A	3.42191e-16	-3.68066e-10	1.70404
204969312	chr1:204969312:C:T	7.29939e-18	-2.14354	-4.18584e-10
204969313	chr1:204969313:G:A	1.49067e-17	-3.68066e-10	-1.42953
204969611	chr1:204969611:T:C	7.11097e-17	0.132891	-4.18584e-10
204970008	chr1:204970008:G:A	9.94008e-17	-3.68066e-10	0.467827
204970049	chr1:204970049:C:T	1.46998e-16	-3.68066e-10	0.859083
204970208	chr1:204970208:T:A	4.61352e-17	1.12553	-1.42529
204970771	chr1:204970771:T:C	3.1678e-15	1.52667	2.40279
204970789	chr1:204970789:G:C	3.16214e-15	1.52589	2.40178
204971432	chr1:204971432:A:T	2.08027e-14	1.46339	4.34812
204971487	chr1:204971487:G:A	3.5797e-18	-1.99086	-0.865195
204971575	chr1:204971575:A:G	8.36951e-16	-3.68066e-10	2.59843
204971617	chr1:204971617:C:T	5.70045e-15	-3.68066e-10	4.51697
204971652	chr1:204971652:T:G	8.47833e-15	1.14396	3.76997
204971833	chr1:204971833:A:G	3.03905e-15	1.29121	2.59675
204971844	chr1:204971844:C:T	5.1847e-17	1.22215	-1.40518
204971915	chr1:204971915:T:C	7.05234e-15	0.550621	4.17916
204971999	chr1:204971999:T:A	6.88459e-15	0.515095	4.19061
204972012	chr1:204972012:G:A	1.48224e-17	-3.68066e-10	-1.4352
204972088	chr1:204972088:G:A	1.5902e-17	-3.68066e-10	-1.36489
204972403	chr1:204972403:T:C	5.11099e-14	1.22883	5.48157
204972659	chr1:204972659:AG:A	1.25704e-16	-3.68066e-10	0.702596
204972947	chr1:204972947:G:C	6.47959e-17	-3.68066e-10	0.0399091
204973540	chr1:204973540:A:G	7.32729e-18	-2.13973	-4.18584e-10
204973706	chr1:204973706:CA:C	2.59447e-17	-3.68066e-10	-0.875367
204973737	chr1:204973737:C:A	7.43445e-18	-2.12521	-4.18584e-10
204973800	chr1:204973800:C:T	1.18065e-12	3.61981	6.23043
204973851	chr1:204973851:G:A	1.12002e-12	3.55983	6.23769
204973968	chr1:204973968:T:C	1.47919e-17	-3.68066e-10	-1.43725
204973988	chr1:204973988:G:A	2.12474e-17	0.285072	-1.36017
204973993	chr1:204973993:C:T	8.3966e-13	3.29607	6.21335
204974157	chr1:204974157:A:T	9.93725e-13	3.49837	6.17951
204974234	chr1:204974234:C:T	7.80464e-18	-2.07661	-4.18584e-10
204974377	chr1:204974377:A:G	7.37758e-18	-2.13289	-4.18584e-10
204974573	chr1:204974573:A:G	2.05643e-17	-1.10777	-4.18584e-10
204974774	chr1:204974774:C:T	1.48577e-17	-3.68066e-10	-1.43281
204974819	chr1:204974819:C:A	1.96583e-18	-2.01821	-1.43721
204974833	chr1:204974833:AG:A	1.00405e-15	-3.68066e-10	2.78047
204974863	chr1:204974863:C:T	1.83767e-18	-2.08597	-1.43686
204974864	chr1:204974864:A:G	1.31673e-13	1.46453	6.19221
204974881	chr1:204974881:A:G	1.48002e-17	-3.68066e-10	-1.43669
204974891	chr1:204974891:A:G	1.69619e-17	-3.68066e-10	-1.30036
204975058	chr1:204975058:A:G	1.47959e-17	-3.68066e-10	-1.43698
204975518	chr1:204975518:C:T	7.25761e-18	-2.14928	-4.18584e-10
204975711	chr1:204975711:A:G	1.68955e-17	-3.68066e-10	-1.30429
204975897	chr1:204975897:G:A	1.6299e-17	-3.68066e-10	-1.34023
204975946	chr1:204975946:G:A	4.00418e-17	-3.68066e-10	-0.441408
204975977	chr1:204975977:G:A	7.50019e-18	-2.1164	-4.18584e-10
204976003	chr1:204976003:T:TTC	7.29893e-18	-2.1436	-4.18584e-10
204976114	chr1:204976114:A:G	1.48023e-17	-3.68066e-10	-1.43655
204976188	chr1:204976188:T:C	1.27895e-17	-1.87324	0.290528
204976225	chr1:204976225:C:A	4.83331e-17	-3.68066e-10	-0.253217
204976330	chr1:204976330:T:C	3.50025e-18	-1.86019	-1.01831
204976490	chr1:204976490:G:A	5.17008e-17	-0.0222308	-0.163628
204976497	chr1:204976497:C:G	2.05836e-17	-3.68066e-10	-1.10684
204976537	chr1:204976537:G:A	6.08063e-18	-1.85898	-0.467244
204976591	chr1:204976591:C:A	2.35061e-15	-3.68066e-10	3.6311
204976618	chr1:204976618:G:C	1.14575e-17	-1.97504	0.282348
204976806	chr1:204976806:A:G	5.18575e-18	-1.94152	-0.543903
204977025	chr1:204977025:C:T	6.44957e-17	-3.68066e-10	0.035265
204977212	chr1:204977212:T:C	1.51961e-17	-3.68066e-10	-1.41029
204977259	chr1:204977259:C:T	4.36156e-18	-1.95573	-0.70277
204977540	chr1:204977540:T:C	3.8469e-18	-1.75317	-1.0309
204977636	chr1:204977636:T:C	1.12533e-17	-1.88977	0.179098
204977879	chr1:204977879:C:T	6.98548e-18	-1.78268	-0.404819
204978045	chr1:204978045:C:T	1.48043e-17	-3.68066e-10	-1.43641
204978574	chr1:204978574:G:A	6.45246e-18	-1.78279	-0.484078
204979110	chr1:204979110:C:T	4.0156e-17	-3.68066e-10	-0.438562
204979607	chr1:204979607:A:G	3.20586e-18	-1.85411	-1.11224
204979828	chr1:204979828:A:T	7.25909e-18	-2.14908	-4.18584e-10
204979924	chr1:204979924:C:A	1.47931e-17	-3.68066e-10	-1.43717
204980211	chr1:204980211:A:G	1.75658e-17	-3.68066e-10	-1.26538
204980639	chr1:204980639:T:C	3.38095e-18	-1.62574	-1.28744
204980698	chr1:204980698:T:C	3.57037e-14	7.13248	-0.780807
204980984	chr1:204980984:C:T	7.27762e-18	-2.14653	-4.18584e-10
204981090	chr1:204981090:A:G	7.25352e-18	-2.14985	-4.18584e-10
204981188	chr1:204981188:G:A	7.46894e-18	-2.12058	-4.18584e-10
204981620	chr1:204981620:C:T	1.3358e-16	-3.68066e-10	0.763366
204981684	chr1:204981684:G:A	8.14525e-18	-2.0339	-4.18584e-10
204982010	chr1:204982010:C:T	7.25395e-18	-2.14979	-4.18584e-10
204982056	chr1:204982056:CT:C	4.57278e-18	-1.83687	-0.774343
204982856	chr1:204982856:T:TG	7.69652e-18	-2.09056	-4.18584e-10
204983597	chr1:204983597:C:T	1.5825e-16	-3.68066e-10	0.932845
204983609	chr1:204983609:T:C	3.22782e-17	-0.929084	0.272142
204984218	chr1:204984218:A:G	1.53972e-17	-3.68066e-10	-1.39715
204984316	chr1:204984316:A:T	2.53039e-18	-1.79471	-1.40825
204984523	chr1:204984523:C:T	2.54518e-18	-1.79256	-1.40458
204984599	chr1:204984599:C:T	4.78028e-17	0.42686	-0.69111
204984772	chr1:204984772:A:G	1.6782e-17	-3.68066e-10	-1.31103
204984838	chr1:204984838:C:T	1.49187e-17	-3.68066e-10	-1.42872
204984971	chr1:204984971:T:C	1.89149e-17	-3.68066e-10	-1.19138
204984973	chr1:204984973:G:A	1.89475e-17	-3.68066e-10	-1.18966
204985082	chr1:204985082:T:A	1.26764e-16	-3.68066e-10	0.710998
204985865	chr1:204985865:A:G	2.45882e-18	-1.79475	-1.43691
204986191	chr1:204986191:G:A	1.2221e-16	0.0898468	0.584564
204986201	chr1:204986201:A:G	1.12043e-16	0.0560602	0.531494
204986288	chr1:204986288:G:A	1.28401e-16	0.131587	0.592239
204986362	chr1:204986362:C:T	7.2787e-18	-2.14638	-4.18584e-10
204986574	chr1:204986574:C:A	2.09991e-15	-3.68066e-10	3.51832
204986588	chr1:204986588:G:A	3.02423e-18	-1.67941	-1.34527
204987197	chr1:204987197:G:C	5.26963e-17	0.211628	-0.378416
204987917	chr1:204987917:C:CACAG	4.18493e-18	-1.2633	-1.43655
204987927	chr1:204987927:A:T	2.30203e-18	-2.14932	-1.14823
204988045	chr1:204988045:A:G	9.62666e-18	-1.68272	-0.184081
204988448	chr1:204988448:A:G	1.69652e-17	-3.68066e-10	-1.30017
204988640	chr1:204988640:G:C	1.18339e-17	-1.66037	-4.18584e-10
204988981	chr1:204988981:G:T	3.78999e-17	-3.68066e-10	-0.496384
204989016	chr1:204989016:T:A	1.69042e-17	-3.68066e-10	-1.30377
204989017	chr1:204989017:C:T	1.69021e-17	-3.68066e-10	-1.3039
204989249	chr1:204989249:G:A	1.49287e-17	-3.68066e-10	-1.42805
204989273	chr1:204989273:G:A	7.31728e-18	-2.14109	-4.18584e-10
204989306	chr1:204989306:G:A	6.90486e-17	-3.68066e-10	0.103478
204989432	chr1:204989432:G:A	1.48334e-17	-3.68066e-10	-1.43445
204989514	chr1:204989514:C:T	1.42488e-15	4.56396	-1.43344
204989886	chr1:204989886:T:C	9.91011e-16	4.17646	-1.40906
204989915	chr1:204989915:C:T	7.2533e-18	-2.14988	-4.18584e-10
204989916	chr1:204989916:C:T	1.63711e-17	-3.68066e-10	-1.33582
204989939	chr1:204989939:G:A	8.31559e-17	-3.68066e-10	0.289384
204990147	chr1:204990147:C:T	3.29196e-18	-2.14356	-0.796291
204990182	chr1:204990182:G:A	7.86172e-18	-2.06933	-4.18584e-10
204990314	chr1:204990314:G:T	1.63187e-17	-3.68066e-10	-1.33902
204990360	chr1:204990360:A:G	1.48041e-17	-3.68066e-10	-1.43643
204990430	chr1:204990430:C:T	3.72328e-18	-1.91539	-0.901343
204990441	chr1:204990441:A:G	1.66687e-17	-3.68066e-10	-1.3178
204990735	chr1:204990735:G:C	1.48012e-17	-3.68066e-10	-1.43662
204991043	chr1:204991043:G:A	7.25566e-18	-2.14955	-4.18584e-10
204991277	chr1:204991277:C:T	1.48023e-17	-3.68066e-10	-1.43655
204991317	chr1:204991317:A:G	7.25696e-18	-2.14937	-4.18584e-10
204991645	chr1:204991645:C:T	9.73873e-18	-1.53013	-0.325094
204991802	chr1:204991802:G:A	1.44843e-16	1.09893	-0.25461
204992305	chr1:204992305:C:T	1.60861e-17	-3.68066e-10	-1.35338
204993053	chr1:204993053:G:A	1.97139e-17	-3.68066e-10	-1.15001
204993116	chr1:204993116:G:A	1.65308e-17	-3.68066e-10	-1.32611
204993154	chr1:204993154:G:A	4.09293e-17	-3.68066e-10	-0.419488
204993222	chr1:204993222:C:T	1.37082e-15	4.35892	-1.26709
204993243	chr1:204993243:T:C	2.46607e-18	-1.79505	-1.43366
204993409	chr1:204993409:G:C	2.96903e-16	-3.68066e-10	1.56207
204993532	chr1:204993532:G:A	7.43905e-17	-0.166965	0.34496
204993534	chr1:204993534:A:G	4.14783e-18	-1.43231	-1.27644
204993741	chr1:204993741:G:A	1.48039e-17	-3.68066e-10	-1.43644
204994186	chr1:204994186:C:T	1.95676e-17	-3.68066e-10	-1.15746
204994474	chr1:204994474:T:C	2.31812e-17	0.289314	-1.27731
204994949	chr1:204994949:C:T	1.82323e-18	-2.13549	-1.39523
204995171	chr1:204995171:G:T	1.4793e-17	-3.68066e-10	-1.43718
204995185	chr1:204995185:C:T	8.88227e-17	-3.68066e-10	0.355309
204995546	chr1:204995546:G:A	1.4793e-17	-3.68066e-10	-1.43718
204996288	chr1:204996288:A:G	1.48517e-17	-3.68066e-10	-1.43322
204996292	chr1:204996292:G:A	1.48265e-17	-3.68066e-10	-1.43491
204996396	chr1:204996396:T:C	2.52543e-18	-1.79787	-1.40705
204996626	chr1:204996626:T:C	7.1386e-18	-1.43276	-0.733057
204996910	chr1:204996910:T:C	1.41532e-17	-1.48139	-4.18584e-10
204997042	chr1:204997042:T:C	4.97042e-16	3.451	-1.37366
204997274	chr1:204997274:A:G	3.42073e-17	-3.68066e-10	-0.598894
204997454	chr1:204997454:C:G	7.33814e-18	-2.13825	-4.18584e-10
204997490	chr1:204997490:G:A	1.48414e-17	-3.68066e-10	-1.43391
204997514	chr1:204997514:T:G	1.92429e-17	-3.68066e-10	-1.17419
204997562	chr1:204997562:G:A	3.51719e-16	1.10928	0.622219
204997621	chr1:204997621:A:G	2.14397e-18	-2.07459	-1.29409
204998032	chr1:204998032:CA:C	2.6327e-17	-1.88233	1.02159
204998058	chr1:204998058:A:T	1.42514e-17	-1.94381	0.469337
204998128	chr1:204998128:G:A	1.44291e-17	-1.91713	0.455044
204998527	chr1:204998527:G:T	2.92625e-18	-1.78439	-1.27322
204998585	chr1:204998585:G:A	1.57266e-17	-3.68066e-10	-1.37598
204998730	chr1:204998730:TAA:T	2.55702e-18	-1.76009	-1.4324
204999063	chr1:204999063:T:C	2.35309e-18	-1.86402	-1.41158
204999130	chr1:204999130:C:A	7.23698e-18	-0.879893	-1.27224
204999211	chr1:204999211:C:T	9.46589e-18	-0.609901	-1.27374
204999264	chr1:204999264:C:T	4.72603e-18	-1.35206	-1.22618
204999414	chr1:204999414:G:A	2.35655e-18	-1.91023	-1.36391
204999557	chr1:204999557:G:C	1.50458e-17	-3.68066e-10	-1.42023
204999659	chr1:204999659:T:C	7.14485e-18	-1.00275	-1.16219
204999817	chr1:204999817:A:G	7.85177e-18	-0.822122	-1.24847
204999938	chr1:204999938:A:G	8.11572e-18	-0.924061	-1.11347
204999963	chr1:204999963:T:A	1.43252e-17	-2.03184	0.562522
205000189	chr1:205000189:G:A	8.27416e-18	-0.82554	-1.19266
205000242	chr1:205000242:T:G	2.05167e-17	-3.68066e-10	-1.11009
205000291	chr1:205000291:C:T	1.14382e-17	-0.465881	-1.2285
205000561	chr1:205000561:G:A	5.5202e-18	-1.56836	-0.854554
205000776	chr1:205000776:G:A	1.51768e-17	-3.68066e-10	-1.41156
205001020	chr1:205001020:TC:T	1.16414e-17	-0.393046	-1.28372
205001115	chr1:205001115:A:G	9.43587e-18	-0.640822	-1.24599
205001174	chr1:205001174:T:C	4.00167e-18	-1.53643	-1.20819
205001367	chr1:205001367:C:A	9.73718e-18	-0.541474	-1.31391
205001580	chr1:205001580:G:A	1.25795e-17	-0.313626	-1.28564
205001649	chr1:205001649:T:A	7.92401e-18	-0.730007	-1.33143
205002214	chr1:205002214:A:G	4.96891e-18	-1.37237	-1.15576
205002266	chr1:205002266:G:A	3.33883e-18	-1.49632	-1.42939
205002285	chr1:205002285:A:G	1.01898e-17	-0.744117	-1.06583
205002324	chr1:205002324:A:G	1.03373e-17	-0.724914	-1.07066
205002327	chr1:205002327:T:C	1.48064e-17	-3.68066e-10	-1.43627
205002377	chr1:205002377:G:A	1.55548e-17	-3.68066e-10	-1.38696
205002425	chr1:205002425:A:G	8.84108e-18	-0.800645	-1.15128
205002576	chr1:205002576:T:C	1.48114e-17	-3.68066e-10	-1.43594
205003160	chr1:205003160:G:T	2.99572e-18	-1.641	-1.39315
205003289	chr1:205003289:A:G	1.69156e-16	-3.68066e-10	0.99949
205003456	chr1:205003456:G:A	1.98588e-17	-3.68066e-10	-1.14269
205003528	chr1:205003528:A:T	1.5023e-17	-1.9822	0.560454
205003718	chr1:205003718:C:T	2.89709e-17	-3.68066e-10	-0.76504
205003775	chr1:205003775:G:A	4.10757e-17	-3.68066e-10	-0.415915
205003877	chr1:205003877:C:T	1.48366e-17	-3.68066e-10	-1.43423
205004010	chr1:205004010:A:G	9.53689e-17	1.83465	-1.40823
205004046	chr1:205004046:T:C	2.63485e-18	-2.06885	-1.09366
205004481	chr1:205004481:G:A	1.98347e-18	-2.13923	-1.30726
205004699	chr1:205004699:G:A	1.81847e-17	-3.68066e-10	-1.23075
205004702	chr1:205004702:T:G	3.74458e-17	-3.68066e-10	-0.508439
205004753	chr1:205004753:C:T	2.97308e-16	2.63906	-1.07562
205004794	chr1:205004794:G:A	3.09881e-16	2.61688	-1.01202
205004883	chr1:205004883:G:A	2.58779e-15	2.39319	1.33404
205005057	chr1:205005057:G:A	3.20703e-16	2.69249	-1.05331
205005270	chr1:205005270:ATTC:A	3.73267e-18	-2.04202	-0.772188
205005389	chr1:205005389:G:A	1.52121e-17	-3.68066e-10	-1.40924
205005643	chr1:205005643:C:T	1.50445e-17	-1.42032	-4.18584e-10
205005671	chr1:205005671:C:G	1.47999e-17	-3.68066e-10	-1.43672
205006240	chr1:205006240:T:G	3.16602e-18	-2.11228	-0.866574
205006607	chr1:205006607:G:A	4.94734e-15	2.94615	1.42912
205006810	chr1:205006810:T:G	3.03364e-18	-1.96401	-1.05756
205006841	chr1:205006841:A:G	3.47272e-17	-0.583811	-4.18584e-10
205006852	chr1:205006852:A:G	3.14067e-18	-2.03843	-0.94847
205006924	chr1:205006924:A:T	5.51314e-17	-3.68066e-10	-0.121614
205007010	chr1:205007010:G:A	5.51664e-16	0.640407	1.5412
205007078	chr1:205007078:T:C	3.58863e-18	-1.99998	-0.85358
205007136	chr1:205007136:G:C	2.14908e-17	-0.279558	-0.784148
205007230	chr1:205007230:T:TA	3.23965e-18	-1.85249	-1.10337
205007235	chr1:205007235:T:A	3.77877e-17	-0.580119	0.0807709
205007244	chr1:205007244:C:A	2.9365e-18	-1.96182	-1.0923
205007350	chr1:205007350:A:AAC	3.01126e-18	-1.6899	-1.33908
205007655	chr1:205007655:A:G	3.10039e-18	-1.59233	-1.40747
205007782	chr1:205007782:A:G	4.5353e-18	-1.18283	-1.43662
205008543	chr1:205008543:C:T	3.98571e-15	2.5005	1.65863
205008559	chr1:205008559:G:A	4.72467e-15	2.81409	1.51513
205008628	chr1:205008628:T:C	2.48094e-16	1.84203	-0.45955
205008640	chr1:205008640:C:T	2.88482e-18	-1.64755	-1.42432
205008671	chr1:205008671:A:G	1.13844e-17	-1.15396	-0.545132
205008814	chr1:205008814:G:T	2.30431e-17	-3.68066e-10	-0.993968
205008954	chr1:205008954:A:C	7.29147e-18	-2.14463	-4.18584e-10
205009079	chr1:205009079:C:T	7.96246e-18	-2.05659	-4.18584e-10
205009314	chr1:205009314:T:TCTG	5.66523e-18	-1.88394	-0.513045
205009317	chr1:205009317:G:GCTT	4.96494e-18	-1.45303	-1.07591
205009576	chr1:205009576:G:A	8.49146e-18	-1.47833	-0.513938
205009818	chr1:205009818:C:A	6.87663e-17	0.0993805	-4.18584e-10
205009943	chr1:205009943:A:G	8.40934e-16	2.92392	-0.320742
205010325	chr1:205010325:C:T	4.89908e-18	-1.57558	-0.966704
205010555	chr1:205010555:T:C	1.59197e-17	-3.68066e-10	-1.36378
205010564	chr1:205010564:G:A	4.51734e-18	-1.64467	-0.978741
205010601	chr1:205010601:T:A	2.53336e-17	-3.68066e-10	-0.899199
205010624	chr1:205010624:G:A	4.64096e-14	6.19337	0.420559
205010881	chr1:205010881:C:T	2.70961e-17	-3.68066e-10	-0.831943
205011420	chr1:205011420:C:T	1.5664e-17	-3.68066e-10	-1.37997
205011448	chr1:205011448:G:A	2.83116e-18	-1.67262	-1.41803
205011779	chr1:205011779:G:A	3.52402e-17	0.43174	-1.00088
205011807	chr1:205011807:C:T	8.53582e-17	-1.42502	1.74055
205012004	chr1:205012004:G:A	5.26657e-18	-1.41764	-1.05231
205012123	chr1:205012123:A:G	5.60777e-18	-1.75299	-0.654186
205012228	chr1:205012228:A:G	2.43164e-17	-3.68066e-10	-0.940181
205012461	chr1:205012461:A:T	2.11057e-17	-3.68066e-10	-1.08179
205012474	chr1:205012474:G:A	8.14436e-17	-3.68066e-10	0.268578
205012926	chr1:205012926:C:T	3.35587e-18	-1.60019	-1.32043
205013051	chr1:205013051:G:A	1.59011e-17	-3.68066e-10	-1.36495
205013347	chr1:205013347:G:A	3.32345e-18	-1.60237	-1.32796
205013585	chr1:205013585:A:G	1.7418e-17	-0.0824343	-1.19139
205013712	chr1:205013712:G:C	1.99329e-17	-3.68066e-10	-1.13896
205014051	chr1:205014051:G:T	2.04242e-17	-3.68066e-10	-1.11461
205014114	chr1:205014114:G:A	3.95097e-17	-3.68066e-10	-0.454788
205014275	chr1:205014275:G:C	3.39676e-18	-1.54398	-1.36453
205014367	chr1:205014367:A:G	4.3936e-18	-1.94216	-0.709026
205014597	chr1:205014597:T:A	1.48151e-17	-3.68066e-10	-1.43568
205014696	chr1:205014696:A:C	2.37634e-18	-1.99998	-1.26579
205014877	chr1:205014877:G:A	1.16312e-17	-1.53342	-0.144221
205014912	chr1:205014912:C:T	1.62791e-17	-3.68066e-10	-1.34145
205015364	chr1:205015364:C:T	1.76604e-17	-3.68066e-10	-1.26001
205015444	chr1:205015444:G:A	5.9263e-17	-1.87518	1.82584
205015490	chr1:205015490:A:G	2.4962e-17	-3.68066e-10	-0.913978
205015744	chr1:205015744:A:G	2.17199e-17	-3.68066e-10	-1.05311
205016022	chr1:205016022:C:G	1.59076e-17	0.0559246	-1.42046
205016098	chr1:205016098:A:C	3.54609e-17	-2.08865	1.52574
205016295	chr1:205016295:T:C	2.27825e-17	-3.68066e-10	-1.00534
205016863	chr1:205016863:C:T	1.65088e-17	-3.68066e-10	-1.32744
205017231	chr1:205017231:C:T	6.56706e-18	-2.06129	-0.187976
205017322	chr1:205017322:A:G	2.82637e-17	-3.68066e-10	-0.789753
205017458	chr1:205017458:T:C	2.94769e-18	-1.74159	-1.30872
205017516	chr1:205017516:A:G	5.66093e-17	-3.68066e-10	-0.0951591
205017540	chr1:205017540:C:A	1.48572e-17	-3.68066e-10	-1.43285
205017674	chr1:205017674:T:C	1.54665e-17	-3.68066e-10	-1.39265
205017991	chr1:205017991:G:A	6.64367e-18	-2.03869	-0.198978
205018501	chr1:205018501:T:G	6.9301e-18	-2.02938	-0.166075
205019055	chr1:205019055:C:A	3.37198e-17	-0.45427	-0.158977
205019115	chr1:205019115:AG:A	4.35628e-17	-0.357129	-4.18584e-10
205019407	chr1:205019407:T:C	2.38875e-17	-0.903645	-0.0543326
205019854	chr1:205019854:T:C	4.7031e-18	-1.88589	-0.69722
205019899	chr1:205019899:G:A	1.35709e-17	-1.5234	-4.18584e-10
205020035	chr1:205020035:T:G	2.76994e-17	-0.859816	0.0498947
205020482	chr1:205020482:C:T	7.972e-17	-3.68066e-10	0.247188
205020488	chr1:205020488:AGAG:A	3.0565e-18	-2.03184	-0.982227
205020601	chr1:205020601:C:T	1.04843e-16	-3.68066e-10	0.521135
205020783	chr1:205020783:C:A	3.52974e-18	-1.86592	-1.00419
205020951	chr1:205020951:G:T	1.61532e-17	-3.68066e-10	-1.34921
205021032	chr1:205021032:TAGAG:T	1.01693e-16	-3.68066e-10	0.490626
205021704	chr1:205021704:G:C	1.63435e-17	-3.68066e-10	-1.3375
205021732	chr1:205021732:G:C	2.70396e-18	-1.86514	-1.27148
205021907	chr1:205021907:G:A	1.67182e-17	-3.68066e-10	-1.31484
205022132	chr1:205022132:T:C	3.56664e-18	-2.14589	-0.713816
205022252	chr1:205022252:C:T	1.63039e-17	-3.68066e-10	-1.33993
205022642	chr1:205022642:C:T	6.7741e-17	1.37886	-1.29451
205022984	chr1:205022984:G:GTCC	2.78374e-18	-1.86594	-1.24159
205022998	chr1:205022998:C:T	1.2745e-16	-3.68066e-10	0.716392
205023110	chr1:205023110:T:C	7.54016e-17	0.191496	-4.18584e-10
205023365	chr1:205023365:T:C	2.37297e-18	-1.89112	-1.37606
205023598	chr1:205023598:C:T	1.09836e-17	-1.73493	-4.18584e-10
205024083	chr1:205024083:C:CA	1.53116e-17	-3.68066e-10	-1.40272
205024428	chr1:205024428:C:T	2.03789e-17	-3.68066e-10	-1.11683
205024807	chr1:205024807:A:G	1.86487e-16	-0.942622	2.03965
205024982	chr1:205024982:C:A	3.12894e-17	0.0112862	-0.699341
205025103	chr1:205025103:A:G	3.26282e-18	-2.14374	-0.805001
205025328	chr1:205025328:T:C	3.46094e-17	-3.68066e-10	-0.587206
205025603	chr1:205025603:T:G	2.205e-17	-3.68066e-10	-1.03802
205025885	chr1:205025885:C:T	3.62341e-18	-2.13958	-0.704341
205026702	chr1:205026702:G:A	2.25873e-17	-3.68066e-10	-1.01395
205026905	chr1:205026905:G:A	1.36128e-17	-1.62059	0.100271
205027156	chr1:205027156:AG:A	1.11076e-17	-2.03853	0.314825
205027167	chr1:205027167:A:G	3.92918e-18	-1.96536	-0.797546
205027968	chr1:205027968:C:T	5.73776e-17	-0.738454	0.656775
205028510	chr1:205028510:T:C	4.10144e-18	-1.957	-0.76299
205028800	chr1:205028800:A:G	4.52352e-18	-1.58854	-1.03351
205028935	chr1:205028935:T:C	1.64436e-17	-3.68066e-10	-1.33139
205029069	chr1:205029069:A:G	1.72671e-17	-3.68066e-10	-1.28253
205029213	chr1:205029213:C:T	2.94744e-17	-0.74781	-4.18584e-10
205029283	chr1:205029283:C:T	8.2738e-18	-2.01824	-4.18584e-10
205029401	chr1:205029401:G:C	2.33679e-17	-3.68066e-10	-0.97997
205029514	chr1:205029514:C:T	3.10089e-16	1.60553	-4.18584e-10
205029822	chr1:205029822:A:T	4.31023e-18	-1.28163	-1.38871
205029851	chr1:205029851:T:TG	3.79536e-18	-1.36084	-1.43672
205030157	chr1:205030157:T:C	1.97164e-17	-3.68066e-10	-1.14988
205030164	chr1:205030164:C:T	5.65583e-18	-1.47439	-0.92426
205030215	chr1:205030215:C:T	3.82246e-17	-0.438658	-0.0491966
205031010	chr1:205031010:C:T	2.68453e-18	-1.89084	-1.25298
205031041	chr1:205031041:C:T	1.63343e-17	-3.68066e-10	-1.33806
205031074	chr1:205031074:A:AG	2.56716e-18	-1.76143	-1.4271
205031187	chr1:205031187:C:T	3.61679e-18	-1.61189	-1.23386
205031203	chr1:205031203:C:T	1.51843e-17	-1.41107	-4.18584e-10
205031237	chr1:205031237:C:T	1.98819e-17	-3.68066e-10	-1.14152
205031348	chr1:205031348:G:A	2.65687e-17	-0.611462	-0.240136
205031515	chr1:205031515:A:G	3.1252e-18	-1.92451	-1.06733
205031844	chr1:205031844:T:G	1.98819e-17	-3.68066e-10	-1.14152
205031930	chr1:205031930:G:T	2.59808e-17	-3.68066e-10	-0.873974
205031935	chr1:205031935:T:C	2.19792e-16	1.82438	-0.563027
205032204	chr1:205032204:C:T	2.44158e-18	-2.10182	-1.13686
205032415	chr1:205032415:C:T	1.62449e-17	-3.68066e-10	-1.34355
205033063	chr1:205033063:A:G	1.71359e-16	1.01243	-4.18584e-10
205033228	chr1:205033228:G:A	3.24677e-14	7.2693	-1.01263
205033750	chr1:205033750:G:T	3.36729e-17	-3.68066e-10	-0.61464
205033939	chr1:205033939:A:C	3.45161e-17	-3.68066e-10	-0.589907
205033946	chr1:205033946:A:G	1.62907e-17	-3.68066e-10	-1.34074
205034104	chr1:205034104:A:G	1.60493e-17	-3.68066e-10	-1.35567
205034382	chr1:205034382:C:T	3.59076e-17	-3.68066e-10	-0.550383
205034489	chr1:205034489:ACT:A	3.92813e-18	-1.51325	-1.24992
205034526	chr1:205034526:T:C	5.20748e-18	-1.52929	-0.951949
205034813	chr1:205034813:G:T	3.59872e-17	-3.68066e-10	-0.548169
205034830	chr1:205034830:T:C	3.55696e-17	-3.68066e-10	-0.559841
205034876	chr1:205034876:G:A	1.57979e-17	-3.68066e-10	-1.37146
205034929	chr1:205034929:C:T	3.00019e-17	-3.68066e-10	-0.730073
205034946	chr1:205034946:C:T	3.92398e-17	-3.68066e-10	-0.46164
205035144	chr1:205035144:C:A	2.76933e-18	-1.677	-1.43573
205035194	chr1:205035194:C:T	3.59872e-17	-3.68066e-10	-0.548169
205035535	chr1:205035535:A:G	3.62996e-17	-3.68066e-10	-0.539527
205035746	chr1:205035746:T:A	1.88815e-17	-3.68066e-10	-1.19315
205035806	chr1:205035806:G:A	3.6715e-17	-3.68066e-10	-0.528147
205035830	chr1:205035830:G:A	3.59872e-17	-3.68066e-10	-0.548169
205035845	chr1:205035845:A:G	2.19185e-17	-3.68066e-10	-1.044
205035871	chr1:205035871:G:A	7.16414e-15	5.97474	-1.22923
205035984	chr1:205035984:T:A	2.24004e-17	-3.68066e-10	-1.02225
205036001	chr1:205036001:A:G	3.5936e-17	-3.68066e-10	-0.549594
205036028	chr1:205036028:G:A	1.56801e-17	-3.68066e-10	-1.37894
205036039	chr1:205036039:T:G	3.59872e-17	-3.68066e-10	-0.548169
205036087	chr1:205036087:C:T	2.83989e-17	-3.68066e-10	-0.784984
205036099	chr1:205036099:C:T	4.3413e-18	-1.45166	-1.2115
205036391	chr1:205036391:G:A	3.17393e-17	-3.68066e-10	-0.673777
205036394	chr1:205036394:T:C	3.1348e-17	-3.68066e-10	-0.686183
205036452	chr1:205036452:T:C	5.09265e-18	-1.5789	-0.924634
205036793	chr1:205036793:A:G	3.60918e-17	-3.68066e-10	-0.545266
205036949	chr1:205036949:G:T	3.03411e-17	-3.68066e-10	-0.718829
205037295	chr1:205037295:C:T	3.16701e-17	-3.68066e-10	-0.675959
205037299	chr1:205037299:G:A	3.34215e-17	-3.68066e-10	-0.622134
205037322	chr1:205037322:T:C	3.53155e-17	-3.68066e-10	-0.567011
205037352	chr1:205037352:G:A	4.7171e-17	-3.68066e-10	-0.277553
205037360	chr1:205037360:C:T	2.11028e-17	-3.68066e-10	-1.08193
205037469	chr1:205037469:A:G	2.15448e-17	-3.68066e-10	-1.0612
205037611	chr1:205037611:T:C	4.4885e-17	-3.68066e-10	-0.32723
205037697	chr1:205037697:A:G	1.70395e-17	-3.68066e-10	-1.2958
205037800	chr1:205037800:C:T	2.09968e-17	-3.68066e-10	-1.08696
205037830	chr1:205037830:T:C	2.15956e-17	-3.68066e-10	-1.05884
205038120	chr1:205038120:C:T	1.54997e-17	-3.68066e-10	-1.39051
205038143	chr1:205038143:T:C	2.19976e-17	-3.68066e-10	-1.0404
205038147	chr1:205038147:C:T	2.21261e-17	-3.68066e-10	-1.03458
205038380	chr1:205038380:T:A	1.59057e-17	-3.68066e-10	-1.36465
205038438	chr1:205038438:T:C	2.16076e-17	-3.68066e-10	-1.05829
205038471	chr1:205038471:C:T	1.48563e-17	-3.68066e-10	-1.43291
205038554	chr1:205038554:C:T	1.49528e-17	-3.68066e-10	-1.42644
205038822	chr1:205038822:C:A	3.27449e-18	-1.64664	-1.29853
205038862	chr1:205038862:A:G	2.1625e-17	-3.68066e-10	-1.05748
205038888	chr1:205038888:C:T	2.1625e-17	-3.68066e-10	-1.05748
205039005	chr1:205039005:T:C	2.16526e-17	-3.68066e-10	-1.05621
205039434	chr1:205039434:G:A	2.27949e-17	-3.68066e-10	-1.0048
205040199	chr1:205040199:C:T	1.84518e-17	-3.68066e-10	-1.21617
205040260	chr1:205040260:T:C	7.27289e-12	9.75612	1.91221
205040346	chr1:205040346:G:T	1.07792e-16	0.548871	-4.18584e-10
205040428	chr1:205040428:T:C	6.35988e-17	1.3738	-1.35253
205040617	chr1:205040617:T:A	2.12811e-17	-3.68066e-10	-1.07351
205041251	chr1:205041251:TGA:T	1.1647e-17	-0.28394	-1.39234
205041505	chr1:205041505:G:A	1.72927e-17	-3.68066e-10	-1.28105
205041795	chr1:205041795:A:G	4.44267e-11	14.637	-1.15901
205041797	chr1:205041797:G:C	4.1867e-18	-1.54509	-1.15433
205041895	chr1:205041895:T:C	7.30159e-18	-0.707389	-1.43585
205042074	chr1:205042074:G:A	8.00806e-18	-2.01249	-0.0383909
205042531	chr1:205042531:T:C	4.41946e-18	-1.66256	-0.982753
205042700	chr1:205042700:G:A	1.8569e-17	-3.68066e-10	-1.20984
205043956	chr1:205043956:G:T	2.35519e-13	8.80115	-0.562941
205044634	chr1:205044634:T:C	2.12775e-18	-2.14259	-1.23367
205044792	chr1:205044792:C:T	1.56998e-17	-3.68066e-10	-1.37769
205045144	chr1:205045144:C:G	2.52452e-17	-3.68066e-10	-0.902698
205045151	chr1:205045151:C:G	2.56631e-17	-3.68066e-10	-0.886279
205045397	chr1:205045397:C:T	1.5522e-17	-3.68066e-10	-1.38908
205045488	chr1:205045488:C:A	2.62078e-18	-1.76247	-1.40539
205045528	chr1:205045528:C:T	1.48168e-17	-3.68066e-10	-1.43557
205045674	chr1:205045674:A:G	2.30104e-18	-2.14137	-1.1566
205045802	chr1:205045802:T:C	3.04703e-11	14.2254	-1.12449
205045864	chr1:205045864:G:A	2.28977e-17	-3.68066e-10	-1.0003
205046156	chr1:205046156:T:C	2.78342e-12	12.1451	-1.43725
205046300	chr1:205046300:T:C	3.39525e-17	-3.68066e-10	-0.606371
205046589	chr1:205046589:C:T	9.08065e-11	15.6295	-1.43656
205046671	chr1:205046671:A:T	8.53423e-13	10.6893	-1.1636
205046696	chr1:205046696:G:A	9.33423e-18	-1.51191	-0.385739
205046792	chr1:205046792:C:T	5.95845e-11	14.5985	-0.826891
205046890	chr1:205046890:G:T	4.49919e-18	-1.53052	-1.09692
205046930	chr1:205046930:C:T	2.50471e-17	-3.68066e-10	-0.910573
205047137	chr1:205047137:C:CA	1.49399e-17	-3.68066e-10	-1.4273
205047298	chr1:205047298:A:G	4.12486e-18	-1.67107	-1.04323
205047312	chr1:205047312:C:T	1.47925e-17	-3.68066e-10	-1.43721
205047431	chr1:205047431:G:A	4.55204e-18	-1.57831	-1.03744
205048046	chr1:205048046:A:G	1.56279e-17	-3.68066e-10	-1.38228
205048075	chr1:205048075:A:G	4.65228e-18	-1.57588	-1.0181
205048300	chr1:205048300:C:T	5.01272e-18	-1.47811	-1.04124
205048411	chr1:205048411:A:G	2.8326e-16	2.52497	-1.00994
205048726	chr1:205048726:T:C	3.2968e-11	14.5644	-1.38472
205048834	chr1:205048834:G:A	2.12957e-16	2.09821	-0.868448
205049133	chr1:205049133:G:A	6.06422e-18	-2.06737	-0.261555
205049186	chr1:205049186:A:G	2.80471e-17	-3.68066e-10	-0.797449
205049446	chr1:205049446:A:AACAG	9.08531e-18	-2.06688	0.142205
205049492	chr1:205049492:G:A	3.02141e-17	-3.68066e-10	-0.723023
205049570	chr1:205049570:T:C	8.91055e-18	-2.06405	0.119958
205049707	chr1:205049707:A:G	8.96419e-18	-2.04866	0.110564
205049926	chr1:205049926:G:A	3.73357e-17	-3.68066e-10	-0.511384
205049969	chr1:205049969:A:T	1.48631e-17	-3.68066e-10	-1.43245
205049971	chr1:205049971:C:T	8.89699e-18	-2.04878	0.103159
205050022	chr1:205050022:CT:C	8.36841e-18	-2.08764	0.0807735
205050051	chr1:205050051:T:C	8.84965e-18	-2.06097	0.110013
205050098	chr1:205050098:C:A	9.13585e-18	-1.34273	-0.576399
205050252	chr1:205050252:G:T	9.102e-18	-1.35783	-0.565006
205050360	chr1:205050360:A:C	8.67659e-18	-2.06155	0.0908449
205050431	chr1:205050431:T:G	9.16173e-18	-2.05642	0.140119
205050443	chr1:205050443:G:A	6.86942e-18	-1.42437	-0.779884
205050777	chr1:205050777:C:T	1.48037e-17	-3.68066e-10	-1.43646
205050782	chr1:205050782:C:A	2.35694e-17	-3.68066e-10	-0.971384
205050855	chr1:205050855:G:A	6.84353e-18	-1.40771	-0.800324
205050915	chr1:205050915:G:A	5.37012e-18	-1.12106	-1.32942
205050932	chr1:205050932:G:T	9.67985e-18	-2.03143	0.170146
205050968	chr1:205050968:A:T	1.02342e-17	-2.05702	0.25142
205050997	chr1:205050997:T:C	8.98673e-18	-2.06298	0.127396
205051438	chr1:205051438:G:A	1.15667e-17	-2.03269	0.34949
205051575	chr1:205051575:G:A	2.85622e-17	-3.68066e-10	-0.779247
205051650	chr1:205051650:G:A	1.20609e-17	-2.04149	0.400122
205051769	chr1:205051769:T:G	1.65711e-17	-1.51554	0.191864
205051774	chr1:205051774:TGTGGAGG:T	1.98162e-17	-1.14483	-4.18584e-10
205051808	chr1:205051808:C:T	1.97908e-17	-1.14612	-4.18584e-10
205052151	chr1:205052151:G:A	1.06123e-17	-1.97967	0.210357
205052326	chr1:205052326:C:T	1.01298e-17	-1.98474	0.168889
205052353	chr1:205052353:A:G	1.08544e-17	-1.98415	0.237388
205052541	chr1:205052541:A:G	1.9419e-17	-1.52339	0.358309
205052828	chr1:205052828:CT:C	6.13328e-15	4.59015	-4.18584e-10
205052966	chr1:205052966:C:T	1.23234e-17	-1.85097	0.231132
205053063	chr1:205053063:C:G	6.16666e-18	-2.06044	-0.251734
205053886	chr1:205053886:G:A	5.23234e-09	19.4936	-1.24678
205053900	chr1:205053900:TCTC:T	2.16363e-18	-1.92302	-1.43652
205054068	chr1:205054068:TC:T	1.58983e-17	-3.68066e-10	-1.36512
205054188	chr1:205054188:T:C	3.13219e-18	-1.70632	-1.28328
205054221	chr1:205054221:C:T	6.08516e-10	17.51	-1.41481
205054330	chr1:205054330:C:G	1.21696e-16	-3.68066e-10	0.67019
205054590	chr1:205054590:G:C	7.80763e-17	-3.68066e-10	0.226354
205054636	chr1:205054636:T:C	7.37115e-09	17.6264	0.963101
205054884	chr1:205054884:C:T	1.64725e-07	22.8588	-1.1626
205055038	chr1:205055038:G:A	1.26232e-16	-3.68066e-10	0.706792
205055045	chr1:205055045:A:G	1.94887e-16	-3.68066e-10	1.14109
205055729	chr1:205055729:C:T	1.03752e-09	17.1527	-0.52388
205056146	chr1:205056146:G:C	5.04117e-18	-1.22588	-1.28782
205056325	chr1:205056325:G:A	1.48197e-17	-3.68066e-10	-1.43538
205056367	chr1:205056367:GC:G	6.37773e-18	-1.84537	-0.433148
205057326	chr1:205057326:T:C	4.45565e-17	-3.68066e-10	-0.334576
205058028	chr1:205058028:G:A	1.47929e-17	-3.68066e-10	-1.43718
205058262	chr1:205058262:C:T	3.58994e-17	-1.92064	1.37003
205058368	chr1:205058368:G:A	2.80463e-17	-3.68066e-10	-0.797477
205058433	chr1:205058433:G:T	3.86399e-17	-0.757711	0.280662
205058609	chr1:205058609:G:A	5.4586e-17	-0.665737	0.534181
205058662	chr1:205058662:A:C	5.46171e-18	-1.90108	-0.532493
205059024	chr1:205059024:A:AC	5.36745e-18	-1.01389	-1.43709
205059755	chr1:205059755:CAG:C	1.02684e-09	18.0524	-1.43402
205059787	chr1:205059787:C:T	3.40588e-09	19.2517	-1.43426
205059846	chr1:205059846:C:A	5.3532e-17	-0.673598	0.522546
205060943	chr1:205060943:G:A	3.32949e-17	-0.809131	0.183202
205060993	chr1:205060993:G:A	8.6041e-18	-0.896587	-1.08251
205061459	chr1:205061459:C:T	4.7348e-18	-2.03925	-0.53714
205061689	chr1:205061689:C:T	2.46394e-18	-2.13363	-1.09594
205061734	chr1:205061734:C:T	2.24699e-18	-1.99497	-1.32677
205061988	chr1:205061988:C:T	4.53246e-17	0.0706357	-0.38812
205062616	chr1:205062616:G:A	2.45654e-18	-1.95616	-1.27642
205062641	chr1:205062641:G:A	2.41082e-18	-1.9546	-1.29677
205063323	chr1:205063323:A:G	4.29052e-17	-3.68066e-10	-0.37234
205063910	chr1:205063910:A:G	1.13819e-17	-1.69931	-4.18584e-10
205063978	chr1:205063978:G:A	5.12908e-18	-2.11884	-0.377567
205063983	chr1:205063983:G:A	1.03017e-16	1.06702	-0.563454
205064155	chr1:205064155:G:A	1.72414e-17	-1.1595	-0.124521
205064246	chr1:205064246:T:C	3.77897e-17	0.00693021	-0.506225
205064522	chr1:205064522:A:G	2.31769e-17	-3.68066e-10	-0.988177
205065306	chr1:205065306:G:T	6.10221e-18	-1.10088	-1.2218
205065360	chr1:205065360:A:G	6.53904e-18	-0.825266	-1.42828
205065421	chr1:205065421:T:C	5.60106e-18	-1.1245	-1.28388
205065505	chr1:205065505:C:T	4.43733e-17	-3.68066e-10	-0.338695
205065595	chr1:205065595:C:T	1.33406e-17	-0.207076	-1.33345
205066327	chr1:205066327:A:G	4.18534e-10	15.5757	0.145276
205066827	chr1:205066827:T:A	1.64192e-17	-3.68066e-10	-1.33288
205066912	chr1:205066912:T:TG	1.28277e-06	23.8051	-0.056441
205067284	chr1:205067284:C:G	1.57456e-17	-3.68066e-10	-1.37477
205067333	chr1:205067333:A:G	2.00772e-17	-3.68066e-10	-1.13175
205067555	chr1:205067555:T:C	7.68544e-16	2.55932	-0.0461555
205067698	chr1:205067698:A:G	4.30652e-05	26.2393	1.02308
205068065	chr1:205068065:G:C	2.40335e-18	-2.04818	-1.20629
205068548	chr1:205068548:T:G	6.09445e-06	25.4458	-0.138748
205069090	chr1:205069090:G:A	1.64378e-17	-3.68066e-10	-1.33175
205069236	chr1:205069236:T:C	1.56944e-17	-3.68066e-10	-1.37803
205069391	chr1:205069391:G:A	2.3599e-17	-3.68066e-10	-0.970129
205069681	chr1:205069681:C:G	1.68834e-17	-3.68066e-10	-1.305
205070160	chr1:205070160:T:C	1.57148e-07	20.8305	0.818659
205070633	chr1:205070633:G:A	9.55048e-17	-3.68066e-10	0.427844
205071090	chr1:205071090:T:C	1.02787e-15	3.17754	-0.373632
205071100	chr1:205071100:A:G	5.74085e-07	23.0839	-0.139174
205071598	chr1:205071598:A:G	2.06089e-06	23.6346	0.588256
205071707	chr1:205071707:A:G	2.03745e-06	23.381	0.830354
205071806	chr1:205071806:T:C	4.41712e-17	-3.68066e-10	-0.34326
205071815	chr1:205071815:C:G	6.06437e-05	28.1231	-0.518414
205071887	chr1:205071887:G:A	2.4886e-08	21.2428	-1.43656
205071985	chr1:205071985:G:A	2.01376e-17	-3.68066e-10	-1.12874
205072030	chr1:205072030:C:T	3.30376e-18	-1.93422	-1.00205
205072337	chr1:205072337:T:C	1.68713e-07	22.6651	-0.94501
205072414	chr1:205072414:T:C	4.15438e-18	-2.06851	-0.638661
205072824	chr1:205072824:C:T	9.48353e-05	28.2753	-0.223458
205072914	chr1:205072914:C:A	1.84441e-18	-2.08989	-1.42929
205072987	chr1:205072987:C:T	4.32048e-18	-1.65625	-1.01172
205073145	chr1:205073145:T:G	1.70176e-17	-3.68066e-10	-1.29709
205073455	chr1:205073455:C:T	6.67968e-18	-1.05431	-1.17795
205073712	chr1:205073712:G:A	2.9025e-18	-2.07426	-0.991502
205073800	chr1:205073800:G:A	1.56943e-17	-3.68066e-10	-1.37803
205073811	chr1:205073811:C:T	2.83557e-18	-1.7177	-1.37139
205074135	chr1:205074135:G:A	3.83761e-16	1.81869	-4.18584e-10
205074313	chr1:205074313:T:C	1.55788e-17	-3.68066e-10	-1.38542
205074560	chr1:205074560:G:A	2.10244e-17	-3.68066e-10	-1.08565
205075226	chr1:205075226:G:A	1.05843e-06	23.2716	0.284882
205075288	chr1:205075288:C:A	1.50082e-07	21.9931	-0.390003
205075374	chr1:205075374:A:G	1.75973e-18	-2.12893	-1.43724
205075476	chr1:205075476:C:T	1.71461e-17	-3.68066e-10	-1.28956
205075798	chr1:205075798:G:A	5.40027e-17	-3.68066e-10	-0.142298
205075808	chr1:205075808:CCT:C	1.53663e-17	-3.68066e-10	-1.39916
205075959	chr1:205075959:G:A	9.7543e-18	-0.785895	-1.06773
205076212	chr1:205076212:G:A	1.76339e-18	-2.1302	-1.43389
205077562	chr1:205077562:TTC:T	1.60103e-17	-3.68066e-10	-1.3581
205077599	chr1:205077599:C:A	1.62993e-17	-3.68066e-10	-1.34021
205077766	chr1:205077766:T:C	6.41909e-18	-1.00878	-1.26328
205078014	chr1:205078014:G:A	1.62993e-17	-3.68066e-10	-1.34021
205078792	chr1:205078792:G:A	4.73748e-17	-3.68066e-10	-0.273242
205079255	chr1:205079255:T:C	8.17458e-08	21.7823	-0.786792
205079354	chr1:205079354:A:G	5.55536e-18	-1.15327	-1.26329
205079488	chr1:205079488:C:G	5.67152e-18	-1.14435	-1.25153
205080255	chr1:205080255:A:G	1.33042e-09	18.2653	-1.38791
205080272	chr1:205080272:T:C	1.75001e-18	-2.14094	-1.43078
205080580	chr1:205080580:C:T	1.73811e-18	-2.14978	-1.42875
205080819	chr1:205080819:C:T	1.61055e-17	-3.68066e-10	-1.35217
205082213	chr1:205082213:G:A	1.53845e-17	-3.68066e-10	-1.39797
205082583	chr1:205082583:G:C	4.45003e-09	19.4294	-1.34452
205082700	chr1:205082700:TC:T	5.4004e-18	-1.1943	-1.25056
205082743	chr1:205082743:C:T	1.56085e-09	18.4313	-1.39412
205082848	chr1:205082848:A:G	6.13949e-16	2.28858	-4.18584e-10
205083049	chr1:205083049:G:A	1.61204e-17	-3.68066e-10	-1.35125
205083595	chr1:205083595:C:T	1.75586e-18	-2.14475	-1.42362
205083811	chr1:205083811:G:A	6.39293e-08	21.5874	-0.837688
205083895	chr1:205083895:G:C	2.5652e-17	-3.68066e-10	-0.886711
205084022	chr1:205084022:A:G	1.75441e-18	-2.13922	-1.42998
205084091	chr1:205084091:C:T	1.21883e-07	22.1224	-0.727378
205084548	chr1:205084548:A:T	1.80851e-18	-2.11428	-1.42455
205084580	chr1:205084580:T:C	4.10734e-18	-2.09504	-0.623523
205084954	chr1:205084954:A:G	4.68231e-18	-2.11529	-0.472255
205084986	chr1:205084986:A:G	4.09497e-09	19.422	-1.42032
205085278	chr1:205085278:C:T	2.12802e-09	18.7622	-1.41511
205085701	chr1:205085701:G:A	1.47922e-17	-3.68066e-10	-1.43723
205085751	chr1:205085751:A:C	6.07183e-10	17.517	-1.42398
205086034	chr1:205086034:T:C	1.53825e-06	23.7742	0.156114
205086386	chr1:205086386:G:A	9.46035e-16	3.06423	-0.343287
205086528	chr1:205086528:T:C	3.30863e-17	-3.68066e-10	-0.632213
205086821	chr1:205086821:G:A	1.11579e-07	22.129	-0.822303
205087173	chr1:205087173:A:G	6.64061e-18	-0.864686	-1.37344
205087348	chr1:205087348:T:C	1.4964e-07	22.375	-0.774806
205087413	chr1:205087413:C:T	1.65476e-17	-3.68066e-10	-1.32509
205088277	chr1:205088277:C:G	8.32384e-16	2.92952	-0.336559
205088354	chr1:205088354:A:T	1.7237e-18	-2.14985	-1.43701
205089690	chr1:205089690:T:G	1.75204e-18	-2.14876	-1.42179
205089938	chr1:205089938:G:A	1.90647e-09	18.6665	-1.42933
205090154	chr1:205090154:A:G	8.73765e-08	21.8904	-0.828268
205090678	chr1:205090678:A:G	1.54267e-17	-3.68066e-10	-1.39523
205091075	chr1:205091075:C:T	2.97739e-17	-3.68066e-10	-0.737701
205091180	chr1:205091180:C:T	2.29123e-17	-3.68066e-10	-0.99966
205091742	chr1:205091742:T:C	8.06278e-17	-3.68066e-10	0.258511
205092064	chr1:205092064:C:T	2.96359e-09	19.0718	-1.39342
205092406	chr1:205092406:C:A	5.46112e-18	-1.23897	-1.19471
205093009	chr1:205093009:C:T	1.55003e-17	-3.68066e-10	-1.39047
205093297	chr1:205093297:T:TA	3.06553e-17	-3.68066e-10	-0.708529
205093305	chr1:205093305:C:T	5.23535e-18	-1.2308	-1.2451
205093338	chr1:205093338:G:A	5.76182e-17	1.35222	-1.42971
205093733	chr1:205093733:A:G	7.28282e-10	17.6682	-1.39335
205094821	chr1:205094821:C:T	5.10034e-13	10.3048	-1.2939
205095312	chr1:205095312:T:C	1.77086e-07	22.615	-0.846472
205095548	chr1:205095548:G:A	3.69874e-09	19.3228	-1.42283
205096170	chr1:205096170:G:A	3.44527e-09	19.2571	-1.42812
205097105	chr1:205097105:T:C	1.53411e-17	-3.68066e-10	-1.4008
205097318	chr1:205097318:C:T	1.58532e-17	-3.68066e-10	-1.36796
205097483	chr1:205097483:C:A	1.87235e-17	-1.20155	-4.18584e-10
205097665	chr1:205097665:A:C	1.60285e-17	-3.68066e-10	-1.35697
205097906	chr1:205097906:C:T	1.72802e-18	-2.14852	-1.43583
205098399	chr1:205098399:G:A	1.51873e-17	-3.68066e-10	-1.41087
205098881	chr1:205098881:G:A	2.56872e-17	-3.68066e-10	-0.885339
205099381	chr1:205099381:T:C	6.96584e-16	3.00777	-0.592911
205099458	chr1:205099458:A:G	1.71532e-17	-3.68066e-10	-1.28915
205100122	chr1:205100122:T:C	1.49318e-17	-3.68066e-10	-1.42784
205100671	chr1:205100671:G:GA	1.50541e-17	-3.68066e-10	-1.41968
205100844	chr1:205100844:C:T	1.52461e-17	-3.68066e-10	-1.40701
205100953	chr1:205100953:C:T	1.52663e-17	-3.68066e-10	-1.40568
205101050	chr1:205101050:T:C	4.40263e-10	17.1944	-1.42281
205101765	chr1:205101765:G:A	5.59413e-17	-3.68066e-10	-0.10703
205101966	chr1:205101966:G:A	1.5272e-17	-3.68066e-10	-1.40531
205102016	chr1:205102016:C:T	1.72548e-18	-2.14913	-1.4367
205102039	chr1:205102039:C:T	1.20539e-09	18.2109	-1.43217
205102773	chr1:205102773:C:T	2.17762e-17	-3.68066e-10	-1.05051
205103167	chr1:205103167:G:A	2.76274e-16	-3.68066e-10	1.49006
205103189	chr1:205103189:A:C	2.20403e-18	-2.1015	-1.23954
205103497	chr1:205103497:A:G	1.87172e-18	-2.1091	-1.39537
205103911	chr1:205103911:C:T	1.79901e-17	-3.68066e-10	-1.24151
205104532	chr1:205104532:A:T	1.48026e-17	-3.68066e-10	-1.43653
205104890	chr1:205104890:T:C	8.00692e-08	21.9757	-1.00085
205104891	chr1:205104891:G:A	4.69983e-10	17.2552	-1.41829
205104898	chr1:205104898:T:C	1.72689e-18	-2.14846	-1.43655
205104992	chr1:205104992:A:C	1.72635e-18	-2.14882	-1.43651
205105296	chr1:205105296:C:T	1.34289e-09	18.2898	-1.40309
205105594	chr1:205105594:A:T	7.38691e-18	-2.13162	-4.18584e-10
205105726	chr1:205105726:C:A	8.91274e-10	17.9066	-1.42978
205105752	chr1:205105752:G:A	1.521e-17	-3.68066e-10	-1.40938
205106141	chr1:205106141:C:T	1.84325e-17	-3.68066e-10	-1.21722
205106231	chr1:205106231:G:C	7.39132e-08	22.1069	-1.21208
205106424	chr1:205106424:G:A	1.72565e-18	-2.14851	-1.43722
205106513	chr1:205106513:G:A	7.31978e-18	-1.17971	-0.96104
205106579	chr1:205106579:CA:C	8.24843e-10	17.8292	-1.42985
205106811	chr1:205106811:T:C	1.35903e-17	-1.52198	-4.18584e-10
205107089	chr1:205107089:C:T	2.0334e-17	-1.11904	-4.18584e-10
205107317	chr1:205107317:G:A	8.13092e-16	2.94361	-0.374095
205107623	chr1:205107623:A:G	5.49939e-18	-1.96901	-0.457684
205107905	chr1:205107905:T:C	6.50262e-18	-1.14204	-1.11709
205108204	chr1:205108204:T:C	1.2278e-09	18.2314	-1.43422
205109039	chr1:205109039:G:A	5.40191e-18	-1.12565	-1.31893
205109119	chr1:205109119:T:C	1.76448e-07	22.6318	-0.866798
205109532	chr1:205109532:T:C	2.50496e-10	16.6395	-1.43188
205109597	chr1:205109597:T:C	7.04101e-10	17.6728	-1.43173
205110075	chr1:205110075:G:A	8.98561e-10	17.9163	-1.43138
205110363	chr1:205110363:C:T	6.91751e-16	2.90238	-0.494491
205110404	chr1:205110404:T:C	2.05462e-17	-3.68066e-10	-1.10866
205110623	chr1:205110623:T:C	2.57266e-17	-3.68066e-10	-0.883806
205110787	chr1:205110787:A:G	3.27862e-10	16.8952	-1.4184
205111019	chr1:205111019:G:A	1.52466e-17	-3.68066e-10	-1.40698
205111830	chr1:205111830:C:T	1.73918e-18	-2.14072	-1.43719
205111835	chr1:205111835:T:C	5.34386e-18	-1.24234	-1.21305
205112195	chr1:205112195:G:A	1.72745e-18	-2.14822	-1.43647
205112455	chr1:205112455:T:C	5.10577e-18	-1.27866	-1.2223
205112971	chr1:205112971:T:A	1.31013e-16	-3.68066e-10	0.743964
205113059	chr1:205113059:C:T	1.7299e-18	-2.14856	-1.43471
205113197	chr1:205113197:C:T	7.08917e-08	21.9029	-1.0498
205113352	chr1:205113352:C:T	1.82022e-18	-2.12454	-1.40783
205113413	chr1:205113413:C:T	1.72556e-18	-2.14924	-1.43654
205114009	chr1:205114009:T:G	8.1917e-16	2.57696	-4.18584e-10
205114034	chr1:205114034:G:A	2.81657e-17	-3.68066e-10	-0.793229
205114737	chr1:205114737:T:C	1.33604e-09	18.2784	-1.39671
205114992	chr1:205114992:G:A	3.62983e-10	17.002	-1.42346
205115575	chr1:205115575:C:T	1.72605e-18	-2.14874	-1.43676
205115661	chr1:205115661:T:C	1.52239e-17	-3.68066e-10	-1.40847
205116230	chr1:205116230:T:C	5.56813e-18	-1.21442	-1.19985
205116413	chr1:205116413:A:T	1.525e-17	-3.68066e-10	-1.40676
205116557	chr1:205116557:G:A	1.72551e-18	-2.14896	-1.43684
205116656	chr1:205116656:A:G	1.72768e-18	-2.14812	-1.43643
205117345	chr1:205117345:C:T	1.12306e-09	18.135	-1.427
205119102	chr1:205119102:T:C	1.56331e-17	-3.68066e-10	-1.38195
205119473	chr1:205119473:T:G	1.35899e-16	-3.68066e-10	0.780576
205119686	chr1:205119686:T:C	1.55097e-17	-3.68066e-10	-1.38987
205119985	chr1:205119985:C:T	1.72552e-18	-2.14856	-1.43725
205120300	chr1:205120300:T:A	1.97749e-16	-3.68066e-10	1.15567
205120344	chr1:205120344:G:C	6.76322e-17	-3.68066e-10	0.0827519
205120345	chr1:205120345:G:A	1.81281e-18	-2.1196	-1.41686
205120378	chr1:205120378:G:A	1.85194e-18	-2.11942	-1.39568
205120482	chr1:205120482:T:C	1.72634e-18	-2.14862	-1.43671
205120934	chr1:205120934:C:CA	1.5283e-17	-3.68066e-10	-1.40459
205121029	chr1:205121029:T:C	1.72588e-18	-2.14848	-1.43712
205121305	chr1:205121305:G:A	6.62358e-18	-1.13673	-1.10397
205121757	chr1:205121757:C:G	1.29436e-09	18.2428	-1.39283
205122299	chr1:205122299:T:G	1.25093e-09	18.211	-1.3952
205122522	chr1:205122522:G:A	1.76653e-18	-2.12951	-1.43281
205123133	chr1:205123133:C:T	2.02887e-17	-1.12127	-4.18584e-10
205123152	chr1:205123152:T:C	1.52563e-17	-3.68066e-10	-1.40634
205123246	chr1:205123246:A:G	1.18571e-07	22.2623	-0.894889
205123456	chr1:205123456:C:G	1.49022e-17	-3.68066e-10	-1.42982
205123717	chr1:205123717:G:A	1.27142e-06	23.7361	0.00369758
205123870	chr1:205123870:T:G	6.07338e-17	-3.68066e-10	-0.0248321
205123951	chr1:205123951:T:G	3.28174e-17	-3.68066e-10	-0.640375
205124125	chr1:205124125:G:A	7.23263e-18	-0.987614	-1.16512
205124242	chr1:205124242:G:A	1.53099e-17	-3.68066e-10	-1.40283
205124286	chr1:205124286:C:T	8.13999e-18	-2.03454	-4.18584e-10
205124401	chr1:205124401:T:C	1.79355e-18	-2.12501	-1.42213
205125112	chr1:205125112:G:A	3.80377e-17	-3.68066e-10	-0.492754
205125258	chr1:205125258:G:A	1.57955e-17	-3.68066e-10	-1.37161
205125274	chr1:205125274:T:C	1.50004e-17	-3.68066e-10	-1.42326
205125323	chr1:205125323:G:A	2.07759e-18	-2.10577	-1.29436
205126052	chr1:205126052:G:A	1.54703e-17	-3.68066e-10	-1.39241
205126279	chr1:205126279:T:C	3.73881e-07	22.9573	-0.441407
205126354	chr1:205126354:G:A	9.35368e-16	3.20625	-0.496643
205128127	chr1:205128127:A:C	5.06163e-17	-3.68066e-10	-0.207058
205128188	chr1:205128188:C:T	2.23952e-17	-3.68066e-10	-1.02249
205128827	chr1:205128827:C:A	1.80093e-17	-3.68066e-10	-1.24044
205129085	chr1:205129085:A:G	1.8989e-17	-3.68066e-10	-1.18747
205129454	chr1:205129454:G:A	1.85564e-17	-3.68066e-10	-1.21052
205129779	chr1:205129779:A:G	4.87294e-17	-3.68066e-10	-0.245051
205129788	chr1:205129788:C:A	7.30714e-16	2.96284	-0.500152
205129972	chr1:205129972:A:T	1.49033e-17	-3.68066e-10	-1.42975
205130451	chr1:205130451:T:G	1.47922e-17	-3.68066e-10	-1.43723
205130484	chr1:205130484:G:A	7.37458e-18	-2.13329	-4.18584e-10
205130831	chr1:205130831:C:A	7.76184e-18	-1.15918	-0.922933
205130883	chr1:205130883:T:C	1.48597e-17	-3.68066e-10	-1.43268
205130930	chr1:205130930:T:C	1.06759e-15	-3.68066e-10	2.84183
205131064	chr1:205131064:G:A	1.48241e-17	-3.68066e-10	-1.43508
205131352	chr1:205131352:G:A	2.7296e-10	16.4828	-1.18927
205131389	chr1:205131389:C:T	1.48599e-17	-3.68066e-10	-1.43267
205131547	chr1:205131547:T:C	5.79059e-18	-2.08366	-0.291442
205131553	chr1:205131553:T:C	1.48848e-17	-3.68066e-10	-1.43099
205131837	chr1:205131837:T:C	1.48683e-17	-3.68066e-10	-1.4321
205131990	chr1:205131990:C:T	1.48597e-17	-3.68066e-10	-1.43268
205132750	chr1:205132750:G:A	1.48595e-17	-3.68066e-10	-1.4327
205132985	chr1:205132985:T:C	4.75763e-17	-3.68066e-10	-0.268998
205133785	chr1:205133785:AT:A	9.04292e-11	15.388	-1.19924
205133895	chr1:205133895:T:C	5.00209e-18	-1.21637	-1.30511
205134281	chr1:205134281:T:C	1.75513e-07	22.2434	-0.48372
205134334	chr1:205134334:A:G	3.20214e-06	23.8521	0.811408
205134425	chr1:205134425:A:G	1.49869e-17	-3.68066e-10	-1.42416
205134676	chr1:205134676:C:T	5.91099e-17	-3.68066e-10	-0.0519341
205135043	chr1:205135043:T:C	3.56829e-17	-3.68066e-10	-0.556662
205135201	chr1:205135201:G:A	1.86497e-17	-3.68066e-10	-1.2055
205135283	chr1:205135283:G:A	1.4843e-17	-3.68066e-10	-1.43381
205135933	chr1:205135933:C:T	6.50309e-16	2.85604	-0.50993
205136420	chr1:205136420:A:C	7.2397e-17	-3.68066e-10	0.150832
205136666	chr1:205136666:G:A	1.79005e-18	-2.1242	-1.42489
205136853	chr1:205136853:A:G	8.44294e-10	17.813	-1.39035
205136902	chr1:205136902:C:A	1.51572e-07	22.2587	-0.645757
205137154	chr1:205137154:A:G	1.99262e-07	22.7141	-0.827548
205137240	chr1:205137240:G:A	1.49067e-17	-3.68066e-10	-1.42952
205138048	chr1:205138048:C:T	1.49304e-17	-3.68066e-10	-1.42794
205138350	chr1:205138350:C:T	1.31051e-10	15.952	-1.39227
205138369	chr1:205138369:A:G	1.88545e-10	16.2804	-1.35688
205138601	chr1:205138601:G:A	1.49807e-17	-3.68066e-10	-1.42457
205138612	chr1:205138612:T:C	1.67056e-17	-3.68066e-10	-1.31559
205138665	chr1:205138665:G:A	5.38642e-18	-1.22579	-1.22166
205138955	chr1:205138955:C:T	1.39637e-09	17.0439	-0.118105
205139041	chr1:205139041:G:A	6.10398e-18	-1.41078	-0.911614
205139265	chr1:205139265:T:G	1.26488e-09	18.2178	-1.39092
205139398	chr1:205139398:G:A	4.20522e-17	-3.68066e-10	-0.392421
205139423	chr1:205139423:A:G	5.77989e-06	24.3106	0.943444
205139719	chr1:205139719:G:C	2.02578e-17	-3.68066e-10	-1.12279
205139726	chr1:205139726:T:A	3.5483e-18	-2.11979	-0.745078
205139891	chr1:205139891:T:A	5.16089e-18	-1.31512	-1.1751
205139954	chr1:205139954:G:A	2.05945e-18	-2.12799	-1.28091
205140861	chr1:205140861:A:C	1.48811e-17	-3.68066e-10	-1.43124
205140986	chr1:205140986:G:A	7.359e-16	3.02836	-0.558601
205141199	chr1:205141199:C:T	1.4883e-17	-3.68066e-10	-1.43111
205141282	chr1:205141282:C:T	1.47994e-17	-3.68066e-10	-1.43675
205141324	chr1:205141324:T:C	1.92394e-10	16.1301	-1.18641
205141789	chr1:205141789:C:A	3.12161e-07	22.8072	-0.47174
205141801	chr1:205141801:T:C	4.75584e-06	24.2142	0.844909
205141818	chr1:205141818:T:C	2.52611e-10	16.4039	-1.18788
205142147	chr1:205142147:T:C	5.9664e-18	-1.31837	-1.02681
205142633	chr1:205142633:A:C	1.44911e-09	18.3472	-1.38427
205142722	chr1:205142722:G:A	1.5126e-17	-3.68066e-10	-1.41492
205143238	chr1:205143238:C:T	2.20297e-17	-1.03894	-4.18584e-10
205143299	chr1:205143299:A:C	1.48789e-17	-3.68066e-10	-1.43139
205143783	chr1:205143783:T:C	6.05248e-18	-1.26539	-1.06548
205144047	chr1:205144047:G:A	2.17016e-16	-3.68066e-10	1.24864
205144467	chr1:205144467:A:C	2.06424e-18	-2.13165	-1.27492
205144468	chr1:205144468:G:A	2.07191e-18	-2.13118	-1.27168
205144705	chr1:205144705:A:G	5.9687e-18	-1.24888	-1.09592
205145282	chr1:205145282:T:C	1.89944e-17	-3.68066e-10	-1.18719
205145284	chr1:205145284:A:G	1.49053e-17	-3.68066e-10	-1.42961
205145365	chr1:205145365:TATC:T	2.09512e-18	-2.12677	-1.26495
205145620	chr1:205145620:C:T	2.25769e-17	-3.68066e-10	-1.01441
205145705	chr1:205145705:CATCTT:C	1.48314e-17	-3.68066e-10	-1.43458
205145971	chr1:205145971:G:A	1.0152e-09	17.9979	-1.39086
205146022	chr1:205146022:C:A	5.7622e-18	-1.2648	-1.11522
205146094	chr1:205146094:G:T	1.49542e-17	-3.68066e-10	-1.42634
205146300	chr1:205146300:C:T	2.02577e-18	-2.1264	-1.29898
205146611	chr1:205146611:G:A	5.84653e-18	-1.25338	-1.1121
205147924	chr1:205147924:AAAG:A	1.49385e-17	-3.68066e-10	-1.42739
205149059	chr1:205149059:C:T	2.54077e-10	16.5123	-1.2905
205149179	chr1:205149179:A:G	1.4868e-17	-3.68066e-10	-1.43212
205149208	chr1:205149208:T:G	7.88283e-10	17.7442	-1.39019
205149432	chr1:205149432:G:A	1.89462e-17	-3.68066e-10	-1.18973
205149620	chr1:205149620:C:T	3.82021e-17	-3.68066e-10	-0.488443
205149748	chr1:205149748:T:C	1.48691e-17	-3.68066e-10	-1.43205
205149753	chr1:205149753:CACA:C	1.4871e-17	-3.68066e-10	-1.43192
205149809	chr1:205149809:A:G	2.08887e-16	-3.68066e-10	1.21046
205149985	chr1:205149985:T:C	8.45827e-18	-1.23136	-0.764828
205150434	chr1:205150434:GC:G	2.03042e-18	-2.12807	-1.29502
205150642	chr1:205150642:C:T	1.84799e-17	-3.68066e-10	-1.21465
205150853	chr1:205150853:C:T	6.93737e-18	-1.01116	-1.18325
205151512	chr1:205151512:C:T	4.65494e-18	-1.40137	-1.19204
205152270	chr1:205152270:C:T	1.48099e-17	-3.68066e-10	-1.43604
205152420	chr1:205152420:A:G	3.12609e-07	22.7957	-0.458777
205152456	chr1:205152456:C:T	1.50101e-17	-3.68066e-10	-1.42261
205152466	chr1:205152466:T:C	1.49203e-17	-3.68066e-10	-1.42861
205152535	chr1:205152535:A:G	1.12002e-17	-1.7154	-4.18584e-10
205152622	chr1:205152622:T:C	1.80873e-16	-3.68066e-10	1.06646
205153108	chr1:205153108:C:T	1.79549e-18	-2.13005	-1.416
205153401	chr1:205153401:A:G	1.15404e-10	15.6331	-1.20053
205153767	chr1:205153767:G:A	1.09863e-09	18.0727	-1.38673
205153834	chr1:205153834:G:T	1.32706e-17	-1.54578	-4.18584e-10
205153893	chr1:205153893:C:T	1.68043e-07	22.2659	-0.549723
205154202	chr1:205154202:G:C	1.41789e-17	-1.47958	-4.18584e-10
205154406	chr1:205154406:T:C	1.38213e-10	15.8099	-1.1969
205154426	chr1:205154426:G:A	8.19561e-16	2.57744	-4.18584e-10
205154646	chr1:205154646:A:G	1.48104e-17	-3.68066e-10	-1.436
205155046	chr1:205155046:G:A	6.09347e-18	-1.19684	-1.12727
205155233	chr1:205155233:C:T	4.25835e-17	-3.68066e-10	-0.379866
205155416	chr1:205155416:T:C	4.63311e-08	21.8508	-1.42308
205155614	chr1:205155614:C:T	6.0136e-17	-3.68066e-10	-0.0347236
205155667	chr1:205155667:T:A	1.49242e-17	-3.68066e-10	-1.42835
205155685	chr1:205155685:A:G	1.48085e-17	-3.68066e-10	-1.43613
205156534	chr1:205156534:T:C	8.98476e-18	-1.22356	-0.712243
205156731	chr1:205156731:G:A	2.0244e-18	-2.12236	-1.3037
205157126	chr1:205157126:G:A	7.20024e-17	-3.68066e-10	0.145367
205157845	chr1:205157845:G:A	3.81677e-17	-3.68066e-10	-0.489344
205157920	chr1:205157920:G:T	2.00719e-18	-2.1271	-1.3075
205158849	chr1:205158849:A:G	1.58307e-16	-3.68066e-10	0.933203
205158931	chr1:205158931:C:T	1.27709e-10	15.7293	-1.19535
205158976	chr1:205158976:C:T	1.4871e-17	-3.68066e-10	-1.43192
205159712	chr1:205159712:G:A	1.4871e-17	-3.68066e-10	-1.43192
205160191	chr1:205160191:G:A	6.79526e-18	-1.22045	-0.994659
205160427	chr1:205160427:CT:C	1.83505e-17	-3.68066e-10	-1.22168
205160522	chr1:205160522:GACGGGGTTTTGCC:G	1.88431e-17	-3.68066e-10	-1.19519
205160586	chr1:205160586:G:A	1.99167e-16	-3.68066e-10	1.16281
205161285	chr1:205161285:A:G	4.44915e-10	16.1134	-0.331303
205163297	chr1:205163297:G:A	1.59827e-17	-1.35983	-4.18584e-10
205163369	chr1:205163369:A:G	1.78298e-10	16.0182	-1.15057
205163503	chr1:205163503:G:A	1.52194e-17	-3.68066e-10	-1.40876
205163714	chr1:205163714:T:G	1.48678e-17	-3.68066e-10	-1.43214
205164190	chr1:205164190:C:T	1.48083e-17	-3.68066e-10	-1.43614
205164221	chr1:205164221:G:A	1.48692e-17	-3.68066e-10	-1.43204
205164501	chr1:205164501:G:A	1.48881e-17	-3.68066e-10	-1.43077
205164618	chr1:205164618:C:T	2.11414e-17	-3.68066e-10	-1.0801
205164962	chr1:205164962:T:C	5.88182e-18	-1.20152	-1.15795
205165307	chr1:205165307:T:G	1.63479e-17	-3.68066e-10	-1.33724
205165513	chr1:205165513:C:A	1.48605e-17	-3.68066e-10	-1.43263
205165701	chr1:205165701:T:C	5.51815e-18	-1.23618	-1.18711
205165773	chr1:205165773:G:A	1.48392e-17	-3.68066e-10	-1.43406
205165859	chr1:205165859:T:C	1.14562e-17	-1.019	-0.673805
205166240	chr1:205166240:ACT:A	5.7633e-17	-3.68066e-10	-0.077238
205166306	chr1:205166306:A:G	3.71976e-18	-1.5308	-1.28688
205166479	chr1:205166479:A:G	1.53361e-17	-3.68066e-10	-1.40112
205166890	chr1:205166890:C:T	1.49967e-17	-3.68066e-10	-1.4235
205167245	chr1:205167245:C:G	1.00703e-16	-3.68066e-10	0.480842
205167553	chr1:205167553:G:A	1.63783e-17	-3.68066e-10	-1.33538
205167707	chr1:205167707:T:G	4.06481e-17	-3.68066e-10	-0.426381
205167800	chr1:205167800:T:C	1.81455e-08	20.7879	-1.29759
205167937	chr1:205167937:A:G	1.57301e-17	-3.68066e-10	-1.37576
205168450	chr1:205168450:G:A	1.22014e-10	15.9036	-1.41527
205168548	chr1:205168548:T:C	1.14535e-16	-3.68066e-10	0.609546
205169193	chr1:205169193:G:C	7.31382e-18	-2.14157	-4.18584e-10
205169278	chr1:205169278:T:C	1.54516e-17	-3.68066e-10	-1.39362
205169862	chr1:205169862:G:A	6.10363e-16	2.91937	-0.636653
205170026	chr1:205170026:A:G	1.49908e-17	-3.68066e-10	-1.4239
205170635	chr1:205170635:A:T	1.33664e-16	-3.68066e-10	0.763994
205170676	chr1:205170676:A:G	1.80507e-08	20.7552	-1.27011
205171177	chr1:205171177:C:T	2.14402e-10	16.429	-1.37699
205171308	chr1:205171308:G:A	1.12045e-09	17.5067	-0.801041
205172104	chr1:205172104:G:A	1.94977e-12	10.8958	-0.543957
205172245	chr1:205172245:C:T	6.1748e-16	2.86348	-0.56917
205172464	chr1:205172464:TA:T	2.08818e-12	10.9536	-0.533082
205172562	chr1:205172562:G:A	2.88641e-17	-3.68066e-10	-0.768735
205174341	chr1:205174341:T:C	2.07998e-10	16.3931	-1.37138
205174435	chr1:205174435:C:T	1.55696e-17	-3.68066e-10	-1.38601
205174832	chr1:205174832:G:A	1.7783e-17	-3.68066e-10	-1.25309
205175235	chr1:205175235:G:T	4.37663e-10	16.7215	-0.955887
205175877	chr1:205175877:C:T	2.25436e-12	11.0455	-0.548425
205176080	chr1:205176080:T:C	1.59579e-17	-3.68066e-10	-1.36138
205176199	chr1:205176199:T:C	1.59464e-17	-3.68066e-10	-1.3621
205176253	chr1:205176253:A:G	1.58079e-17	-3.68066e-10	-1.37082
205176954	chr1:205176954:T:C	1.61101e-17	-3.68066e-10	-1.35189
205177332	chr1:205177332:A:G	2.25239e-12	11.0462	-0.550009
205177598	chr1:205177598:G:A	1.82439e-12	10.8968	-0.611421
205177671	chr1:205177671:A:G	4.04425e-18	-1.59303	-1.14101
205177900	chr1:205177900:T:C	1.59089e-17	-3.68066e-10	-1.36446
205178159	chr1:205178159:A:C	1.59579e-17	-3.68066e-10	-1.36138
205178212	chr1:205178212:G:T	8.35911e-18	-2.00798	-4.18584e-10
205178394	chr1:205178394:T:C	1.60195e-17	-3.68066e-10	-1.35753
205178426	chr1:205178426:C:A	1.59506e-17	-3.68066e-10	-1.36183
205178456	chr1:205178456:C:G	1.05512e-06	23.0674	0.485982
205178499	chr1:205178499:A:T	1.59829e-17	-3.68066e-10	-1.35981
205178597	chr1:205178597:C:T	1.62248e-16	-3.68066e-10	0.957796
205179257	chr1:205179257:T:C	1.57217e-17	-3.68066e-10	-1.37629
205180197	chr1:205180197:CA:C	4.65446e-18	-1.44008	-1.15343
205180380	chr1:205180380:C:T	1.05055e-10	15.7654	-1.42675
205180382	chr1:205180382:T:A	4.32585e-17	-3.68066e-10	-0.364139
205180385	chr1:205180385:T:C	1.47936e-17	-3.68066e-10	-1.43714
205180462	chr1:205180462:C:T	4.96276e-18	-1.38831	-1.14106
205180529	chr1:205180529:G:T	2.09196e-10	16.3965	-1.36904
205180734	chr1:205180734:G:A	1.47918e-17	-3.68066e-10	-1.43726
205180744	chr1:205180744:C:T	1.59288e-17	-3.68066e-10	-1.3632
205181298	chr1:205181298:GA:G	2.25264e-12	10.995	-0.498671
205182165	chr1:205182165:C:T	2.41975e-12	11.1041	-0.536238
205182237	chr1:205182237:T:C	1.58149e-17	-3.68066e-10	-1.37038
205182661	chr1:205182661:C:T	1.59934e-17	-3.68066e-10	-1.35915
205182685	chr1:205182685:GA:G	5.7685e-16	2.76552	-0.539267
205182749	chr1:205182749:C:T	1.1071e-10	15.8203	-1.42916
205182764	chr1:205182764:T:C	3.85753e-14	6.42904	-4.18584e-10
205183287	chr1:205183287:C:A	1.64094e-17	-3.68066e-10	-1.33348
205183468	chr1:205183468:C:T	1.26967e-17	-0.915312	-0.674677
205183804	chr1:205183804:T:C	1.49631e-10	16.1221	-1.4298
205184184	chr1:205184184:G:A	1.64699e-10	16.194	-1.40566
205184326	chr1:205184326:A:G	1.08044e-17	-0.944911	-0.806467
205184389	chr1:205184389:C:T	1.21547e-06	23.2596	0.435261
205184565	chr1:205184565:C:G	4.0372e-18	-2.08078	-0.655001
205184859	chr1:205184859:A:G	1.61982e-17	-3.68066e-10	-1.34643
205184977	chr1:205184977:G:A	1.89795e-17	-3.68066e-10	-1.18798
205185597	chr1:205185597:C:T	5.19321e-16	2.62743	-0.50624
205186051	chr1:205186051:T:A	1.47971e-17	-3.68066e-10	-1.4369
205186336	chr1:205186336:C:T	1.57847e-17	-3.68066e-10	-1.37229
205186606	chr1:205186606:T:C	1.62088e-17	-3.68066e-10	-1.34578
205186618	chr1:205186618:T:C	1.59579e-17	-3.68066e-10	-1.36138
205186625	chr1:205186625:C:T	2.14231e-10	16.4299	-1.37866
205186637	chr1:205186637:C:G	1.66834e-17	-3.68066e-10	-1.31692
205186952	chr1:205186952:A:T	2.44448e-10	16.5631	-1.37989
205187972	chr1:205187972:T:C	2.36756e-12	11.081	-0.534993
205188489	chr1:205188489:C:T	1.61951e-17	-3.68066e-10	-1.34663
205188775	chr1:205188775:G:A	3.8799e-07	22.9717	-0.418811
205189055	chr1:205189055:C:T	2.39045e-10	16.5496	-1.38881
205189433	chr1:205189433:G:T	1.58522e-09	17.9709	-0.918238
205189527	chr1:205189527:G:T	1.56331e-17	-3.68066e-10	-1.38194
205189833	chr1:205189833:T:C	1.59756e-17	-3.68066e-10	-1.36027
205189931	chr1:205189931:A:G	1.55582e-17	-3.68066e-10	-1.38675
205190446	chr1:205190446:G:A	7.57502e-18	-2.10648	-4.18584e-10
205190946	chr1:205190946:G:A	2.19642e-10	16.4478	-1.37164
205191893	chr1:205191893:C:T	4.16928e-17	-3.68066e-10	-0.401005
205192490	chr1:205192490:C:T	1.89124e-17	-3.68066e-10	-1.19152
205192601	chr1:205192601:C:T	1.55196e-17	-3.68066e-10	-1.38923
205192821	chr1:205192821:C:T	7.76229e-18	-0.85009	-1.23197
205192843	chr1:205192843:CAA:C	1.60266e-17	-3.68066e-10	-1.35709
205192874	chr1:205192874:A:G	1.51438e-17	-3.68066e-10	-1.41374
205193301	chr1:205193301:A:G	1.58344e-17	-3.68066e-10	-1.36915
205193306	chr1:205193306:C:G	5.50794e-08	21.3413	-0.740585
205193338	chr1:205193338:T:G	1.59579e-17	-3.68066e-10	-1.36138
205193537	chr1:205193537:C:T	6.10718e-16	2.82811	-0.544811
205193593	chr1:205193593:G:A	1.61026e-17	-3.68066e-10	-1.35235
205193929	chr1:205193929:A:G	2.63595e-12	11.1657	-0.512274
205194670	chr1:205194670:G:A	1.7612e-09	16.347	0.810916
205194767	chr1:205194767:G:A	1.64842e-17	-3.68066e-10	-1.32893
205194818	chr1:205194818:CCCAAGTA:C	1.29518e-10	15.9774	-1.42937
205194872	chr1:205194872:G:A	3.58069e-17	-3.68066e-10	-0.553193
205195002	chr1:205195002:T:G	1.62034e-17	-3.68066e-10	-1.34611
205195005	chr1:205195005:T:G	1.55618e-17	-3.68066e-10	-1.38651
205195164	chr1:205195164:T:C	4.82588e-17	-3.68066e-10	-0.254755
205195213	chr1:205195213:AT:A	2.1037e-17	-3.68066e-10	-1.08505
205195452	chr1:205195452:C:T	2.43459e-12	11.1262	-0.552248
205195522	chr1:205195522:A:G	1.29631e-10	15.9774	-1.42855
205196007	chr1:205196007:C:T	1.73336e-17	-3.68066e-10	-1.27868
205196026	chr1:205196026:A:C	1.97189e-18	-2.02999	-1.42235
205196036	chr1:205196036:A:G	1.5978e-17	-3.68066e-10	-1.36012
205196194	chr1:205196194:A:C	7.49123e-18	-0.909388	-1.20821
205196222	chr1:205196222:T:C	6.32951e-16	2.85548	-0.536417
205196513	chr1:205196513:T:C	1.58505e-17	-3.68066e-10	-1.36813
205196536	chr1:205196536:T:C	4.50407e-17	-3.68066e-10	-0.323765
205197742	chr1:205197742:G:A	1.5755e-17	-3.68066e-10	-1.37418
205198049	chr1:205198049:T:G	1.48168e-17	-3.68066e-10	-1.43557
205198205	chr1:205198205:AAAG:A	1.53366e-17	-3.68066e-10	-1.40109
205198257	chr1:205198257:G:A	1.74415e-17	-3.68066e-10	-1.27248
205198671	chr1:205198671:C:G	7.50152e-18	-0.890866	-1.22536
205199153	chr1:205199153:C:T	1.51822e-17	-3.68066e-10	-1.41121
205199441	chr1:205199441:A:G	2.29549e-10	16.5233	-1.40299
205199486	chr1:205199486:C:T	1.38483e-10	16.0501	-1.43518
205199636	chr1:205199636:G:A	1.57724e-17	-3.68066e-10	-1.37307
205199700	chr1:205199700:C:T	1.78376e-17	-3.68066e-10	-1.25002
205199867	chr1:205199867:G:A	2.29321e-17	-3.68066e-10	-0.998796
205200201	chr1:205200201:T:G	8.43551e-16	2.8073	-0.201014
205200424	chr1:205200424:T:G	6.20685e-18	-2.13864	-0.16704
205200485	chr1:205200485:C:T	1.39953e-10	16.0611	-1.43557
205200525	chr1:205200525:C:T	9.40706e-18	-1.88987	-4.18584e-10
205200590	chr1:205200590:T:C	1.74442e-17	-3.68066e-10	-1.27233
205201155	chr1:205201155:T:C	2.5419e-10	16.6334	-1.41119
205201297	chr1:205201297:T:C	3.60343e-17	-3.68066e-10	-0.546861
205201490	chr1:205201490:G:C	1.65225e-17	-3.68066e-10	-1.32661
205201499	chr1:205201499:ATG:A	1.84849e-17	-0.414241	-0.800138
205201635	chr1:205201635:T:G	5.8404e-18	-1.40861	-0.95792
205201753	chr1:205201753:C:T	1.31996e-16	-3.68066e-10	0.751442
205202518	chr1:205202518:T:A	6.15041e-16	2.29036	-4.18584e-10
205203047	chr1:205203047:C:T	1.64543e-10	16.2227	-1.43534
205203319	chr1:205203319:C:T	1.91504e-17	-3.68066e-10	-1.17901
205203973	chr1:205203973:A:G	1.9241e-10	16.3794	-1.43563
205204006	chr1:205204006:A:G	2.37789e-10	16.5652	-1.40967
205204391	chr1:205204391:T:G	2.24419e-10	16.4953	-1.39759
205204738	chr1:205204738:C:G	1.67971e-17	-0.811819	-0.498305
205205109	chr1:205205109:T:C	1.26644e-17	-1.59254	-4.18584e-10
205205762	chr1:205205762:A:G	9.04237e-18	-1.92941	-4.18584e-10
205206365	chr1:205206365:C:T	1.59926e-17	-3.68066e-10	-1.35921
205206399	chr1:205206399:C:A	1.78041e-10	16.2071	-1.34093
205206743	chr1:205206743:G:A	3.03369e-17	-3.68066e-10	-0.718969
205207170	chr1:205207170:C:T	2.77242e-17	-3.68066e-10	-0.809026
205208489	chr1:205208489:G:A	1.44264e-10	16.0715	-1.41568
205208880	chr1:205208880:G:A	1.48077e-17	-3.68066e-10	-1.43618
205209182	chr1:205209182:ATCTC:A	2.39042e-17	-3.68066e-10	-0.957279
205209482	chr1:205209482:T:C	2.903e-11	14.1847	-1.13219
205209813	chr1:205209813:C:T	9.54094e-16	2.92033	-0.190904
205209853	chr1:205209853:G:A	1.48679e-17	-3.68066e-10	-1.43213
205210002	chr1:205210002:G:A	1.99864e-12	10.9609	-0.584295
205210329	chr1:205210329:A:G	2.27235e-10	16.4741	-1.36397
205210869	chr1:205210869:A:G	1.39882e-09	17.9817	-1.05411
205211346	chr1:205211346:G:A	4.57754e-16	2.57979	-0.584787
205211934	chr1:205211934:T:C	7.62879e-10	16.5707	-0.249454
205212248	chr1:205212248:T:C	1.50796e-17	-3.68066e-10	-1.41799
205212398	chr1:205212398:T:C	8.3147e-09	20.0304	-1.32047
205212480	chr1:205212480:A:C	1.54519e-17	-3.68066e-10	-1.3936
205212903	chr1:205212903:A:G	5.17512e-11	14.279	-0.64836
205213435	chr1:205213435:T:C	4.87874e-09	19.6068	-1.43003
205213737	chr1:205213737:G:C	2.85777e-07	23.2692	-1.02205
205213744	chr1:205213744:A:C	4.28805e-09	19.462	-1.4142
205213985	chr1:205213985:AGGGTT:A	7.62411e-18	-2.10002	-4.18584e-10
205213991	chr1:205213991:T:A	7.6257e-18	-2.09981	-4.18584e-10
205214160	chr1:205214160:A:G	7.70292e-08	20.8862	0.0499394
205214177	chr1:205214177:G:A	1.57959e-17	-3.68066e-10	-1.37158
205214803	chr1:205214803:G:A	1.4851e-17	-3.68066e-10	-1.43326
205215334	chr1:205215334:A:G	1.0281e-16	-2.08464	2.58619
205215603	chr1:205215603:A:G	5.41284e-18	-1.34368	-1.09888
205215976	chr1:205215976:C:T	3.19849e-07	23.4228	-1.063
205216055	chr1:205216055:A:C	1.91888e-16	1.12558	-4.18584e-10
205216256	chr1:205216256:A:G	1.48282e-17	-3.68066e-10	-1.4348
205216455	chr1:205216455:C:T	2.6677e-17	0.389305	-1.23684
205216489	chr1:205216489:C:T	1.5884e-17	-3.68066e-10	-1.36602
205217466	chr1:205217466:T:C	5.15411e-16	2.71094	-0.597303
205217745	chr1:205217745:G:A	5.71481e-18	-1.30984	-1.07843
205217844	chr1:205217844:G:A	8.35476e-18	-2.0085	-4.18584e-10
205218082	chr1:205218082:C:G	3.87174e-17	-3.68066e-10	-0.475043
205218090	chr1:205218090:C:A	1.85583e-18	-2.13083	-1.38218
205218143	chr1:205218143:G:A	2.57964e-17	0.443851	-1.32495
205218526	chr1:205218526:T:G	2.23262e-17	-3.68066e-10	-1.02557
205218853	chr1:205218853:G:A	2.69038e-07	23.2532	-1.06644
205219007	chr1:205219007:G:A	3.73735e-16	1.79221	-4.18584e-10
205219556	chr1:205219556:T:C	4.25469e-09	19.4561	-1.41612
205220108	chr1:205220108:G:A	1.55761e-17	-3.68066e-10	-1.38559
205220249	chr1:205220249:T:C	4.41933e-09	19.4953	-1.41742
205220289	chr1:205220289:C:T	3.06184e-17	-3.68066e-10	-0.709732
205220944	chr1:205220944:T:TA	1.53074e-17	-3.68066e-10	-1.40299
205220996	chr1:205220996:C:T	1.4802e-17	-3.68066e-10	-1.43657
205221262	chr1:205221262:G:A	2.86521e-07	23.259	-1.00923
205221988	chr1:205221988:C:T	5.42901e-17	-3.68066e-10	-0.136991
205222074	chr1:205222074:T:G	2.56716e-07	23.1468	-1.00687
205222283	chr1:205222283:T:G	3.82212e-17	-3.68066e-10	-0.487942
205222673	chr1:205222673:A:G	2.66843e-07	23.1752	-0.996645
205223381	chr1:205223381:C:T	1.55983e-17	-3.68066e-10	-1.38417
205223873	chr1:205223873:C:T	4.43652e-18	-1.53319	-1.10828
205223929	chr1:205223929:C:T	2.97055e-16	2.31205	-0.74946
205224637	chr1:205224637:T:C	4.82732e-16	2.75092	-0.702788
205224909	chr1:205224909:A:C	1.76291e-17	-3.68066e-10	-1.26178
205225419	chr1:205225419:T:C	1.4822e-17	-3.68066e-10	-1.43522
205225868	chr1:205225868:G:A	1.28245e-17	-1.57997	-4.18584e-10
205226103	chr1:205226103:C:T	1.74107e-18	-2.14328	-1.43355
205226703	chr1:205226703:C:T	5.32153e-18	-1.36764	-1.09193
205227270	chr1:205227270:A:G	9.51271e-18	-1.8787	-4.18584e-10
205228143	chr1:205228143:G:C	1.63631e-17	-3.68066e-10	-1.3363
205228229	chr1:205228229:G:T	3.88698e-16	2.5791	-0.747632
205228474	chr1:205228474:C:T	9.56364e-17	0.429221	-4.18584e-10
205229217	chr1:205229217:C:A	1.48025e-17	-3.68066e-10	-1.43654
205230014	chr1:205230014:A:G	3.26392e-07	23.41	-1.02995
205230072	chr1:205230072:A:G	1.98981e-06	23.5268	0.66088
205230312	chr1:205230312:C:T	2.59683e-07	23.1779	-1.02652
205230463	chr1:205230463:G:A	3.80103e-16	2.59029	-0.781184
205230646	chr1:205230646:A:G	1.86468e-17	-3.68066e-10	-1.20566
205230716	chr1:205230716:T:C	1.57346e-17	-0.584098	-0.791375
205230891	chr1:205230891:T:A	1.3186e-17	-0.599198	-0.952982
205231333	chr1:205231333:G:T	1.49682e-17	-3.68066e-10	-1.42541
205231592	chr1:205231592:C:T	3.12133e-07	23.361	-1.0256
205231762	chr1:205231762:A:AC	1.1615e-17	-0.46238	-1.21666
205232346	chr1:205232346:A:T	1.5813e-17	-3.68066e-10	-1.3705
205232762	chr1:205232762:C:G	1.58094e-17	-3.68066e-10	-1.37073
205233406	chr1:205233406:G:C	2.28576e-17	-3.68066e-10	-1.00205
205233585	chr1:205233585:C:T	1.49214e-17	-3.68066e-10	-1.42854
205234225	chr1:205234225:C:T	3.51257e-07	23.4637	-1.01027
205234424	chr1:205234424:C:T	2.19548e-17	-3.68066e-10	-1.04235
205234753	chr1:205234753:G:A	1.617e-17	-3.68066e-10	-1.34818
205234762	chr1:205234762:C:T	3.13817e-17	-3.68066e-10	-0.685109
205235386	chr1:205235386:T:G	2.47881e-16	2.22634	-0.844727
205235464	chr1:205235464:G:A	2.44104e-17	-3.68066e-10	-0.936324
205235671	chr1:205235671:G:T	2.62256e-16	2.28272	-0.844727
205235896	chr1:205235896:C:T	3.97795e-17	-3.68066e-10	-0.447982
205235953	chr1:205235953:T:C	4.20477e-09	19.3215	-1.2934
205236205	chr1:205236205:C:T	3.82191e-17	-3.68066e-10	-0.487997
205236523	chr1:205236523:G:T	1.0651e-08	17.6682	1.28937
205236656	chr1:205236656:A:G	2.09077e-10	16.2857	-1.25877
205236783	chr1:205236783:A:G	9.51144e-18	-0.931467	-0.947371
205237079	chr1:205237079:A:G	1.48399e-17	-0.480993	-0.953018
205237367	chr1:205237367:C:T	3.35785e-07	23.4152	-1.00682
205237646	chr1:205237646:A:T	2.20207e-17	-3.68066e-10	-1.03935
205237680	chr1:205237680:C:T	1.67623e-17	-3.68066e-10	-1.3122
205237832	chr1:205237832:G:T	9.84733e-18	-0.89782	-0.946312
205237887	chr1:205237887:G:A	2.2543e-10	16.3546	-1.25239
205237960	chr1:205237960:C:T	4.70407e-16	-3.68066e-10	2.02226
205238384	chr1:205238384:T:C	2.46695e-07	23.1143	-1.01422
205238438	chr1:205238438:C:T	8.60401e-18	-1.9791	-4.18584e-10
205238439	chr1:205238439:C:T	5.3061e-17	-3.68066e-10	-0.15989
205238579	chr1:205238579:G:T	1.47923e-17	-3.68066e-10	-1.43723
205239049	chr1:205239049:G:A	2.6896e-16	2.32144	-0.858206
205239283	chr1:205239283:T:C	5.70662e-17	-3.68066e-10	-0.0871212
205239462	chr1:205239462:G:A	1.07146e-17	-1.30639	-0.453338
205239665	chr1:205239665:G:A	1.64774e-17	-3.68066e-10	-1.32934
205239820	chr1:205239820:G:A	2.23688e-07	23.0023	-1.0001
205240033	chr1:205240033:C:A	2.58948e-16	2.3035	-0.87821
205240073	chr1:205240073:T:A	3.95477e-17	-3.68066e-10	-0.453826
205240402	chr1:205240402:A:G	1.93184e-10	16.2044	-1.25661
205240617	chr1:205240617:A:G	1.27865e-06	23.0846	0.66088
205240925	chr1:205240925:G:A	8.91402e-18	-1.71879	-0.224916
205241176	chr1:205241176:A:G	1.22995e-17	-0.613265	-1.00851
205241925	chr1:205241925:A:G	2.42476e-17	-3.68066e-10	-0.943015
205242054	chr1:205242054:G:A	3.4911e-17	-3.68066e-10	-0.57853
205242112	chr1:205242112:C:T	1.71623e-17	-3.68066e-10	-1.28862
205242893	chr1:205242893:C:A	5.47746e-17	-3.68066e-10	-0.128107
205243140	chr1:205243140:C:T	3.37238e-09	19.1028	-1.29529
205243896	chr1:205243896:G:A	4.13034e-10	17.1272	-1.41949
205243998	chr1:205243998:G:A	3.09112e-17	-3.68066e-10	-0.700213
205244452	chr1:205244452:A:C	9.68303e-18	-0.944455	-0.916502
205244834	chr1:205244834:G:A	2.99688e-07	23.3156	-1.02094
205244961	chr1:205244961:C:T	1.6794e-17	-3.68066e-10	-1.31031
205245364	chr1:205245364:G:A	4.36303e-16	-3.68066e-10	1.947
205245519	chr1:205245519:T:C	1.50083e-17	-3.68066e-10	-1.42273
205245664	chr1:205245664:C:T	1.71644e-07	22.7327	-0.995334
205246097	chr1:205246097:G:T	8.73897e-18	-1.74545	-0.218094
205246195	chr1:205246195:A:C	2.10889e-17	-3.68066e-10	-1.08258
205246982	chr1:205246982:A:G	8.12559e-17	-0.26275	0.52902
205247257	chr1:205247257:C:T	4.91566e-17	-0.236322	-4.18584e-10
205247445	chr1:205247445:G:A	9.10187e-08	22.2401	-1.13706
205247489	chr1:205247489:C:T	3.62053e-16	2.62917	-0.868716
205247608	chr1:205247608:G:A	1.49412e-16	1.86247	-0.987091
205247975	chr1:205247975:G:A	2.78926e-16	2.31449	-0.81488
205248116	chr1:205248116:A:G	1.22506e-17	-0.622638	-1.00312
205248358	chr1:205248358:G:A	1.53909e-17	-3.68066e-10	-1.39756
205248828	chr1:205248828:G:T	3.49749e-17	-3.68066e-10	-0.576702
205249297	chr1:205249297:C:A	2.25203e-07	23.0153	-1.00635
205249398	chr1:205249398:G:C	8.39269e-18	-0.702727	-1.30125
205249553	chr1:205249553:A:G	3.93516e-17	-3.68066e-10	-0.458795
205249620	chr1:205249620:T:C	2.0015e-17	-3.68066e-10	-1.13485
205249636	chr1:205249636:C:T	2.48433e-16	2.26047	-0.876631
205249876	chr1:205249876:G:C	5.90558e-17	-0.0528497	-4.18584e-10
205250335	chr1:205250335:G:A	2.1e-17	-3.68066e-10	-1.08681
205251113	chr1:205251113:T:C	4.21594e-08	20.9975	-0.664152
205251511	chr1:205251511:T:G	4.24272e-10	17.1495	-1.41497
205251533	chr1:205251533:T:C	4.12043e-10	17.1206	-1.41531
205251590	chr1:205251590:T:A	2.3935e-07	23.507	-1.43713
205252033	chr1:205252033:A:C	2.40742e-16	2.03752	-0.685131
205252403	chr1:205252403:C:T	2.88359e-16	2.33451	-0.801634
205252531	chr1:205252531:T:G	4.5753e-10	17.2151	-1.40509
205252733	chr1:205252733:A:G	4.13327e-10	17.1215	-1.41311
205252970	chr1:205252970:AT:A	2.59671e-17	0.0410154	-0.915516
205252971	chr1:205252971:T:A	2.96872e-17	-3.68066e-10	-0.740617
205252978	chr1:205252978:A:C	5.75972e-16	-3.68066e-10	2.22473
205253531	chr1:205253531:A:G	1.29627e-17	-0.581635	-0.987621
205253815	chr1:205253815:T:C	1.53125e-17	-3.68066e-10	-1.40266
205253817	chr1:205253817:C:T	1.31573e-17	-0.566629	-0.987728
205254055	chr1:205254055:G:A	1.68379e-17	-3.68066e-10	-1.3077
205254532	chr1:205254532:G:A	1.48857e-17	-3.68066e-10	-1.43093
205255158	chr1:205255158:G:A	2.31447e-17	-3.68066e-10	-0.989568
205255426	chr1:205255426:A:C	2.10104e-17	-3.68066e-10	-1.08632
205255630	chr1:205255630:A:G	2.7576e-10	16.7355	-1.43177
205256157	chr1:205256157:G:A	9.51977e-18	-0.565488	-1.31247
205256162	chr1:205256162:G:A	1.63148e-17	-3.68066e-10	-1.33926
205256329	chr1:205256329:G:A	4.1229e-07	24.0418	-1.42813
205256352	chr1:205256352:G:C	1.00955e-17	-1.81924	-4.18584e-10
205256765	chr1:205256765:C:T	1.07524e-17	-0.50899	-1.24721
205257160	chr1:205257160:T:C	0.000264044	30.3643	-1.28851
205258769	chr1:205258769:A:G	3.43247e-18	-1.53684	-1.36121
205259475	chr1:205259475:A:C	1.57006e-17	-3.68066e-10	-1.37764
205260290	chr1:205260290:C:G	4.39602e-17	-0.348048	-4.18584e-10
205261688	chr1:205261688:A:G	4.83415e-16	-3.68066e-10	2.04954
205262290	chr1:205262290:G:A	2.42167e-14	-3.68066e-10	5.96347
205263124	chr1:205263124:T:C	1.48751e-17	-3.68066e-10	-1.43165
205263360	chr1:205263360:C:T	1.66978e-17	-3.68066e-10	-1.31605
205263541	chr1:205263541:A:G	4.14193e-16	-3.68066e-10	1.895
205263568	chr1:205263568:T:C	0.000187158	27.0173	1.71439
205263686	chr1:205263686:G:A	7.19827e-09	19.5185	-0.952735
205263852	chr1:205263852:G:A	0.000215604	27.0615	1.81164
205264999	chr1:205264999:C:T	2.80729e-17	-3.68066e-10	-0.796529
205265006	chr1:205265006:G:C	1.50716e-17	-3.68066e-10	-1.41852
205265265	chr1:205265265:C:T	9.57736e-18	-1.4914	-0.380527
205265300	chr1:205265300:C:T	4.8225e-10	16.8894	-1.02674
205265717	chr1:205265717:C:T	2.24125e-14	-3.68066e-10	5.88604
205265721	chr1:205265721:C:T	2.04792e-17	-3.68066e-10	-1.11192
205266110	chr1:205266110:A:G	8.49511e-05	26.2967	1.64504
205266116	chr1:205266116:CTG:C	1.75491e-17	-3.68066e-10	-1.26633
205266427	chr1:205266427:C:A	1.04239e-15	2.71473	0.103211
205266653	chr1:205266653:A:G	3.99151e-07	21.3524	1.2289
205266664	chr1:205266664:G:A	4.46693e-17	-3.68066e-10	-0.332045
205266791	chr1:205266791:C:T	3.22966e-17	-3.68066e-10	-0.656371
205266862	chr1:205266862:G:A	0.000147866	27.0913	1.40473
205266909	chr1:205266909:G:A	3.77795e-16	1.80302	-4.18584e-10
205266941	chr1:205266941:G:A	3.0956e-06	25.9086	-1.27897
205267304	chr1:205267304:C:T	3.74693e-06	26.001	-1.1804
205267409	chr1:205267409:C:T	2.26224e-16	1.29019	-4.18584e-10
205267451	chr1:205267451:A:G	2.46022e-14	-3.68066e-10	5.97926
205267961	chr1:205267961:G:A	2.8459e-17	-3.68066e-10	-0.782869
205268004	chr1:205268004:G:A	2.33884e-17	-3.68066e-10	-0.979093
205268416	chr1:205268416:C:A	4.81558e-18	-1.28508	-1.27439
205269117	chr1:205269117:T:A	1.67849e-17	-3.68066e-10	-1.31085
205269147	chr1:205269147:A:G	0.000229811	27.1549	1.7821
205269588	chr1:205269588:C:T	2.4094e-14	-3.68066e-10	5.95839
205269903	chr1:205269903:C:G	3.3063e-06	25.9425	-1.24696
205270057	chr1:205270057:A:AT	3.13943e-06	25.8384	-1.19462
205270287	chr1:205270287:A:G	8.48411e-17	-3.68066e-10	0.309447
205270600	chr1:205270600:G:A	9.5367e-16	2.61204	0.116943
205270724	chr1:205270724:G:C	2.21068e-14	-3.68066e-10	5.87231
205271017	chr1:205271017:A:G	0.947369	33.6977	3.56342
205271031	chr1:205271031:T:C	3.93679e-14	-3.68066e-10	6.44937
205271070	chr1:205271070:G:A	2.21068e-14	-3.68066e-10	5.87231
205271123	chr1:205271123:C:T	0.000147515	27.8446	0.649026
205271450	chr1:205271450:C:T	1.7314e-17	-3.68066e-10	-1.27982
205271464	chr1:205271464:A:G	3.04662e-17	-3.68066e-10	-0.714716
205271531	chr1:205271531:T:A	0.000219179	27.1144	1.77517
205271695	chr1:205271695:C:T	1.48619e-17	-3.68066e-10	-1.43253
205272514	chr1:205272514:G:A	8.42825e-18	-1.99974	-4.18584e-10
205272531	chr1:205272531:T:C	5.28755e-10	15.6371	0.317633
205273266	chr1:205273266:C:T	6.71187e-17	-3.68066e-10	0.0751296
205273270	chr1:205273270:G:T	1.59038e-17	-3.68066e-10	-1.36477
205273457	chr1:205273457:C:G	3.60476e-14	-3.68066e-10	6.36126
205273641	chr1:205273641:A:T	7.25599e-18	-2.14951	-4.18584e-10
205273741	chr1:205273741:G:A	3.41715e-17	-3.68066e-10	-0.59994
205273773	chr1:205273773:A:G	4.50912e-10	16.6534	-0.857907
205273965	chr1:205273965:G:A	2.78486e-14	-3.68066e-10	6.10321
205274068	chr1:205274068:G:A	1.91899e-14	-3.68066e-10	5.73081
205274261	chr1:205274261:C:T	2.19604e-14	-3.68066e-10	5.86566
205274293	chr1:205274293:C:T	1.00915e-15	3.02168	-0.23615
205274397	chr1:205274397:C:T	7.51408e-18	-2.11455	-4.18584e-10
205274633	chr1:205274633:T:C	3.00228e-14	-3.68066e-10	6.17838
205275024	chr1:205275024:AT:A	3.57187e-17	-3.68066e-10	-0.555658
205275030	chr1:205275030:AAAC:A	3.24656e-06	25.8494	-1.17212
205275778	chr1:205275778:C:G	8.40153e-17	-3.68066e-10	0.299666
205275825	chr1:205275825:G:A	0.00231325	31.9979	-0.751781
205275844	chr1:205275844:T:A	0.00218864	31.9437	-0.753027
205276105	chr1:205276105:A:G	4.20978e-11	12.4554	0.968743
205276140	chr1:205276140:G:A	0.000134699	27.9277	0.475017
205276683	chr1:205276683:C:T	3.16307e-16	-3.68066e-10	1.62538
205276891	chr1:205276891:G:A	2.20407e-06	25.2951	-1.00507
205276933	chr1:205276933:G:T	0.0434955	33.4559	0.724173
205276948	chr1:205276948:G:A	1.47981e-17	-3.68066e-10	-1.43683
205277163	chr1:205277163:C:G	7.99948e-16	2.84846	-0.295247
205277234	chr1:205277234:G:A	2.02622e-14	-3.68066e-10	5.78518
205277552	chr1:205277552:A:T	1.73116e-17	-3.68066e-10	-1.27996
205278027	chr1:205278027:G:A	2.76203e-17	-0.275974	-0.536809
205278180	chr1:205278180:G:A	1.94559e-17	-3.68066e-10	-1.16318
205278197	chr1:205278197:CT:C	2.22237e-06	25.3243	-1.02607
205278584	chr1:205278584:G:A	1.48276e-17	-3.68066e-10	-1.43484
205278904	chr1:205278904:A:G	2.42381e-10	15.1241	0.0506085
205278960	chr1:205278960:C:T	2.39364e-17	0.33851	-1.29444
205279230	chr1:205279230:A:G	1.48305e-17	-3.68066e-10	-1.43465
205279309	chr1:205279309:C:T	2.63786e-17	-0.223515	-0.635265
205279574	chr1:205279574:T:A	1.05211e-15	-3.68066e-10	2.82722
205279671	chr1:205279671:T:C	1.42274e-06	24.7795	-0.927248
205279789	chr1:205279789:A:G	0.00121973	30.6888	-0.0826957
205279829	chr1:205279829:G:A	2.44601e-17	-0.00222234	-0.932068
205280251	chr1:205280251:T:C	4.58416e-17	-3.68066e-10	-0.30614
205280322	chr1:205280322:A:G	0.00149223	30.9518	-0.144127
205280686	chr1:205280686:G:A	1.46716e-06	24.8263	-0.943264
205280929	chr1:205280929:A:C	1.49581e-17	-3.68066e-10	-1.42608
205281347	chr1:205281347:T:C	1.48508e-07	22.4844	-0.891791
205281747	chr1:205281747:G:A	1.59122e-17	-0.757739	-0.606507
205282098	chr1:205282098:C:T	1.55194e-17	-3.68066e-10	-1.38924
205282104	chr1:205282104:A:G	1.48155e-17	-3.68066e-10	-1.43566
205282752	chr1:205282752:T:C	2.77205e-06	25.5759	-1.05664
205282863	chr1:205282863:C:G	3.57419e-06	25.7432	-0.969754
205284047	chr1:205284047:A:G	1.55305e-17	-3.68066e-10	-1.38853
205284113	chr1:205284113:C:T	1.48196e-17	-3.68066e-10	-1.43538
205284591	chr1:205284591:C:T	1.48196e-17	-3.68066e-10	-1.43538
205285110	chr1:205285110:G:A	4.01467e-06	25.7721	-0.882409
205285843	chr1:205285843:C:T	6.74276e-17	1.51007	-1.43035
205286054	chr1:205286054:G:A	1.53061e-17	-3.68066e-10	-1.40308
205286310	chr1:205286310:T:C	9.18227e-07	23.8425	-0.428112
205286319	chr1:205286319:G:A	7.47052e-18	-2.12037	-4.18584e-10
205286446	chr1:205286446:G:A	1.48514e-17	-3.68066e-10	-1.43324
205287884	chr1:205287884:A:G	1.24461e-16	-3.68066e-10	0.692659
205288028	chr1:205288028:C:G	1.49026e-09	16.7533	0.237534
205288210	chr1:205288210:T:C	3.93769e-18	-1.32843	-1.43231
205288319	chr1:205288319:A:G	8.01936e-17	-2.00295	2.25607
205289191	chr1:205289191:G:A	1.58902e-17	-3.68066e-10	-1.36563
205289314	chr1:205289314:A:T	6.97476e-07	22.5455	0.593906
205289436	chr1:205289436:C:T	1.49803e-17	-3.68066e-10	-1.4246
205289604	chr1:205289604:G:A	1.34482e-07	22.3903	-0.896889
205290274	chr1:205290274:G:A	5.11873e-07	22.4003	0.429712
205290395	chr1:205290395:C:T	1.5575e-17	-3.68066e-10	-1.38566
205291007	chr1:205291007:G:A	1.69093e-17	-3.68066e-10	-1.30347
205291037	chr1:205291037:A:G	4.00112e-08	19.8937	0.387395
205291186	chr1:205291186:C:G	7.32289e-18	-0.854521	-1.28581
205291255	chr1:205291255:C:A	1.54223e-17	-3.68066e-10	-1.39552
205291888	chr1:205291888:G:A	3.28654e-07	23.0892	-0.702226
205292029	chr1:205292029:C:T	4.51916e-18	-1.27947	-1.34354
205292046	chr1:205292046:T:C	1.04201e-09	16.7321	-0.0990565
205292248	chr1:205292248:G:A	1.58684e-17	-3.68066e-10	-1.36701
205292328	chr1:205292328:G:A	1.50439e-17	-1.42036	-4.18584e-10
205292551	chr1:205292551:C:T	1.89399e-17	-3.68066e-10	-1.19006
205292835	chr1:205292835:T:C	3.49318e-16	2.12952	-0.404872
205292889	chr1:205292889:A:G	9.46318e-18	-0.682483	-1.20144
205292993	chr1:205292993:G:A	3.32043e-18	-2.13891	-0.792331
205293209	chr1:205293209:G:A	5.62486e-07	23.4941	-0.569829
205293375	chr1:205293375:C:T	4.50199e-18	-1.28655	-1.34027
205293646	chr1:205293646:G:A	1.83813e-17	-3.68066e-10	-1.22
205293828	chr1:205293828:T:C	2.04784e-17	-3.68066e-10	-1.11196
205294879	chr1:205294879:G:A	1.13797e-16	-3.68066e-10	0.603086
205295408	chr1:205295408:A:T	3.45439e-06	24.3482	0.391164
205295755	chr1:205295755:A:G	1.04186e-16	-3.68066e-10	0.514846
205296322	chr1:205296322:G:A	8.56932e-07	24.5332	-1.1879
205296462	chr1:205296462:C:T	8.33684e-18	-2.04123	0.0305836
205296534	chr1:205296534:A:C	1.52993e-17	-3.68066e-10	-1.40353
205296594	chr1:205296594:C:T	1.50794e-17	-3.68066e-10	-1.418
205296859	chr1:205296859:A:G	1.68844e-17	-3.68066e-10	-1.30494
205296875	chr1:205296875:C:T	1.61127e-17	-3.68066e-10	-1.35172
205297254	chr1:205297254:A:G	8.71367e-07	24.1202	-0.758161
205297287	chr1:205297287:C:T	1.81925e-16	1.07226	-4.18584e-10
205298064	chr1:205298064:C:T	1.19828e-16	-3.68066e-10	0.654725
205298886	chr1:205298886:C:A	1.28951e-06	24.507	-0.753096
205298969	chr1:205298969:C:T	9.74837e-07	24.1988	-0.724565
205299452	chr1:205299452:A:C	4.2572e-18	-1.50067	-1.18205
205299675	chr1:205299675:G:A	1.6366e-06	24.6715	-0.679175
205300024	chr1:205300024:A:G	1.56196e-17	-3.68066e-10	-1.38281
205300373	chr1:205300373:G:A	2.1188e-10	14.9387	0.101455
205300964	chr1:205300964:T:TG	6.91417e-16	-3.68066e-10	2.40741
205301197	chr1:205301197:C:T	1.58552e-17	-2.14423	0.77639
205301392	chr1:205301392:G:A	1.48469e-17	-3.68066e-10	-1.43354
205301848	chr1:205301848:G:A	1.57413e-17	-3.68066e-10	-1.37504
205301879	chr1:205301879:C:T	8.10487e-17	0.463197	-0.19948
205302003	chr1:205302003:A:C	2.6572e-17	-3.68066e-10	-0.851476
205302611	chr1:205302611:G:A	1.55453e-17	-1.38757	-4.18584e-10
205302757	chr1:205302757:G:A	1.84914e-18	-2.08282	-1.43379
205302780	chr1:205302780:A:G	1.55462e-17	-3.68066e-10	-1.38752
205302879	chr1:205302879:G:A	1.59664e-17	-3.68066e-10	-1.36085
205303202	chr1:205303202:C:T	1.52323e-17	-1.40791	-4.18584e-10
205303219	chr1:205303219:C:T	1.09145e-11	13.4269	-1.35263
205303392	chr1:205303392:C:T	2.03854e-17	-3.68066e-10	-1.11652
205303594	chr1:205303594:C:T	1.64596e-16	0.972159	-4.18584e-10
205303790	chr1:205303790:G:A	1.76423e-18	-2.14786	-1.41577
205303855	chr1:205303855:C:G	3.80569e-18	-1.35865	-1.43619
205304984	chr1:205304984:A:G	1.95377e-17	-3.68066e-10	-1.15899
205305002	chr1:205305002:C:T	4.33624e-17	-3.68066e-10	-0.36174
205305046	chr1:205305046:A:G	2.02672e-18	-2.0088	-1.41612
205305478	chr1:205305478:G:A	1.79668e-18	-2.13164	-1.41376
205305547	chr1:205305547:C:T	2.96895e-18	-1.62105	-1.42207
205306078	chr1:205306078:A:T	2.67581e-17	-3.68066e-10	-0.844495
205306079	chr1:205306079:G:T	2.65735e-17	-3.68066e-10	-0.851419
205306293	chr1:205306293:A:G	2.09729e-17	-3.68066e-10	-1.0881
205306660	chr1:205306660:A:G	1.49073e-17	-3.68066e-10	-1.42948
205306844	chr1:205306844:A:G	2.45258e-18	-1.7974	-1.43679
205306897	chr1:205306897:G:A	2.40079e-18	-1.925	-1.33054
205307108	chr1:205307108:G:A	1.53246e-17	-3.68066e-10	-1.40187
205307119	chr1:205307119:T:G	1.06319e-17	-1.73048	-0.0369946
205307673	chr1:205307673:C:A	2.98804e-18	-1.61788	-1.41884
205307810	chr1:205307810:C:T	1.82198e-18	-2.10185	-1.42956
205308543	chr1:205308543:A:G	3.06775e-17	-0.707804	-4.18584e-10
205308653	chr1:205308653:C:T	1.8755e-18	-2.08355	-1.41891
205309268	chr1:205309268:G:A	1.9085e-18	-2.09015	-1.39487
205310007	chr1:205310007:C:T	1.91057e-18	-2.074	-1.40993
205310271	chr1:205310271:CTCA:C	5.06469e-17	-3.68066e-10	-0.206455
205310484	chr1:205310484:C:T	5.34877e-16	3.5824	-1.4317
205310602	chr1:205310602:T:C	1.0219e-17	-1.80708	-4.18584e-10
205310848	chr1:205310848:TCTTAAGGCTCTACC:T	6.80473e-12	13.0109	-1.40907
205312473	chr1:205312473:A:G	1.54615e-15	4.13753	-0.925344
205312519	chr1:205312519:G:A	1.26036e-17	-1.59735	-4.18584e-10
205313237	chr1:205313237:A:G	9.26361e-17	-3.68066e-10	0.397346
205313547	chr1:205313547:A:G	1.63196e-17	-3.68066e-10	-1.33896
205313803	chr1:205313803:GT:G	1.75283e-18	-2.13309	-1.43701
205313820	chr1:205313820:C:T	2.47758e-17	-0.921466	-4.18584e-10
205314405	chr1:205314405:C:A	1.52424e-17	-3.68066e-10	-1.40725
205314413	chr1:205314413:C:T	3.03619e-18	-1.96977	-1.05096
205314715	chr1:205314715:G:A	6.12969e-14	8.14941	-1.25726
205314954	chr1:205314954:C:T	8.33604e-16	3.33673	-0.742299
205314960	chr1:205314960:C:T	2.67621e-17	-3.68066e-10	-0.844347
205315121	chr1:205315121:G:A	2.63806e-17	-3.68066e-10	-0.858706
205315266	chr1:205315266:A:C	3.03979e-18	-1.95573	-1.06382
205315367	chr1:205315367:A:G	2.14505e-18	-2.12191	-1.24626
205315554	chr1:205315554:C:T	2.13517e-18	-2.07104	-1.30175
205315688	chr1:205315688:C:T	2.2891e-17	-3.68066e-10	-1.00059
205315743	chr1:205315743:C:T	4.99511e-17	-3.68066e-10	-0.220289
205315812	chr1:205315812:G:T	1.34818e-17	-1.52999	-4.18584e-10
205316291	chr1:205316291:C:T	2.35987e-18	-2.03246	-1.24026
205316626	chr1:205316626:A:G	1.47976e-17	-3.68066e-10	-1.43687
205316698	chr1:205316698:A:T	1.62893e-17	-3.68066e-10	-1.34082
205317954	chr1:205317954:C:T	4.5383e-17	-0.316194	-4.18584e-10
205318196	chr1:205318196:T:C	1.5876e-12	11.4919	-1.34546
205318307	chr1:205318307:A:G	2.7476e-14	7.52444	-1.4347
205319443	chr1:205319443:A:T	1.76232e-18	-2.12775	-1.43696
205319544	chr1:205319544:C:G	1.5243e-17	-3.68066e-10	-1.40721
205319892	chr1:205319892:G:A	1.6315e-17	-3.68066e-10	-1.33925
205320153	chr1:205320153:G:A	1.57493e-17	-3.68066e-10	-1.37453
205320411	chr1:205320411:T:C	6.90063e-16	2.22363	0.181821
205320446	chr1:205320446:A:G	6.14579e-17	-3.68066e-10	-0.01298
205320644	chr1:205320644:G:A	1.79203e-16	-3.68066e-10	1.05719
205320737	chr1:205320737:G:A	1.89078e-16	2.08205	-0.971225
205320987	chr1:205320987:A:G	1.51186e-17	-3.68066e-10	-1.41541
205321666	chr1:205321666:G:A	5.31044e-16	2.54295	-0.399441
205321732	chr1:205321732:G:C	6.20862e-17	-0.00280836	-4.18584e-10
205322468	chr1:205322468:T:C	3.56168e-16	1.71821	0.0258651
205322540	chr1:205322540:T:C	8.41343e-16	2.91633	-0.312664
205322625	chr1:205322625:T:G	1.67309e-17	-3.68066e-10	-1.31407
205323221	chr1:205323221:C:G	1.70356e-17	-3.68066e-10	-1.29603
205323292	chr1:205323292:T:C	3.72201e-16	1.7912	-0.00309521
205323299	chr1:205323299:G:T	1.93629e-17	-3.68066e-10	-1.16797
205323562	chr1:205323562:G:A	1.97583e-15	3.45427	0.00314312
205323585	chr1:205323585:C:T	2.16189e-15	3.51676	0.030645
205323647	chr1:205323647:A:G	2.06324e-15	3.47233	0.0283722
205323836	chr1:205323836:A:G	4.09365e-16	2.43816	-0.554884
205324049	chr1:205324049:TAAAC:T	2.51824e-17	-0.905189	-4.18584e-10
205324772	chr1:205324772:GA:G	4.6538e-16	1.75695	0.254574
205324880	chr1:205324880:A:C	1.49335e-17	-3.68066e-10	-1.42773
205324924	chr1:205324924:C:T	1.60188e-17	-3.68066e-10	-1.35757
205324944	chr1:205324944:G:A	2.11023e-16	1.58036	-0.359722
205325325	chr1:205325325:G:A	4.41112e-17	-3.68066e-10	-0.344619
205325347	chr1:205325347:A:G	1.8522e-17	-3.68066e-10	-1.21237
205325900	chr1:205325900:ATT:A	1.07811e-16	-3.68066e-10	0.54905
205326033	chr1:205326033:C:T	5.93606e-16	1.54027	0.714616
205326037	chr1:205326037:G:C	5.5686e-16	1.50363	0.68735
205326080	chr1:205326080:A:G	4.48339e-17	-0.328369	-4.18584e-10
205326095	chr1:205326095:G:A	5.80169e-16	1.45857	0.773413
205326098	chr1:205326098:A:G	5.49071e-16	1.42446	0.752435
205326114	chr1:205326114:T:C	1.49683e-17	-3.68066e-10	-1.4254
205326341	chr1:205326341:T:C	6.21171e-16	1.77978	0.520495
205326448	chr1:205326448:G:A	1.67001e-17	-3.68066e-10	-1.31592
205326524	chr1:205326524:A:C	1.29057e-16	0.728918	-4.18584e-10
205326616	chr1:205326616:G:A	1.54276e-17	-3.68066e-10	-1.39517
205326779	chr1:205326779:C:T	2.79628e-18	-1.8648	-1.23824
205326871	chr1:205326871:A:G	5.27219e-16	1.73129	0.404995
205326909	chr1:205326909:A:G	1.52482e-17	-3.68066e-10	-1.40687
205327061	chr1:205327061:C:G	3.912e-16	-3.68066e-10	1.83789
205327238	chr1:205327238:C:T	3.88196e-17	-0.472408	-4.18584e-10
205327427	chr1:205327427:C:T	4.16742e-15	3.55148	0.652244
205327435	chr1:205327435:C:T	4.91663e-15	3.23674	1.13231
205327543	chr1:205327543:G:A	1.04812e-17	-1.78175	-4.18584e-10
205327914	chr1:205327914:C:T	1.65659e-17	-3.68066e-10	-1.32399
205328103	chr1:205328103:A:T	3.56129e-15	2.69102	1.35553
205328214	chr1:205328214:G:A	7.26001e-18	-2.14895	-4.18584e-10
205328279	chr1:205328279:A:C	1.94032e-17	-3.68066e-10	-1.16589
205328643	chr1:205328643:A:G	2.65124e-16	2.10912	-0.660259
205328752	chr1:205328752:G:A	2.669e-15	4.03095	-0.272825
205329179	chr1:205329179:G:A	2.40065e-17	-3.68066e-10	-0.953009
205329327	chr1:205329327:G:A	1.73458e-17	-3.68066e-10	-1.27798
205329388	chr1:205329388:C:T	1.8814e-15	3.95323	-0.544788
205329446	chr1:205329446:C:G	3.04663e-16	-0.873076	2.46095
205329669	chr1:205329669:C:G	2.12139e-15	4.23777	-0.70928
205329731	chr1:205329731:G:C	1.76271e-15	3.95998	-0.616706
205329878	chr1:205329878:A:G	2.9313e-15	4.49787	-0.645998
205330305	chr1:205330305:A:G	3.05021e-15	4.52402	-0.632391
205330402	chr1:205330402:C:T	2.29534e-18	-1.86483	-1.43562
205330509	chr1:205330509:G:A	6.29084e-16	1.83445	0.478478
205330513	chr1:205330513:A:AT	8.94698e-18	-1.94002	-4.18584e-10
205330726	chr1:205330726:G:A	4.8619e-17	-3.68066e-10	-0.247319
205331284	chr1:205331284:G:A	3.11515e-15	4.287	-0.374305
205331384	chr1:205331384:G:A	2.6286e-15	4.40624	-0.663364
205331780	chr1:205331780:T:C	3.36513e-15	4.61022	-0.620333
205332099	chr1:205332099:A:G	2.7038e-15	4.44971	-0.678634
205332102	chr1:205332102:A:G	2.76663e-15	4.47666	-0.682606
205332339	chr1:205332339:T:C	2.89906e-15	4.46889	-0.628083
205332583	chr1:205332583:CATGG:C	2.83957e-15	4.46267	-0.642591
205332619	chr1:205332619:G:C	3.05853e-15	4.50812	-0.613767
205332894	chr1:205332894:A:G	7.9934e-16	1.82856	0.723897
205333215	chr1:205333215:T:G	1.49118e-17	-3.68066e-10	-1.42918
205333353	chr1:205333353:C:T	4.84185e-17	-3.68066e-10	-0.251452
205333442	chr1:205333442:T:A	2.62096e-15	4.41111	-0.671141
205333546	chr1:205333546:A:G	2.64871e-15	4.40824	-0.657744
205333561	chr1:205333561:T:G	1.9982e-17	-3.68066e-10	-1.1365
205333593	chr1:205333593:C:T	1.50917e-17	-3.68066e-10	-1.41719
205333668	chr1:205333668:G:T	1.59043e-17	-3.68066e-10	-1.36474
205333845	chr1:205333845:C:T	4.75605e-17	-3.68066e-10	-0.269331
205333952	chr1:205333952:CTCTT:C	4.32759e-17	0.937282	-1.30102
205334108	chr1:205334108:C:T	4.13503e-16	-3.68066e-10	1.89333
205334134	chr1:205334134:A:G	2.81643e-16	-3.68066e-10	1.50931
205334224	chr1:205334224:C:T	1.20928e-14	3.63078	1.63825
205334544	chr1:205334544:T:C	1.84947e-18	-2.12392	-1.39251
205334570	chr1:205334570:T:G	2.0803e-17	-3.68066e-10	-1.09624
205334638	chr1:205334638:C:T	2.56071e-15	4.38461	-0.667905
205334703	chr1:205334703:C:G	4.59025e-17	-3.68066e-10	-0.304812
205334723	chr1:205334723:G:A	1.90695e-17	-1.18324	-4.18584e-10
205334824	chr1:205334824:T:C	4.88525e-16	-3.68066e-10	2.06006
205334982	chr1:205334982:T:A	4.6879e-17	-3.68066e-10	-0.283763
205335020	chr1:205335020:T:C	2.49819e-15	4.34562	-0.653634
205335195	chr1:205335195:G:T	2.50176e-15	4.35974	-0.666322
205335202	chr1:205335202:A:G	2.48571e-15	4.34546	-0.658482
205335246	chr1:205335246:T:C	1.47939e-17	-3.68066e-10	-1.43712
205335441	chr1:205335441:C:T	2.73042e-15	4.43265	-0.651769
205335571	chr1:205335571:T:C	2.72605e-15	4.42869	-0.649418
205335678	chr1:205335678:A:G	3.88524e-18	-1.6545	-1.11965
205335920	chr1:205335920:A:C	9.83665e-15	3.68083	1.3817
205336135	chr1:205336135:G:C	1.55767e-17	-3.68066e-10	-1.38556
205336321	chr1:205336321:C:T	3.44434e-15	4.5502	-0.53705
205336556	chr1:205336556:A:G	9.0132e-18	-1.59666	-0.335984
205336797	chr1:205336797:G:A	1.2691e-14	3.72491	1.59241
205336974	chr1:205336974:C:T	1.32296e-14	3.76154	1.59733
205337317	chr1:205337317:C:T	1.11347e-14	3.72429	1.4622
205337465	chr1:205337465:G:A	1.93955e-17	-3.68066e-10	-1.16629
205337567	chr1:205337567:C:T	4.25277e-16	-3.68066e-10	1.92141
205338207	chr1:205338207:G:A	2.06289e-17	-3.68066e-10	-1.10464
205338242	chr1:205338242:C:T	1.66254e-17	-1.3204	-4.18584e-10
205338607	chr1:205338607:T:C	2.01632e-17	-3.68066e-10	-1.12747
205338661	chr1:205338661:G:A	8.65302e-15	3.56082	1.37351
205338949	chr1:205338949:G:A	8.64374e-15	3.55155	1.38171
205339207	chr1:205339207:G:A	4.78586e-15	3.3901	0.951987
205339240	chr1:205339240:C:T	4.98519e-15	3.46835	0.914541
205339463	chr1:205339463:C:T	2.88089e-15	2.86343	0.971098
205339464	chr1:205339464:G:A	9.41284e-18	-2.07034	0.181081
205339786	chr1:205339786:G:A	1.65144e-17	-3.68066e-10	-1.3271
205340083	chr1:205340083:T:C	4.04835e-15	2.90615	1.26858
205340254	chr1:205340254:A:G	3.38552e-15	3.11578	0.880149
205340266	chr1:205340266:C:T	3.55276e-15	3.07601	0.968139
205341078	chr1:205341078:T:C	4.75324e-18	-2.00167	-0.570838
205341395	chr1:205341395:A:T	2.28942e-17	-3.68066e-10	-1.00045
205341736	chr1:205341736:T:C	6.35807e-18	-1.72065	-0.560962
205341807	chr1:205341807:T:C	5.08919e-18	-1.7685	-0.735713
205341851	chr1:205341851:A:G	4.925e-18	-1.73846	-0.798545
205341938	chr1:205341938:C:T	4.74848e-18	-2.06944	-0.504072
205341993	chr1:205341993:T:G	6.58718e-18	-1.55979	-0.686413
205342133	chr1:205342133:T:G	1.52591e-17	-3.68066e-10	-1.40616
205342340	chr1:205342340:G:A	1.55755e-17	-3.68066e-10	-1.38563
205342502	chr1:205342502:G:A	4.9867e-18	-1.14773	-1.37683
205342823	chr1:205342823:AGGACTTAGTGAAACGC:A	9.89751e-18	-0.937165	-0.901885
205343118	chr1:205343118:T:C	2.32098e-17	-3.68066e-10	-0.986757
205343476	chr1:205343476:G:A	1.63331e-17	-3.68066e-10	-1.33814
205343639	chr1:205343639:G:T	2.95044e-17	-1.35796	0.611169
205343978	chr1:205343978:A:G	1.55272e-17	-3.68066e-10	-1.38874
205344292	chr1:205344292:C:T	9.5825e-17	-3.68066e-10	0.43119
205344508	chr1:205344508:C:T	2.51632e-17	-3.68066e-10	-0.905951
205344714	chr1:205344714:G:A	1.52444e-17	-3.68066e-10	-1.40712
205344793	chr1:205344793:T:C	7.70413e-18	-1.53414	-0.555433
205344835	chr1:205344835:A:T	2.40656e-17	-3.68066e-10	-0.950548
205344870	chr1:205344870:T:C	3.08179e-17	-3.68066e-10	-0.703236
205344880	chr1:205344880:C:T	2.05701e-17	-3.68066e-10	-1.1075
205344898	chr1:205344898:A:G	2.31764e-17	-3.68066e-10	-0.9882
205344927	chr1:205344927:C:T	2.18428e-15	-3.68066e-10	3.55771
205345358	chr1:205345358:C:A	2.30931e-17	-3.68066e-10	-0.991799
205345437	chr1:205345437:A:C	7.56178e-18	-1.50432	-0.60391
205345606	chr1:205345606:T:G	4.68535e-17	-3.68066e-10	-0.284307
205345697	chr1:205345697:C:T	5.94496e-17	-3.68066e-10	-0.0462032
205345742	chr1:205345742:A:G	5.92677e-17	-3.68066e-10	-0.0492692
205345796	chr1:205345796:C:T	7.60959e-17	-3.68066e-10	0.200662
205345957	chr1:205345957:C:T	5.61569e-18	-1.58966	-0.816113
205346034	chr1:205346034:A:G	4.74744e-18	-1.60561	-0.968118
205346114	chr1:205346114:C:G	6.80391e-17	-1.38473	1.47348
205346342	chr1:205346342:A:G	2.22777e-17	-3.68066e-10	-1.02775
205346460	chr1:205346460:C:T	2.05278e-17	-3.68066e-10	-1.10955
205346627	chr1:205346627:T:C	2.47324e-17	-3.68066e-10	-0.923219
205346695	chr1:205346695:A:G	3.91773e-18	-1.40736	-1.35846
205346881	chr1:205346881:T:C	7.98006e-18	-0.818163	-1.23622
205347182	chr1:205347182:C:A	1.63973e-17	-3.68066e-10	-1.33422
205347221	chr1:205347221:C:T	4.64581e-17	-3.68066e-10	-0.292782
205347233	chr1:205347233:C:T	3.32478e-17	-3.68066e-10	-0.627344
205347342	chr1:205347342:C:T	9.0041e-18	-0.770812	-1.16284
205347535	chr1:205347535:A:G	6.09405e-16	3.71827	-1.43712
205347544	chr1:205347544:C:T	4.64632e-17	-3.68066e-10	-0.292672
205347667	chr1:205347667:A:G	2.37855e-17	-0.962255	-4.18584e-10
205347695	chr1:205347695:A:G	3.32165e-17	-3.68066e-10	-0.628287
205348264	chr1:205348264:T:A	2.99795e-18	-2.02642	-1.00699
205348316	chr1:205348316:G:A	2.25939e-17	-3.68066e-10	-1.01365
205348375	chr1:205348375:C:T	2.85041e-18	-2.14974	-0.934127
205348431	chr1:205348431:C:T	3.35326e-17	-3.68066e-10	-0.618816
205348548	chr1:205348548:T:C	8.9376e-18	-0.803611	-1.13746
205348551	chr1:205348551:T:C	2.26611e-17	-3.68066e-10	-1.01068
205349193	chr1:205349193:T:C	6.72219e-18	-0.960773	-1.26515
205349396	chr1:205349396:C:T	3.58737e-18	-1.4272	-1.42671
205349532	chr1:205349532:T:C	1.5164e-17	-3.68066e-10	-1.41241
205349548	chr1:205349548:T:C	2.91012e-18	-1.93414	-1.129
205349652	chr1:205349652:A:T	1.72916e-17	-3.68066e-10	-1.28111
205349855	chr1:205349855:C:T	3.40178e-18	-1.83108	-1.07595
205349873	chr1:205349873:T:C	8.11686e-17	0.265196	-4.18584e-10
205350099	chr1:205350099:G:A	3.15349e-18	-1.7359	-1.24693
205350218	chr1:205350218:C:A	3.47994e-18	-1.8097	-1.07461
205350334	chr1:205350334:C:T	3.55214e-18	-1.81115	-1.05264
205350458	chr1:205350458:C:G	1.63978e-17	-3.68066e-10	-1.33419
205351075	chr1:205351075:C:T	2.8227e-17	-3.68066e-10	-0.791054
205351110	chr1:205351110:T:G	1.48121e-17	-3.68066e-10	-1.43589
205351242	chr1:205351242:A:G	2.91852e-18	-2.0769	-0.983358
205351341	chr1:205351341:G:A	4.50787e-18	-1.83419	-0.791317
205351582	chr1:205351582:A:G	2.70536e-18	-1.82406	-1.31204
205351689	chr1:205351689:C:T	2.14466e-18	-2.09797	-1.27039
205351730	chr1:205351730:T:C	3.53336e-18	-1.95122	-0.917862
205351744	chr1:205351744:C:T	3.5099e-18	-1.98423	-0.891515
205351747	chr1:205351747:C:T	3.47765e-18	-1.97031	-0.914662
205351846	chr1:205351846:G:C	2.75853e-18	-1.69021	-1.42642
205351956	chr1:205351956:C:T	2.69879e-18	-1.80175	-1.33678
205352092	chr1:205352092:A:C	1.59899e-17	-3.68066e-10	-1.35937
205352302	chr1:205352302:C:A	6.7649e-17	-3.68066e-10	0.0829995
205352590	chr1:205352590:G:A	1.50603e-17	-3.68066e-10	-1.41927
205352705	chr1:205352705:T:C	2.40608e-18	-2.09493	-1.1584
205352731	chr1:205352731:G:T	4.05617e-17	-3.68066e-10	-0.428508
205353000	chr1:205353000:G:C	3.23125e-18	-2.1295	-0.828968
205353213	chr1:205353213:A:G	2.37297e-18	-1.86149	-1.4057
205353226	chr1:205353226:T:G	2.09535e-17	-3.68066e-10	-1.08903
205353311	chr1:205353311:A:G	2.56259e-17	-3.68066e-10	-0.887731
205353391	chr1:205353391:T:C	2.7306e-18	-2.11323	-1.01358
205353649	chr1:205353649:T:C	2.91404e-18	-1.74509	-1.3167
205353661	chr1:205353661:C:T	8.17758e-17	0.232683	0.0399652
205353681	chr1:205353681:C:T	2.7285e-18	-1.87325	-1.25433
205353806	chr1:205353806:C:T	6.28969e-17	0.321601	-0.311437
205353846	chr1:205353846:A:G	4.95963e-17	-0.153048	-0.0743698
205353948	chr1:205353948:T:C	2.97558e-18	-1.723	-1.31789
205354332	chr1:205354332:T:C	1.56774e-17	-3.68066e-10	-1.37911
205354389	chr1:205354389:G:T	1.72264e-17	-3.68066e-10	-1.28489
205354559	chr1:205354559:G:A	2.97599e-18	-1.7292	-1.31156
205354619	chr1:205354619:G:A	8.30076e-17	0.201465	0.086135
205354696	chr1:205354696:T:C	1.57393e-17	-3.68066e-10	-1.37517
205354897	chr1:205354897:G:A	2.91496e-18	-1.74589	-1.31559
205354925	chr1:205354925:G:A	2.70848e-18	-1.76871	-1.36624
205355123	chr1:205355123:G:A	8.31254e-18	-2.01357	-4.18584e-10
205355155	chr1:205355155:T:C	3.10407e-18	-1.66968	-1.32894
205355392	chr1:205355392:G:A	7.47957e-17	-3.68066e-10	0.183428
205355456	chr1:205355456:A:G	1.47921e-17	-3.68066e-10	-1.43724
205355597	chr1:205355597:G:A	9.31288e-17	0.969589	-0.566938
205355619	chr1:205355619:G:A	8.69412e-17	0.942643	-0.608743
205356046	chr1:205356046:C:T	1.01209e-16	-3.68066e-10	0.485856
205356330	chr1:205356330:G:A	8.95305e-17	-0.0168867	0.380133
205356481	chr1:205356481:C:A	9.11034e-17	1.4375	-1.05683
205357207	chr1:205357207:C:G	1.87522e-17	-3.68066e-10	-1.20002
205357604	chr1:205357604:A:G	2.70779e-17	-3.68066e-10	-0.832614
205357695	chr1:205357695:T:C	3.48684e-18	-2.14987	-0.732464
205357710	chr1:205357710:T:G	1.65671e-17	-3.68066e-10	-1.32391
205357955	chr1:205357955:G:C	2.07664e-16	-2.11525	3.31984
205358019	chr1:205358019:C:T	3.86728e-18	-2.07226	-0.706521
205358074	chr1:205358074:A:G	1.3514e-17	-1.52761	-4.18584e-10
205358109	chr1:205358109:A:G	6.00092e-18	-1.90407	-0.435347
205358153	chr1:205358153:A:G	2.47439e-18	-1.87698	-1.34836
205358184	chr1:205358184:A:G	1.49373e-17	-3.68066e-10	-1.42747
205358289	chr1:205358289:C:A	1.55051e-17	-3.68066e-10	-1.39017
205358388	chr1:205358388:T:C	1.70084e-17	-3.68066e-10	-1.29763
205358743	chr1:205358743:C:T	1.50488e-17	-3.68066e-10	-1.42003
205359129	chr1:205359129:T:C	2.02857e-17	-3.68066e-10	-1.12142
205360374	chr1:205360374:G:A	4.24645e-17	-3.68066e-10	-0.382664
205360672	chr1:205360672:C:G	7.40398e-18	-2.12932	-4.18584e-10
205361106	chr1:205361106:C:T	2.0173e-17	-3.68066e-10	-1.12699
205361449	chr1:205361449:T:C	2.39258e-18	-2.05321	-1.20575
205361528	chr1:205361528:A:C	3.36264e-17	-3.68066e-10	-0.616021
205361833	chr1:205361833:C:T	3.98172e-17	-3.68066e-10	-0.447034
205362354	chr1:205362354:T:A	1.94e-18	-2.11801	-1.35064
205362746	chr1:205362746:G:A	2.98953e-18	-1.99814	-1.03807
205362871	chr1:205362871:A:G	6.72893e-18	-2.13845	-0.0864694
205363376	chr1:205363376:A:G	3.87141e-17	-3.68066e-10	-0.475129
205363401	chr1:205363401:C:T	6.68441e-18	-2.14134	-0.0902183
205363804	chr1:205363804:T:A	2.95901e-18	-1.90035	-1.14613
205364283	chr1:205364283:G:A	2.60386e-17	-3.68066e-10	-0.871754
205364696	chr1:205364696:T:C	7.31683e-18	-2.14116	-4.18584e-10
205365170	chr1:205365170:G:A	2.65381e-17	-3.68066e-10	-0.852751
205365281	chr1:205365281:T:C	7.26397e-18	-2.14931	0.000899443
205365348	chr1:205365348:T:C	3.97548e-18	-2.14729	-0.603898
205365375	chr1:205365375:T:A	2.06564e-18	-2.14935	-1.25654
205365402	chr1:205365402:A:G	2.10126e-17	-3.68066e-10	-1.08621
205365447	chr1:205365447:T:A	2.52579e-17	-3.68066e-10	-0.902194
205365682	chr1:205365682:T:TAA	2.33405e-18	-2.14817	-1.13556
205365811	chr1:205365811:G:C	2.32489e-18	-2.14662	-1.14104
205366016	chr1:205366016:T:C	3.72337e-17	-3.68066e-10	-0.514118
205366072	chr1:205366072:TCC:T	3.73149e-17	-3.68066e-10	-0.511939
205366077	chr1:205366077:T:C	3.61182e-18	-2.0411	-0.80602
205366141	chr1:205366141:GC:G	1.16015e-17	-1.6802	-4.18584e-10
205366266	chr1:205366266:G:A	1.79347e-17	-3.68066e-10	-1.2446
205366354	chr1:205366354:G:A	2.8166e-17	-3.68066e-10	-0.793217
205366411	chr1:205366411:T:C	3.73149e-17	-3.68066e-10	-0.511939
205366707	chr1:205366707:C:T	6.2667e-17	-3.68066e-10	0.00650138
205366974	chr1:205366974:G:A	7.52977e-18	-2.11247	-4.18584e-10
205367026	chr1:205367026:T:A	2.10496e-17	-3.68066e-10	-1.08445
205367273	chr1:205367273:T:C	3.73149e-17	-3.68066e-10	-0.511939
205367312	chr1:205367312:T:C	2.35591e-18	-2.14288	-1.13153
205367415	chr1:205367415:C:G	2.21726e-18	-2.14359	-1.19147
205367681	chr1:205367681:A:G	1.74038e-16	1.02794	-4.18584e-10
205367722	chr1:205367722:C:T	1.73975e-17	-3.68066e-10	-1.27501
205367747	chr1:205367747:C:T	2.33417e-18	-2.14479	-1.13888
205368232	chr1:205368232:T:C	2.43453e-17	-0.938993	-4.18584e-10
205368257	chr1:205368257:G:A	6.76935e-17	-3.68066e-10	0.0836567
205368423	chr1:205368423:C:G	2.55941e-17	-3.68066e-10	-0.88897
205368686	chr1:205368686:T:G	1.96102e-17	-2.05454	0.899253
205368708	chr1:205368708:T:C	1.61232e-17	-2.03664	0.685568
205368709	chr1:205368709:G:A	7.98985e-18	-2.05316	-4.18584e-10
205369068	chr1:205369068:T:C	3.64164e-17	-3.68066e-10	-0.536312
205369158	chr1:205369158:T:A	3.51015e-17	-3.68066e-10	-0.57309
205369215	chr1:205369215:A:G	2.27635e-18	-2.1002	-1.20856
205369555	chr1:205369555:G:T	1.9502e-18	-2.11668	-1.34672
205369659	chr1:205369659:T:TA	1.58748e-17	-3.68066e-10	-1.3666
205369840	chr1:205369840:C:T	6.90641e-18	-2.14649	-0.0523957
205369848	chr1:205369848:G:A	2.4024e-17	-0.952279	-4.18584e-10
205369991	chr1:205369991:G:A	5.51067e-18	-2.14986	-0.27479
205370289	chr1:205370289:T:C	1.47968e-17	-3.68066e-10	-1.43692
205370385	chr1:205370385:G:A	3.28345e-17	-3.68066e-10	-0.639852
205370389	chr1:205370389:A:G	8.09652e-18	-2.14698	0.107082
205370414	chr1:205370414:A:G	6.91465e-18	-2.1493	-0.0483866
205371131	chr1:205371131:G:A	2.22778e-17	-3.68066e-10	-1.02774
205371141	chr1:205371141:G:A	2.34148e-18	-1.93816	-1.34239
205371224	chr1:205371224:A:G	1.47967e-17	-3.68066e-10	-1.43693
205371456	chr1:205371456:C:T	1.09424e-16	-3.68066e-10	0.563901
205371637	chr1:205371637:G:A	5.79814e-18	-2.13759	-0.236209
205372255	chr1:205372255:C:T	5.43296e-18	-2.13366	-0.305192
205372687	chr1:205372687:T:C	7.42031e-18	-2.12711	-4.18584e-10
205373220	chr1:205373220:A:C	2.57353e-18	-1.7493	-1.43675
205373223	chr1:205373223:G:A	4.76922e-18	-2.12865	-0.440504
205373228	chr1:205373228:C:T	2.35261e-17	-3.68066e-10	-0.97322
205373322	chr1:205373322:T:G	4.85098e-18	-2.11165	-0.440504
205373387	chr1:205373387:A:G	1.63977e-17	-3.68066e-10	-1.33419
205373524	chr1:205373524:T:G	4.89113e-18	-2.1068	-0.437112
205374061	chr1:205374061:A:G	7.45526e-18	-2.12241	-4.18584e-10
205374124	chr1:205374124:C:T	2.89881e-17	-3.68066e-10	-0.764447
205374500	chr1:205374500:T:C	6.59228e-18	-2.05934	-0.18609
205374520	chr1:205374520:G:A	2.24885e-17	-2.0733	1.05497
205374712	chr1:205374712:G:C	3.21457e-18	-2.05897	-0.904672
205374933	chr1:205374933:T:C	7.33176e-18	-2.10084	-0.0382777
205375145	chr1:205375145:C:G	1.52014e-17	-3.68066e-10	-1.40994
205375269	chr1:205375269:C:T	3.5985e-18	-1.80871	-1.04211
205375544	chr1:205375544:G:A	6.46681e-18	-2.06811	-0.196537
205375743	chr1:205375743:G:A	5.82276e-17	-3.68066e-10	-0.0669728
205375780	chr1:205375780:T:A	2.28417e-17	-3.68066e-10	-1.00274
205376058	chr1:205376058:C:G	1.51821e-17	-3.68066e-10	-1.41121
205376081	chr1:205376081:C:T	2.96508e-18	-1.99702	-1.04741
205376289	chr1:205376289:C:T	1.55593e-17	-3.68066e-10	-1.38668
205376429	chr1:205376429:A:G	1.51462e-17	-3.68066e-10	-1.41358
205376797	chr1:205376797:TTTC:T	2.33393e-17	-3.68066e-10	-0.981193
205376903	chr1:205376903:C:T	1.48565e-17	-3.68066e-10	-1.43289
205377201	chr1:205377201:ATTTG:A	6.269e-18	-2.12405	-0.171667
205377476	chr1:205377476:C:T	1.63766e-17	-3.68066e-10	-1.33548
205377605	chr1:205377605:A:G	9.77021e-18	-2.11157	0.259571
205378761	chr1:205378761:C:T	2.15339e-18	-2.1477	-1.21659
205379051	chr1:205379051:C:A	6.90808e-17	-3.68066e-10	0.103944
205379087	chr1:205379087:C:A	3.36382e-18	-2.14987	-0.768387
205379147	chr1:205379147:C:T	6.06376e-18	-2.10281	-0.22619
205379148	chr1:205379148:G:A	2.08594e-18	-2.14843	-1.24768
205379301	chr1:205379301:C:T	2.99095e-17	-3.68066e-10	-0.733156
205380274	chr1:205380274:C:T	5.83677e-18	-2.09558	-0.271574
205380275	chr1:205380275:C:T	1.99766e-18	-2.14968	-1.28968
205380468	chr1:205380468:C:A	2.90251e-17	-3.68066e-10	-0.763172
205380542	chr1:205380542:C:T	4.35409e-18	-2.14205	-0.518168
205381100	chr1:205381100:C:T	3.32434e-18	-2.14881	-0.781253
205381996	chr1:205381996:G:A	1.79405e-18	-2.11418	-1.43267
205382356	chr1:205382356:G:A	5.30482e-17	-3.68066e-10	-0.160131
205382656	chr1:205382656:G:A	1.83137e-18	-2.14296	-1.38331
205382897	chr1:205382897:T:C	2.18766e-17	-3.68066e-10	-1.04592
205382989	chr1:205382989:C:A	1.84095e-18	-2.13626	-1.38479
205383031	chr1:205383031:G:A	1.51877e-17	-3.68066e-10	-1.41085
205383638	chr1:205383638:T:C	2.66733e-17	-3.68066e-10	-0.847669
205384087	chr1:205384087:C:T	3.14508e-18	-2.13833	-0.847162
205384242	chr1:205384242:G:T	5.17738e-17	-3.68066e-10	-0.184448
205384339	chr1:205384339:C:T	1.49257e-17	-3.68066e-10	-1.42825
205384364	chr1:205384364:A:C	2.51998e-18	-2.11214	-1.09494
205384786	chr1:205384786:C:T	2.61165e-17	-3.68066e-10	-0.868764
205384897	chr1:205384897:T:C	3.97892e-18	-2.09343	-0.656893
205384945	chr1:205384945:G:A	2.68051e-18	-2.14978	-0.995552
205385056	chr1:205385056:C:T	1.6209e-17	-3.68066e-10	-1.34577
205385273	chr1:205385273:CTG:C	3.62956e-17	-3.68066e-10	-0.539637
205385382	chr1:205385382:T:C	1.58471e-17	-3.68066e-10	-1.36834
205385567	chr1:205385567:C:T	2.43871e-18	-2.12516	-1.1147
205386132	chr1:205386132:C:T	2.53397e-17	-3.68066e-10	-0.898961
205386217	chr1:205386217:C:T	1.48596e-17	-3.68066e-10	-1.43269
205386405	chr1:205386405:G:A	1.64745e-17	-3.68066e-10	-1.32952
205386496	chr1:205386496:G:A	3.53438e-17	-3.68066e-10	-0.566211
205386775	chr1:205386775:C:T	2.53182e-18	-2.12984	-1.07256
205387112	chr1:205387112:A:G	3.85489e-17	-3.68066e-10	-0.479406
205387879	chr1:205387879:C:T	3.85319e-17	-3.68066e-10	-0.479847
205388015	chr1:205388015:G:A	1.64968e-17	-3.68066e-10	-1.32816
205388197	chr1:205388197:T:C	1.48447e-17	-3.68066e-10	-1.43369
205388224	chr1:205388224:A:G	3.26343e-17	-1.73131	1.08534
205388230	chr1:205388230:G:T	1.49127e-17	-3.68066e-10	-1.42912
205388245	chr1:205388245:T:G	1.52739e-17	-3.68066e-10	-1.40519
205388406	chr1:205388406:G:A	1.74262e-17	-3.68066e-10	-1.27336
205388440	chr1:205388440:C:T	1.19472e-17	-0.410817	-1.24002
205388452	chr1:205388452:G:T	4.6372e-17	-3.68066e-10	-0.294636
205388762	chr1:205388762:C:T	5.97524e-18	-2.09271	-0.250997
205388828	chr1:205388828:G:A	1.75335e-17	-0.212823	-1.05439
205389294	chr1:205389294:C:T	1.72198e-17	-3.68066e-10	-1.28527
205389466	chr1:205389466:T:C	3.51198e-17	0.092052	-0.664619
205389494	chr1:205389494:G:A	1.55219e-17	-0.103768	-1.28531
205389571	chr1:205389571:C:T	1.85429e-17	-3.68066e-10	-1.21125
205389587	chr1:205389587:G:A	3.06776e-17	-1.68984	0.982045
205389613	chr1:205389613:T:C	3.38664e-18	-2.06572	-0.845778
205390050	chr1:205390050:T:C	1.6304e-17	-3.68066e-10	-1.33993
205390057	chr1:205390057:T:TA	2.58282e-18	-2.14242	-1.04003
205390217	chr1:205390217:T:C	1.69335e-17	-3.68066e-10	-1.30204
205390218	chr1:205390218:G:A	2.22376e-17	-3.68066e-10	-1.02955
205391197	chr1:205391197:T:C	1.27677e-17	-1.60807	0.0236568
205391309	chr1:205391309:C:T	1.98917e-17	-3.68066e-10	-1.14103
205391565	chr1:205391565:A:C	3.23789e-17	-3.68066e-10	-0.653827
205391829	chr1:205391829:C:T	2.99871e-18	-2.00256	-1.03059
205391978	chr1:205391978:G:A	1.5802e-17	-3.68066e-10	-1.3712
205391994	chr1:205391994:C:G	1.97947e-18	-2.01131	-1.43719
205392017	chr1:205392017:A:C	1.50944e-17	-3.68066e-10	-1.41701
205392040	chr1:205392040:G:C	2.22494e-17	-3.68066e-10	-1.02902
205392810	chr1:205392810:G:A	1.50889e-17	-3.68066e-10	-1.41737
205392965	chr1:205392965:C:T	4.43267e-17	-3.68066e-10	-0.339746
205392990	chr1:205392990:T:A	1.74216e-17	-3.68066e-10	-1.27362
205393032	chr1:205393032:C:T	1.63684e-17	-3.68066e-10	-1.33598
205393108	chr1:205393108:A:G	2.27134e-17	-1.62429	0.615911
205393121	chr1:205393121:A:G	2.04284e-18	-1.9814	-1.4356
205393282	chr1:205393282:A:G	2.29064e-17	-3.68066e-10	-0.999916
205393389	chr1:205393389:AG:A	2.05613e-18	-2.05142	-1.35909
205393473	chr1:205393473:C:T	1.81418e-17	-3.68066e-10	-1.23312
205394247	chr1:205394247:A:G	2.47199e-17	-3.68066e-10	-0.923725
205394425	chr1:205394425:C:A	2.07458e-18	-1.96741	-1.43417
205394621	chr1:205394621:G:A	2.07336e-17	-3.68066e-10	-1.09958
205394631	chr1:205394631:C:T	1.45611e-17	-1.83798	0.384996
205394662	chr1:205394662:G:A	1.64237e-17	-3.68066e-10	-1.33261
205394770	chr1:205394770:C:T	2.86892e-18	-2.03218	-1.04522
205394784	chr1:205394784:T:C	4.3979e-18	-2.14873	-0.501473
205394844	chr1:205394844:G:A	2.40657e-18	-2.05301	-1.20012
205395226	chr1:205395226:G:A	2.54351e-17	-3.68066e-10	-0.895202
205395356	chr1:205395356:A:G	2.50124e-17	-2.14735	1.23538
205395397	chr1:205395397:C:A	2.38353e-17	-3.68066e-10	-0.960166
205396083	chr1:205396083:T:C	1.52423e-17	-3.68066e-10	-1.40726
205396545	chr1:205396545:C:T	2.17146e-17	-3.68066e-10	-1.05335
205396593	chr1:205396593:CT:C	7.51651e-18	-1.79934	-0.314892
205396596	chr1:205396596:T:A	6.94865e-18	-1.8498	-0.342984
205396598	chr1:205396598:T:A	6.9128e-18	-1.85034	-0.347614
205396677	chr1:205396677:C:G	1.94017e-17	-3.68066e-10	-1.16597
205396720	chr1:205396720:C:T	1.90604e-18	-2.0563	-1.43001
205396986	chr1:205396986:C:A	7.38725e-18	-2.13158	-4.18584e-10
205397575	chr1:205397575:A:C	1.48269e-17	-3.68066e-10	-1.43489
205397710	chr1:205397710:T:C	2.76791e-17	-3.68066e-10	-0.810655
205398105	chr1:205398105:A:T	1.47564e-17	-1.43965	-4.18584e-10
205398134	chr1:205398134:C:T	2.12171e-18	-2.08261	-1.29649
205398147	chr1:205398147:T:C	3.99906e-17	-3.68066e-10	-0.442688
205398275	chr1:205398275:C:T	2.04723e-17	-3.68066e-10	-1.11226
205398763	chr1:205398763:G:A	5.56253e-17	-1.28935	1.17666
205398767	chr1:205398767:C:A	4.12346e-17	-3.68066e-10	-0.412055
205399428	chr1:205399428:T:C	1.71717e-17	-1.32861	0.040541
205399857	chr1:205399857:AGAAT:A	9.48278e-18	-1.88186	-4.18584e-10
205399947	chr1:205399947:C:T	2.57142e-17	-1.13895	0.254664
205400000	chr1:205400000:T:C	3.31011e-17	-3.68066e-10	-0.631768
205400203	chr1:205400203:G:A	3.00687e-17	-1.15041	0.422565
205400541	chr1:205400541:A:T	4.02443e-17	-3.68066e-10	-0.436366
205400602	chr1:205400602:C:T	2.48558e-17	-1.2599	0.341664
205401341	chr1:205401341:C:A	2.59115e-18	-1.95656	-1.22267
205401463	chr1:205401463:T:TGTGTC	2.36653e-17	-1.28389	0.316565
205401465	chr1:205401465:T:TTTGGCTG	2.17628e-17	-1.34218	0.291052
205401529	chr1:205401529:C:A	2.33669e-17	-1.33818	0.358173
205401664	chr1:205401664:G:A	2.21294e-17	-1.34618	0.311753
205401721	chr1:205401721:T:C	1.56465e-17	-3.68066e-10	-1.38109
205401731	chr1:205401731:C:T	2.00893e-17	-1.13115	-4.18584e-10
205402122	chr1:205402122:G:A	1.19827e-17	-1.01372	-0.634147
205402144	chr1:205402144:T:C	2.36403e-18	-1.97374	-1.29722
205402363	chr1:205402363:T:A	2.76089e-17	-1.56635	0.753151
205402486	chr1:205402486:A:G	2.48509e-17	-3.68066e-10	-0.918438
205403099	chr1:205403099:G:T	2.3357e-17	-1.30997	0.32953
205403445	chr1:205403445:G:A	2.84125e-17	-1.62291	0.838411
205403612	chr1:205403612:C:T	1.70639e-17	-3.68066e-10	-1.29437
205403613	chr1:205403613:T:C	3.95168e-17	-3.68066e-10	-0.454606
205403877	chr1:205403877:G:A	1.62393e-17	-3.68066e-10	-1.3439
205404211	chr1:205404211:A:G	2.48968e-17	-1.2722	0.355608
205404304	chr1:205404304:T:C	2.1566e-17	-3.68066e-10	-1.06021
205404410	chr1:205404410:G:A	2.30507e-17	-1.29359	0.299949
205404524	chr1:205404524:C:T	2.90854e-17	-1.21448	0.453383
205404737	chr1:205404737:T:C	7.33242e-17	-1.14085	1.3044
205404954	chr1:205404954:C:T	2.5643e-17	-1.30956	0.422494
205404974	chr1:205404974:T:C	6.29977e-17	0.428307	-0.416541
205405160	chr1:205405160:C:T	1.68804e-17	-3.68066e-10	-1.30518
205406086	chr1:205406086:G:A	1.98706e-17	-1.04947	-0.0926261
205406126	chr1:205406126:T:C	6.09971e-17	-0.0205061	-4.18584e-10
205406175	chr1:205406175:G:A	2.07565e-17	-1.29354	0.195071
205406206	chr1:205406206:G:A	2.07723e-17	-1.42951	0.331801
205406491	chr1:205406491:G:A	1.70674e-17	-3.68066e-10	-1.29416
205406505	chr1:205406505:A:C	2.04117e-17	-1.29366	0.178436
205406508	chr1:205406508:T:G	2.17253e-17	-1.26459	0.211738
205406587	chr1:205406587:C:T	2.51208e-17	-1.31642	0.40878
205406603	chr1:205406603:A:G	4.28673e-17	-1.14405	0.770826
205406686	chr1:205406686:T:C	2.51466e-17	-1.29545	0.388841
205406702	chr1:205406702:C:T	2.68015e-17	-1.2383	0.395427
205406734	chr1:205406734:A:G	2.55248e-17	-1.29286	0.401179
205406797	chr1:205406797:T:C	2.50785e-17	-1.26219	0.352868
205407187	chr1:205407187:A:G	2.59601e-17	-1.26232	0.387552
205407196	chr1:205407196:A:G	2.62507e-17	-1.28912	0.425485
205407227	chr1:205407227:G:A	2.60023e-17	-1.30447	0.431317
205407286	chr1:205407286:C:T	2.44664e-17	-1.22667	0.292632
205407322	chr1:205407322:C:T	2.60144e-17	-1.32372	0.451041
205407368	chr1:205407368:C:A	1.8668e-17	-1.42434	0.219817
205407713	chr1:205407713:C:T	3.04044e-17	-0.716744	-4.18584e-10
205407826	chr1:205407826:G:T	9.8393e-18	-1.32484	-0.520105
205407861	chr1:205407861:T:C	2.6819e-17	-1.24852	0.406293
205408074	chr1:205408074:TAA:T	7.73878e-18	-1.91638	-0.168712
205408296	chr1:205408296:C:G	1.48086e-17	-3.68066e-10	-1.43613
205408535	chr1:205408535:C:T	1.59301e-17	-3.68066e-10	-1.36312
205408837	chr1:205408837:C:T	2.50117e-18	-1.87847	-1.3361
205408860	chr1:205408860:C:CAAA	2.72385e-17	-1.30998	0.48328
205409182	chr1:205409182:C:T	6.65121e-18	-2.14985	-0.0866815
205409336	chr1:205409336:G:T	3.3147e-17	-1.37683	0.746448
205409364	chr1:205409364:C:T	2.59224e-18	-1.99956	-1.17925
205409663	chr1:205409663:T:C	1.93051e-17	-3.68066e-10	-1.17096
205409746	chr1:205409746:C:T	1.48298e-17	-3.68066e-10	-1.43469
205409865	chr1:205409865:T:C	2.59364e-17	-1.39735	0.52166
205410019	chr1:205410019:A:G	4.155e-17	-1.42588	1.02144
205410205	chr1:205410205:A:AGCC	1.67465e-17	-3.68066e-10	-1.31314
205410212	chr1:205410212:A:T	1.67432e-17	-3.68066e-10	-1.31334
205410318	chr1:205410318:T:A	3.92516e-17	-1.41023	0.94889
205410497	chr1:205410497:G:A	2.09769e-17	-3.68066e-10	-1.08791
205410823	chr1:205410823:T:C	1.04829e-17	-1.39298	-0.388607
205410943	chr1:205410943:G:A	2.54122e-17	-1.47405	0.577948
205411290	chr1:205411290:A:G	1.93612e-17	-3.68066e-10	-1.16806
205411346	chr1:205411346:T:A	4.53397e-18	-1.98119	-0.638543
205411423	chr1:205411423:C:T	1.94857e-17	-3.68066e-10	-1.16165
205411426	chr1:205411426:G:C	9.29604e-18	-1.90174	-4.18584e-10
205411427	chr1:205411427:C:T	1.94652e-17	-3.68066e-10	-1.1627
205411430	chr1:205411430:A:C	3.68553e-17	-3.68066e-10	-0.524334
205411488	chr1:205411488:G:A	2.3668e-18	-2.14761	-1.12218
205411781	chr1:205411781:G:A	1.73538e-18	-2.14457	-1.43553
205411988	chr1:205411988:C:G	7.94245e-17	-3.68066e-10	0.243474
205412000	chr1:205412000:C:A	6.31083e-18	-1.79806	-0.491003
205412147	chr1:205412147:C:T	4.92566e-17	-3.68066e-10	-0.23429
205412150	chr1:205412150:T:C	2.78453e-18	-2.14916	-0.958092
205412812	chr1:205412812:G:A	3.07492e-18	-2.14568	-0.862376
205412922	chr1:205412922:A:G	2.29333e-17	-3.68066e-10	-0.998743
205413004	chr1:205413004:T:C	5.84417e-18	-1.24706	-1.11883
205413364	chr1:205413364:T:C	3.13888e-17	-3.68066e-10	-0.684881
205413657	chr1:205413657:T:A	7.44909e-18	-1.80597	-0.317271
205413990	chr1:205413990:G:A	1.6526e-17	-3.68066e-10	-1.3264
205414253	chr1:205414253:C:A	3.97664e-17	-3.68066e-10	-0.448309
205414309	chr1:205414309:A:G	3.00284e-18	-2.13325	-0.898523
205414321	chr1:205414321:G:A	2.25433e-18	-2.04033	-1.27815
205415174	chr1:205415174:CCATGGGGAGAAG:C	8.47857e-18	-1.99379	-4.18584e-10
205415466	chr1:205415466:CAG:C	3.11362e-18	-2.14647	-0.849072
205415653	chr1:205415653:C:T	5.64636e-18	-2.14012	-0.2602
205416284	chr1:205416284:A:G	3.11024e-18	-2.13785	-0.858783
205416370	chr1:205416370:C:T	2.28061e-18	-2.05824	-1.24864
205416782	chr1:205416782:A:G	1.49692e-17	-3.68066e-10	-1.42533
205416867	chr1:205416867:A:C	1.52194e-17	-3.68066e-10	-1.40876
205417099	chr1:205417099:G:A	1.53246e-17	-3.68066e-10	-1.40187
205417243	chr1:205417243:C:T	3.27994e-17	-0.140573	-0.500349
205417360	chr1:205417360:G:A	1.93583e-17	0.267319	-1.43553
205417364	chr1:205417364:C:T	4.77617e-18	-1.80551	-0.762186
205417941	chr1:205417941:A:G	3.19782e-18	-1.5352	-1.43366
205418123	chr1:205418123:A:G	1.91218e-17	-3.68066e-10	-1.18051
205418527	chr1:205418527:T:C	1.52191e-17	-3.68066e-10	-1.40878
205418601	chr1:205418601:C:T	1.48111e-17	-3.68066e-10	-1.43595
205418655	chr1:205418655:A:C	1.52221e-17	-3.68066e-10	-1.40858
205418870	chr1:205418870:G:T	2.10211e-17	-1.0858	-4.18584e-10
205418895	chr1:205418895:A:G	5.50046e-18	-2.10455	-0.32195
205419047	chr1:205419047:A:G	1.60393e-17	-0.40464	-0.951651
205419559	chr1:205419559:T:G	2.74139e-18	-2.13994	-0.982923
205419609	chr1:205419609:T:C	3.75441e-17	0.639955	-1.14577
205419656	chr1:205419656:A:G	2.07867e-17	-3.68066e-10	-1.09702
205419746	chr1:205419746:A:G	1.63574e-17	-3.68066e-10	-1.33665
205419758	chr1:205419758:G:A	1.51053e-17	-3.68066e-10	-1.41628
205420332	chr1:205420332:T:C	3.13551e-18	-2.12041	-0.868131
205420464	chr1:205420464:G:A	5.2598e-18	-1.15831	-1.31293
205420477	chr1:205420477:T:C	7.02936e-17	-3.68066e-10	0.121348
205420591	chr1:205420591:A:G	1.58349e-17	-3.68066e-10	-1.36912
205420750	chr1:205420750:C:G	3.34547e-17	-3.68066e-10	-0.621141
205421623	chr1:205421623:G:C	1.47947e-17	-3.68066e-10	-1.43706
205422549	chr1:205422549:T:C	4.86059e-18	-2.05157	-0.498599
205423145	chr1:205423145:T:C	4.02888e-18	-1.34217	-1.39567
205423280	chr1:205423280:T:C	3.68333e-18	-2.02313	-0.804384
205423979	chr1:205423979:TA:T	1.54232e-17	-3.68066e-10	-1.39546
205424294	chr1:205424294:G:A	3.76593e-17	-3.68066e-10	-0.502754
205424610	chr1:205424610:A:G	1.1153e-17	-0.674454	-1.04517
205425069	chr1:205425069:A:G	3.76444e-17	-3.68066e-10	-0.503149
205425541	chr1:205425541:G:A	1.5426e-17	-3.68066e-10	-1.39528
205425785	chr1:205425785:A:G	1.49391e-17	-3.68066e-10	-1.42735
205425912	chr1:205425912:TTTCCTAGCAATTTTTG:T	1.79859e-18	-2.14409	-1.40025
205426290	chr1:205426290:A:G	5.51227e-17	-3.68066e-10	-0.121772
205426347	chr1:205426347:C:T	3.64222e-17	-3.68066e-10	-0.536156
205426549	chr1:205426549:A:G	2.31644e-18	-2.12485	-1.16645
205426589	chr1:205426589:G:A	2.18412e-17	-3.68066e-10	-1.04753
205426808	chr1:205426808:T:C	5.84897e-17	0.904843	-0.967326
205427385	chr1:205427385:A:C	3.76625e-17	-3.68066e-10	-0.502667
205427542	chr1:205427542:G:A	2.08817e-17	-3.68066e-10	-1.09246
205427725	chr1:205427725:G:A	2.39568e-17	-3.68066e-10	-0.955082
205427985	chr1:205427985:G:A	6.10513e-17	-3.68066e-10	-0.0196181
205428180	chr1:205428180:C:T	6.97614e-18	-2.03204	-0.156798
205428239	chr1:205428239:G:A	2.38368e-17	-3.68066e-10	-0.960104
205428410	chr1:205428410:T:C	4.90672e-17	-3.68066e-10	-0.238142
205428467	chr1:205428467:A:G	2.30629e-17	-3.68066e-10	-0.993107
205429001	chr1:205429001:T:C	4.53664e-16	1.98602	-4.18584e-10
205429041	chr1:205429041:G:A	6.41381e-17	-3.68066e-10	0.0297059
205429436	chr1:205429436:G:A	1.93354e-17	-0.161752	-1.00764
205431730	chr1:205431730:T:C	1.6786e-17	-3.68066e-10	-1.31079
205432177	chr1:205432177:G:A	3.7456e-18	-2.11647	-0.694284
205432580	chr1:205432580:A:G	1.48043e-17	-3.68066e-10	-1.43641
205432668	chr1:205432668:G:C	8.12329e-18	-0.602991	-1.43361
205432677	chr1:205432677:C:G	5.52737e-17	-3.68066e-10	-0.119036
205432712	chr1:205432712:G:A	2.43368e-17	-0.0937194	-0.845625
205432881	chr1:205432881:T:C	1.96814e-17	-1.48444	0.332778
205433072	chr1:205433072:T:C	1.5109e-17	-3.68066e-10	-1.41605
205433127	chr1:205433127:T:C	1.78506e-17	-0.360119	-0.889176
205433325	chr1:205433325:C:T	1.66283e-17	0.0507948	-1.37102
205433430	chr1:205433430:C:T	6.05599e-18	-1.90415	-0.426131
205433850	chr1:205433850:A:ATT	5.82778e-18	-0.960903	-1.40779
205433926	chr1:205433926:G:C	6.79758e-17	-3.68066e-10	0.087819
205434512	chr1:205434512:C:A	7.91114e-18	-2.06306	-4.18584e-10
205435109	chr1:205435109:G:A	1.71092e-17	-1.57131	0.279588
205435122	chr1:205435122:T:C	1.66461e-17	-3.68066e-10	-1.31916
205435158	chr1:205435158:G:A	7.70939e-18	-1.25729	-0.831599
205435419	chr1:205435419:A:G	3.43803e-18	-1.57122	-1.32521
205435532	chr1:205435532:T:G	1.60866e-17	-3.68066e-10	-1.35335
205435691	chr1:205435691:G:A	3.41352e-17	-3.68066e-10	-0.601004
205435750	chr1:205435750:T:C	2.13721e-18	-1.93458	-1.43726
205436100	chr1:205436100:A:T	1.55772e-17	-3.68066e-10	-1.38553
205436240	chr1:205436240:G:C	8.53491e-18	-1.98717	-4.18584e-10
205436342	chr1:205436342:GCTCACCCTC:ACTCACCCTC	8.54257e-18	-1.98627	-4.18584e-10
205436484	chr1:205436484:G:A	2.51515e-17	-2.01659	1.11018
205436555	chr1:205436555:C:T	1.77063e-17	-2.1492	0.891792
205436751	chr1:205436751:A:C	1.3331e-17	-1.19833	-0.342908
205437052	chr1:205437052:C:T	1.69856e-17	-3.68066e-10	-1.29896
205437074	chr1:205437074:C:T	8.82668e-18	-1.95355	-4.18584e-10
205437175	chr1:205437175:G:T	2.08122e-17	-3.68066e-10	-1.09579
205437253	chr1:205437253:G:C	1.48896e-17	-3.68066e-10	-1.43067
205437362	chr1:205437362:A:C	2.15169e-17	-2.14741	1.08492
205437973	chr1:205437973:A:G	2.12257e-17	-3.68066e-10	-1.07612
205438224	chr1:205438224:G:A	1.08793e-17	-1.74447	-4.18584e-10
205438235	chr1:205438235:T:A	1.75326e-17	-3.68066e-10	-1.26727
205438393	chr1:205438393:A:C	1.94901e-17	-3.68066e-10	-1.16142
205438787	chr1:205438787:A:G	1.35536e-16	-3.68066e-10	0.777902
205438887	chr1:205438887:C:T	2.07858e-18	-2.00887	-1.39078
205439114	chr1:205439114:C:A	9.40579e-18	-1.89001	-4.18584e-10
205439286	chr1:205439286:T:C	3.96332e-17	-3.68066e-10	-0.451666
205439757	chr1:205439757:T:C	2.09867e-18	-1.99154	-1.39849
205439767	chr1:205439767:T:C	1.09501e-17	-1.73798	-4.18584e-10
205439813	chr1:205439813:T:C	2.13433e-18	-1.97322	-1.39996
205440010	chr1:205440010:C:T	1.98612e-18	-2.06989	-1.37526
205440043	chr1:205440043:T:C	1.92723e-18	-2.08189	-1.39336
205440738	chr1:205440738:T:G	2.02791e-16	-1.22075	2.40159
205440886	chr1:205440886:G:A	1.99398e-17	-0.824837	-0.313779
205441295	chr1:205441295:G:A	3.82399e-18	-2.02097	-0.769064
205441906	chr1:205441906:C:T	1.82565e-17	-3.68066e-10	-1.22681
205442993	chr1:205442993:T:C	9.68544e-18	-1.86071	-4.18584e-10
205443063	chr1:205443063:G:A	1.60003e-17	-3.68066e-10	-1.35873
205443346	chr1:205443346:A:G	1.96645e-18	-2.12305	-1.33205
205443363	chr1:205443363:C:A	1.8759e-17	-3.68066e-10	-1.19966
205443397	chr1:205443397:T:TG	8.66136e-18	-0.748227	-1.22423
205443833	chr1:205443833:C:A	6.40512e-18	-0.841916	-1.43232
205443910	chr1:205443910:G:A	7.55607e-18	-2.10898	-4.18584e-10
205443956	chr1:205443956:C:T	7.25353e-18	-2.14984	-4.18584e-10
205444351	chr1:205444351:C:T	3.30163e-18	-1.72553	-1.21139
205444432	chr1:205444432:G:A	1.74503e-17	-1.05738	-0.214598
205444499	chr1:205444499:ATC:A	3.16134e-18	-2.14705	-0.833285
205444558	chr1:205444558:G:C	6.85624e-17	-3.68066e-10	0.096411
205445288	chr1:205445288:G:A	1.72152e-17	-3.68066e-10	-1.28554
205445595	chr1:205445595:C:CT	1.14164e-16	0.644482	-0.0381768
205445638	chr1:205445638:G:C	9.18669e-18	-1.66323	-0.250347
205446144	chr1:205446144:G:A	2.44662e-18	-2.14986	-1.08677
205446220	chr1:205446220:T:C	1.65863e-17	-0.844744	-0.478011
205446286	chr1:205446286:G:C	5.80052e-18	-0.952653	-1.42073
205446395	chr1:205446395:T:G	4.16771e-17	-3.68066e-10	-0.401382
205446579	chr1:205446579:T:C	1.92228e-17	-3.68066e-10	-1.17524
205446623	chr1:205446623:G:A	2.09554e-17	-3.68066e-10	-1.08894
205446689	chr1:205446689:C:T	5.05736e-18	-1.68604	-0.824451
205447086	chr1:205447086:A:G	6.92029e-18	-1.14046	-1.05642
205447271	chr1:205447271:C:T	3.39201e-17	-3.68066e-10	-0.607325
205447324	chr1:205447324:T:G	2.91386e-17	-3.68066e-10	-0.759271
205447475	chr1:205447475:CAG:C	2.03412e-17	-3.68066e-10	-1.11869
205447536	chr1:205447536:C:A	1.97181e-17	-0.0502225	-1.09957
205447914	chr1:205447914:A:C	4.74652e-17	-3.68066e-10	-0.271336
205448080	chr1:205448080:T:A	2.18163e-17	-3.68066e-10	-1.04867
205448081	chr1:205448081:C:T	2.17217e-17	-3.68066e-10	-1.05302
205448103	chr1:205448103:T:C	1.13359e-17	-0.344863	-1.35849
205448175	chr1:205448175:C:T	1.01744e-17	-1.81146	-4.18584e-10
205448432	chr1:205448432:C:T	3.31206e-17	-3.68066e-10	-0.631178
205449006	chr1:205449006:A:G	1.89572e-17	-0.208393	-0.980754
205449347	chr1:205449347:GC:G	3.31855e-16	-3.68066e-10	1.67337
205449562	chr1:205449562:T:C	6.85946e-17	-3.68066e-10	0.0968803
205449896	chr1:205449896:C:G	1.63278e-17	-3.68066e-10	-1.33846
205450142	chr1:205450142:C:T	1.23434e-17	-1.61821	-4.18584e-10
205450235	chr1:205450235:CTA:C	1.49985e-17	-3.68066e-10	-1.42338
205450452	chr1:205450452:C:T	3.53536e-18	-1.94008	-0.928437
205450990	chr1:205450990:C:T	2.37309e-17	-3.68066e-10	-0.964556
205451841	chr1:205451841:G:T	3.20079e-18	-1.77107	-1.19686
205451898	chr1:205451898:T:C	6.9263e-17	-3.68066e-10	0.106578
205451997	chr1:205451997:C:T	1.69946e-17	-3.68066e-10	-1.29844
205452380	chr1:205452380:C:T	1.48001e-17	-3.68066e-10	-1.4367
205452459	chr1:205452459:T:C	1.49325e-17	-3.68066e-10	-1.42779
205452625	chr1:205452625:G:A	2.02282e-17	-3.68066e-10	-1.12426
205452988	chr1:205452988:A:AT	1.90548e-17	-3.68066e-10	-1.18402
205453439	chr1:205453439:G:A	7.26349e-18	-2.14847	-4.18584e-10
205453922	chr1:205453922:G:A	1.52128e-17	-3.68066e-10	-1.40919
205454049	chr1:205454049:G:T	2.29175e-17	-3.68066e-10	-0.99943
205454103	chr1:205454103:T:C	5.66242e-18	-2.14078	-0.2567
205454551	chr1:205454551:A:T	7.25792e-18	-2.14924	-4.18584e-10
205454683	chr1:205454683:C:A	2.19902e-17	-3.68066e-10	-1.04074
205455110	chr1:205455110:C:G	5.37363e-18	-2.13273	-0.317101
205455293	chr1:205455293:G:T	1.57095e-17	-3.68066e-10	-1.37707
205455399	chr1:205455399:C:T	1.56985e-17	-3.68066e-10	-1.37776
205455908	chr1:205455908:A:G	1.47971e-17	-3.68066e-10	-1.4369
205456896	chr1:205456896:C:T	4.97984e-17	-0.223349	-4.18584e-10
205457360	chr1:205457360:G:C	2.49117e-17	-3.68066e-10	-0.915995
205457946	chr1:205457946:G:A	3.63847e-17	-3.68066e-10	-0.537185
205458113	chr1:205458113:C:T	1.59811e-17	-3.68066e-10	-1.35992
205458274	chr1:205458274:T:C	3.6256e-18	-2.13761	-0.705701
205458516	chr1:205458516:A:G	3.74834e-18	-2.14946	-0.660557
205458762	chr1:205458762:C:T	2.0831e-17	-1.09489	-4.18584e-10
205458938	chr1:205458938:C:T	2.06357e-18	-1.99343	-1.41346
205459111	chr1:205459111:C:T	1.53659e-17	-3.68066e-10	-1.39918
205459299	chr1:205459299:G:C	3.74844e-18	-2.14853	-0.66146
205459611	chr1:205459611:G:A	1.47952e-17	-3.68066e-10	-1.43703
205459659	chr1:205459659:A:T	1.50442e-17	-3.68066e-10	-1.42034
205461128	chr1:205461128:C:T	1.63155e-17	-3.68066e-10	-1.33922
205461278	chr1:205461278:C:T	2.8107e-17	-3.68066e-10	-0.795316
205461402	chr1:205461402:T:A	1.54949e-17	-3.68066e-10	-1.39082
205461506	chr1:205461506:G:A	2.48299e-17	-3.68066e-10	-0.919284
205461878	chr1:205461878:G:A	2.25396e-17	-3.68066e-10	-1.01606
205462053	chr1:205462053:C:T	2.61764e-18	-1.73594	-1.43312
205462559	chr1:205462559:C:G	2.43916e-17	-3.68066e-10	-0.937093
205463586	chr1:205463586:T:C	1.54949e-17	-3.68066e-10	-1.39082
205463653	chr1:205463653:A:C	2.79849e-17	-3.68066e-10	-0.799669
205463780	chr1:205463780:C:T	1.54587e-17	-3.68066e-10	-1.39316
205464125	chr1:205464125:A:C	1.8123e-18	-2.14442	-1.39231
205464142	chr1:205464142:C:T	2.02454e-17	-3.68066e-10	-1.1234
205464323	chr1:205464323:T:C	2.04688e-18	-2.06946	-1.34555
205464328	chr1:205464328:ACT:A	1.52829e-17	-3.68066e-10	-1.4046
205464491	chr1:205464491:T:A	1.54855e-17	-3.68066e-10	-1.39143
205464781	chr1:205464781:G:A	1.63467e-17	-3.68066e-10	-1.3373
205464970	chr1:205464970:C:T	4.86044e-17	-3.68066e-10	-0.247618
205465162	chr1:205465162:C:T	1.05433e-17	-1.77585	-4.18584e-10
205465246	chr1:205465246:C:T	1.70544e-17	-3.68066e-10	-1.29492
205465453	chr1:205465453:GCC:G	2.08893e-17	-3.68066e-10	-1.0921
205465615	chr1:205465615:G:A	2.4683e-18	-2.02912	-1.19868
205466000	chr1:205466000:G:A	1.56454e-17	-3.68066e-10	-1.38115
205466039	chr1:205466039:G:A	1.5996e-17	-3.68066e-10	-1.35899
205466219	chr1:205466219:G:A	2.4961e-18	-2.10929	-1.10731
205466400	chr1:205466400:T:C	1.89859e-17	-3.68066e-10	-1.18764
205466986	chr1:205466986:C:A	1.81276e-17	-3.68066e-10	-1.2339
205467004	chr1:205467004:A:G	2.73668e-17	-3.68066e-10	-0.822003
205467175	chr1:205467175:G:A	1.74817e-17	-3.68066e-10	-1.27018
205467191	chr1:205467191:T:C	1.70582e-17	-3.68066e-10	-1.2947
205467608	chr1:205467608:G:A	8.45004e-17	0.305424	-4.18584e-10
205467783	chr1:205467783:A:G	2.25488e-18	-2.07192	-1.24632
205468409	chr1:205468409:T:A	2.03041e-18	-2.11956	-1.30353
205468732	chr1:205468732:A:AT	1.5727e-17	-3.68066e-10	-1.37595
205468886	chr1:205468886:G:T	1.92487e-17	-3.68066e-10	-1.17389
205468972	chr1:205468972:G:A	3.27721e-18	-2.14613	-0.798205
205469075	chr1:205469075:T:C	1.50583e-17	-3.68066e-10	-1.4194
205469100	chr1:205469100:C:T	2.84808e-17	-3.68066e-10	-0.782104
205469309	chr1:205469309:C:T	2.00639e-18	-2.14804	-1.28696
205469786	chr1:205469786:A:G	2.18075e-18	-2.10678	-1.24488
205470256	chr1:205470256:C:T	3.40889e-18	-2.14467	-0.760281
205470324	chr1:205470324:A:G	1.48588e-17	-3.68066e-10	-1.43274
205470366	chr1:205470366:T:C	1.83269e-18	-2.14313	-1.38242
205470542	chr1:205470542:AG:A	1.51671e-17	-3.68066e-10	-1.41221
205470641	chr1:205470641:G:A	7.03167e-18	-0.75721	-1.4237
205470648	chr1:205470648:A:T	2.09638e-18	-2.10302	-1.2881
205470753	chr1:205470753:AAATCTGTAAAATGG:A	9.20532e-18	-1.91155	-4.18584e-10
205470786	chr1:205470786:T:C	1.88706e-17	-3.68066e-10	-1.19373
205470804	chr1:205470804:T:C	2.29709e-17	-3.68066e-10	-0.997103
205470812	chr1:205470812:G:T	1.76045e-18	-2.14468	-1.42109
205471127	chr1:205471127:G:C	1.5933e-17	-3.68066e-10	-1.36294
205471190	chr1:205471190:G:C	3.13241e-17	-0.686946	-4.18584e-10
205471194	chr1:205471194:G:A	3.94139e-18	-1.46814	-1.29166
205471342	chr1:205471342:A:G	1.3384e-17	-1.18158	-0.355687
205471347	chr1:205471347:A:T	3.60238e-18	-2.13266	-0.717083
205471555	chr1:205471555:CA:C	6.40655e-17	-3.68066e-10	0.0285726
205471623	chr1:205471623:A:G	1.05501e-17	-1.7752	-4.18584e-10
205471754	chr1:205471754:G:A	2.21294e-17	-3.68066e-10	-1.03442
205471859	chr1:205471859:G:C	2.57773e-17	-3.68066e-10	-0.881837
205471931	chr1:205471931:T:C	3.62875e-18	-1.84016	-1.00228
205472134	chr1:205472134:T:G	3.22663e-18	-1.8348	-1.1251
205472181	chr1:205472181:T:C	7.09324e-17	-3.68066e-10	0.130394
205472189	chr1:205472189:C:G	1.49618e-17	-3.68066e-10	-1.42583
205472215	chr1:205472215:C:T	3.11458e-18	-1.86891	-1.12633
205472753	chr1:205472753:C:T	3.56493e-17	-0.557603	-4.18584e-10
205472779	chr1:205472779:G:A	4.48369e-18	-1.35638	-1.2745
205473048	chr1:205473048:C:T	7.30652e-17	0.160019	-4.18584e-10
205473350	chr1:205473350:C:T	4.18904e-18	-1.44534	-1.25352
205473388	chr1:205473388:C:T	2.7058e-17	-3.68066e-10	-0.833352
205473389	chr1:205473389:G:A	1.97944e-17	-3.68066e-10	-1.14594
205473429	chr1:205473429:C:T	4.18612e-18	-1.44858	-1.25098
205473484	chr1:205473484:C:G	4.17227e-18	-1.45043	-1.25244
205473602	chr1:205473602:A:G	1.83015e-18	-2.09267	-1.43427
205473669	chr1:205473669:T:A	1.12714e-16	-3.68066e-10	0.593521
205473757	chr1:205473757:T:C	5.88385e-18	-2.06375	-0.295376
205473871	chr1:205473871:G:A	4.1776e-18	-1.44683	-1.25477
205474099	chr1:205474099:G:C	4.41638e-18	-1.79049	-0.855527
205474147	chr1:205474147:G:A	1.47988e-17	-3.68066e-10	-1.43679
205474321	chr1:205474321:ATGG:A	4.04311e-18	-1.48017	-1.25415
205474964	chr1:205474964:G:A	1.88249e-17	-3.68066e-10	-1.19615
205475033	chr1:205475033:A:G	1.70061e-17	-3.68066e-10	-1.29776
205475059	chr1:205475059:A:G	7.74111e-18	-1.73816	-0.346629
205475525	chr1:205475525:G:A	1.32702e-17	-1.96536	0.419544
205475552	chr1:205475552:C:T	1.07018e-17	-1.65502	-0.105901
205475668	chr1:205475668:T:A	4.11286e-18	-1.46205	-1.25516
205475952	chr1:205475952:A:G	1.50046e-17	-3.68066e-10	-1.42298
205476071	chr1:205476071:A:G	1.97812e-17	-3.68066e-10	-1.1466
205476096	chr1:205476096:A:G	7.41853e-18	-1.96119	-0.166163
205476193	chr1:205476193:C:T	1.0564e-17	-0.613853	-1.16003
205476237	chr1:205476237:C:T	2.90759e-17	-3.68066e-10	-0.761423
205476266	chr1:205476266:A:G	1.16655e-17	-0.586924	-1.08777
205476921	chr1:205476921:A:G	6.46342e-17	0.0374111	-4.18584e-10
205477004	chr1:205477004:G:A	1.48545e-17	-3.68066e-10	-1.43303
205477038	chr1:205477038:C:T	2.43457e-17	-3.68066e-10	-0.938979
205477073	chr1:205477073:C:T	2.08135e-18	-2.02299	-1.37532
205477237	chr1:205477237:T:C	4.85334e-17	-0.24908	-4.18584e-10
205477762	chr1:205477762:G:T	2.1693e-17	-3.68066e-10	-1.05434
205477942	chr1:205477942:T:C	1.44402e-17	-0.972243	-0.489071
205477960	chr1:205477960:A:G	4.97225e-18	-1.10172	-1.42574
205477998	chr1:205477998:G:A	2.73152e-17	-3.68066e-10	-0.823891
205478380	chr1:205478380:G:A	3.1217e-18	-1.77852	-1.21444
205478529	chr1:205478529:C:T	2.48383e-17	-0.918947	-4.18584e-10
205478756	chr1:205478756:A:C	4.15886e-17	-3.68066e-10	-0.403508
205478790	chr1:205478790:G:C	4.03072e-17	-0.434803	-4.18584e-10
205478872	chr1:205478872:G:A	2.0747e-18	-2.14858	-1.25294
205479012	chr1:205479012:A:G	1.88137e-17	0.204901	-1.40165
205479028	chr1:205479028:A:T	1.61858e-17	-3.68066e-10	-1.3472
205479428	chr1:205479428:G:T	2.21226e-18	-1.90631	-1.43101
205479633	chr1:205479633:A:G	2.45158e-17	-3.68066e-10	-0.932016
205479768	chr1:205479768:G:T	1.42674e-17	-1.47336	-4.18584e-10
205479878	chr1:205479878:G:A	2.07533e-16	-3.68066e-10	1.20396
205479884	chr1:205479884:C:T	2.1355e-18	-1.93537	-1.43726
205479909	chr1:205479909:A:T	1.67922e-17	-3.68066e-10	-1.31042
205479944	chr1:205479944:G:A	2.63954e-17	-3.68066e-10	-0.858142
205479953	chr1:205479953:A:G	1.57566e-17	-3.68066e-10	-1.37407
205480467	chr1:205480467:T:C	1.39978e-17	-1.31184	-0.180592
205481171	chr1:205481171:T:G	7.98599e-18	-0.699323	-1.35432
205481240	chr1:205481240:G:A	1.70427e-17	-3.68066e-10	-1.29561
205481554	chr1:205481554:A:G	2.2669e-17	-1.5698	0.559467
205481721	chr1:205481721:T:C	2.69266e-18	-1.75463	-1.38617
205481722	chr1:205481722:G:A	2.42704e-18	-2.14738	-1.09728
205482182	chr1:205482182:A:G	1.48809e-17	-3.68066e-10	-1.43125
205482427	chr1:205482427:C:T	5.03388e-18	-1.08203	-1.43311
205482531	chr1:205482531:T:C	5.27339e-18	-1.03414	-1.43452
205482587	chr1:205482587:G:A	3.09188e-17	-3.68066e-10	-0.699967
205482844	chr1:205482844:T:C	2.61192e-18	-1.96429	-1.20696
205483096	chr1:205483096:G:C	3.18844e-18	-1.53465	-1.43715
205483784	chr1:205483784:C:T	8.66432e-18	-1.97212	-4.18584e-10
205485136	chr1:205485136:G:A	7.58001e-18	-2.10582	-4.18584e-10
205485260	chr1:205485260:C:T	1.55875e-17	-1.38486	-4.18584e-10
205485776	chr1:205485776:A:G	1.96191e-17	-0.922663	-0.232166
205486274	chr1:205486274:C:T	2.81803e-18	-1.68958	-1.40571
205486308	chr1:205486308:A:G	2.42035e-17	-0.85922	-0.0856154
205486535	chr1:205486535:T:C	1.78675e-17	-1.24835	-4.18584e-10
205486900	chr1:205486900:A:T	1.99068e-17	-1.50027	0.359999
205487000	chr1:205487000:C:A	3.9829e-18	-1.63566	-1.11366
205487046	chr1:205487046:C:G	4.92645e-17	-0.18527	-0.0488593
205487623	chr1:205487623:G:A	2.85422e-18	-1.67627	-1.40626
205487847	chr1:205487847:A:C	2.76564e-17	-3.68066e-10	-0.811474
205488009	chr1:205488009:T:C	1.54321e-17	-1.39489	-4.18584e-10
205488438	chr1:205488438:T:C	4.65652e-17	-1.85158	1.5611
205488572	chr1:205488572:T:C	4.67586e-17	-1.8637	1.57736
205488659	chr1:205488659:A:G	1.51733e-17	-3.68066e-10	-1.4118
205488722	chr1:205488722:G:A	1.49605e-17	-3.68066e-10	-1.42592
205489126	chr1:205489126:A:G	2.64638e-18	-1.92848	-1.22966
205489136	chr1:205489136:C:A	2.2067e-18	-1.98567	-1.35416
205489222	chr1:205489222:G:A	2.73358e-18	-2.14914	-0.976582
205489280	chr1:205489280:G:A	2.31364e-17	-3.68066e-10	-0.989927
205490112	chr1:205490112:C:T	2.21906e-17	-3.68066e-10	-1.03166
205490257	chr1:205490257:G:A	4.89213e-17	-3.68066e-10	-0.241121
205490269	chr1:205490269:T:C	1.16809e-17	-1.67338	-4.18584e-10
205490354	chr1:205490354:G:A	1.04262e-17	-1.78701	-4.18584e-10
205490383	chr1:205490383:T:C	1.77544e-18	-2.13627	-1.42101
205490761	chr1:205490761:A:C	3.87527e-18	-2.14648	-0.630235
205490782	chr1:205490782:T:G	6.93947e-18	-1.01208	-1.18202
205490932	chr1:205490932:G:A	6.41614e-18	-1.60426	-0.668257
205491250	chr1:205491250:C:T	2.46474e-18	-1.81495	-1.41429
205491366	chr1:205491366:A:G	1.51948e-17	-3.68066e-10	-1.41038
205491660	chr1:205491660:C:T	6.93483e-18	-2.01799	-0.176788
205492122	chr1:205492122:C:T	2.36714e-18	-2.0482	-1.22145
205492167	chr1:205492167:C:G	1.35341e-17	-1.52612	-4.18584e-10
205492351	chr1:205492351:A:G	3.35513e-18	-2.14915	-0.77169
205492407	chr1:205492407:A:T	1.68279e-17	-3.68066e-10	-1.3083
205492435	chr1:205492435:T:C	1.6842e-17	-3.68066e-10	-1.30746
205492939	chr1:205492939:C:T	2.7117e-18	-2.14854	-0.985215
205493001	chr1:205493001:T:C	1.83892e-17	-3.68066e-10	-1.21957
205493044	chr1:205493044:C:T	4.38749e-18	-2.14987	-0.502709
205493252	chr1:205493252:C:T	1.30962e-16	-3.68066e-10	0.743578
205493672	chr1:205493672:G:C	1.92109e-17	-3.68066e-10	-1.17585
205493708	chr1:205493708:C:T	1.7314e-17	-3.68066e-10	-1.27982
205493786	chr1:205493786:T:C	2.96427e-18	-2.14911	-0.895593
205493880	chr1:205493880:C:T	2.92716e-18	-2.14403	-0.913276
205494144	chr1:205494144:C:T	1.72337e-16	-3.68066e-10	1.01812
205494322	chr1:205494322:G:A	3.81373e-18	-2.13061	-0.662111
205494335	chr1:205494335:TG:T	2.25388e-18	-1.93746	-1.38122
205494377	chr1:205494377:T:C	1.65421e-17	-3.68066e-10	-1.32542
205494609	chr1:205494609:G:A	2.15938e-17	-3.68066e-10	-1.05893
205494917	chr1:205494917:A:T	2.99819e-18	-2.13905	-0.894273
205495011	chr1:205495011:C:T	1.47947e-17	-3.68066e-10	-1.43707
205495738	chr1:205495738:C:T	4.24603e-18	-1.35986	-1.32549
205495863	chr1:205495863:A:G	2.14991e-18	-2.12846	-1.23745
205495904	chr1:205495904:A:G	2.09963e-17	-3.68066e-10	-1.08699
205496049	chr1:205496049:C:T	2.53322e-18	-1.92662	-1.27522
205496436	chr1:205496436:C:T	4.98836e-17	0.770606	-0.992247
205496746	chr1:205496746:T:C	1.49961e-17	-3.68066e-10	-1.42354
205497173	chr1:205497173:T:C	1.48476e-17	-3.68066e-10	-1.4335
205497215	chr1:205497215:A:C	1.49146e-17	-3.68066e-10	-1.42899
205497251	chr1:205497251:C:T	1.75451e-18	-2.14396	-1.42519
205497300	chr1:205497300:C:T	1.47963e-17	-3.68066e-10	-1.43696
205498441	chr1:205498441:T:C	7.8435e-18	-2.07165	-4.18584e-10
205498657	chr1:205498657:G:A	3.53716e-17	-3.68066e-10	-0.565424
205498711	chr1:205498711:G:A	2.39779e-18	-2.05537	-1.20141
205498763	chr1:205498763:G:A	3.67534e-18	-1.70093	-1.12875
205498879	chr1:205498879:T:C	2.10891e-17	-3.68066e-10	-1.08257
205498882	chr1:205498882:T:C	2.09059e-17	-3.68066e-10	-1.0913
205498887	chr1:205498887:A:G	1.68999e-17	-3.68066e-10	-1.30402
205499039	chr1:205499039:C:T	9.16118e-18	-1.46392	-0.452443
205499161	chr1:205499161:C:T	3.75163e-17	-3.68066e-10	-0.506557
205499484	chr1:205499484:G:A	1.54488e-17	-2.08413	0.690331
205499660	chr1:205499660:G:A	1.53872e-17	-3.68066e-10	-1.3978
205499776	chr1:205499776:T:C	1.71712e-17	-3.68066e-10	-1.2881
205500023	chr1:205500023:C:T	7.26831e-18	-2.14781	-4.18584e-10
205500275	chr1:205500275:A:C	1.90277e-18	-2.11814	-1.36989
205500628	chr1:205500628:A:G	2.41017e-18	-1.81742	-1.43422
205500828	chr1:205500828:A:G	4.49834e-18	-2.0693	-0.558326
205500831	chr1:205500831:G:A	1.6794e-17	-3.68066e-10	-1.31031
205501147	chr1:205501147:C:T	2.29544e-18	-1.87547	-1.42494
205501311	chr1:205501311:G:A	7.2535e-18	-2.14985	-4.18584e-10
205501505	chr1:205501505:A:G	2.95087e-18	-2.01364	-1.03559
205501636	chr1:205501636:C:T	8.7686e-18	-2.09469	0.134535
205501708	chr1:205501708:T:C	1.93377e-18	-2.0426	-1.42926
205502083	chr1:205502083:A:T	7.74573e-18	-2.08419	-4.18584e-10
205502238	chr1:205502238:G:C	2.06503e-18	-1.99439	-1.4118
205502671	chr1:205502671:C:T	2.10341e-18	-1.96801	-1.41977
205502825	chr1:205502825:T:G	1.7497e-17	-3.68066e-10	-1.2693
205503056	chr1:205503056:C:T	2.76276e-18	-1.81921	-1.2959
205503705	chr1:205503705:C:G	2.58724e-18	-2.0672	-1.11354
205503884	chr1:205503884:G:T	2.29392e-18	-1.96005	-1.34102
205504079	chr1:205504079:A:C	2.7136e-18	-2.02369	-1.10937
205504306	chr1:205504306:T:A	2.49472e-18	-1.89601	-1.32114
205504319	chr1:205504319:T:C	1.75122e-17	-3.68066e-10	-1.26844
205504644	chr1:205504644:T:C	2.6226e-18	-1.75723	-1.40994
205504846	chr1:205504846:C:G	1.96246e-17	-3.68066e-10	-1.15455
205504852	chr1:205504852:C:G	2.24089e-17	-1.02188	-4.18584e-10
205504961	chr1:205504961:G:A	1.67876e-17	-3.68066e-10	-1.31069
205505034	chr1:205505034:G:A	9.10774e-18	-1.92221	-4.18584e-10
205505180	chr1:205505180:G:C	1.03994e-17	-1.45878	-0.330806
205505450	chr1:205505450:CAAAGGGGCAGTG:C	2.46482e-18	-1.84271	-1.3865
205505668	chr1:205505668:G:T	1.75287e-18	-2.13382	-1.43626
205505910	chr1:205505910:C:T	4.80172e-18	-2.14426	-0.418098
205506176	chr1:205506176:G:T	1.96167e-17	-3.68066e-10	-1.15495
205506223	chr1:205506223:A:C	2.29188e-17	-3.68066e-10	-0.999377
205506298	chr1:205506298:G:A	7.37966e-18	-2.1326	-4.18584e-10
205506423	chr1:205506423:A:G	2.88271e-18	-2.13837	-0.93423
205506511	chr1:205506511:A:G	2.90542e-18	-2.13859	-0.926166
205506548	chr1:205506548:G:A	1.87629e-17	-3.68066e-10	-1.19945
205506752	chr1:205506752:C:T	3.07417e-17	-3.68066e-10	-0.705714
205506856	chr1:205506856:C:A	2.08913e-18	-2.02152	-1.37307
205506873	chr1:205506873:A:T	3.13103e-18	-1.70368	-1.28629
205506876	chr1:205506876:T:C	1.5497e-17	-3.68066e-10	-1.39068
205506935	chr1:205506935:G:A	2.12772e-17	-3.68066e-10	-1.0737
205507010	chr1:205507010:T:G	1.73267e-17	-3.68066e-10	-1.27909
205507021	chr1:205507021:C:T	1.6598e-17	-3.68066e-10	-1.32205
205507397	chr1:205507397:C:T	3.05688e-18	-1.74295	-1.27099
205507495	chr1:205507495:T:C	2.89187e-18	-2.14316	-0.926271
205507558	chr1:205507558:C:T	3.49126e-17	-3.68066e-10	-0.578484
205507653	chr1:205507653:A:T	2.35662e-18	-2.09032	-1.18379
205507940	chr1:205507940:G:T	2.00869e-17	-3.68066e-10	-1.13126
205508024	chr1:205508024:T:C	2.8593e-18	-2.14199	-0.93877
205508038	chr1:205508038:T:C	2.26766e-17	-3.68066e-10	-1.01
205508279	chr1:205508279:AG:A	3.42992e-18	-1.61408	-1.28472
205508335	chr1:205508335:A:T	3.21833e-18	-1.67691	-1.28556
205508398	chr1:205508398:G:A	2.78572e-18	-2.14311	-0.963722
205508817	chr1:205508817:C:T	6.59369e-17	-3.68066e-10	0.0573659
205509157	chr1:205509157:G:A	3.08481e-18	-1.70684	-1.298
205509473	chr1:205509473:G:C	6.53887e-18	-2.055	-0.198565
205509501	chr1:205509501:T:G	7.2533e-18	-2.14988	-4.18584e-10
205509834	chr1:205509834:C:T	1.48447e-17	-3.68066e-10	-1.43369
205509998	chr1:205509998:T:C	2.09087e-18	-1.95653	-1.43723
205510575	chr1:205510575:G:A	2.29125e-17	-3.68066e-10	-0.999649
205510614	chr1:205510614:G:A	1.88084e-18	-2.11596	-1.38365
205510642	chr1:205510642:C:T	3.11698e-18	-1.70891	-1.28556
205510668	chr1:205510668:T:A	4.02315e-18	-2.13422	-0.605048
205510707	chr1:205510707:C:G	7.273e-18	-2.14716	-4.18584e-10
205510745	chr1:205510745:T:C	2.78785e-18	-2.14166	-0.964402
205511122	chr1:205511122:G:A	2.06418e-18	-2.14044	-1.26616
205511471	chr1:205511471:A:G	2.02433e-17	-3.68066e-10	-1.12351
205511654	chr1:205511654:G:C	2.26245e-17	-3.68066e-10	-1.0123
205511825	chr1:205511825:G:A	1.63285e-17	-3.68066e-10	-1.33842
205512084	chr1:205512084:TGGGGGAC:T	4.62549e-18	-1.35337	-1.24638
205512187	chr1:205512187:C:A	1.56668e-17	-3.68066e-10	-1.37979
205513061	chr1:205513061:G:A	2.00181e-18	-2.00453	-1.43275
205513656	chr1:205513656:G:C	1.883e-17	-3.68066e-10	-1.19588
205513657	chr1:205513657:T:C	1.74271e-17	-3.68066e-10	-1.27331
205513752	chr1:205513752:T:C	1.48558e-17	-3.68066e-10	-1.43294
205513996	chr1:205513996:T:C	1.85349e-17	-3.68066e-10	-1.21168
205514034	chr1:205514034:C:T	1.48223e-17	-3.68066e-10	-1.4352
205514178	chr1:205514178:G:T	5.53442e-17	-3.68066e-10	-0.117762
205514448	chr1:205514448:G:A	1.81347e-17	-3.68066e-10	-1.23351
205514467	chr1:205514467:C:G	3.21581e-18	-1.69407	-1.26918
205514667	chr1:205514667:A:G	6.6415e-18	-1.42049	-0.817505
205514945	chr1:205514945:G:A	2.76582e-18	-1.7048	-1.40919
205515246	chr1:205515246:G:A	1.78074e-18	-2.14667	-1.40764
205515297	chr1:205515297:C:T	1.8939e-18	-2.08826	-1.40443
205515321	chr1:205515321:C:T	6.7219e-17	-3.68066e-10	0.0766234
205515438	chr1:205515438:C:A	3.96326e-18	-1.47375	-1.28051
205515457	chr1:205515457:A:G	3.48047e-18	-1.64391	-1.24026
205515753	chr1:205515753:G:A	1.49422e-17	-3.68066e-10	-1.42714
205516535	chr1:205516535:G:A	2.41724e-18	-1.84234	-1.40637
205516899	chr1:205516899:G:A	2.51108e-18	-1.86363	-1.34699
205517302	chr1:205517302:G:A	1.57675e-17	-1.37338	-4.18584e-10
205517893	chr1:205517893:T:C	5.28104e-17	-3.68066e-10	-0.164625
205518099	chr1:205518099:G:A	9.90588e-17	-3.68066e-10	0.464381
205518391	chr1:205518391:G:A	2.40549e-18	-2.05581	-1.19777
205518516	chr1:205518516:G:A	2.8973e-18	-1.72992	-1.33764
205518594	chr1:205518594:T:C	1.86787e-18	-2.14837	-1.35817
205518627	chr1:205518627:G:A	1.88256e-18	-2.14033	-1.35837
205518645	chr1:205518645:T:C	2.65185e-17	-3.68066e-10	-0.853489
205518710	chr1:205518710:C:T	7.41306e-18	-1.10586	-1.02223
205518809	chr1:205518809:C:T	3.39473e-17	-3.68066e-10	-0.606523
205519214	chr1:205519214:C:T	7.25521e-18	-2.14961	-4.18584e-10
205519338	chr1:205519338:C:CCTG	2.28971e-18	-1.9587	-1.34421
205519359	chr1:205519359:G:A	3.39397e-18	-2.13252	-0.776818
205519626	chr1:205519626:C:T	2.19511e-18	-2.14983	-1.19527
205519746	chr1:205519746:G:T	2.37425e-18	-2.14649	-1.12016
205519855	chr1:205519855:G:A	2.19106e-18	-2.01679	-1.33016
205519917	chr1:205519917:A:C	1.70658e-17	-3.68066e-10	-1.29426
205520177	chr1:205520177:G:A	1.78941e-18	-2.11478	-1.43467
205520344	chr1:205520344:G:A	3.78969e-18	-2.14395	-0.655102
205520375	chr1:205520375:C:T	1.49657e-17	-3.68066e-10	-1.42557
205520460	chr1:205520460:A:G	7.72057e-18	-2.08745	-4.18584e-10
205520715	chr1:205520715:A:G	2.42801e-17	-3.68066e-10	-0.941674
205520787	chr1:205520787:G:A	1.74483e-18	-2.14814	-1.42653
205520970	chr1:205520970:G:A	1.88851e-18	-2.05884	-1.4367
205520988	chr1:205520988:G:T	2.46737e-18	-2.1498	-1.07838
205521028	chr1:205521028:G:A	1.7351e-17	-3.68066e-10	-1.27768
205521392	chr1:205521392:T:C	1.75212e-17	-3.68066e-10	-1.26792
205521509	chr1:205521509:C:T	2.19407e-17	-3.68066e-10	-1.04299
205521591	chr1:205521591:G:A	4.06927e-18	-2.10387	-0.624001
205521617	chr1:205521617:C:A	1.47955e-17	-3.68066e-10	-1.43701
205522124	chr1:205522124:C:A	8.23526e-18	-2.12266	0.0997487
205522189	chr1:205522189:G:A	7.90254e-18	-2.06415	-4.18584e-10
205522445	chr1:205522445:ACCT:A	3.01909e-17	-0.723793	-4.18584e-10
205523215	chr1:205523215:A:G	2.30952e-17	-3.68066e-10	-0.99171
205523551	chr1:205523551:G:A	8.75164e-18	-1.82049	-0.141606
205523628	chr1:205523628:A:G	2.71508e-18	-1.71585	-1.41667
205524118	chr1:205524118:T:C	3.28502e-18	-1.95233	-0.989627
205525380	chr1:205525380:G:A	1.75911e-18	-2.14974	-1.41679
205525384	chr1:205525384:A:G	2.60219e-18	-2.12455	-1.05043
205525843	chr1:205525843:G:A	1.35809e-17	-1.52267	-4.18584e-10
205526034	chr1:205526034:C:T	1.5924e-17	-3.68066e-10	-1.36351
205526044	chr1:205526044:C:T	1.52057e-17	-3.68066e-10	-1.40966
205526264	chr1:205526264:A:G	2.82873e-18	-1.70659	-1.38492
205527060	chr1:205527060:A:G	1.60057e-17	-3.68066e-10	-1.35839
205527329	chr1:205527329:A:G	1.54239e-17	-3.68066e-10	-1.39541
205527627	chr1:205527627:G:C	1.95628e-17	-3.68066e-10	-1.1577
205527938	chr1:205527938:G:A	4.54477e-18	-1.56606	-1.0513
205527965	chr1:205527965:G:C	1.55014e-17	-3.68066e-10	-1.3904
205528324	chr1:205528324:G:A	2.51953e-18	-1.92024	-1.28702
205528445	chr1:205528445:C:G	1.5283e-17	-3.68066e-10	-1.40459
205528471	chr1:205528471:C:T	1.92288e-18	-2.11655	-1.36096
205528634	chr1:205528634:GAGA:G	2.35752e-18	-2.12694	-1.14678
205528893	chr1:205528893:T:C	3.12006e-18	-2.0614	-0.932084
205528917	chr1:205528917:C:T	8.49558e-18	-1.99179	-4.18584e-10
205529215	chr1:205529215:C:G	1.91666e-18	-2.14893	-1.33182
205529715	chr1:205529715:G:T	2.30747e-18	-2.14622	-1.14896
205530367	chr1:205530367:G:A	8.6034e-18	-2.14874	0.169568
205530449	chr1:205530449:C:G	3.24455e-18	-2.13876	-0.815597
205530467	chr1:205530467:G:A	5.30896e-18	-2.13537	-0.326567
205530483	chr1:205530483:C:T	8.93996e-18	-1.97349	0.0326847
205530532	chr1:205530532:C:T	2.67771e-18	-1.86244	-1.28393
205530573	chr1:205530573:T:C	8.70724e-18	-1.98812	0.0209391
205530894	chr1:205530894:C:A	9.16389e-18	-1.91606	-4.18584e-10
205531075	chr1:205531075:A:T	9.1546e-18	-2.10554	0.188459
205531214	chr1:205531214:C:T	2.15193e-18	-2.14976	-1.2152
205531273	chr1:205531273:G:A	1.52541e-17	-3.68066e-10	-1.40648
205531458	chr1:205531458:C:G	1.2359e-17	-1.61695	-4.18584e-10
205531591	chr1:205531591:T:A	2.20654e-18	-1.90983	-1.43008
205531701	chr1:205531701:C:T	1.97453e-18	-2.07143	-1.37957
205532045	chr1:205532045:C:T	4.94545e-18	-1.13989	-1.39298
205532053	chr1:205532053:T:C	2.11354e-18	-2.00592	-1.37705
205532341	chr1:205532341:A:G	4.74785e-18	-2.09542	-0.478217
205532393	chr1:205532393:A:G	4.62164e-18	-2.1474	-0.453185
205532459	chr1:205532459:C:T	1.48495e-17	-3.68066e-10	-1.43337
205532478	chr1:205532478:T:C	2.11442e-17	-3.68066e-10	-1.07997
205532715	chr1:205532715:A:G	7.67878e-18	-2.04763	-0.0452472
205533138	chr1:205533138:C:T	1.54156e-17	-3.68066e-10	-1.39595
205533639	chr1:205533639:TGCC:T	8.74838e-18	-2.12532	0.162855
205533675	chr1:205533675:G:C	9.07428e-18	-1.92589	-4.18584e-10
205533715	chr1:205533715:C:T	8.82359e-18	-1.9539	-4.18584e-10
205534040	chr1:205534040:T:C	4.68143e-18	-2.14961	-0.438115
205534639	chr1:205534639:C:T	2.37973e-18	-1.88409	-1.38026
205534749	chr1:205534749:A:G	7.13315e-18	-1.87294	-0.293645
205535031	chr1:205535031:T:C	1.76789e-18	-2.14966	-1.41189
205535300	chr1:205535300:G:A	1.92373e-18	-2.07146	-1.40561
205535367	chr1:205535367:C:T	1.59857e-17	-3.68066e-10	-1.35964
205535799	chr1:205535799:C:T	5.20885e-17	-3.68066e-10	-0.178389
205536349	chr1:205536349:G:A	1.78985e-18	-2.113	-1.4362
205536569	chr1:205536569:AT:A	1.28715e-17	-1.57632	-4.18584e-10
205536674	chr1:205536674:T:C	7.58935e-18	-2.10459	-4.18584e-10
205536707	chr1:205536707:T:C	1.89597e-17	-3.68066e-10	-1.18902
205536935	chr1:205536935:G:A	1.30423e-17	-0.418624	-1.14451
205537255	chr1:205537255:C:A	2.84873e-18	-1.90298	-1.18148
205537824	chr1:205537824:A:G	2.53976e-18	-2.1462	-1.05307
205537833	chr1:205537833:A:G	1.73068e-18	-2.14937	-1.43345
205537922	chr1:205537922:G:A	2.80927e-18	-1.91254	-1.18587
205538207	chr1:205538207:C:A	1.90058e-18	-2.05277	-1.4364
205538559	chr1:205538559:T:C	3.50947e-18	-1.46725	-1.40861
205538793	chr1:205538793:C:T	1.90396e-18	-2.05018	-1.43722
205538919	chr1:205538919:T:C	1.36174e-17	-1.51999	-4.18584e-10
205538961	chr1:205538961:T:C	1.99205e-17	-3.68066e-10	-1.13958
205539234	chr1:205539234:G:T	1.9791e-18	-2.01525	-1.43344
205539362	chr1:205539362:C:T	1.89948e-18	-2.05253	-1.43722
205539452	chr1:205539452:T:C	2.74791e-18	-1.83254	-1.28795
205539688	chr1:205539688:G:A	5.10003e-17	-3.68066e-10	-0.199501
205539725	chr1:205539725:GCCAA:G	1.84436e-18	-2.09456	-1.42464
205539746	chr1:205539746:C:T	1.53858e-17	-3.68066e-10	-1.39789
205539747	chr1:205539747:C:T	1.7278e-18	-2.14735	-1.43713
205539899	chr1:205539899:C:T	1.90226e-18	-2.13844	-1.34985
205540137	chr1:205540137:G:C	4.63464e-18	-1.37147	-1.2263
205540264	chr1:205540264:T:TAG	1.51975e-17	-3.68066e-10	-1.4102
205540570	chr1:205540570:G:A	1.29527e-17	-1.57003	-4.18584e-10
205540594	chr1:205540594:G:A	1.89676e-18	-2.05413	-1.43705
205540681	chr1:205540681:G:A	1.81544e-18	-2.09842	-1.43658
205540806	chr1:205540806:C:T	2.89267e-18	-2.13741	-0.931745
205540890	chr1:205540890:C:T	4.73984e-17	-3.68066e-10	-0.272745
205541114	chr1:205541114:C:T	1.95027e-18	-2.02785	-1.43552
205541248	chr1:205541248:G:A	2.26808e-18	-1.87517	-1.43723
205542260	chr1:205542260:G:A	5.51013e-17	-3.68066e-10	-0.12216
205542426	chr1:205542426:C:T	2.6798e-18	-1.71327	-1.43232
205542620	chr1:205542620:A:G	2.52078e-18	-1.77794	-1.42883
205543190	chr1:205543190:A:G	2.55309e-18	-1.76308	-1.43095
205543350	chr1:205543350:T:C	4.53942e-18	-1.30078	-1.31775
205543464	chr1:205543464:A:G	1.34182e-17	-1.53472	-4.18584e-10
205543563	chr1:205543563:T:C	1.88463e-18	-2.08247	-1.41513
205543789	chr1:205543789:A:G	1.92917e-18	-2.0496	-1.42464
205544054	chr1:205544054:T:A	1.94479e-18	-2.0424	-1.42378
205544256	chr1:205544256:T:C	6.42827e-18	-1.23146	-1.03917
205544734	chr1:205544734:T:G	1.84698e-18	-2.08061	-1.43717
205544866	chr1:205544866:C:T	1.5308e-17	-3.68066e-10	-1.40296
205544961	chr1:205544961:A:G	1.55604e-17	-3.68066e-10	-1.3866
205545019	chr1:205545019:C:T	5.46907e-17	-3.68066e-10	-0.129639
205545098	chr1:205545098:G:A	1.92986e-18	-2.05999	-1.41389
205545194	chr1:205545194:G:A	1.98097e-18	-2.03096	-1.41679
205545431	chr1:205545431:G:A	1.63847e-17	-3.68066e-10	-1.33498
205545618	chr1:205545618:A:G	1.98065e-18	-2.03228	-1.41563
205546160	chr1:205546160:C:A	1.84303e-18	-2.08472	-1.4352
205546264	chr1:205546264:C:CTGGGG	7.30684e-18	-2.14252	-4.18584e-10
205546708	chr1:205546708:C:G	1.763e-18	-2.14027	-1.42404
205546761	chr1:205546761:A:T	2.22968e-17	-3.68066e-10	-1.02689
205546793	chr1:205546793:C:T	1.84104e-18	-2.0856	-1.4354
205546827	chr1:205546827:A:G	1.84523e-18	-2.08243	-1.4363
205547569	chr1:205547569:A:G	1.86569e-18	-2.07045	-1.43725
205547619	chr1:205547619:G:A	3.86786e-18	-2.14343	-0.635199
205547647	chr1:205547647:A:G	1.91781e-17	-3.68066e-10	-1.17756
205547679	chr1:205547679:C:G	2.42223e-18	-2.14258	-1.10407
205547741	chr1:205547741:G:T	1.82972e-18	-2.08999	-1.43718
205547799	chr1:205547799:C:T	1.81811e-18	-2.11687	-1.41667
205547970	chr1:205547970:C:T	1.47958e-17	-3.68066e-10	-1.43699
205548042	chr1:205548042:A:T	1.82604e-18	-2.09193	-1.43725
205548072	chr1:205548072:G:A	1.91946e-17	-3.68066e-10	-1.1767
205548171	chr1:205548171:T:C	2.37723e-18	-2.09543	-1.16996
205548300	chr1:205548300:G:A	6.05993e-17	-3.68066e-10	-0.0270503
205548482	chr1:205548482:A:G	1.81352e-18	-2.09892	-1.43715
205548510	chr1:205548510:G:A	1.64993e-17	-3.68066e-10	-1.32801
205548627	chr1:205548627:T:C	2.37296e-18	-2.09583	-1.17137
205548702	chr1:205548702:A:G	1.92024e-18	-2.05052	-1.42836
205548726	chr1:205548726:T:C	1.30264e-17	-1.56435	-4.18584e-10
205549043	chr1:205549043:A:C	1.47925e-17	-3.68066e-10	-1.43721
205549286	chr1:205549286:T:C	2.74705e-18	-1.79694	-1.32386
205549477	chr1:205549477:G:A	1.73724e-18	-2.14217	-1.43686
205549636	chr1:205549636:C:T	1.47919e-17	-3.68066e-10	-1.43725
205549637	chr1:205549637:G:A	1.28646e-17	-1.57685	-4.18584e-10
205549848	chr1:205549848:G:A	1.54816e-17	-3.68066e-10	-1.39168
205550723	chr1:205550723:G:A	1.49996e-17	-3.68066e-10	-1.42331
205550748	chr1:205550748:G:A	1.26344e-17	-1.59491	-4.18584e-10
205551209	chr1:205551209:AT:A	1.92831e-18	-2.04387	-1.43081
205551804	chr1:205551804:T:A	1.80214e-17	-3.68066e-10	-1.23977
205551806	chr1:205551806:T:A	1.82388e-17	-3.68066e-10	-1.22778
205551833	chr1:205551833:ATATATAGTTATATGTG:A	3.19014e-17	-3.68066e-10	-0.668684
205552117	chr1:205552117:T:C	1.50721e-17	-3.68066e-10	-1.41849
205552516	chr1:205552516:G:A	1.60631e-17	-3.68066e-10	-1.35481
205552556	chr1:205552556:T:C	1.7035e-17	-3.68066e-10	-1.29606
205553059	chr1:205553059:T:C	5.68391e-17	-3.68066e-10	-0.0911087
205553598	chr1:205553598:G:C	2.43198e-18	-2.12779	-1.11484
205553698	chr1:205553698:G:A	1.6857e-17	-3.68066e-10	-1.30657
205554079	chr1:205554079:G:A	1.65148e-17	-3.68066e-10	-1.32708
205554218	chr1:205554218:A:G	1.60997e-17	-3.68066e-10	-1.35253
205554686	chr1:205554686:CAGAAAGCCACATATTGTATG:C	1.50775e-17	-3.68066e-10	-1.41813
205554778	chr1:205554778:C:T	3.46508e-18	-2.1243	-0.764294
205554978	chr1:205554978:A:G	2.08088e-18	-2.07022	-1.32832
205555099	chr1:205555099:T:G	1.63867e-17	-3.68066e-10	-1.33486
205555206	chr1:205555206:A:G	1.76595e-18	-2.12592	-1.43672
205555467	chr1:205555467:G:A	1.93147e-18	-2.03915	-1.4339
205555529	chr1:205555529:T:C	1.14033e-17	-1.69743	-4.18584e-10
205555965	chr1:205555965:G:A	4.32037e-18	-1.55262	-1.11538
205556310	chr1:205556310:A:G	2.24699e-18	-2.09931	-1.22243
205556624	chr1:205556624:G:A	2.63459e-18	-1.83104	-1.33157
205556670	chr1:205556670:C:T	3.68259e-18	-1.3906	-1.43711
205556799	chr1:205556799:C:T	1.57698e-17	-3.68066e-10	-1.37323
205557069	chr1:205557069:A:G	2.07611e-18	-2.06533	-1.33551
205557133	chr1:205557133:T:C	1.20177e-17	-1.64496	-4.18584e-10
205557151	chr1:205557151:A:C	1.5945e-17	-3.68066e-10	-1.36219
205557231	chr1:205557231:T:C	1.54011e-17	-3.68066e-10	-1.39689
205557509	chr1:205557509:G:A	3.01567e-18	-1.79626	-1.23126
205557936	chr1:205557936:A:C	8.07492e-18	-2.04257	-4.18584e-10
205558641	chr1:205558641:C:T	1.64076e-17	-3.68066e-10	-1.33359
205558651	chr1:205558651:C:T	1.7699e-17	-3.68066e-10	-1.25782
205558786	chr1:205558786:T:C	1.94408e-18	-2.03526	-1.43128
205559231	chr1:205559231:C:T	1.47921e-17	-3.68066e-10	-1.43724
205559398	chr1:205559398:AAAAATGAG:A	4.47988e-18	-1.36644	-1.26529
205559506	chr1:205559506:G:T	2.39917e-18	-1.95424	-1.30197
205559842	chr1:205559842:C:T	1.59044e-17	-3.68066e-10	-1.36474
205560175	chr1:205560175:C:T	1.75887e-18	-2.12942	-1.43725
205561946	chr1:205561946:CA:C	7.26234e-18	-2.14863	-4.18584e-10
205562390	chr1:205562390:A:G	3.68969e-18	-2.12038	-0.705406
205562553	chr1:205562553:T:C	1.51103e-17	-3.68066e-10	-1.41596
205562890	chr1:205562890:C:G	4.3375e-18	-1.72714	-0.93689
205562909	chr1:205562909:T:C	1.67705e-17	-3.68066e-10	-1.31171
205563289	chr1:205563289:C:T	1.20708e-17	-1.64055	-4.18584e-10
205563569	chr1:205563569:G:A	1.55762e-17	-3.68066e-10	-1.38559
205563748	chr1:205563748:C:T	4.50164e-18	-1.769	-0.857895
205563877	chr1:205563877:A:G	1.86796e-18	-2.10782	-1.39867
205563954	chr1:205563954:T:C	1.8564e-18	-2.11078	-1.40191
205564150	chr1:205564150:T:C	1.23963e-17	-1.61394	-4.18584e-10
205564211	chr1:205564211:G:A	2.96507e-18	-1.94158	-1.10285
205564990	chr1:205564990:G:A	2.48561e-18	-2.04908	-1.17174
205565001	chr1:205565001:C:T	2.78619e-18	-2.11413	-0.992529
205565196	chr1:205565196:AC:A	6.5487e-18	-1.90144	-0.350632
205565226	chr1:205565226:T:C	4.20457e-17	-3.68066e-10	-0.392577
205565291	chr1:205565291:C:T	7.34262e-18	-0.84944	-1.2882
205565854	chr1:205565854:G:A	3.33891e-17	-0.623104	-4.18584e-10
205565964	chr1:205565964:G:A	1.67173e-17	-3.68066e-10	-1.31489
205566505	chr1:205566505:T:C	3.6998e-18	-1.41159	-1.41146
205566556	chr1:205566556:C:T	2.23712e-18	-2.14941	-1.17674
205566697	chr1:205566697:C:T	1.82735e-17	-3.68066e-10	-1.22588
205567201	chr1:205567201:G:A	3.70462e-17	-3.68066e-10	-0.519168
205567580	chr1:205567580:C:G	2.98296e-18	-2.14758	-0.890841
205567617	chr1:205567617:TTTTTC:T	4.30299e-17	-3.68066e-10	-0.369437
205567619	chr1:205567619:TTTC:T	2.11497e-17	-1.07971	-4.18584e-10
205567620	chr1:205567620:TTC:T	7.85416e-18	-2.07029	-4.18584e-10
205567621	chr1:205567621:TC:T	7.29376e-18	-2.14431	-4.18584e-10
205567665	chr1:205567665:T:C	2.02217e-18	-2.13109	-1.29607
205567871	chr1:205567871:A:C	1.90953e-17	-3.68066e-10	-1.18189
205567883	chr1:205567883:A:T	7.3412e-18	-2.13783	-4.18584e-10
205568177	chr1:205568177:G:A	1.87142e-17	-3.68066e-10	-1.20205
205568730	chr1:205568730:G:A	3.872e-18	-1.36078	-1.41678
205569457	chr1:205569457:A:G	1.66891e-17	-3.68066e-10	-1.31658
205569822	chr1:205569822:T:C	3.74947e-17	-0.507133	-4.18584e-10
205570020	chr1:205570020:C:T	3.77266e-18	-2.00404	-0.79951
205570853	chr1:205570853:A:G	2.16799e-17	-3.68066e-10	-1.05495
205570961	chr1:205570961:C:T	7.60264e-18	-2.10284	-4.18584e-10
205571046	chr1:205571046:G:A	2.54798e-18	-2.12839	-1.06764
205571047	chr1:205571047:C:A	2.56996e-18	-2.12665	-1.06079
205571232	chr1:205571232:A:G	1.47921e-17	-3.68066e-10	-1.43724
205571290	chr1:205571290:T:C	1.9125e-18	-2.05086	-1.43206
205572046	chr1:205572046:G:A	3.92096e-17	-3.68066e-10	-0.462412
205572280	chr1:205572280:C:T	5.6243e-17	-1.85132	1.74967
205572387	chr1:205572387:C:A	4.78978e-18	-1.27048	-1.29437
205572757	chr1:205572757:G:A	2.55515e-17	-0.874854	-0.0157822
205572935	chr1:205572935:A:G	2.10619e-17	-0.766291	-0.317574
205573038	chr1:205573038:C:T	2.37738e-17	-3.68066e-10	-0.96275
205573039	chr1:205573039:G:A	2.20932e-17	-0.731756	-0.304308
205573079	chr1:205573079:A:G	2.21306e-17	-3.68066e-10	-1.03437
205573799	chr1:205573799:C:G	2.12641e-17	-0.819055	-0.255259
205573909	chr1:205573909:C:A	4.7553e-17	-3.68066e-10	-0.269489
205574195	chr1:205574195:C:T	4.37893e-16	-0.456384	2.40703
205574264	chr1:205574264:C:A	1.8829e-18	-2.08077	-1.41775
205574324	chr1:205574324:A:G	1.50265e-16	-0.0734336	0.9545
205574639	chr1:205574639:C:T	2.39253e-18	-1.86805	-1.39094
205574734	chr1:205574734:G:A	2.07361e-18	-2.13969	-1.26235
205574750	chr1:205574750:G:A	1.76096e-17	-3.68066e-10	-1.26289
205574884	chr1:205574884:C:CT	5.40004e-17	-0.142342	-4.18584e-10
205574936	chr1:205574936:T:C	4.47184e-17	-3.68066e-10	-0.330948
205575222	chr1:205575222:C:T	1.82247e-18	-2.12431	-1.40683
205575406	chr1:205575406:T:G	8.90999e-17	-1.83587	2.19429
205575430	chr1:205575430:C:T	2.80818e-17	-3.68066e-10	-0.796212
205575566	chr1:205575566:G:A	2.07218e-18	-2.1392	-1.26354
205575839	chr1:205575839:C:T	1.57945e-17	-3.68066e-10	-1.37167
205575980	chr1:205575980:T:C	7.40281e-18	-2.12947	-4.18584e-10
205576322	chr1:205576322:C:T	4.07202e-18	-2.13916	-0.58803
205576857	chr1:205576857:G:A	5.71355e-17	-1.34128	1.25538
205576947	chr1:205576947:TTC:T	1.99486e-17	-3.68066e-10	-1.13817
205577299	chr1:205577299:AC:A	1.79031e-18	-2.13474	-1.4142
205577399	chr1:205577399:C:T	2.34871e-17	-3.68066e-10	-0.974882
205577485	chr1:205577485:C:T	3.20537e-17	-3.68066e-10	-0.66392
205577680	chr1:205577680:C:T	5.24291e-17	-3.68066e-10	-0.171871
205577835	chr1:205577835:G:A	1.95195e-17	-3.68066e-10	-1.15992
205578213	chr1:205578213:G:A	8.21781e-18	-2.02503	-4.18584e-10
205578313	chr1:205578313:G:A	3.19357e-17	-3.68066e-10	-0.667607
205578683	chr1:205578683:G:A	8.05354e-18	-2.01041	-0.0348119
205578689	chr1:205578689:CCT:C	2.63496e-18	-1.73937	-1.4231
205578804	chr1:205578804:C:G	3.84929e-16	-1.03521	2.85694
205578967	chr1:205578967:G:T	1.4832e-17	-3.68066e-10	-1.43455
205579201	chr1:205579201:T:C	2.37556e-18	-1.83288	-1.43322
205579326	chr1:205579326:CTG:C	4.50983e-18	-2.01051	-0.614566
205579491	chr1:205579491:G:A	2.58033e-18	-1.84279	-1.34063
205579649	chr1:205579649:G:A	1.24842e-17	-1.60687	-4.18584e-10
205579994	chr1:205579994:T:A	2.15499e-18	-2.13359	-1.22995
205580146	chr1:205580146:C:T	2.14458e-18	-2.13299	-1.2354
205580805	chr1:205580805:G:A	1.95847e-16	1.146	-4.18584e-10
205580870	chr1:205580870:C:T	2.42366e-16	1.35912	-4.18584e-10
205581099	chr1:205581099:A:G	2.35161e-17	-3.68066e-10	-0.973647
205581649	chr1:205581649:C:T	8.17311e-17	-1.19083	1.46293
205581770	chr1:205581770:A:G	1.96053e-18	-2.12203	-1.33609
205581963	chr1:205581963:G:A	1.69243e-17	-3.68066e-10	-1.30258
205582308	chr1:205582308:T:G	2.24843e-17	-3.68066e-10	-1.01852
205582367	chr1:205582367:C:T	1.99306e-18	-2.1197	-1.32196
205582710	chr1:205582710:A:T	2.47181e-18	-1.80272	-1.42366
205582872	chr1:205582872:G:A	1.71844e-16	-3.68066e-10	1.01526
205583005	chr1:205583005:C:T	5.94275e-17	-3.68066e-10	-0.0465757
205583229	chr1:205583229:G:A	1.4796e-17	-3.68066e-10	-1.43698
205583736	chr1:205583736:G:A	7.65488e-16	-0.892706	3.40189
205584208	chr1:205584208:A:G	2.05078e-17	-3.68066e-10	-1.11053
205584260	chr1:205584260:C:T	2.03733e-16	1.18548	-4.18584e-10
205584332	chr1:205584332:C:T	2.23686e-18	-2.08745	-1.23881
205584475	chr1:205584475:C:T	1.75063e-16	-3.68066e-10	1.03381
205584492	chr1:205584492:G:A	1.79543e-17	-3.68066e-10	-1.2435
205584565	chr1:205584565:AAG:A	8.23272e-18	-2.02322	-4.18584e-10
205584575	chr1:205584575:T:C	7.02288e-18	-1.79935	-0.382812
205584723	chr1:205584723:G:A	1.95201e-17	-3.68066e-10	-1.15989
205584826	chr1:205584826:G:A	2.21397e-16	1.26863	-4.18584e-10
205584967	chr1:205584967:A:C	1.72601e-18	-2.14976	-1.43576
205585078	chr1:205585078:A:G	1.89011e-17	-3.68066e-10	-1.19211
205585715	chr1:205585715:C:T	1.2203e-17	-1.62965	-4.18584e-10
205585769	chr1:205585769:A:G	5.64167e-17	-3.68066e-10	-0.0985673
205586017	chr1:205586017:G:A	5.03391e-18	-1.25279	-1.26235
205586233	chr1:205586233:T:C	7.75529e-17	-3.68066e-10	0.219627
205586258	chr1:205586258:G:A	3.3913e-17	-3.68066e-10	-0.607535
205586504	chr1:205586504:C:T	4.0607e-17	-3.68066e-10	-0.427392
205586638	chr1:205586638:G:A	1.87221e-18	-2.079	-1.42521
205586679	chr1:205586679:G:T	2.02805e-18	-2.08838	-1.33587
205586697	chr1:205586697:C:T	7.44709e-18	-0.91588	-1.20763
205586899	chr1:205586899:G:A	3.74119e-18	-1.62854	-1.18339
205587225	chr1:205587225:G:T	2.05492e-18	-2.10133	-1.30976
205587298	chr1:205587298:T:C	1.01536e-17	-2.12585	0.312343
205587781	chr1:205587781:G:A	5.42809e-17	-3.68066e-10	-0.13716
205587916	chr1:205587916:A:G	3.6923e-17	-3.68066e-10	-0.522499
205588378	chr1:205588378:G:A	8.17676e-18	-2.03004	-4.18584e-10
205588529	chr1:205588529:T:G	7.53449e-18	-1.15315	-0.958693
205588862	chr1:205588862:C:T	3.81398e-17	-0.490076	-4.18584e-10
205588934	chr1:205588934:T:C	8.51678e-18	-1.98929	-4.18584e-10
205588946	chr1:205588946:T:C	5.04133e-17	-3.68066e-10	-0.211077
205589095	chr1:205589095:G:A	1.48647e-17	-3.68066e-10	-1.43234
205589133	chr1:205589133:C:T	7.74538e-18	-2.08424	-4.18584e-10
205589274	chr1:205589274:T:G	2.44471e-18	-2.12386	-1.11354
205589287	chr1:205589287:G:C	2.39675e-17	-3.68066e-10	-0.954634
205589547	chr1:205589547:A:G	2.77418e-18	-1.91398	-1.197
205589951	chr1:205589951:G:T	1.50179e-17	-3.68066e-10	-1.42209
205590228	chr1:205590228:G:A	1.83003e-17	-3.68066e-10	-1.22441
205590241	chr1:205590241:C:A	1.3216e-16	-3.68066e-10	0.752677
205590423	chr1:205590423:C:G	2.89268e-18	-1.67626	-1.39289
205590455	chr1:205590455:T:G	3.47705e-17	-3.68066e-10	-0.582563
205590991	chr1:205590991:T:C	8.72247e-18	-2.02483	0.0593973
205591168	chr1:205591168:A:G	4.07131e-17	-3.68066e-10	-0.424782
205591344	chr1:205591344:T:G	6.24974e-17	-3.68066e-10	0.00379235
205591396	chr1:205591396:C:T	1.50739e-17	-3.68066e-10	-1.41837
205591617	chr1:205591617:G:C	1.77859e-17	-3.68066e-10	-1.25292
205591672	chr1:205591672:C:T	2.56961e-17	-3.68066e-10	-0.884994
205591686	chr1:205591686:G:A	7.60353e-18	-2.10272	-4.18584e-10
205592244	chr1:205592244:C:T	5.05039e-18	-2.13597	-0.375902
205592785	chr1:205592785:T:TC	1.95268e-18	-2.10547	-1.35666
205592826	chr1:205592826:G:C	3.73562e-17	-3.68066e-10	-0.510834
205592967	chr1:205592967:C:T	3.59564e-18	-1.98768	-0.863931
205593074	chr1:205593074:G:A	3.46818e-18	-1.80102	-1.08668
205593168	chr1:205593168:G:C	2.42469e-17	-3.68066e-10	-0.943046
205593522	chr1:205593522:G:A	3.66182e-18	-2.13305	-0.700324
205593843	chr1:205593843:G:A	2.37112e-17	-3.68066e-10	-0.965387
205593968	chr1:205593968:A:G	5.32552e-17	-3.68066e-10	-0.156237
205594034	chr1:205594034:C:T	1.78381e-18	-2.14913	-1.40345
205594197	chr1:205594197:C:T	1.79368e-17	-3.68066e-10	-1.24448
205594248	chr1:205594248:G:A	6.13246e-18	-2.0618	-0.25594
205594346	chr1:205594346:CAT:C	1.67027e-17	-3.68066e-10	-1.31576
205594377	chr1:205594377:T:C	1.91968e-18	-2.13633	-1.34284
205594485	chr1:205594485:A:G	2.55958e-18	-2.09325	-1.09825
205594582	chr1:205594582:G:A	8.42131e-17	0.302017	-4.18584e-10
205594908	chr1:205594908:G:C	2.1604e-17	-3.68066e-10	-1.05845
205594916	chr1:205594916:A:G	1.87366e-18	-2.10327	-1.40017
205594926	chr1:205594926:T:C	1.88167e-18	-2.14468	-1.35449
205595068	chr1:205595068:T:A	1.87093e-18	-2.1436	-1.3613
205595143	chr1:205595143:A:C	3.75812e-18	-2.14898	-0.658434
205595205	chr1:205595205:C:T	8.49679e-18	-0.781652	-1.20999
205595252	chr1:205595252:C:T	1.54863e-17	-3.68066e-10	-1.39138
205595271	chr1:205595271:T:C	1.49059e-17	-3.68066e-10	-1.42957
205595335	chr1:205595335:A:G	1.87483e-18	-2.14709	-1.35572
205595558	chr1:205595558:AG:A	7.76212e-18	-0.841699	-1.24038
205595563	chr1:205595563:AAGAGCACGGGCTGTG:A	8.39993e-18	-0.767596	-1.23551
205596031	chr1:205596031:T:C	8.60788e-18	-0.77562	-1.20303
205596213	chr1:205596213:A:T	1.87234e-18	-2.14262	-1.36152
205596301	chr1:205596301:A:G	1.88692e-18	-2.14244	-1.35395
205596406	chr1:205596406:C:G	2.25516e-17	-3.68066e-10	-1.01553
205596664	chr1:205596664:T:C	2.42865e-17	-3.68066e-10	-0.941412
205596740	chr1:205596740:G:C	1.92527e-17	-3.68066e-10	-1.17368
205596905	chr1:205596905:C:T	8.28226e-18	-0.8165	-1.20072
205597066	chr1:205597066:G:A	1.84802e-16	-3.68066e-10	1.08795
205597108	chr1:205597108:G:A	2.40866e-18	-1.83712	-1.41514
205597224	chr1:205597224:C:T	3.48226e-18	-2.13717	-0.74648
205597279	chr1:205597279:C:T	1.79346e-18	-2.12546	-1.42172
205597494	chr1:205597494:C:T	8.2056e-18	-0.822891	-1.20363
205597634	chr1:205597634:G:A	2.09721e-16	-3.68066e-10	1.21444
205598430	chr1:205598430:A:G	7.69922e-18	-2.09021	-4.18584e-10
205598625	chr1:205598625:C:T	3.61647e-18	-2.14886	-0.696975
205598862	chr1:205598862:C:T	3.38954e-18	-2.14881	-0.761827
205598863	chr1:205598863:G:A	1.97546e-17	-3.68066e-10	-1.14795
205598907	chr1:205598907:T:G	1.7923e-17	-1.06346	-0.181791
205598974	chr1:205598974:G:A	2.3833e-17	-3.68066e-10	-0.960261
205599630	chr1:205599630:C:T	3.70283e-18	-2.14983	-0.672407
205599928	chr1:205599928:AT:A	1.88498e-18	-2.09537	-1.40205
205600042	chr1:205600042:T:C	2.80456e-18	-1.91957	-1.18052
205600062	chr1:205600062:A:G	2.65368e-18	-1.94283	-1.21256
205600083	chr1:205600083:C:G	1.05651e-17	-1.77377	-4.18584e-10
205600119	chr1:205600119:T:G	3.44221e-18	-2.131	-0.764221
205600687	chr1:205600687:T:C	1.72707e-17	-3.68066e-10	-1.28232
205601030	chr1:205601030:A:G	4.78758e-17	-3.68066e-10	-0.262724
205601145	chr1:205601145:C:T	7.87749e-18	-2.06732	-4.18584e-10
205601344	chr1:205601344:A:G	1.84746e-16	-3.68066e-10	1.08765
205601642	chr1:205601642:G:A	1.86814e-18	-2.13546	-1.37092
205601728	chr1:205601728:C:T	1.48182e-17	-3.68066e-10	-1.43548
205601831	chr1:205601831:T:C	2.91876e-18	-2.14165	-0.918522
205601835	chr1:205601835:G:A	3.47986e-18	-2.1453	-0.739044
205601903	chr1:205601903:A:G	2.04498e-16	-3.68066e-10	1.18922
205602333	chr1:205602333:G:A	2.16753e-17	-3.68066e-10	-1.05516
205602339	chr1:205602339:C:T	2.94746e-18	-2.14578	-0.904611
205602581	chr1:205602581:T:A	1.83961e-17	-3.68066e-10	-1.21919
205602665	chr1:205602665:A:G	3.00648e-18	-2.14248	-0.88808
205602712	chr1:205602712:G:C	4.82028e-17	-0.255915	-4.18584e-10
205603702	chr1:205603702:CAA:C	2.67047e-18	-1.96095	-1.18813
205603823	chr1:205603823:A:C	1.92577e-17	-1.17342	-4.18584e-10
205604252	chr1:205604252:T:C	1.93571e-17	-3.68066e-10	-1.16828
205604667	chr1:205604667:C:T	2.3681e-18	-2.13267	-1.13658
205604757	chr1:205604757:C:A	2.48179e-17	-3.68066e-10	-0.919769
205604832	chr1:205604832:T:G	2.06023e-18	-2.10186	-1.30666
205605364	chr1:205605364:G:C	2.21944e-18	-2.05893	-1.27515
205605872	chr1:205605872:T:C	1.50505e-17	-3.68066e-10	-1.41992
205606097	chr1:205606097:A:G	1.79465e-18	-2.11496	-1.43157
205606407	chr1:205606407:G:A	4.18173e-18	-1.3089	-1.39171
205606537	chr1:205606537:A:G	1.54126e-17	-3.68066e-10	-1.39615
205606539	chr1:205606539:A:G	1.57021e-17	-3.68066e-10	-1.37754
205606623	chr1:205606623:TG:T	1.47978e-17	-3.68066e-10	-1.43686
205606765	chr1:205606765:C:T	3.28774e-18	-1.80561	-1.13552
205607027	chr1:205607027:A:G	3.0003e-17	-3.68066e-10	-0.730034
205607600	chr1:205607600:C:T	2.99189e-17	-3.68066e-10	-0.732843
205607789	chr1:205607789:A:G	1.86199e-18	-2.14796	-1.36173
205607793	chr1:205607793:A:G	2.84689e-17	-3.68066e-10	-0.782521
205608868	chr1:205608868:C:T	3.97487e-17	-3.68066e-10	-0.448756
205609852	chr1:205609852:T:C	5.54266e-17	-0.116273	-4.18584e-10
205609957	chr1:205609957:T:C	2.60866e-17	-3.68066e-10	-0.869913
205610256	chr1:205610256:T:C	2.86487e-17	-3.68066e-10	-0.776226
205610458	chr1:205610458:A:C	2.84906e-17	-3.68066e-10	-0.78176
205610760	chr1:205610760:AAC:A	3.29834e-16	1.73508	-0.0678271
205610834	chr1:205610834:T:G	1.67373e-17	-3.68066e-10	-1.31369
205611188	chr1:205611188:T:C	5.07799e-18	-1.71146	-0.794958
205611603	chr1:205611603:C:T	5.75542e-17	-3.68066e-10	-0.078606
205611935	chr1:205611935:T:G	1.43698e-17	-1.4662	-4.18584e-10
205612049	chr1:205612049:G:A	2.85208e-17	-3.68066e-10	-0.780701
205612393	chr1:205612393:G:A	2.5563e-18	-1.75562	-1.43715
205612565	chr1:205612565:G:A	1.78974e-17	-1.24668	-4.18584e-10
205612725	chr1:205612725:C:T	2.19872e-16	1.31845	-0.0567425
205612942	chr1:205612942:C:CAA	1.7598e-17	-3.68066e-10	-1.26355
205613039	chr1:205613039:A:G	4.03965e-17	-0.43259	-4.18584e-10
205613123	chr1:205613123:G:A	2.37675e-18	-2.00178	-1.26382
205613358	chr1:205613358:G:T	3.23793e-18	-2.05049	-0.905911
205615022	chr1:205615022:G:C	2.17729e-16	1.32979	-0.0778662
205615270	chr1:205615270:A:G	1.61863e-16	-2.01267	2.96808
205615433	chr1:205615433:C:T	1.93201e-17	-3.68066e-10	-1.17019
205615532	chr1:205615532:A:G	4.8614e-17	-0.247422	-4.18584e-10
205616666	chr1:205616666:A:C	2.85286e-17	-3.68066e-10	-0.780424
205617004	chr1:205617004:G:T	2.85172e-17	-3.68066e-10	-0.780826
205617121	chr1:205617121:G:C	5.96964e-17	0.81842	-0.860482
205617507	chr1:205617507:A:T	9.40215e-18	-1.89241	0.00201495
205617508	chr1:205617508:A:T	1.6677e-17	-3.68066e-10	-1.3173
205617885	chr1:205617885:G:A	2.40747e-18	-1.81746	-1.4353
205617918	chr1:205617918:T:A	3.95252e-17	-3.68066e-10	-0.454393
205617986	chr1:205617986:A:T	5.0348e-17	-3.68066e-10	-0.212375
205618083	chr1:205618083:C:T	4.38083e-17	-3.68066e-10	-0.351509
205618546	chr1:205618546:G:A	1.47934e-17	-3.68066e-10	-1.43715
205618721	chr1:205618721:G:A	2.22411e-18	-1.92331	-1.40867
205618738	chr1:205618738:G:A	4.45105e-17	-3.68066e-10	-0.335608
205619080	chr1:205619080:T:C	1.48108e-17	-3.68066e-10	-1.43598
205619509	chr1:205619509:C:T	5.35711e-18	-2.0305	-0.422411
205619532	chr1:205619532:A:C	1.00181e-17	-1.82693	-4.18584e-10
205619713	chr1:205619713:G:A	1.5432e-17	-3.68066e-10	-1.39489
205620446	chr1:205620446:C:T	2.42331e-18	-1.81086	-1.43534
205620951	chr1:205620951:C:T	1.23504e-17	-1.61764	-4.18584e-10
205621024	chr1:205621024:G:A	9.70727e-18	-0.880435	-0.978024
205622180	chr1:205622180:T:C	3.41786e-18	-2.06726	-0.835057
205622233	chr1:205622233:A:G	2.05206e-17	-3.68066e-10	-1.10991
205622312	chr1:205622312:G:C	1.62196e-17	-3.68066e-10	-1.34511
205622987	chr1:205622987:CAAAT:C	2.23486e-17	-3.68066e-10	-1.02457
205623093	chr1:205623093:G:A	1.78212e-17	-3.68066e-10	-1.25095
205623255	chr1:205623255:C:T	2.0873e-17	-3.68066e-10	-1.09288
205623317	chr1:205623317:T:C	2.33618e-18	-1.84938	-1.43344
205623350	chr1:205623350:C:G	2.21866e-17	-3.68066e-10	-1.03184
205623413	chr1:205623413:G:A	2.38377e-17	-3.68066e-10	-0.960066
205623570	chr1:205623570:C:T	2.44179e-18	-1.8181	-1.4205
205624376	chr1:205624376:TA:T	2.41018e-18	-1.82462	-1.42701
205625033	chr1:205625033:A:C	3.92168e-17	-3.68066e-10	-0.462227
205625489	chr1:205625489:T:C	2.42696e-18	-1.81406	-1.43063
205625720	chr1:205625720:C:T	1.62399e-17	-3.68066e-10	-1.34386
205625808	chr1:205625808:A:T	2.39019e-18	-1.84665	-1.41331
205625940	chr1:205625940:A:G	3.34056e-18	-2.04944	-0.875756
205626025	chr1:205626025:G:A	4.4089e-16	1.98001	-0.0225451
205626306	chr1:205626306:G:A	4.68512e-16	2.05389	-0.0356653
205626625	chr1:205626625:T:C	1.95786e-18	-2.11715	-1.34233
205626689	chr1:205626689:T:C	4.47456e-16	2.00121	-0.0289666
205627199	chr1:205627199:T:C	2.15338e-18	-1.93021	-1.43408
205627276	chr1:205627276:G:A	1.49511e-17	-3.68066e-10	-1.42655
205627466	chr1:205627466:G:A	3.0082e-17	-3.68066e-10	-0.727407
205627536	chr1:205627536:T:C	8.1953e-18	-2.02777	-4.18584e-10
205627561	chr1:205627561:C:T	2.09319e-17	-3.68066e-10	-1.09006
205627742	chr1:205627742:T:C	2.25239e-18	-1.91935	-1.39999
205627899	chr1:205627899:T:C	1.48113e-17	-3.68066e-10	-1.43594
205628042	chr1:205628042:G:A	2.09604e-17	-3.68066e-10	-1.0887
205629043	chr1:205629043:G:A	1.56444e-17	-3.68066e-10	-1.38122
205629282	chr1:205629282:T:C	2.16769e-18	-1.9566	-1.40107
205629329	chr1:205629329:T:C	1.74715e-17	-3.68066e-10	-1.27076
205629546	chr1:205629546:G:A	4.2104e-16	1.85269	0.0587011
205629607	chr1:205629607:C:T	5.96215e-17	-0.0433161	-4.18584e-10
205629784	chr1:205629784:T:C	1.78379e-17	-0.680163	-0.569846
205629851	chr1:205629851:A:G	2.76127e-18	-1.7081	-1.40755
205629985	chr1:205629985:ACAC:A	2.1047e-17	-3.68066e-10	-1.08458
205630679	chr1:205630679:C:T	2.25632e-17	-3.68066e-10	-1.01501
205630793	chr1:205630793:C:T	5.38874e-18	-1.84045	-0.606575
205631216	chr1:205631216:C:T	1.62948e-17	-0.663849	-0.676635
205631268	chr1:205631268:AC:A	1.49781e-17	-3.68066e-10	-1.42474
205631271	chr1:205631271:T:A	1.49703e-17	-3.68066e-10	-1.42527
205631849	chr1:205631849:C:A	4.16818e-18	-1.2834	-1.42045
205632891	chr1:205632891:C:CT	5.38422e-17	-0.145276	-4.18584e-10
205633144	chr1:205633144:T:C	8.03691e-17	0.255297	-4.18584e-10
205633425	chr1:205633425:A:G	1.84091e-18	-2.13954	-1.38153
205633549	chr1:205633549:G:A	2.84575e-17	-2.14768	1.36476
205633885	chr1:205633885:C:G	1.54004e-17	-3.68066e-10	-1.39694
205634046	chr1:205634046:T:C	5.90021e-17	-0.0537593	-4.18584e-10
205634129	chr1:205634129:C:T	1.61352e-17	-3.68066e-10	-1.35033
205634296	chr1:205634296:C:T	2.31478e-18	-1.99851	-1.29351
205634363	chr1:205634363:A:AT	2.22845e-17	0.31951	-1.34695
205634406	chr1:205634406:TTTTTTG:T	2.55587e-18	-1.75765	-1.43529
205634419	chr1:205634419:T:G	2.04954e-17	-3.68066e-10	-1.11113
205634615	chr1:205634615:C:G	3.32478e-17	-3.68066e-10	-0.627343
205634647	chr1:205634647:C:T	2.74027e-17	-3.68066e-10	-0.820692
205635522	chr1:205635522:G:A	2.16716e-17	-3.68066e-10	-1.05533
205636248	chr1:205636248:C:T	1.52176e-17	-3.68066e-10	-1.40888
205636258	chr1:205636258:C:T	7.26378e-18	-2.14843	-4.18584e-10
205636415	chr1:205636415:G:A	2.20165e-18	-1.90501	-1.43711
205636926	chr1:205636926:G:A	4.01424e-17	-0.438901	-4.18584e-10
205636945	chr1:205636945:A:G	2.36995e-18	-1.94055	-1.32791
205636953	chr1:205636953:T:G	1.53994e-17	-3.68066e-10	-1.39701
205637044	chr1:205637044:A:G	1.31056e-17	-1.63971	0.0814148
205637522	chr1:205637522:T:C	1.50378e-16	-3.68066e-10	0.881822
205637613	chr1:205637613:T:C	1.54383e-16	-3.68066e-10	0.908103
205637645	chr1:205637645:A:T	1.5462e-16	-3.68066e-10	0.90964
205637702	chr1:205637702:G:A	1.85476e-18	-2.13692	-1.37665
205637711	chr1:205637711:G:A	1.54263e-16	-3.68066e-10	0.907327
205637722	chr1:205637722:T:C	2.18462e-18	-1.9878	-1.3621
205637801	chr1:205637801:C:A	2.67234e-17	-3.68066e-10	-0.845793
205638025	chr1:205638025:G:A	2.90869e-17	-0.761045	-4.18584e-10
205638048	chr1:205638048:C:A	3.82432e-17	-3.68066e-10	-0.487367
205638099	chr1:205638099:T:C	2.6616e-18	-2.07981	-1.07259
205638198	chr1:205638198:C:T	4.92028e-17	-3.68066e-10	-0.235383
205638351	chr1:205638351:C:T	2.67266e-17	-3.68066e-10	-0.845675
205638386	chr1:205638386:C:T	3.24927e-18	-2.00357	-0.94933
205638457	chr1:205638457:T:A	1.6449e-16	-3.68066e-10	0.971515
205638484	chr1:205638484:C:T	3.51558e-17	-3.68066e-10	-0.571544
205638641	chr1:205638641:A:G	6.93365e-17	-0.913559	1.0212
205638706	chr1:205638706:T:G	2.43624e-17	-3.68066e-10	-0.938293
205638804	chr1:205638804:T:C	3.28756e-18	-2.0043	-0.936885
205639004	chr1:205639004:T:A	3.25026e-18	-2.00714	-0.945459
205639204	chr1:205639204:A:G	3.91737e-17	-3.68066e-10	-0.463327
205639224	chr1:205639224:CACAG:C	3.51842e-17	-3.68066e-10	-0.570736
205639344	chr1:205639344:G:A	1.4967e-17	-3.68066e-10	-1.42548
205639856	chr1:205639856:A:G	3.26894e-18	-2.10478	-0.84209
205639882	chr1:205639882:C:T	4.92823e-18	-2.02373	-0.512624
205640282	chr1:205640282:A:G	3.75661e-18	-2.14845	-0.659363
205640549	chr1:205640549:C:T	1.57359e-17	-3.68066e-10	-1.37539
205640717	chr1:205640717:A:G	1.37726e-16	-3.68066e-10	0.793933
205640922	chr1:205640922:C:T	1.85138e-17	-3.68066e-10	-1.21281
205640987	chr1:205640987:G:A	4.7456e-17	-3.68066e-10	-0.27153
205641021	chr1:205641021:A:G	3.01195e-18	-1.91743	-1.11131
205641025	chr1:205641025:A:G	2.95793e-17	-3.68066e-10	-0.744257
205641031	chr1:205641031:TG:T	1.98152e-18	-2.11925	-1.32822
205641440	chr1:205641440:A:G	1.55264e-17	-3.68066e-10	-1.38879
205641628	chr1:205641628:ACC:A	2.87089e-18	-1.71084	-1.36587
205641646	chr1:205641646:C:T	3.76968e-18	-1.9441	-0.860242
205641906	chr1:205641906:G:C	2.05172e-17	-3.68066e-10	-1.11007
205642015	chr1:205642015:A:G	1.28171e-15	3.02462	-4.18584e-10
205642400	chr1:205642400:C:T	2.46429e-18	-2.11372	-1.11571
205642549	chr1:205642549:A:G	4.48384e-18	-2.13548	-0.495369
205642575	chr1:205642575:G:C	2.4719e-18	-2.11755	-1.1088
205642952	chr1:205642952:T:G	3.25183e-18	-1.77372	-1.1784
205642997	chr1:205642997:C:T	1.49992e-17	-3.68066e-10	-1.42334
205642998	chr1:205642998:A:G	2.20674e-18	-2.12422	-1.21559
205643068	chr1:205643068:G:A	2.46582e-17	-3.68066e-10	-0.926223
205643335	chr1:205643335:T:G	3.26619e-18	-2.08831	-0.859394
205643877	chr1:205643877:C:T	2.50818e-18	-2.14862	-1.06316
205644106	chr1:205644106:G:C	1.79415e-18	-2.12337	-1.42344
205644248	chr1:205644248:T:C	2.49808e-18	-2.11681	-1.099
205644272	chr1:205644272:ATAAAT:A	3.17578e-17	-3.68066e-10	-0.673196
205644481	chr1:205644481:G:A	1.50317e-17	-3.68066e-10	-1.42117
205644731	chr1:205644731:G:A	2.2261e-18	-2.10028	-1.2308
205644868	chr1:205644868:C:T	3.33787e-17	-3.68066e-10	-0.623416
205644876	chr1:205644876:C:T	2.16244e-18	-2.12692	-1.23317
205644989	chr1:205644989:A:G	3.68218e-18	-2.13706	-0.690763
205645027	chr1:205645027:C:A	4.15864e-18	-2.10721	-0.598932
205645858	chr1:205645858:A:G	2.51012e-17	-3.68066e-10	-0.908417
205645992	chr1:205645992:A:C	1.55049e-17	-3.68066e-10	-1.39018
205646187	chr1:205646187:G:T	1.27192e-16	-3.68066e-10	0.714367
205646314	chr1:205646314:T:C	2.2894e-18	-2.13068	-1.17236
205646384	chr1:205646384:T:C	1.5873e-17	-3.68066e-10	-1.36671
205646439	chr1:205646439:G:A	2.4302e-18	-2.13131	-1.11205
205646466	chr1:205646466:T:C	6.7816e-18	-2.12105	-0.0960708
205646663	chr1:205646663:A:G	2.32543e-18	-2.13194	-1.15549
205646788	chr1:205646788:C:T	2.22421e-17	-3.68066e-10	-1.02935
205647090	chr1:205647090:C:T	2.34105e-16	-3.68066e-10	1.32444
205647191	chr1:205647191:A:AC	2.08231e-18	-2.10161	-1.29624
205647326	chr1:205647326:C:T	1.78661e-17	-3.68066e-10	-1.24843
205647511	chr1:205647511:T:C	1.19502e-17	-1.65059	-4.18584e-10
205647635	chr1:205647635:G:T	7.25553e-18	-2.14957	-4.18584e-10
205647682	chr1:205647682:G:A	7.61547e-18	-2.10115	-4.18584e-10
205647721	chr1:205647721:G:A	7.25551e-18	-2.14957	-4.18584e-10
205647823	chr1:205647823:A:G	7.72987e-18	-2.08624	-4.18584e-10
205648089	chr1:205648089:A:G	2.06778e-17	-3.68066e-10	-1.10227
205648238	chr1:205648238:G:A	1.8727e-18	-2.14538	-1.35857
205648640	chr1:205648640:A:G	6.51042e-17	-3.68066e-10	0.0446555
205648702	chr1:205648702:C:T	2.01585e-18	-2.14969	-1.2806
205649001	chr1:205649001:C:CT	2.79609e-18	-1.98338	-1.11973
205649202	chr1:205649202:A:G	1.48023e-17	-3.68066e-10	-1.43655
205649335	chr1:205649335:T:C	3.13698e-17	-3.68066e-10	-0.685486
205649377	chr1:205649377:C:T	1.48673e-17	-3.68066e-10	-1.43217
205649436	chr1:205649436:A:C	3.20117e-17	-2.08526	1.42003
205649468	chr1:205649468:C:T	1.47847e-17	-1.43774	-4.18584e-10
205649531	chr1:205649531:G:A	2.41071e-18	-1.86207	-1.38934
205649544	chr1:205649544:C:T	2.0098e-18	-2.14979	-1.28351
205649602	chr1:205649602:A:G	2.25298e-17	-1.01649	-4.18584e-10
205650056	chr1:205650056:C:A	2.15464e-17	-1.06113	-4.18584e-10
205650182	chr1:205650182:C:T	2.749e-17	-3.68066e-10	-0.81751
205650196	chr1:205650196:T:C	2.01388e-18	-2.14916	-1.28211
205650443	chr1:205650443:T:C	1.44599e-16	-3.68066e-10	0.842633
205651366	chr1:205651366:C:T	8.42119e-17	-0.994912	1.29692
205651518	chr1:205651518:G:A	3.54907e-17	-3.68066e-10	-0.562062
205651567	chr1:205651567:G:A	1.04271e-16	-3.68066e-10	0.515656
205651618	chr1:205651618:C:T	1.97366e-18	-2.14977	-1.30168
205651707	chr1:205651707:C:T	1.87668e-17	-3.68066e-10	-1.19924
205651756	chr1:205651756:A:G	4.1537e-18	-1.27146	-1.43587
205651815	chr1:205651815:AATGATAGAATATCCTATGATAGAT:A	4.98925e-18	-1.16391	-1.36014
205651947	chr1:205651947:T:C	2.8698e-17	-3.68066e-10	-0.774507
205651963	chr1:205651963:T:A	1.63853e-17	-3.68066e-10	-1.33495
205652041	chr1:205652041:A:G	2.54009e-18	-2.04568	-1.15345
205652301	chr1:205652301:G:A	2.49206e-18	-2.06979	-1.14844
205652637	chr1:205652637:A:G	2.96895e-17	-3.68066e-10	-0.740539
205652706	chr1:205652706:C:T	1.60578e-17	-3.68066e-10	-1.35514
205652711	chr1:205652711:A:G	2.20165e-17	-1.03954	-4.18584e-10
205652968	chr1:205652968:G:A	6.32226e-17	-3.68066e-10	0.0153289
205653125	chr1:205653125:G:A	3.0015e-18	-2.08888	-0.943335
205653147	chr1:205653147:C:T	3.80296e-18	-1.79334	-1.00222
205653253	chr1:205653253:T:A	9.35008e-17	-1.00684	1.41348
205653257	chr1:205653257:C:T	9.27211e-17	-0.916289	1.31455
205653638	chr1:205653638:C:T	1.74386e-17	-3.68066e-10	-1.27265
205653671	chr1:205653671:A:G	3.22251e-18	-2.07102	-0.890153
205653922	chr1:205653922:C:G	4.07038e-17	-3.68066e-10	-0.425011
205654011	chr1:205654011:C:T	3.3477e-18	-1.71226	-1.2108
205654285	chr1:205654285:G:A	1.53267e-17	-3.68066e-10	-1.40174
205654355	chr1:205654355:C:T	1.50707e-17	-3.68066e-10	-1.41858
205654552	chr1:205654552:G:A	4.16913e-18	-1.74169	-0.961935
205654620	chr1:205654620:A:G	1.94332e-17	-1.16435	-4.18584e-10
205654627	chr1:205654627:C:T	2.04016e-17	-1.11572	-4.18584e-10
205654686	chr1:205654686:TC:T	1.51516e-17	-3.68066e-10	-1.41322
205654810	chr1:205654810:T:C	2.22822e-18	-2.12139	-1.20874
205654811	chr1:205654811:C:T	3.7553e-17	-3.68066e-10	-0.505581
205655452	chr1:205655452:A:G	3.31505e-17	-3.68066e-10	-0.630274
205655495	chr1:205655495:C:CA	1.95946e-18	-2.14867	-1.30999
205655628	chr1:205655628:G:A	6.07143e-16	-1.58985	3.86728
205655845	chr1:205655845:T:G	3.24823e-17	-3.68066e-10	-0.650638
205655857	chr1:205655857:C:G	2.55038e-18	-1.80326	-1.39183
205656058	chr1:205656058:G:A	2.23338e-18	-2.08284	-1.24498
205656065	chr1:205656065:TA:T	1.96256e-18	-2.14746	-1.30962
205656183	chr1:205656183:C:T	1.48084e-17	-3.68066e-10	-1.43614
205656290	chr1:205656290:G:A	4.52931e-14	6.58958	-4.18584e-10
205656475	chr1:205656475:C:T	1.49782e-17	-3.68066e-10	-1.42474
205656571	chr1:205656571:T:C	1.44599e-16	-3.68066e-10	0.842633
205656788	chr1:205656788:T:C	3.62522e-17	-3.68066e-10	-0.540833
205656985	chr1:205656985:T:A	1.14039e-16	-1.01352	1.61873
205657126	chr1:205657126:C:T	2.79633e-17	-3.68066e-10	-0.800439
205657204	chr1:205657204:G:A	8.19082e-18	-0.727049	-1.30127
205657420	chr1:205657420:C:T	7.80531e-17	-1.27164	1.49769
205657758	chr1:205657758:A:C	3.72663e-17	-3.68066e-10	-0.513244
205657776	chr1:205657776:G:A	4.1018e-18	-1.69236	-1.02754
205657902	chr1:205657902:T:C	3.26776e-17	-3.68066e-10	-0.644642
205658241	chr1:205658241:A:T	1.43345e-16	-3.68066e-10	0.833924
205658641	chr1:205658641:AAG:A	1.67628e-17	-3.68066e-10	-1.31217
205658758	chr1:205658758:A:T	9.52516e-18	-1.82407	-0.0533213
205658945	chr1:205658945:G:A	2.90953e-18	-1.94623	-1.11711
205659227	chr1:205659227:A:G	2.08424e-17	-3.68066e-10	-1.09434
205659300	chr1:205659300:C:G	1.49732e-17	-3.68066e-10	-1.42507
205659330	chr1:205659330:G:A	2.665e-17	-3.68066e-10	-0.848544
205659513	chr1:205659513:G:A	1.48348e-17	-3.68066e-10	-1.43436
205659767	chr1:205659767:A:G	1.57847e-17	-3.68066e-10	-1.37229
205660072	chr1:205660072:C:A	9.72701e-16	2.74874	-4.18584e-10
205660160	chr1:205660160:G:A	7.72963e-17	-3.68066e-10	0.216314
205661231	chr1:205661231:AC:A	1.4826e-17	-3.68066e-10	-1.43495
205661278	chr1:205661278:C:T	1.57566e-17	-3.68066e-10	-1.37407
205661353	chr1:205661353:C:T	3.32637e-17	-3.68066e-10	-0.626867
205661765	chr1:205661765:A:G	2.93821e-18	-2.11927	-0.934267
205661930	chr1:205661930:G:A	2.32954e-18	-1.85121	-1.43445
205662328	chr1:205662328:G:A	6.69014e-17	1.4397	-1.36782
205662639	chr1:205662639:A:G	3.0873e-18	-1.69351	-1.31052
205662691	chr1:205662691:T:C	4.88298e-17	-3.68066e-10	-0.242993
205662781	chr1:205662781:G:A	1.58374e-17	-3.68066e-10	-1.36896
205663599	chr1:205663599:G:A	3.27098e-17	-3.68066e-10	-0.643658
205663804	chr1:205663804:A:G	1.80102e-17	-2.00538	0.764986
205664094	chr1:205664094:T:C	1.48303e-17	-3.68066e-10	-1.43466
205664445	chr1:205664445:T:C	9.16761e-17	1.78537	-1.39844
205664739	chr1:205664739:C:T	1.03111e-17	-1.79812	-4.18584e-10
205665378	chr1:205665378:C:G	8.85214e-18	-1.82904	-0.121632
205665543	chr1:205665543:A:G	2.47948e-18	-1.89276	-1.33053
205665725	chr1:205665725:G:T	2.63288e-18	-1.78543	-1.37782
205665788	chr1:205665788:G:A	2.7583e-17	-3.68066e-10	-0.814132
205666164	chr1:205666164:G:T	1.01993e-16	1.86788	-1.37431
205666298	chr1:205666298:G:A	2.69494e-17	-3.68066e-10	-0.837373
205666471	chr1:205666471:G:A	5.46867e-17	-3.68066e-10	-0.129712
205666703	chr1:205666703:A:C	7.94063e-17	-3.68066e-10	0.243244
205666820	chr1:205666820:A:G	2.25281e-18	-2.00315	-1.316
205667206	chr1:205667206:A:C	7.24893e-18	-1.57065	-0.579833
205667226	chr1:205667226:C:T	9.60322e-17	1.83554	-1.40219
205667386	chr1:205667386:A:G	4.34428e-17	-3.68066e-10	-0.359889
205667528	chr1:205667528:T:TA	7.60802e-18	-0.665512	-1.43662
205667992	chr1:205667992:G:A	1.03107e-17	-0.36234	-1.43581
205668238	chr1:205668238:T:C	1.14336e-16	2.01195	-1.40413
205668531	chr1:205668531:T:C	1.32155e-16	2.14624	-1.3936
205668780	chr1:205668780:C:T	7.99595e-18	-2.0524	-4.18584e-10
205668838	chr1:205668838:C:T	3.83956e-18	-1.55846	-1.22752
205669085	chr1:205669085:G:C	1.6667e-17	-3.68066e-10	-1.3179
205669094	chr1:205669094:G:A	3.98624e-18	-1.336	-1.41249
205669336	chr1:205669336:C:T	3.77248e-18	-1.53583	-1.26778
205669917	chr1:205669917:A:G	3.22205e-18	-1.83159	-1.12973
205670114	chr1:205670114:C:T	7.25147e-17	1.25554	-1.10308
205670299	chr1:205670299:C:T	2.27142e-17	-3.68066e-10	-1.00834
205670422	chr1:205670422:C:T	2.95541e-17	-3.68066e-10	-0.745109
205670483	chr1:205670483:C:A	1.81198e-16	2.20485	-1.13659
205671437	chr1:205671437:C:G	4.1373e-17	-3.68066e-10	-0.408705
205671634	chr1:205671634:A:G	2.6085e-17	-3.68066e-10	-0.869973
205671688	chr1:205671688:C:T	3.03979e-16	3.01485	-1.42922
205671777	chr1:205671777:A:C	1.48205e-17	-3.68066e-10	-1.43532
205671890	chr1:205671890:G:A	7.966e-17	1.63068	-1.38424
205671987	chr1:205671987:C:T	6.74432e-18	-1.70672	-0.515917
205672180	chr1:205672180:C:T	1.49e-17	-3.68066e-10	-1.42997
205672397	chr1:205672397:A:G	1.32189e-16	-3.68066e-10	0.752896
205672672	chr1:205672672:G:A	1.80373e-17	-3.68066e-10	-1.23889
205673115	chr1:205673115:G:A	1.00926e-15	-3.68066e-10	2.78564
205673262	chr1:205673262:T:C	2.41486e-18	-1.96073	-1.28896
205673424	chr1:205673424:C:G	1.43956e-16	-3.68066e-10	0.838177
205673662	chr1:205673662:T:G	1.94557e-18	-2.03059	-1.43519
205673810	chr1:205673810:T:C	1.50131e-16	-3.68066e-10	0.880176
205674154	chr1:205674154:T:C	1.5095e-17	-3.68066e-10	-1.41697
205674237	chr1:205674237:C:T	1.77948e-17	-0.54741	-0.705019
205674238	chr1:205674238:C:T	1.51977e-16	-3.68066e-10	0.892394
205674887	chr1:205674887:T:C	1.51206e-17	-3.68066e-10	-1.41528
205675005	chr1:205675005:C:T	1.93438e-16	-3.68066e-10	1.13362
205675007	chr1:205675007:C:T	1.49366e-16	-3.68066e-10	0.875069
205675173	chr1:205675173:C:T	1.58212e-16	-3.68066e-10	0.932603
205675385	chr1:205675385:GA:G	2.8503e-17	-3.68066e-10	-0.781324
205675514	chr1:205675514:G:C	1.5124e-17	-3.68066e-10	-1.41505
205675694	chr1:205675694:A:G	5.04871e-17	-3.68066e-10	-0.209615
205676182	chr1:205676182:G:A	1.14154e-17	-1.69637	-4.18584e-10
205676212	chr1:205676212:T:C	3.26017e-18	-1.67783	-1.27173
205676490	chr1:205676490:G:A	1.51648e-17	-3.68066e-10	-1.41236
205676985	chr1:205676985:C:T	2.56441e-17	-3.68066e-10	-0.887019
205677150	chr1:205677150:C:A	3.32084e-18	-1.76786	-1.16326
205678027	chr1:205678027:T:G	2.49626e-18	-1.79323	-1.42331
205678271	chr1:205678271:C:T	1.56788e-17	-3.68066e-10	-1.37902
205678920	chr1:205678920:G:A	3.62036e-17	-3.68066e-10	-0.542174
205680199	chr1:205680199:C:T	1.2311e-16	1.88679	-1.20504
205680319	chr1:205680319:G:A	2.09404e-18	-1.97638	-1.41586
205680855	chr1:205680855:G:A	2.34618e-17	-3.68066e-10	-0.975958
205681010	chr1:205681010:T:C	1.3336e-16	1.94729	-1.18557
205682206	chr1:205682206:C:T	4.74976e-18	-1.36636	-1.20688
205682355	chr1:205682355:C:T	1.38633e-16	1.89166	-1.09116
205682682	chr1:205682682:T:C	2.02254e-16	2.25365	-1.07546
205682712	chr1:205682712:T:C	2.00793e-17	-3.68066e-10	-1.13164
205682807	chr1:205682807:G:T	1.48168e-17	-3.68066e-10	-1.43557
205683328	chr1:205683328:G:A	3.2605e-17	-3.68066e-10	-0.646868
205683577	chr1:205683577:T:C	1.55614e-16	1.91934	-1.00329
205683663	chr1:205683663:G:A	7.86126e-18	-2.06939	-4.18584e-10
205683928	chr1:205683928:C:T	2.84988e-18	-1.96014	-1.12391
205684133	chr1:205684133:T:C	1.38693e-16	1.85132	-1.05039
205684220	chr1:205684220:C:T	4.95256e-17	-3.68066e-10	-0.228843
205684452	chr1:205684452:C:T	1.42168e-16	1.83398	-1.00831
205684628	chr1:205684628:T:C	4.53747e-16	3.0512	-1.06499
205684850	chr1:205684850:T:A	2.31805e-18	-1.88099	-1.40962
205684933	chr1:205684933:G:C	3.56912e-17	0.358537	-0.914966
205685315	chr1:205685315:G:A	2.69781e-17	-3.68066e-10	-0.836309
205685945	chr1:205685945:C:T	1.40136e-16	1.80884	-0.997561
205686014	chr1:205686014:G:A	1.26045e-16	-3.68066e-10	0.705302
205686250	chr1:205686250:G:A	2.2853e-18	-2.01627	-1.28856
205686421	chr1:205686421:G:T	1.96054e-18	-2.03301	-1.4251
205686423	chr1:205686423:C:T	9.93206e-18	-1.83557	-4.18584e-10
205686455	chr1:205686455:T:C	1.47945e-17	-3.68066e-10	-1.43708
205686832	chr1:205686832:T:A	1.67885e-17	-3.68066e-10	-1.31064
205686894	chr1:205686894:G:A	1.21826e-16	1.91303	-1.24178
205687325	chr1:205687325:G:C	2.77325e-18	-2.11679	-0.99452
205687455	chr1:205687455:T:C	3.50409e-17	0.295705	-0.870522
205688249	chr1:205688249:T:C	2.20919e-17	-3.68066e-10	-1.03612
205688400	chr1:205688400:G:T	2.20661e-17	-3.68066e-10	-1.03729
205688442	chr1:205688442:G:A	2.67449e-18	-2.02575	-1.12183
205688763	chr1:205688763:T:C	8.18372e-16	3.22923	-0.653247
205688850	chr1:205688850:A:AT	5.18014e-17	-3.68066e-10	-0.183916
205689696	chr1:205689696:G:C	1.14563e-17	-1.33807	-0.354731
205689706	chr1:205689706:G:A	8.45376e-17	0.305864	-4.18584e-10
205689811	chr1:205689811:C:T	6.09141e-17	1.41123	-1.43309
205690165	chr1:205690165:T:G	1.58935e-17	-3.68066e-10	-1.36542
205690363	chr1:205690363:G:A	1.75903e-15	4.77655	-1.43537
205690959	chr1:205690959:A:G	1.90011e-17	-1.18684	-4.18584e-10
205691812	chr1:205691812:C:T	6.65178e-18	-1.90077	-0.335673
205691983	chr1:205691983:C:G	2.49675e-17	-3.68066e-10	-0.913757
205692277	chr1:205692277:G:A	7.18652e-16	3.87702	-1.43098
205692486	chr1:205692486:A:C	1.01217e-16	1.85319	-1.36725
205692803	chr1:205692803:C:T	1.54282e-17	-3.68066e-10	-1.39514
205693209	chr1:205693209:A:C	2.11755e-16	2.6227	-1.3986
205693546	chr1:205693546:G:A	3.20095e-17	-3.68066e-10	-0.6653
205693849	chr1:205693849:G:A	2.30801e-16	2.73045	-1.42022
205694085	chr1:205694085:T:C	9.57347e-15	6.28639	-1.25097
205694350	chr1:205694350:A:G	3.38734e-18	-1.9598	-0.951485
205694828	chr1:205694828:G:A	1.75059e-15	4.76486	-1.42848
205695416	chr1:205695416:C:T	2.2387e-15	5.00388	-1.42156
205695801	chr1:205695801:A:G	1.47929e-17	-3.68066e-10	-1.43719
205695956	chr1:205695956:C:T	6.87424e-18	-1.10665	-1.0969
205696039	chr1:205696039:A:T	1.99472e-18	-2.00373	-1.4371
205696315	chr1:205696315:G:A	6.48566e-18	-1.18137	-1.08037
205696700	chr1:205696700:AC:A	6.54456e-18	-1.15855	-1.09415
205696989	chr1:205696989:G:A	6.62041e-18	-1.12016	-1.12102
205696990	chr1:205696990:C:A	6.62681e-18	-1.11919	-1.12102
205697182	chr1:205697182:C:T	3.04066e-17	-3.68066e-10	-0.716674
205697429	chr1:205697429:C:A	1.53845e-17	-3.68066e-10	-1.39797
205697490	chr1:205697490:G:A	7.95387e-17	-3.68066e-10	0.24491
205697878	chr1:205697878:T:C	4.58234e-18	-1.77003	-0.839095
205698096	chr1:205698096:C:T	6.78966e-17	-3.68066e-10	0.0866527
205698213	chr1:205698213:A:G	6.55074e-18	-1.16613	-1.08562
205699404	chr1:205699404:T:G	6.69012e-18	-1.25452	-0.976182
205700755	chr1:205700755:G:A	1.57981e-17	-3.68066e-10	-1.37144
205701134	chr1:205701134:C:A	1.55662e-17	-3.68066e-10	-1.38623
205701201	chr1:205701201:G:A	1.58454e-17	-3.68066e-10	-1.36846
205701598	chr1:205701598:A:G	2.39817e-18	-1.81954	-1.43708
205701922	chr1:205701922:T:C	1.60703e-17	-3.68066e-10	-1.35436
205702101	chr1:205702101:G:A	1.57408e-17	-3.68066e-10	-1.37508
205702320	chr1:205702320:G:A	9.06206e-17	-3.68066e-10	0.375349
205702516	chr1:205702516:C:T	1.12646e-17	-0.570394	-1.13927
205703128	chr1:205703128:A:AGCT	1.70051e-17	-3.68066e-10	-1.29782
205703229	chr1:205703229:C:G	9.92903e-17	1.04289	-0.576173
205703268	chr1:205703268:T:TAC	8.42853e-18	-1.99971	-4.18584e-10
205703354	chr1:205703354:A:G	3.21943e-18	-1.55676	-1.40537
205703437	chr1:205703437:T:C	2.99171e-17	-3.68066e-10	-0.732903
205703835	chr1:205703835:A:G	1.48211e-17	-3.68066e-10	-1.43528
205703989	chr1:205703989:G:A	1.65107e-17	-3.68066e-10	-1.32733
205704124	chr1:205704124:C:T	1.30985e-17	-0.143858	-1.41498
205704806	chr1:205704806:C:T	7.25919e-18	-2.14906	-4.18584e-10
205705509	chr1:205705509:G:A	1.30113e-17	-1.56551	-4.18584e-10
205705712	chr1:205705712:T:A	1.74763e-17	-3.68066e-10	-1.27049
205706112	chr1:205706112:C:T	6.39755e-18	-1.92989	-0.345526
205706960	chr1:205706960:G:C	7.49148e-18	-1.80718	-0.310385
205707084	chr1:205707084:A:G	7.25349e-18	-2.14985	-4.18584e-10
205707135	chr1:205707135:T:C	9.17912e-18	-1.82938	-0.085022
205708207	chr1:205708207:C:T	2.33947e-18	-1.95472	-1.32669
205708656	chr1:205708656:C:T	2.64714e-18	-2.14512	-1.01274
205708915	chr1:205708915:G:C	2.78888e-17	0.0880606	-0.891167
205708998	chr1:205708998:T:G	5.42135e-15	5.88842	-1.42165
205710085	chr1:205710085:C:T	1.1405e-14	6.64075	-1.43027
205710111	chr1:205710111:G:A	5.94548e-18	-1.17617	-1.17253
205710994	chr1:205710994:T:C	1.89246e-17	-3.68066e-10	-1.19087
205711235	chr1:205711235:A:G	1.71717e-17	-3.68066e-10	-1.28807
205711238	chr1:205711238:C:A	1.49886e-17	-3.68066e-10	-1.42404
205711286	chr1:205711286:A:G	2.37914e-18	-2.13309	-1.1315
205711753	chr1:205711753:G:A	1.2296e-17	-1.62206	-4.18584e-10
205712077	chr1:205712077:C:T	2.58865e-17	-3.68066e-10	-0.87761
205712124	chr1:205712124:C:T	4.4024e-17	-3.68066e-10	-0.346597
205712167	chr1:205712167:T:C	1.54241e-17	-3.68066e-10	-1.3954
205712242	chr1:205712242:G:A	5.80158e-18	-1.1956	-1.1776
205712276	chr1:205712276:T:C	1.51163e-17	-3.68066e-10	-1.41556
205712388	chr1:205712388:T:C	4.98342e-17	-3.68066e-10	-0.222631
205712467	chr1:205712467:C:G	1.65283e-17	-2.08173	0.755479
205712538	chr1:205712538:AAAG:A	2.90339e-17	-3.68066e-10	-0.76287
205712544	chr1:205712544:AG:A	9.25175e-18	-2.14747	0.240955
205712548	chr1:205712548:AG:A	2.43091e-16	-3.68066e-10	1.3621
205712562	chr1:205712562:TTAGC:T	1.65193e-17	-3.68066e-10	-1.32681
205713277	chr1:205713277:A:G	7.71491e-18	-2.08818	-4.18584e-10
205714495	chr1:205714495:T:G	1.75726e-17	-3.68066e-10	-1.26499
205714893	chr1:205714893:A:G	4.33521e-17	-3.68066e-10	-0.361978
205714939	chr1:205714939:T:C	2.5944e-17	-0.00172616	-0.873666
205715100	chr1:205715100:A:G	1.51039e-17	-3.68066e-10	-1.41638
205715988	chr1:205715988:AAGGTTATTC:A	2.3352e-16	-3.68066e-10	1.32194
205716033	chr1:205716033:TC:T	3.27561e-16	-3.68066e-10	1.66034
205716067	chr1:205716067:A:G	2.37798e-18	-2.13506	-1.13002
205716164	chr1:205716164:T:C	1.78762e-17	-3.68066e-10	-1.24786
205716224	chr1:205716224:T:C	3.91951e-18	-1.37293	-1.39244
205716426	chr1:205716426:T:C	1.73168e-18	-2.1497	-1.43254
205717097	chr1:205717097:A:T	1.77744e-17	-3.68066e-10	-1.25357
205717155	chr1:205717155:T:C	1.47511e-17	-1.44001	-4.18584e-10
205719162	chr1:205719162:T:C	5.73948e-16	3.42929	-1.20808
205720099	chr1:205720099:G:A	3.14773e-18	-1.55973	-1.42492
205721813	chr1:205721813:T:C	1.27888e-15	4.39507	-1.37266
205722033	chr1:205722033:AAAAAATTTACTT:A	6.11727e-18	-1.15696	-1.16326
205722188	chr1:205722188:G:A	3.89466e-18	-1.39521	-1.37652
205722200	chr1:205722200:C:T	1.4793e-17	-3.68066e-10	-1.43718
205722417	chr1:205722417:C:T	5.34137e-17	-3.68066e-10	-0.153266
205722418	chr1:205722418:G:A	4.32118e-18	-1.35089	-1.31691
205722471	chr1:205722471:G:C	1.72935e-17	-3.68066e-10	-1.281
205722672	chr1:205722672:T:C	1.50569e-17	-3.68066e-10	-1.4195
205722691	chr1:205722691:C:T	1.47921e-17	-3.68066e-10	-1.43724
205722759	chr1:205722759:C:T	2.2235e-17	-3.68066e-10	-1.02967
205722916	chr1:205722916:A:G	3.90641e-17	-0.46613	-4.18584e-10
205722956	chr1:205722956:C:A	5.12646e-18	-1.35875	-1.13816
205723345	chr1:205723345:C:T	2.09379e-17	-3.68066e-10	-1.08977
205723446	chr1:205723446:C:T	7.27122e-18	-2.14741	-4.18584e-10
205723492	chr1:205723492:G:A	1.49997e-17	-3.68066e-10	-1.42331
205723604	chr1:205723604:G:A	7.27261e-18	-2.14722	-4.18584e-10
205724432	chr1:205724432:G:A	3.86306e-17	-0.477289	-4.18584e-10
205724473	chr1:205724473:T:C	3.54954e-18	-1.44984	-1.41467
205724484	chr1:205724484:A:T	1.79586e-17	-3.68066e-10	-1.24326
205725131	chr1:205725131:C:T	4.26396e-16	3.3269	-1.40286
205725304	chr1:205725304:A:G	1.50024e-17	-3.68066e-10	-1.42312
205725485	chr1:205725485:C:G	1.49887e-17	-3.68066e-10	-1.42404
205725592	chr1:205725592:G:A	5.36993e-18	-1.33741	-1.11311
205726567	chr1:205726567:C:T	1.85267e-18	-2.13274	-1.38197
205726890	chr1:205726890:A:C	2.34668e-16	-3.68066e-10	1.32684
205727393	chr1:205727393:G:T	3.88113e-18	-1.40874	-1.36647
205727487	chr1:205727487:T:A	6.60873e-18	-1.07563	-1.16731
205727543	chr1:205727543:G:A	3.44755e-18	-1.47684	-1.41683
205728010	chr1:205728010:G:A	1.00085e-17	-1.8279	-4.18584e-10
205728717	chr1:205728717:C:T	3.41247e-18	-1.49183	-1.41206
205728764	chr1:205728764:T:C	1.82749e-17	-3.68066e-10	-1.2258
205728898	chr1:205728898:G:A	5.29845e-18	-1.3434	-1.12052
205729262	chr1:205729262:A:C	2.39633e-18	-2.13572	-1.12168
205729806	chr1:205729806:G:A	1.70297e-17	-3.68066e-10	-1.29637
205730156	chr1:205730156:T:G	1.5435e-17	-3.68066e-10	-1.39469
205730548	chr1:205730548:G:A	1.83948e-17	-3.68066e-10	-1.21927
205731582	chr1:205731582:A:G	1.67586e-17	-3.68066e-10	-1.31242
205731620	chr1:205731620:A:G	1.74132e-18	-2.13997	-1.43672
205731634	chr1:205731634:A:G	3.26783e-18	-1.52554	-1.42167
205731834	chr1:205731834:G:A	1.47963e-17	-3.68066e-10	-1.43696
205731840	chr1:205731840:G:A	3.58106e-17	-0.55309	-4.18584e-10
205731950	chr1:205731950:G:C	6.04037e-18	-1.17029	-1.16258
205732253	chr1:205732253:C:T	1.51618e-17	-3.68066e-10	-1.41256
205732609	chr1:205732609:C:T	1.10968e-17	-1.72467	-4.18584e-10
205732651	chr1:205732651:C:T	1.99843e-17	-3.68066e-10	-1.13639
205732742	chr1:205732742:C:T	1.35214e-17	-1.52706	-4.18584e-10
205733182	chr1:205733182:C:T	3.45144e-18	-1.47642	-1.41612
205734067	chr1:205734067:C:T	1.9174e-16	-3.68066e-10	1.12481
205734899	chr1:205734899:A:AT	1.80322e-17	-3.68066e-10	-1.23917
205734955	chr1:205734955:C:T	1.80248e-17	-3.68066e-10	-1.23958
205734988	chr1:205734988:C:T	2.40936e-18	-2.14083	-1.11114
205735280	chr1:205735280:A:G	1.48735e-17	-3.68066e-10	-1.43175
205735452	chr1:205735452:A:T	6.06471e-18	-1.17307	-1.15577
205736398	chr1:205736398:G:A	7.26235e-18	-2.14863	-4.18584e-10
205736411	chr1:205736411:T:C	1.51081e-17	-3.68066e-10	-1.4161
205736948	chr1:205736948:AT:A	2.37248e-18	-2.12747	-1.13992
205737382	chr1:205737382:C:T	7.69851e-18	-2.09031	-4.18584e-10
205737667	chr1:205737667:A:T	1.4802e-17	-3.68066e-10	-1.43657
205737925	chr1:205737925:C:T	2.43524e-18	-2.12921	-1.11208
205738014	chr1:205738014:T:A	3.6062e-17	-1.75447	1.20838
205738118	chr1:205738118:C:T	6.8532e-18	-0.873429	-1.33319
205738798	chr1:205738798:C:T	3.59338e-16	-3.68066e-10	1.75293
205738909	chr1:205738909:C:G	1.70573e-17	-3.68066e-10	-1.29475
205739355	chr1:205739355:T:C	5.42416e-17	-3.68066e-10	-0.137884
205739600	chr1:205739600:C:G	1.62849e-17	-3.68066e-10	-1.34109
205740384	chr1:205740384:A:G	2.47008e-18	-2.12802	-1.09906
205740659	chr1:205740659:T:C	7.25413e-18	-2.14976	-4.18584e-10
205741029	chr1:205741029:C:T	7.83679e-16	3.90697	-1.3743
205741110	chr1:205741110:C:T	9.68112e-18	-1.86116	-4.18584e-10
205741205	chr1:205741205:CAGG:C	5.47037e-18	-1.22275	-1.20924
205741581	chr1:205741581:T:C	1.56093e-17	-3.68066e-10	-1.38347
205741720	chr1:205741720:C:T	5.44468e-17	-3.68066e-10	-0.134109
205741747	chr1:205741747:A:C	2.43765e-18	-2.12654	-1.11376
205742376	chr1:205742376:T:A	1.664e-17	-3.68066e-10	-1.31952
205742497	chr1:205742497:T:A	7.77799e-16	3.89725	-1.37212
205742499	chr1:205742499:G:A	1.8149e-17	-3.68066e-10	-1.23272
205742838	chr1:205742838:T:A	2.05241e-17	-3.68066e-10	-1.10973
205743068	chr1:205743068:CATGCAGACTGT:C	2.39874e-18	-1.89365	-1.36273
205743095	chr1:205743095:A:G	1.79456e-17	-3.68066e-10	-1.24399
205743416	chr1:205743416:A:C	7.30836e-18	-2.14231	-4.18584e-10
205743829	chr1:205743829:T:G	5.25568e-18	-1.34819	-1.12383
205744250	chr1:205744250:G:A	3.31547e-18	-1.54044	-1.39229
205744885	chr1:205744885:G:A	1.72562e-17	-3.68066e-10	-1.28316
205745309	chr1:205745309:A:G	2.59655e-18	-1.85395	-1.3232
205745318	chr1:205745318:G:A	8.95137e-18	-1.93953	-4.18584e-10
205745350	chr1:205745350:G:A	5.38779e-18	-1.32876	-1.11843
205745425	chr1:205745425:G:A	1.47934e-17	-3.68066e-10	-1.43715
205746014	chr1:205746014:G:A	1.75359e-17	-3.68066e-10	-1.26708
205746128	chr1:205746128:C:T	2.42555e-18	-2.13322	-1.11206
205746141	chr1:205746141:CAA:C	2.40183e-18	-1.887	-1.3681
205746399	chr1:205746399:A:C	1.83888e-17	-3.68066e-10	-1.21959
205746484	chr1:205746484:CACACTA:C	5.51938e-17	0.895141	-1.01562
205747058	chr1:205747058:T:C	1.56218e-17	-3.68066e-10	-1.38267
205747454	chr1:205747454:G:A	1.49977e-16	0.879148	-4.18584e-10
205747665	chr1:205747665:C:A	1.55985e-17	-3.68066e-10	-1.38416
205747938	chr1:205747938:T:G	1.85045e-17	-3.68066e-10	-1.21332
205748047	chr1:205748047:A:C	4.75048e-16	3.46474	-1.43265
205748167	chr1:205748167:A:T	8.89006e-16	2.65877	-4.18584e-10
205748222	chr1:205748222:A:C	7.59486e-18	-2.10386	-4.18584e-10
205748265	chr1:205748265:C:T	6.47709e-17	-3.68066e-10	0.0395238
205748548	chr1:205748548:T:C	6.04395e-18	-0.961575	-1.3707
205748695	chr1:205748695:A:C	3.80938e-18	-1.42137	-1.3725
205749426	chr1:205749426:G:A	4.33509e-16	-3.68066e-10	1.94058
205749575	chr1:205749575:C:T	6.44053e-17	-3.68066e-10	0.0338624
205750385	chr1:205750385:A:G	1.30258e-17	-1.5644	-4.18584e-10
205750404	chr1:205750404:G:A	3.46232e-18	-1.74856	-1.14084
205750729	chr1:205750729:A:T	3.24954e-18	-1.54743	-1.40539
205750950	chr1:205750950:G:A	3.35481e-18	-1.50966	-1.41128
205751084	chr1:205751084:C:G	2.2874e-18	-1.91527	-1.38865
205751355	chr1:205751355:G:A	3.48346e-18	-1.76749	-1.11582
205751559	chr1:205751559:C:T	4.14501e-17	-3.68066e-10	-0.406844
205752200	chr1:205752200:T:C	6.81764e-17	-3.68066e-10	0.090766
205752923	chr1:205752923:A:G	2.94914e-16	-3.68066e-10	1.55535
205753217	chr1:205753217:C:T	1.59213e-17	-3.68066e-10	-1.36368
205753260	chr1:205753260:C:T	2.08585e-17	-3.68066e-10	-1.09357
205753356	chr1:205753356:G:T	3.58542e-17	-0.551872	-4.18584e-10
205753778	chr1:205753778:T:C	2.36568e-17	-3.68066e-10	-0.967681
205753830	chr1:205753830:C:T	4.94497e-18	-1.25887	-1.27409
205754111	chr1:205754111:G:GAATT	1.57836e-17	-3.68066e-10	-1.37236
205754119	chr1:205754119:C:T	1.5052e-17	-3.68066e-10	-1.41982
205754175	chr1:205754175:CT:C	2.91554e-18	-1.84735	-1.21393
205754385	chr1:205754385:T:A	3.07256e-18	-1.60942	-1.39941
205754444	chr1:205754444:C:T	6.47012e-18	-1.77696	-0.487174
205754510	chr1:205754510:A:T	3.32119e-18	-1.50834	-1.42267
205754593	chr1:205754593:A:C	1.72554e-17	-3.68066e-10	-1.28321
205754650	chr1:205754650:G:A	8.49247e-18	-1.51803	-0.474127
205754770	chr1:205754770:AT:A	5.45934e-18	-1.56253	-0.871474
205754922	chr1:205754922:C:T	3.41527e-18	-1.80691	-1.09617
205755173	chr1:205755173:C:T	1.47997e-17	-3.68066e-10	-1.43673
205755900	chr1:205755900:C:T	3.37554e-18	-1.85349	-1.06129
205756218	chr1:205756218:C:T	3.44322e-18	-1.83376	-1.06117
205756341	chr1:205756341:C:T	6.00476e-17	-3.68066e-10	-0.0361953
205756387	chr1:205756387:T:C	5.40422e-17	-3.68066e-10	-0.141568
205756614	chr1:205756614:T:C	5.531e-17	-3.68066e-10	-0.11838
205756888	chr1:205756888:T:G	8.0083e-18	-2.05085	-4.18584e-10
205757208	chr1:205757208:C:T	3.30345e-18	-1.83212	-1.10425
205757441	chr1:205757441:T:G	3.35349e-17	-3.68066e-10	-0.618745
205758099	chr1:205758099:G:A	1.01228e-17	-1.81654	-4.18584e-10
205758210	chr1:205758210:GA:G	6.14996e-17	-0.0123017	-4.18584e-10
205758338	chr1:205758338:C:A	3.12649e-18	-1.84013	-1.15129
205758340	chr1:205758340:G:A	3.06795e-18	-1.85561	-1.15471
205758613	chr1:205758613:T:C	3.42246e-17	-3.68066e-10	-0.598388
205759241	chr1:205759241:C:G	3.0851e-18	-1.84423	-1.16052
205759394	chr1:205759394:C:T	1.51439e-17	-3.68066e-10	-1.41374
205759446	chr1:205759446:G:T	3.60435e-18	-1.48861	-1.36059
205759743	chr1:205759743:C:T	1.56436e-17	-3.68066e-10	-1.38127
205760084	chr1:205760084:G:T	7.79028e-18	-2.07846	-4.18584e-10
205760585	chr1:205760585:A:G	1.49417e-17	-3.68066e-10	-1.42718
205761445	chr1:205761445:G:T	5.26099e-18	-1.65641	-0.814603
205761677	chr1:205761677:C:T	8.17992e-16	2.57552	-4.18584e-10
205761688	chr1:205761688:G:A	2.70351e-18	-1.93843	-1.19835
205761802	chr1:205761802:C:T	8.81749e-18	-1.9546	-4.18584e-10
205761946	chr1:205761946:G:A	1.93888e-17	-3.68066e-10	-1.16664
205762186	chr1:205762186:T:C	3.13041e-16	-3.68066e-10	1.615
205762251	chr1:205762251:A:G	1.53613e-17	-3.68066e-10	-1.39948
205762696	chr1:205762696:C:T	6.59792e-16	3.79014	-1.42955
205762738	chr1:205762738:TA:T	2.3054e-17	-3.68066e-10	-0.993493
205762761	chr1:205762761:T:C	7.75928e-18	-2.08244	-4.18584e-10
205763384	chr1:205763384:T:C	9.39918e-18	-1.46115	-0.429558
205763449	chr1:205763449:G:A	1.72581e-17	-3.68066e-10	-1.28305
205763780	chr1:205763780:T:C	1.63731e-17	-3.68066e-10	-1.33569
205764010	chr1:205764010:A:G	4.21566e-18	-1.31284	-1.37968
205764785	chr1:205764785:C:T	1.51162e-17	-3.68066e-10	-1.41557
205764936	chr1:205764936:T:C	7.77929e-18	-2.07987	-4.18584e-10
205765155	chr1:205765155:G:A	2.10053e-16	-3.68066e-10	1.21603
205765935	chr1:205765935:G:A	8.75967e-17	-3.68066e-10	0.341411
205765993	chr1:205765993:A:G	4.00007e-18	-1.35309	-1.39193
205766358	chr1:205766358:C:T	4.01212e-18	-1.30544	-1.43657
205766389	chr1:205766389:T:C	4.94451e-18	-1.24227	-1.29079
205766484	chr1:205766484:G:A	2.03794e-18	-2.13187	-1.28752
205766736	chr1:205766736:G:A	4.33377e-18	-1.29974	-1.36516
205766763	chr1:205766763:G:A	2.1113e-18	-2.12779	-1.25624
205767157	chr1:205767157:G:A	1.62064e-17	-1.56895	0.223021
205767435	chr1:205767435:A:G	4.0862e-18	-1.28803	-1.43569
205767535	chr1:205767535:C:A	3.95589e-18	-1.3209	-1.43522
205767546	chr1:205767546:T:C	2.87213e-17	-3.68066e-10	-0.773694
205767635	chr1:205767635:G:A	7.74292e-18	-2.08455	-4.18584e-10
205768052	chr1:205768052:A:G	1.85858e-17	-3.68066e-10	-1.20893
205768322	chr1:205768322:T:C	4.31936e-18	-1.23222	-1.436
205768497	chr1:205768497:A:C	2.77407e-16	-3.68066e-10	1.49415
205768611	chr1:205768611:G:A	2.20665e-18	-1.95399	-1.38587
205768653	chr1:205768653:T:C	4.03685e-18	-1.29937	-1.43649
205768828	chr1:205768828:G:C	4.09604e-18	-1.28459	-1.43672
205768840	chr1:205768840:C:A	3.83784e-16	-3.68066e-10	1.81875
205768953	chr1:205768953:C:T	1.74082e-17	-3.68066e-10	-1.27439
205768982	chr1:205768982:C:T	2.60851e-18	-1.85594	-1.31661
205769038	chr1:205769038:T:C	3.95984e-18	-1.32051	-1.43462
205769199	chr1:205769199:GGTT:G	4.16454e-18	-1.75308	-0.951643
205769715	chr1:205769715:C:T	3.30545e-16	3.03139	-1.36198
205769722	chr1:205769722:C:A	1.53699e-17	-3.68066e-10	-1.39892
205769786	chr1:205769786:G:A	3.19924e-17	-0.665836	-4.18584e-10
205769847	chr1:205769847:AC:A	4.15629e-18	-1.27009	-1.43662
205770072	chr1:205770072:C:T	2.53762e-16	2.76742	-1.36235
205770138	chr1:205770138:C:T	4.1683e-18	-1.83764	-0.866183
205770254	chr1:205770254:G:A	2.75307e-16	1.48655	-4.18584e-10
205770268	chr1:205770268:T:G	1.36938e-17	-1.04218	-0.47221
205770865	chr1:205770865:G:GA	1.70369e-17	-3.68066e-10	-1.29595
```
