## Supplementary material for "Characterization of shared and ancestry-specific signals driving complex traits using multi-ancestry fine-mapping": susiex_nc2.cs80.cs

```
CS_ID	SNP	BP	REF_ALLELE	ALT_ALLELE	REF_FRQ	BETA	SE	-LOG10P	CS_PIP	OVRL_PIP
1	chr1:205271017:A:G	205271017	G,G	A,A	1,1	-inf,-inf	inf,inf	16.8056,2.94534	0.976035	0.976035
2	chr1:204521546:C:T	204521546	T,T	C,C	1,1	inf,inf	inf,inf	7.26645,1.18597	0.105098	0.105098
2	chr1:204519559:A:G	204519559	G,G	A,A	1,1	inf,inf	inf,inf	6.9839,1.31703	0.0708509	0.0708509
2	chr1:204532255:C:T	204532255	T,T	C,C	1,1	inf,inf	inf,inf	7.07975,1.12276	0.061751	0.061751
2	chr1:204523394:G:A	204523394	A,A	G,G	1,1	inf,inf	inf,inf	7.20704,1.1021	0.0610674	0.0610674
2	chr1:204547790:C:T	204547790	T,T	C,C	1,1	inf,inf	inf,inf	7.16196,1.11084	0.0562453	0.0562453
2	chr1:204531129:G:A	204531129	A,A	G,G	1,1	inf,inf	inf,inf	7.22215,1.03163	0.0557736	0.0557736
2	chr1:204537046:CT:C	204537046	C,C	CT,CT	1,1	inf,inf	inf,inf	7.17165,1.08743	0.0554134	0.0554134
2	chr1:204563195:G:A	204563195	A,A	G,G	1,1	inf,inf	inf,inf	6.91733,1.17988	0.0474971	0.0474971
2	chr1:204559956:G:A	204559956	A,A	G,G	1,1	inf,inf	inf,inf	6.86305,1.16935	0.041479	0.041479
2	chr1:204574451:G:A	204574451	A,A	G,G	1,1	inf,inf	inf,inf	6.83408,1.18829	0.0408966	0.0408966
2	chr1:204570163:A:G	204570163	G,G	A,A	1,1	inf,inf	inf,inf	6.82377,1.17147	0.038765	0.038765
2	chr1:204500186:T:C	204500186	C,C	T,T	1,1	inf,inf	inf,inf	6.86187,1.12777	0.0374669	0.0374669
2	chr1:204973800:C:T	204973800	T,T	C,C	1,1	inf,inf	inf,inf	3.2017,4.25453	0.0371583	0.0371583
2	chr1:204973851:G:A	204973851	A,A	G,G	1,1	inf,inf	inf,inf	3.17333,4.25805	0.035212	0.035212
2	chr1:204974157:A:T	204974157	T,T	A,A	1,1	inf,inf	inf,inf	3.14424,4.22979	0.0307462	0.0307462
2	chr1:204582702:T:C	204582702	C,C	T,T	1,1	inf,inf	inf,inf	6.57714,1.43595	0.0302642	0.0302642
```
